## Supplementary material for "Characterization of shared and ancestry-specific signals driving complex traits using multi-ancestry fine-mapping": susiex_nc3.cs80.snp

```
BP	SNP	PIP(CS1)	LogBF(CS1,Pop1)	LogBF(CS1,Pop2)	PIP(CS2)	LogBF(CS2,Pop1)	LogBF(CS2,Pop2)	PIP(CS3)	LogBF(CS3,Pop1)	LogBF(CS3,Pop2)
48202882	chr19:48202882:G:A	3.02425e-06	-1.45386	-9.17177e-10	6.11751e-05	-1.39513	-9.17177e-10	0.000139216	-1.39352	-9.17177e-10
48202945	chr19:48202945:C:G	6.62141e-06	-0.0676356	-0.602577	8.90962e-05	-0.356887	-0.662269	0.000206233	-0.353151	-0.647394
48203040	chr19:48203040:A:G	7.32032e-07	-1.5007	-1.37175	1.24672e-05	-1.54901	-1.43676	2.97204e-05	-1.54933	-1.38838
48203180	chr19:48203180:G:T	6.59199e-06	-1.90776e-10	-0.674665	0.000122018	-1.90776e-10	-0.704706	0.000283085	-1.90776e-10	-0.683801
48203271	chr19:48203271:T:C	4.81183e-06	-1.30522	0.315773	0.000102799	-1.21216	0.336061	0.000238472	-1.208	0.3527
48203356	chr19:48203356:C:G	4.67116e-06	-1.2753	0.256185	0.000100235	-1.17854	0.277176	0.00023193	-1.17417	0.291057
48203598	chr19:48203598:C:T	4.4666e-06	-1.90776e-10	-1.06389	8.34782e-05	-1.90776e-10	-1.08429	0.000193464	-1.90776e-10	-1.06446
48203657	chr19:48203657:G:C	2.91593e-06	-1.90776e-10	-1.49033	5.48359e-05	-1.90776e-10	-1.50453	0.000125129	-1.90776e-10	-1.5002
48203676	chr19:48203676:G:A	2.88224e-06	-1.90776e-10	-1.50195	5.46847e-05	-1.90776e-10	-1.50729	0.000124458	-1.90776e-10	-1.50558
48203768	chr19:48203768:T:C	2.90317e-06	-1.90776e-10	-1.49472	5.49853e-05	-1.90776e-10	-1.50181	0.000125206	-1.90776e-10	-1.49959
48203804	chr19:48203804:G:C	6.96352e-07	-1.54312	-1.3793	1.23552e-05	-1.55113	-1.44367	2.94116e-05	-1.55087	-1.39729
48203930	chr19:48203930:C:G	4.68795e-06	-1.29557	0.280041	0.000100471	-1.20102	0.302017	0.000232602	-1.19682	0.316605
48204144	chr19:48204144:G:T	4.64126e-06	-1.2106	0.185063	0.000100471	-1.10433	0.205329	0.00023304	-1.09958	0.221244
48204280	chr19:48204280:G:A	5.95902e-06	-1.90776e-10	-0.775614	0.000118558	-1.90776e-10	-0.733469	0.00025981	-1.90776e-10	-0.7696
48204324	chr19:48204324:G:A	6.84772e-07	-1.52805	-1.41114	1.20464e-05	-1.55415	-1.46596	2.84797e-05	-1.55416	-1.4262
48204326	chr19:48204326:G:A	6.70718e-07	-1.45358	-1.50635	1.20407e-05	-1.52875	-1.49183	2.70557e-05	-1.52946	-1.50219
48204345	chr19:48204345:A:G	2.98805e-06	-1.90776e-10	-1.4659	5.6276e-05	-1.90776e-10	-1.4786	0.000129387	-1.90776e-10	-1.46674
48204408	chr19:48204408:G:A	1.12726e-06	-1.27578	-1.16495	2.48024e-05	-1.18138	-1.11655	5.41495e-05	-1.17713	-1.16067
48204483	chr19:48204483:G:A	1.1474e-06	-1.25608	-1.16694	2.53182e-05	-1.15501	-1.12235	5.52686e-05	-1.15065	-1.16669
48204702	chr19:48204702:T:C	7.22856e-07	-1.54838	-1.33669	1.29222e-05	-1.54689	-1.40304	3.09937e-05	-1.5465	-1.34927
48205118	chr19:48205118:A:G	7.51429e-06	-1.90776e-10	-0.543714	0.000138683	-1.90776e-10	-0.576684	0.000318387	-1.90776e-10	-0.566282
48205123	chr19:48205123:G:A	2.83598e-06	-1.51813	-9.17177e-10	5.23909e-05	-1.55014	-9.17177e-10	0.000119123	-1.54939	-9.17177e-10
48205130	chr19:48205130:T:C	2.90425e-06	-1.90776e-10	-1.49435	5.47081e-05	-1.90776e-10	-1.50686	0.000124766	-1.90776e-10	-1.50311
48205654	chr19:48205654:A:G	2.8269e-06	-1.52134	-9.17177e-10	5.59833e-05	-1.48382	-9.17177e-10	0.000127334	-1.48273	-9.17177e-10
48205765	chr19:48205765:A:G	6.98849e-07	-1.53085	-1.38799	1.3565e-05	-1.55409	-1.34728	3.01586e-05	-1.55405	-1.36903
48205930	chr19:48205930:C:T	3.96159e-06	-1.36231	0.178431	8.33651e-05	-1.28142	0.195777	0.00019335	-1.27768	0.212635
48206012	chr19:48206012:C:T	7.51429e-06	-1.90776e-10	-0.543714	0.000138683	-1.90776e-10	-0.576684	0.000318387	-1.90776e-10	-0.566282
48206378	chr19:48206378:G:A	6.94482e-07	-1.53164	-1.39347	1.22286e-05	-1.55396	-1.45114	2.90283e-05	-1.55389	-1.40739
48206417	chr19:48206417:A:G	4.92469e-06	-0.96626	-9.17177e-10	9.16977e-05	-0.990376	-9.17177e-10	0.000209115	-0.986665	-9.17177e-10
48206923	chr19:48206923:C:T	3.24396e-06	-1.37951	-0.00421763	6.81151e-05	-1.3018	0.0141255	0.00015791	-1.2982	0.0306782
48206940	chr19:48206940:T:C	3.40872e-06	-1.36937	0.035188	7.17086e-05	-1.28967	0.0534106	0.000166302	-1.28599	0.0702448
48207122	chr19:48207122:C:G	3.09522e-06	-1.90776e-10	-1.43066	5.76487e-05	-1.90776e-10	-1.45451	0.00013512	-1.90776e-10	-1.42339
48207178	chr19:48207178:AG:A	3.37753e-06	-1.44002	0.0966418	7.09305e-05	-1.37871	0.131542	0.00016245	-1.37582	0.136637
48207262	chr19:48207262:A:G	2.60429e-06	-0.751309	-0.85205	3.7364e-05	-0.958663	-0.929501	8.95516e-05	-0.956247	-0.878487
48207333	chr19:48207333:T:C	2.94808e-06	-1.36996	-0.109408	6.20578e-05	-1.28985	-0.0909547	0.000144058	-1.28617	-0.0731685
48207422	chr19:48207422:A:G	6.13605e-06	-1.90776e-10	-0.746339	0.000118078	-1.90776e-10	-0.737527	0.000265323	-1.90776e-10	-0.748603
48207690	chr19:48207690:A:G	2.89038e-06	-1.49015	-0.00898715	5.86635e-05	-1.44525	0.00819695	0.000136208	-1.44289	0.0275283
48207988	chr19:48207988:G:A	3.21083e-06	-1.3524	-0.0415935	6.77714e-05	-1.26967	-0.0230619	0.00015732	-1.26584	-0.00542251
48208219	chr19:48208219:T:C	3.12637e-06	-1.35812	-0.0625273	6.59177e-05	-1.27725	-0.0432121	0.000152796	-1.27348	-0.0269673
48208532	chr19:48208532:T:G	2.79299e-06	-0.466422	-1.06699	3.85869e-05	-0.721776	-1.13418	9.25023e-05	-0.718559	-1.08376
48208637	chr19:48208637:G:T	3.02618e-06	-1.90776e-10	-1.45322	5.63046e-05	-1.90776e-10	-1.4781	0.000129019	-1.90776e-10	-1.46959
48208649	chr19:48208649:T:A	3.36184e-06	-1.35663	0.00859651	7.09143e-05	-1.27456	0.0271612	0.000164675	-1.27077	0.0451969
48208703	chr19:48208703:C:T	3.29029e-06	-1.33383	-0.0357141	6.97591e-05	-1.24751	-0.0163097	0.000161877	-1.24354	0.000830371
48208705	chr19:48208705:C:T	3.24363e-06	-1.35275	-0.0310799	6.85413e-05	-1.26979	-0.0116452	0.000159031	-1.26597	0.00552148
48208774	chr19:48208774:A:G	2.36346e-06	-0.429028	-1.27136	3.42123e-05	-0.683817	-1.29247	7.75925e-05	-0.680623	-1.29746
48208845	chr19:48208845:G:A	4.67912e-06	-1.90776e-10	-1.01741	8.85608e-05	-1.90776e-10	-1.02518	0.000203079	-1.90776e-10	-1.01595
48208962	chr19:48208962:T:C	5.15686e-06	-0.896812	-0.0233812	0.000115322	-0.756496	-0.00464697	0.000269999	-0.750109	0.0189776
48209179	chr19:48209179:C:T	3.15973e-06	-1.3624	-0.0476382	6.67541e-05	-1.28068	-0.0271803	0.000154755	-1.27693	-0.0107758
48209190	chr19:48209190:T:A	4.27663e-06	-0.337844	-0.769511	5.71197e-05	-0.607045	-0.85668	0.000138969	-0.603577	-0.791723
48209251	chr19:48209251:G:A	2.91253e-06	-1.90776e-10	-1.4915	5.47768e-05	-1.90776e-10	-1.50561	0.000125014	-1.90776e-10	-1.50113
48209288	chr19:48209288:C:A	2.85022e-06	-1.90776e-10	-1.51313	5.46064e-05	-1.90776e-10	-1.50872	0.000123763	-1.90776e-10	-1.51118
48209357	chr19:48209357:G:C	2.77189e-06	-0.265647	-1.27534	3.93414e-05	-0.538776	-1.29782	8.93717e-05	-0.535329	-1.30142
48209623	chr19:48209623:G:A	1.03677e-06	-1.21801	-1.3064	1.95662e-05	-1.29829	-1.23678	4.28566e-05	-1.2945	-1.27719
48209629	chr19:48209629:A:T	2.89607e-06	-1.90776e-10	-1.49717	5.5403e-05	-1.90776e-10	-1.49424	0.000125383	-1.90776e-10	-1.49818
48209639	chr19:48209639:T:C	3.25981e-06	-1.36315	-0.0157042	6.88024e-05	-1.28165	0.00401997	0.000159572	-1.27791	0.0208579
48209701	chr19:48209701:A:G	3.24777e-06	-1.35058	-0.0319699	6.87172e-05	-1.26671	-0.0121643	0.000159371	-1.26287	0.00455509
48210188	chr19:48210188:G:T	3.12512e-06	-1.35884	-0.0622087	6.59187e-05	-1.27734	-0.0431094	0.000152917	-1.27357	-0.0260865
48210358	chr19:48210358:G:A	6.64101e-07	-1.5372	-1.43265	1.19028e-05	-1.55311	-1.47899	2.79922e-05	-1.55296	-1.44467
48210808	chr19:48210808:T:TTTAAACAGA	3.23281e-06	-1.38717	-9.17177e-10	5.87595e-05	-1.43542	-9.17177e-10	0.000133556	-1.43503	-9.17177e-10
48211896	chr19:48211896:T:C	6.83319e-07	-1.53705	-1.40427	1.21407e-05	-1.5531	-1.45921	2.87365e-05	-1.55294	-1.41844
48211908	chr19:48211908:G:A	4.77271e-06	-1.90776e-10	-0.997606	9.07668e-05	-1.90776e-10	-1.00058	0.000198829	-1.90776e-10	-1.0371
48211939	chr19:48211939:T:C	2.84259e-06	-1.5158	-9.17177e-10	5.36511e-05	-1.52637	-9.17177e-10	0.00012188	-1.52652	-9.17177e-10
48212012	chr19:48212012:T:C	4.57358e-06	-0.334069	-0.706154	6.38664e-05	-0.599819	-0.752261	0.000145473	-0.596465	-0.753097
48212089	chr19:48212089:G:A	6.85827e-07	-1.53163	-1.40602	1.21091e-05	-1.55398	-1.46094	2.86561e-05	-1.55391	-1.42027
48212160	chr19:48212160:T:C	3.30981e-06	-1.37612	0.0124893	6.95481e-05	-1.29855	0.0316969	0.000161532	-1.29494	0.0500915
48212930	chr19:48212930:T:C	6.82683e-06	-0.846983	0.207322	8.7597e-05	-1.04364	0.00750929	0.000239573	-1.04129	0.190598
48213081	chr19:48213081:G:GT	4.77271e-06	-1.90776e-10	-0.997606	9.07668e-05	-1.90776e-10	-1.00058	0.000198829	-1.90776e-10	-1.0371
48213194	chr19:48213194:T:A	7.13248e-05	-1.90776e-10	1.70672	0.0013627	-1.90776e-10	1.70835	0.00332442	-1.90776e-10	1.7795
48213302	chr19:48213302:A:G	2.31685e-06	-0.415659	-1.30465	3.35821e-05	-0.669228	-1.32565	7.62904e-05	-0.666017	-1.32899
48213429	chr19:48213429:C:T	4.71321e-06	-1.90776e-10	-1.01015	8.9211e-05	-1.90776e-10	-1.01787	0.00020458	-1.90776e-10	-1.00859
48213553	chr19:48213553:T:C	1.95335e-06	-1.4994	-0.391577	3.32125e-05	-1.48237	-0.523581	8.46669e-05	-1.4824	-0.40843
48214075	chr19:48214075:T:C	2.47394e-06	-0.352547	-1.30216	3.55355e-05	-0.615105	-1.32324	8.07267e-05	-0.611798	-1.32668
48214372	chr19:48214372:G:C	3.11926e-06	-1.34612	-0.0768004	6.62268e-05	-1.26338	-0.0524056	0.000153205	-1.25953	-0.0382433
48214420	chr19:48214420:C:T	5.34943e-06	-1.90776e-10	-0.883531	0.000101937	-1.90776e-10	-0.884522	0.00022847	-1.90776e-10	-0.898147
48214646	chr19:48214646:C:T	4.59798e-06	-1.90776e-10	-1.0349	8.74865e-05	-1.90776e-10	-1.03739	0.00019176	-1.90776e-10	-1.07331
48214962	chr19:48214962:G:A	3.95716e-06	-1.90776e-10	-1.185	7.19564e-05	-1.90776e-10	-1.23281	0.000178178	-1.90776e-10	-1.14677
48215144	chr19:48215144:G:A	2.85529e-06	-1.51135	-9.17177e-10	5.381e-05	-1.52341	-9.17177e-10	0.000122296	-1.52311	-9.17177e-10
48215250	chr19:48215250:G:A	2.9242e-06	-1.90776e-10	-1.4875	5.49184e-05	-1.90776e-10	-1.50302	0.000125415	-1.90776e-10	-1.49792
48215408	chr19:48215408:TGATGA:T	1.04775e-05	-0.211287	-9.17177e-10	0.000274983	0.107836	-9.17177e-10	0.000624198	0.106918	-9.17177e-10
48215654	chr19:48215654:A:G	7.04669e-06	-1.90776e-10	-0.607963	0.000140226	-1.90776e-10	-0.565618	0.000306453	-1.90776e-10	-0.604486
48215844	chr19:48215844:A:T	2.96896e-06	-1.90776e-10	-1.47231	5.66386e-05	-1.90776e-10	-1.47218	0.00012739	-1.90776e-10	-1.4823
48215872	chr19:48215872:T:G	7.53859e-07	-1.42856	-1.41451	1.35972e-05	-1.51672	-1.38229	3.08141e-05	-1.51761	-1.38397
48215909	chr19:48215909:A:G	2.88755e-06	-0.300568	-1.19954	4.05753e-05	-0.574127	-1.23159	9.26062e-05	-0.57075	-1.23044
48216157	chr19:48216157:T:C	7.05559e-07	-1.43498	-1.4743	1.26249e-05	-1.52002	-1.45318	2.86582e-05	-1.52086	-1.45325
48216431	chr19:48216431:C:A	2.83705e-06	-0.333821	-1.18393	3.99731e-05	-0.603424	-1.21724	9.12605e-05	-0.600084	-1.21575
48216695	chr19:48216695:AG:A	1.57461e-06	-1.39883	-0.707686	3.37748e-05	-1.32741	-0.661747	7.64692e-05	-1.32401	-0.668656
48216734	chr19:48216734:C:G	6.72691e-07	-1.52817	-1.42882	1.19259e-05	-1.55416	-1.476	2.80584e-05	-1.55415	-1.44111
48216845	chr19:48216845:C:T	3.37088e-06	-1.90776e-10	-1.34535	6.30541e-05	-1.90776e-10	-1.36488	0.000146535	-1.90776e-10	-1.34228
48216903	chr19:48216903:C:T	2.93536e-06	-0.252427	-1.23126	4.10456e-05	-0.533581	-1.26061	9.3624e-05	-0.530102	-1.26016
48217061	chr19:48217061:G:C	5.42274e-06	-1.90776e-10	-0.869919	0.000107559	-1.90776e-10	-0.830838	0.000238501	-1.90776e-10	-0.855177
48217132	chr19:48217132:C:T	1.19466e-06	-1.40641	-0.976248	2.53237e-05	-1.33877	-0.938364	5.76979e-05	-1.33542	-0.93891
48217216	chr19:48217216:G:A	5.47922e-06	-0.859558	-9.17177e-10	0.000104203	-0.86253	-9.17177e-10	0.00023677	-0.86246	-9.17177e-10
48217487	chr19:48217487:C:T	3.3936e-06	-1.90776e-10	-1.33863	6.34538e-05	-1.90776e-10	-1.35856	0.000147532	-1.90776e-10	-1.33551
48217553	chr19:48217553:T:C	8.10329e-06	-1.90776e-10	-0.468251	0.000160801	-1.90776e-10	-0.428705	0.000363739	-1.90776e-10	-0.433113
48217669	chr19:48217669:G:A	7.08181e-07	-1.48273	-1.42284	1.20527e-05	-1.5457	-1.47388	2.83783e-05	-1.54612	-1.4378
48217689	chr19:48217689:G:A	6.75445e-07	-1.5239	-1.42901	1.1927e-05	-1.55394	-1.47613	2.80431e-05	-1.554	-1.4418
48217726	chr19:48217726:T:G	6.82798e-07	-1.51716	-1.42492	1.1974e-05	-1.55294	-1.4732	2.81825e-05	-1.55309	-1.43776
48217856	chr19:48217856:T:C	1.5831e-06	-1.16043	-0.940701	2.83206e-05	-1.1684	-0.996885	7.17949e-05	-1.16826	-0.887474
48217991	chr19:48217991:A:G	9.23426e-06	-0.337601	-9.17177e-10	0.000127769	-0.658645	-9.17177e-10	0.000289747	-0.660542	-9.17177e-10
48218249	chr19:48218249:T:C	7.335e-06	-1.90776e-10	-0.567863	0.000141113	-1.90776e-10	-0.559311	0.000316365	-1.90776e-10	-0.572652
48218561	chr19:48218561:G:A	3.54873e-06	-1.24207	-0.0518626	7.70587e-05	-1.14007	-0.0242313	0.000178169	-1.13549	-0.0113237
48218631	chr19:48218631:G:A	7.65099e-06	-1.90776e-10	-0.525685	0.000142963	-1.90776e-10	-0.546286	0.00032434	-1.90776e-10	-0.547757
48218923	chr19:48218923:C:T	7.82792e-07	-1.4638	-1.34161	1.38943e-05	-1.51508	-1.36232	3.23979e-05	-1.51489	-1.33656
48219321	chr19:48219321:G:C	1.39345e-06	-1.29296	-0.935782	2.5111e-05	-1.29724	-0.988326	6.38549e-05	-1.29719	-0.875744
48219332	chr19:48219332:G:A	1.44238e-06	-1.24997	-0.944257	2.60119e-05	-1.25412	-0.996201	6.60832e-05	-1.25407	-0.884569
48219415	chr19:48219415:A:T	7.66741e-07	-1.47883	-1.34729	1.36751e-05	-1.52535	-1.36794	3.18699e-05	-1.52519	-1.3427
48219746	chr19:48219746:G:A	8.22302e-07	-1.45651	-1.29965	1.45157e-05	-1.51067	-1.32297	3.3938e-05	-1.51048	-1.29454
48219817	chr19:48219817:A:G	7.38934e-07	-1.4884	-1.37467	1.32281e-05	-1.53123	-1.3953	3.07737e-05	-1.53108	-1.3718
48219831	chr19:48219831:C:T	4.78016e-06	-1.90776e-10	-0.996047	8.88496e-05	-1.90776e-10	-1.02193	0.000202276	-1.90776e-10	-1.01992
48219924	chr19:48219924:T:C	4.70221e-06	-1.5096	0.497113	9.51386e-05	-1.4067	0.45316	0.000237474	-1.40445	0.544955
48220455	chr19:48220455:AT:A	8.20852e-07	-1.43167	-1.32626	1.43556e-05	-1.49399	-1.35074	3.35558e-05	-1.49376	-1.32258
48220576	chr19:48220576:C:G	4.2592e-06	-1.90776e-10	-1.11144	7.83282e-05	-1.90776e-10	-1.14797	0.000189345	-1.90776e-10	-1.08598
48220578	chr19:48220578:T:G	2.88738e-06	-1.90776e-10	-1.50017	5.55448e-05	-1.90776e-10	-1.49168	0.000124598	-1.90776e-10	-1.50446
48220644	chr19:48220644:T:G	3.96005e-06	-1.90776e-10	-1.18426	7.6467e-05	-1.90776e-10	-1.17201	0.000173824	-1.90776e-10	-1.17151
48220649	chr19:48220649:C:T	1.12571e-05	-0.139525	-9.17177e-10	0.000248505	0.00659043	-9.17177e-10	0.000569028	0.0143802	-9.17177e-10
48220692	chr19:48220692:T:C	3.32535e-06	-1.35895	-9.17177e-10	6.18019e-05	-1.38494	-9.17177e-10	0.000140621	-1.38348	-9.17177e-10
48220706	chr19:48220706:G:A	4.22333e-06	-1.90776e-10	-1.1199	7.75978e-05	-1.90776e-10	-1.15733	0.00018763	-1.90776e-10	-1.09508
48220741	chr19:48220741:G:A	3.43999e-06	-1.90776e-10	-1.32505	6.42961e-05	-1.90776e-10	-1.34537	0.000152151	-1.90776e-10	-1.30468
48221294	chr19:48221294:A:T	3.06953e-06	-1.90776e-10	-1.439	5.77112e-05	-1.90776e-10	-1.45342	0.000132408	-1.90776e-10	-1.44366
48221571	chr19:48221571:C:T	3.09632e-06	-1.90776e-10	-1.4303	5.82957e-05	-1.90776e-10	-1.44334	0.000136315	-1.90776e-10	-1.41458
48221991	chr19:48221991:C:T	3.04672e-06	-1.90776e-10	-1.44646	5.74322e-05	-1.90776e-10	-1.45827	0.000134039	-1.90776e-10	-1.43142
48222166	chr19:48222166:T:C	1.07706e-06	-1.26538	-1.22091	2.23208e-05	-1.14628	-1.25707	5.2683e-05	-1.14462	-1.22064
48223069	chr19:48223069:C:T	1.22388e-06	-1.34254	-1.01596	2.00086e-05	-1.42887	-1.08384	4.79208e-05	-1.42852	-1.03148
48223668	chr19:48223668:T:C	1.54644e-05	-1.90776e-10	0.178018	0.000285661	-1.90776e-10	0.145934	0.00073049	-1.90776e-10	0.264166
48223829	chr19:48223829:C:G	7.29038e-07	-1.36322	-1.51333	1.32215e-05	-1.41771	-1.50932	2.98993e-05	-1.41831	-1.51341
48223907	chr19:48223907:G:A	1.51697e-05	-1.90776e-10	0.158776	0.000281369	-1.90776e-10	0.130796	0.0007167	-1.90776e-10	0.245108
48224102	chr19:48224102:C:T	1.39405e-05	-1.90776e-10	0.0742792	0.00025931	-1.90776e-10	0.0491498	0.00065635	-1.90776e-10	0.157145
48224212	chr19:48224212:G:A	2.79933e-06	-1.53114	-9.17177e-10	5.22457e-05	-1.55292	-9.17177e-10	0.000118756	-1.55248	-9.17177e-10
48224239	chr19:48224239:C:T	6.12444e-06	-0.55252	-0.195713	7.55963e-05	-0.766809	-0.416657	0.000205264	-0.762485	-0.242769
48224373	chr19:48224373:A:T	2.88203e-06	-1.90776e-10	-1.50202	5.57649e-05	-1.90776e-10	-1.48773	0.000126078	-1.90776e-10	-1.49264
48224438	chr19:48224438:T:TG	2.79433e-06	-1.53293	-9.17177e-10	5.22296e-05	-1.55322	-9.17177e-10	0.000118656	-1.55332	-9.17177e-10
48224647	chr19:48224647:T:C	1.61421e-05	-1.90776e-10	0.220908	0.000299984	-1.90776e-10	0.194856	0.000762042	-1.90776e-10	0.306452
48225018	chr19:48225018:C:G	1.89074e-05	-1.90776e-10	0.37903	0.000350537	-1.90776e-10	0.350595	0.000893444	-1.90776e-10	0.465534
48225208	chr19:48225208:C:T	4.68366e-06	-1.90776e-10	-1.01644	9.03665e-05	-1.90776e-10	-1.005	0.000206661	-1.90776e-10	-0.998468
48225468	chr19:48225468:G:A	1.58319e-05	-1.90776e-10	0.201507	0.000294073	-1.90776e-10	0.174954	0.000747211	-1.90776e-10	0.286799
48225484	chr19:48225484:C:T	3.03615e-06	-1.90776e-10	-1.44993	5.75684e-05	-1.90776e-10	-1.4559	0.000132771	-1.90776e-10	-1.44092
48225809	chr19:48225809:T:C	2.97308e-06	-1.90776e-10	-1.47092	5.71693e-05	-1.90776e-10	-1.46286	0.00012874	-1.90776e-10	-1.47175
48225971	chr19:48225971:T:C	4.04051e-06	-1.90776e-10	-1.16415	7.42606e-05	-1.90776e-10	-1.20129	0.000179802	-1.90776e-10	-1.1377
48226080	chr19:48226080:C:A	8.07917e-06	-1.90776e-10	-0.471231	0.000145948	-1.90776e-10	-0.52562	0.000372056	-1.90776e-10	-0.410506
48226404	chr19:48226404:T:C	1.3753e-05	-0.976403	1.03714	0.000345713	-0.845037	1.18177	0.000751093	-0.839784	1.13176
48226616	chr19:48226616:A:G	2.86636e-06	-1.90776e-10	-1.50748	5.45856e-05	-1.90776e-10	-1.5091	0.000124095	-1.90776e-10	-1.5085
48227571	chr19:48227571:A:G	2.72268e-06	-1.15333	-0.40557	4.90943e-05	-1.12498	-0.490145	0.000114812	-1.12529	-0.460962
48227576	chr19:48227576:G:A	2.38508e-06	-1.17923	-0.512056	4.31483e-05	-1.15264	-0.591589	0.000100652	-1.15296	-0.564913
48227577	chr19:48227577:G:A	2.47574e-06	-1.15175	-0.502226	4.48219e-05	-1.12353	-0.582645	0.000104631	-1.12383	-0.555279
48227749	chr19:48227749:G:A	1.10032e-06	-1.23695	-1.22796	1.88413e-05	-1.29773	-1.27509	4.48988e-05	-1.29881	-1.22633
48227781	chr19:48227781:T:C	8.83614e-06	-1.90776e-10	-0.38167	0.000164244	-1.90776e-10	-0.407517	0.000412492	-1.90776e-10	-0.307334
48228193	chr19:48228193:G:C	7.78337e-06	-1.90776e-10	-0.508531	0.000144763	-1.90776e-10	-0.533773	0.000362074	-1.90776e-10	-0.4377
48228194	chr19:48228194:A:C	2.27675e-06	-1.16344	-0.574332	3.98885e-05	-1.19586	-0.626928	9.30974e-05	-1.19723	-0.598677
48228400	chr19:48228400:T:C	7.78337e-06	-1.90776e-10	-0.508531	0.000144763	-1.90776e-10	-0.533773	0.000362074	-1.90776e-10	-0.4377
48229032	chr19:48229032:G:A	3.04247e-06	-1.90776e-10	-1.44785	5.75834e-05	-1.90776e-10	-1.45564	0.000130964	-1.90776e-10	-1.45463
48229111	chr19:48229111:T:C	4.89518e-06	-1.15742	0.185146	0.000114104	-1.07625	0.30448	0.000251381	-1.07139	0.268812
48229235	chr19:48229235:A:G	7.99102e-06	-1.90776e-10	-0.482202	0.000148685	-1.90776e-10	-0.50704	0.000372175	-1.90776e-10	-0.410185
48229258	chr19:48229258:T:TA	7.86375e-06	-1.90776e-10	-0.498257	0.000146239	-1.90776e-10	-0.523628	0.000365944	-1.90776e-10	-0.427071
48229260	chr19:48229260:T:C	1.29696e-06	-1.19584	-1.10466	2.11234e-05	-1.2551	-1.20339	5.1547e-05	-1.25319	-1.13386
48229279	chr19:48229279:T:C	7.70159e-06	-1.90776e-10	-0.519093	0.000143262	-1.90776e-10	-0.544201	0.000358139	-1.90776e-10	-0.448629
48229389	chr19:48229389:G:A	1.4189e-06	-1.41087	-0.799771	2.8656e-05	-1.47728	-0.676233	6.06063e-05	-1.47403	-0.751122
48229548	chr19:48229548:T:G	3.75698e-06	-1.90776e-10	-1.2369	6.93976e-05	-1.90776e-10	-1.26902	0.000158106	-1.90776e-10	-1.26628
48229560	chr19:48229560:A:C	4.00274e-06	-1.28968	0.116135	9.19219e-05	-1.22138	0.233451	0.000202342	-1.21734	0.197747
48229673	chr19:48229673:C:T	6.56975e-07	-1.50122	-1.47941	1.44113e-05	-1.41318	-1.42768	3.17191e-05	-1.4114	-1.46124
48229864	chr19:48229864:A:G	7.28831e-06	-1.90776e-10	-0.574249	0.000135608	-1.90776e-10	-0.599108	0.000338069	-1.90776e-10	-0.506299
48229913	chr19:48229913:A:G	7.18121e-06	-1.90776e-10	-0.589053	0.000133803	-1.90776e-10	-0.612501	0.000332993	-1.90776e-10	-0.521427
48230006	chr19:48230006:A:G	7.05482e-06	-1.90776e-10	-0.60681	0.000131439	-1.90776e-10	-0.63033	0.000326962	-1.90776e-10	-0.539706
48230048	chr19:48230048:T:G	7.45131e-06	-1.90776e-10	-0.552131	0.000138796	-1.90776e-10	-0.575871	0.00034592	-1.90776e-10	-0.483342
48230226	chr19:48230226:T:C	2.97895e-06	-1.90776e-10	-1.46895	5.59304e-05	-1.90776e-10	-1.48476	0.000127614	-1.90776e-10	-1.48054
48230606	chr19:48230606:A:G	7.48547e-06	-1.90776e-10	-0.547556	0.000139439	-1.90776e-10	-0.571248	0.000347767	-1.90776e-10	-0.478016
48230750	chr19:48230750:C:G	5.7988e-06	-1.90776e-10	-0.80287	0.000107329	-1.90776e-10	-0.832978	0.000263679	-1.90776e-10	-0.754818
48231258	chr19:48231258:T:C	7.12011e-06	-1.90776e-10	-0.597597	0.000132606	-1.90776e-10	-0.62149	0.00032994	-1.90776e-10	-0.530639
48231685	chr19:48231685:T:C	7.12011e-06	-1.90776e-10	-0.597597	0.000132606	-1.90776e-10	-0.62149	0.00032994	-1.90776e-10	-0.530639
48231760	chr19:48231760:C:CTT	6.3484e-07	-1.5136	-1.5013	1.25756e-05	-1.46341	-1.51371	2.87573e-05	-1.46198	-1.50868
48232204	chr19:48232204:G:T	3.77864e-06	-1.90776e-10	-1.23116	6.85016e-05	-1.90776e-10	-1.28202	0.000164866	-1.90776e-10	-1.22442
48232735	chr19:48232735:A:G	9.77226e-07	-1.22401	-1.35954	1.70156e-05	-1.28605	-1.38869	3.99423e-05	-1.28717	-1.35494
48232859	chr19:48232859:C:T	6.37203e-06	-1.90776e-10	-0.708603	0.000120396	-1.90776e-10	-0.718085	0.000271622	-1.90776e-10	-0.725137
48233276	chr19:48233276:T:C	7.06508e-06	-1.90776e-10	-0.605356	0.000131602	-1.90776e-10	-0.629092	0.000327301	-1.90776e-10	-0.53867
48233449	chr19:48233449:G:A	1.06649e-06	-1.17325	-1.3229	1.93014e-05	-1.25122	-1.29747	4.46552e-05	-1.24969	-1.28089
48233501	chr19:48233501:T:C	1.59019e-06	-1.54626	-0.550407	2.68266e-05	-1.55209	-0.667392	6.8123e-05	-1.55206	-0.556169
48233665	chr19:48233665:C:T	9.54977e-07	-1.22463	-1.38196	1.6678e-05	-1.28662	-1.40817	3.90073e-05	-1.28774	-1.37806
48233738	chr19:48233738:T:C	3.00957e-06	-1.90776e-10	-1.45872	5.9055e-05	-1.90776e-10	-1.4304	0.000132809	-1.90776e-10	-1.44064
48233771	chr19:48233771:C:T	1.8255e-06	-1.35774	-0.600927	3.89537e-05	-1.253	-0.593502	9.11458e-05	-1.25134	-0.565748
48233848	chr19:48233848:T:TGG	3.95607e-05	-1.90776e-10	1.11731	0.000942302	-1.90776e-10	1.33945	0.00206504	-1.90776e-10	1.30336
48233849	chr19:48233849:A:AAGTCTATG	3.87566e-05	-1.90776e-10	1.09678	0.000922143	-1.90776e-10	1.31783	0.00202133	-1.90776e-10	1.28196
48233851	chr19:48233851:A:C	3.95607e-05	-1.90776e-10	1.11731	0.000942302	-1.90776e-10	1.33945	0.00206504	-1.90776e-10	1.30336
48234192	chr19:48234192:G:C	5.07127e-06	-1.22068	0.283747	0.000118945	-1.13767	0.407454	0.000262098	-1.13315	0.372317
48234206	chr19:48234206:T:C	7.01796e-06	-1.90776e-10	-0.612049	0.000130735	-1.90776e-10	-0.6357	0.000325042	-1.90776e-10	-0.545596
48234299	chr19:48234299:C:T	7.12011e-06	-1.90776e-10	-0.597597	0.000132606	-1.90776e-10	-0.62149	0.00032994	-1.90776e-10	-0.530639
48234449	chr19:48234449:A:T	5.27979e-06	-1.17499	0.278358	0.000124417	-1.08682	0.401587	0.00027432	-1.08203	0.366773
48234493	chr19:48234493:T:G	5.16071e-06	-1.90776e-10	-0.919447	9.88698e-05	-1.90776e-10	-0.91507	0.000225136	-1.90776e-10	-0.912847
48234507	chr19:48234507:A:G	1.30771e-06	-1.23808	-1.05416	2.12961e-05	-1.29476	-1.15558	5.21033e-05	-1.293	-1.08332
48234765	chr19:48234765:T:C	9.59608e-07	-1.23286	-1.36889	1.67389e-05	-1.29436	-1.39678	3.92273e-05	-1.29546	-1.36472
48234796	chr19:48234796:G:A	3.01838e-06	-1.90776e-10	-1.4558	5.92763e-05	-1.90776e-10	-1.42666	0.000133295	-1.90776e-10	-1.43699
48234946	chr19:48234946:G:A	5.74122e-06	-1.90776e-10	-0.812848	0.000106061	-1.90776e-10	-0.844856	0.000261759	-1.90776e-10	-0.762126
48235078	chr19:48235078:CA:C	7.12011e-06	-1.90776e-10	-0.597597	0.000132606	-1.90776e-10	-0.62149	0.00032994	-1.90776e-10	-0.530639
48235168	chr19:48235168:G:C	2.97271e-06	-1.47105	-9.17177e-10	6.20397e-05	-1.3811	-9.17177e-10	0.000140903	-1.38148	-9.17177e-10
48235367	chr19:48235367:C:T	3.28927e-06	-1.90776e-10	-1.36986	6.12314e-05	-1.90776e-10	-1.39421	0.000139567	-1.90776e-10	-1.391
48235883	chr19:48235883:G:A	7.25812e-06	-1.90776e-10	-0.5784	0.000135049	-1.90776e-10	-0.603238	0.000336687	-1.90776e-10	-0.510396
48236014	chr19:48236014:C:G	3.9613e-05	-1.90776e-10	1.11864	0.000927325	-1.90776e-10	1.32343	0.0020473	-1.90776e-10	1.29473
48236119	chr19:48236119:A:G	7.37251e-06	-1.90776e-10	-0.562763	0.000137249	-1.90776e-10	-0.587077	0.000342178	-1.90776e-10	-0.494217
48236370	chr19:48236370:AC:A	5.87279e-06	-1.90776e-10	-0.790191	0.000108375	-1.90776e-10	-0.823273	0.000268123	-1.90776e-10	-0.738104
48236456	chr19:48236456:C:A	2.75105e-06	-1.54854	-9.17177e-10	5.27262e-05	-1.54376	-9.17177e-10	0.000119801	-1.54372	-9.17177e-10
48236507	chr19:48236507:C:T	2.88066e-06	-1.90776e-10	-1.5025	5.48969e-05	-1.90776e-10	-1.50342	0.000125454	-1.90776e-10	-1.49761
48236573	chr19:48236573:G:A	1.39569e-06	-1.14719	-1.07994	2.25863e-05	-1.21177	-1.17976	5.51822e-05	-1.20974	-1.10917
48236862	chr19:48236862:C:T	1.13558e-06	-1.07452	-1.35886	1.95012e-05	-1.15066	-1.38774	4.57374e-05	-1.15202	-1.35461
48237024	chr19:48237024:T:C	7.76218e-06	-1.90776e-10	-0.511258	0.000144398	-1.90776e-10	-0.536303	0.000361006	-1.90776e-10	-0.440656
48237101	chr19:48237101:A:G	8.03438e-07	-1.40883	-1.37055	1.40355e-05	-1.46802	-1.39927	3.29186e-05	-1.46861	-1.36691
48237220	chr19:48237220:G:A	1.28196e-06	-1.18169	-1.13045	2.09605e-05	-1.243	-1.22323	5.09637e-05	-1.24106	-1.15737
48237230	chr19:48237230:T:C	7.35981e-06	-1.90776e-10	-0.564486	0.000137031	-1.90776e-10	-0.588665	0.000341492	-1.90776e-10	-0.496225
48237535	chr19:48237535:G:A	2.74837e-06	-1.54951	-9.17177e-10	5.23218e-05	-1.55146	-9.17177e-10	0.000118887	-1.55138	-9.17177e-10
48237804	chr19:48237804:A:G	1.34697e-06	-1.44214	-0.820521	2.75359e-05	-1.49967	-0.693715	5.83113e-05	-1.49692	-0.766837
48237914	chr19:48237914:A:G	7.74182e-06	-1.90776e-10	-0.513883	0.000143853	-1.90776e-10	-0.540081	0.000360111	-1.90776e-10	-0.443137
48237960	chr19:48237960:G:A	5.17028e-06	-1.90776e-10	-0.917594	9.46365e-05	-1.90776e-10	-0.95883	0.000231747	-1.90776e-10	-0.883905
48238056	chr19:48238056:G:A	1.08925e-06	-1.52118	-0.953847	2.1616e-05	-1.55231	-0.883128	4.59098e-05	-1.55248	-0.950389
48238187	chr19:48238187:A:G	6.10478e-06	-1.90776e-10	-0.751448	0.00011498	-1.90776e-10	-0.764116	0.00028319	-1.90776e-10	-0.683432
48238337	chr19:48238337:A:G	2.96585e-06	-1.90776e-10	-1.47336	5.71526e-05	-1.90776e-10	-1.46315	0.00012985	-1.90776e-10	-1.46317
48238359	chr19:48238359:T:C	7.54021e-06	-1.90776e-10	-0.540271	0.00014017	-1.90776e-10	-0.566016	0.000350482	-1.90776e-10	-0.47024
48238477	chr19:48238477:A:G	7.24688e-06	-1.90776e-10	-0.579949	0.000133868	-1.90776e-10	-0.612017	0.000332953	-1.90776e-10	-0.521549
48238781	chr19:48238781:T:C	8.08e-06	-1.90776e-10	-0.471129	0.000150083	-1.90776e-10	-0.497687	0.000376176	-1.90776e-10	-0.399493
48238810	chr19:48238810:T:C	1.10014e-06	-1.52974	-0.935347	2.14254e-05	-1.55382	-0.890474	4.60423e-05	-1.55389	-0.946096
48238901	chr19:48238901:T:C	7.62882e-06	-1.90776e-10	-0.528588	0.000141725	-1.90776e-10	-0.554983	0.000354711	-1.90776e-10	-0.458245
48239130	chr19:48239130:A:G	1.38428e-06	-1.14609	-1.08925	2.33283e-05	-1.21536	-1.14384	5.62051e-05	-1.21664	-1.08391
48239210	chr19:48239210:G:A	7.65643e-06	-1.90776e-10	-0.524975	0.000142287	-1.90776e-10	-0.551025	0.000356001	-1.90776e-10	-0.454615
48239515	chr19:48239515:G:A	3.2032e-06	-1.43578	0.0394131	7.63115e-05	-1.38159	0.207546	0.000164394	-1.3787	0.151422
48239687	chr19:48239687:A:G	8.12757e-06	-1.90776e-10	-0.465258	0.000150871	-1.90776e-10	-0.492447	0.000378379	-1.90776e-10	-0.393655
48239909	chr19:48239909:G:A	9.96406e-07	-1.16339	-1.40074	1.7327e-05	-1.23096	-1.42565	4.04355e-05	-1.23218	-1.39766
48240212	chr19:48240212:A:G	1.35811e-06	-0.982514	-1.27191	3.0317e-05	-0.87385	-1.22331	6.61655e-05	-0.868106	-1.26928
48240295	chr19:48240295:G:A	8.95421e-07	-1.22976	-1.44122	1.57904e-05	-1.28796	-1.46151	3.66475e-05	-1.28909	-1.43912
48240320	chr19:48240320:G:A	4.47277e-06	-1.23224	0.169723	0.000102451	-1.15124	0.271757	0.000226892	-1.14686	0.241783
48240333	chr19:48240333:T:C	4.91006e-06	-0.969235	-9.17177e-10	7.2065e-05	-1.2313	-9.17177e-10	0.000164369	-1.22744	-9.17177e-10
48240448	chr19:48240448:A:G	9.9563e-06	-1.90776e-10	-0.262315	0.000191131	-1.90776e-10	-0.255915	0.000447178	-1.90776e-10	-0.226592
48240485	chr19:48240485:T:C	2.98857e-06	-1.90776e-10	-1.46573	5.73154e-05	-1.90776e-10	-1.4603	0.000128234	-1.90776e-10	-1.4757
48241088	chr19:48241088:T:C	6.84366e-06	-1.10569	0.468489	0.000143405	-0.983188	0.43999	0.000354088	-0.981356	0.521352
48241129	chr19:48241129:T:C	7.44795e-06	-1.90776e-10	-0.552582	0.000145292	-1.90776e-10	-0.53013	0.000339781	-1.90776e-10	-0.501247
48241288	chr19:48241288:C:T	6.8833e-06	0.769329	-1.40075	0.000127879	0.781807	-1.4396	0.000298002	0.782094	-1.41454
48241303	chr19:48241303:T:C	4.61317e-06	-1.90776e-10	-1.0316	8.46283e-05	-1.90776e-10	-1.0706	0.000192355	-1.90776e-10	-1.07021
48241321	chr19:48241321:T:G	2.20651e-06	-1.29987	-0.469242	5.04911e-05	-1.0623	-0.524777	0.000119807	-1.05941	-0.484255
48241687	chr19:48241687:C:T	2.31669e-05	-1.90776e-10	0.582203	0.00042474	-1.90776e-10	0.542604	0.00102368	-1.90776e-10	0.601611
48241837	chr19:48241837:G:A	2.91883e-06	-1.90776e-10	-1.48934	5.55455e-05	-1.90776e-10	-1.49167	0.000125913	-1.90776e-10	-1.49396
48241851	chr19:48241851:C:G	8.31949e-07	-1.48738	-1.25713	1.43245e-05	-1.50541	-1.34149	3.51635e-05	-1.50417	-1.26537
48241930	chr19:48241930:A:C	1.84887e-06	-0.747353	-1.1986	6.0468e-05	-0.185682	-1.22108	0.00014213	-0.181343	-1.19147
48242034	chr19:48242034:C:T	6.78909e-07	-1.53189	-1.4159	1.27844e-05	-1.53251	-1.42814	2.9731e-05	-1.53254	-1.40482
48242066	chr19:48242066:A:G	4.26099e-06	-1.90776e-10	-1.11102	8.14656e-05	-1.90776e-10	-1.10869	0.000184199	-1.90776e-10	-1.11353
48242167	chr19:48242167:G:A	2.9277e-06	-1.90776e-10	-1.4863	5.74177e-05	-1.90776e-10	-1.45852	0.00012742	-1.90776e-10	-1.48206
48242255	chr19:48242255:C:T	7.05826e-07	-1.53862	-1.37029	1.28735e-05	-1.54912	-1.40458	3.06155e-05	-1.5487	-1.35935
48242293	chr19:48242293:G:A	1.02529e-06	-1.02298	-1.51256	1.73605e-05	-1.14245	-1.51223	3.97062e-05	-1.13616	-1.51188
48242374	chr19:48242374:G:A	7.40654e-07	-1.49259	-1.36815	1.37598e-05	-1.51123	-1.37589	3.20828e-05	-1.51007	-1.35116
48242377	chr19:48242377:AG:A	7.42214e-07	-1.48303	-1.37561	1.37687e-05	-1.50346	-1.38301	3.20757e-05	-1.5022	-1.35925
48242526	chr19:48242526:C:T	3.60801e-06	-1.90776e-10	-1.27736	6.77007e-05	-1.90776e-10	-1.29378	0.000154677	-1.90776e-10	-1.28821
48242964	chr19:48242964:G:C	8.43766e-07	-1.28821	-1.44219	1.52167e-05	-1.32781	-1.45868	3.57524e-05	-1.32536	-1.42757
48243307	chr19:48243307:CT:C	3.29157e-06	-1.90776e-10	-1.36916	6.30813e-05	-1.90776e-10	-1.36445	0.000144013	-1.90776e-10	-1.35964
48243351	chr19:48243351:T:C	1.86023e-06	-0.469477	-1.47034	4.8423e-05	-0.165314	-1.46359	0.000110929	-0.153238	-1.46742
48243424	chr19:48243424:C:T	1.77703e-06	-0.584777	-1.4008	2.70347e-05	-0.810151	-1.4016	6.11921e-05	-0.808167	-1.40736
48243589	chr19:48243589:A:G	3.36483e-06	-1.90776e-10	-1.34714	6.42962e-05	-1.90776e-10	-1.34537	0.000145805	-1.90776e-10	-1.34728
48243810	chr19:48243810:C:T	4.76939e-06	-1.90776e-10	-0.998303	9.21646e-05	-1.90776e-10	-0.985297	0.000207683	-1.90776e-10	-0.993536
48244305	chr19:48244305:C:T	1.31277e-06	-0.803754	-1.48463	1.93931e-05	-1.03805	-1.5059	4.53758e-05	-1.02805	-1.48652
48244390	chr19:48244390:A:G	3.32559e-06	-1.90776e-10	-1.35887	6.18802e-05	-1.90776e-10	-1.38367	0.000146652	-1.90776e-10	-1.34149
48244501	chr19:48244501:C:T	3.2816e-06	-1.90776e-10	-1.37219	6.11099e-05	-1.90776e-10	-1.3962	0.000144554	-1.90776e-10	-1.3559
48244700	chr19:48244700:A:AT	4.95152e-06	-1.90776e-10	-0.960825	9.26084e-05	-1.90776e-10	-0.980493	0.00021673	-1.90776e-10	-0.950898
48244745	chr19:48244745:A:G	3.31571e-06	-1.90776e-10	-1.36185	6.16658e-05	-1.90776e-10	-1.38714	0.00014615	-1.90776e-10	-1.34492
48245032	chr19:48245032:C:T	2.92904e-06	-1.48584	-9.17177e-10	6.16777e-05	-1.38695	-9.17177e-10	0.000140326	-1.38558	-9.17177e-10
48245042	chr19:48245042:T:C	3.36621e-06	-1.90776e-10	-1.34673	6.4323e-05	-1.90776e-10	-1.34496	0.000145865	-1.90776e-10	-1.34687
48245157	chr19:48245157:C:T	3.3035e-06	-1.90776e-10	-1.36554	6.14828e-05	-1.90776e-10	-1.39012	0.000145591	-1.90776e-10	-1.34875
48245456	chr19:48245456:G:A	1.50465e-06	-0.82196	-1.33	2.46707e-05	-1.05037	-1.25288	5.41878e-05	-1.03951	-1.29758
48245578	chr19:48245578:G:A	3.28959e-06	-1.90776e-10	-1.36976	6.12464e-05	-1.90776e-10	-1.39397	0.000144944	-1.90776e-10	-1.3532
48245642	chr19:48245642:CAT:C	1.55831e-06	-1.52616	-0.590757	3.8079e-05	-1.43033	-0.438882	8.07446e-05	-1.42994	-0.508321
48245743	chr19:48245743:T:C	3.05047e-06	-1.90776e-10	-1.44522	5.76946e-05	-1.90776e-10	-1.45371	0.000131636	-1.90776e-10	-1.44951
48245905	chr19:48245905:G:A	1.28264e-06	-0.924342	-1.38726	2.00922e-05	-1.06858	-1.43996	4.87533e-05	-1.06101	-1.38177
48245971	chr19:48245971:A:G	1.14864e-06	-1.25153	-1.17041	1.91076e-05	-1.36552	-1.19327	4.49926e-05	-1.36682	-1.15623
48246210	chr19:48246210:T:C	2.87795e-06	-1.50344	-9.17177e-10	5.89331e-05	-1.43247	-9.17177e-10	0.000134138	-1.43068	-9.17177e-10
48246327	chr19:48246327:A:G	1.13454e-06	-1.34918	-1.08511	1.99358e-05	-1.38518	-1.13118	4.96024e-05	-1.38306	-1.04245
48246368	chr19:48246368:G:A	3.45183e-06	-1.90776e-10	-1.32161	6.4011e-05	-1.90776e-10	-1.34982	0.000152512	-1.90776e-10	-1.30231
48246499	chr19:48246499:T:C	3.164e-06	-1.90776e-10	-1.40868	6.12594e-05	-1.90776e-10	-1.39376	0.000139855	-1.90776e-10	-1.38895
48246505	chr19:48246505:G:A	3.29053e-06	-1.90776e-10	-1.36947	6.14095e-05	-1.90776e-10	-1.39131	0.000145055	-1.90776e-10	-1.35244
48246522	chr19:48246522:G:A	3.57608e-06	-1.90776e-10	-1.28625	6.83206e-05	-1.90776e-10	-1.28466	0.000155073	-1.90776e-10	-1.28566
48246607	chr19:48246607:A:G	1.29325e-06	-0.920238	-1.38312	2.0225e-05	-1.06505	-1.4369	4.91308e-05	-1.05745	-1.37761
48247027	chr19:48247027:C:T	1.28957e-06	-0.931516	-1.37469	2.01524e-05	-1.07497	-1.43058	4.90591e-05	-1.06745	-1.36907
48247529	chr19:48247529:C:G	1.36132e-06	-0.902407	-1.34966	2.28661e-05	-1.12431	-1.25491	4.95331e-05	-1.11407	-1.31284
48247672	chr19:48247672:C:T	8.1728e-07	-1.3968	-1.36549	1.50552e-05	-1.42199	-1.37515	3.51282e-05	-1.42018	-1.35037
48247720	chr19:48247720:T:C	1.68967e-06	-0.717827	-1.31816	2.72286e-05	-0.965931	-1.23867	5.97829e-05	-0.954136	-1.28469
48247923	chr19:48247923:CAATTA:C	1.5774e-06	-0.730796	-1.37395	2.52172e-05	-0.975707	-1.30564	5.57029e-05	-0.964023	-1.34549
48248089	chr19:48248089:T:C	1.29089e-06	-0.916546	-1.38864	2.0216e-05	-1.06214	-1.44026	4.90081e-05	-1.05452	-1.38305
48248551	chr19:48248551:C:T	8.69102e-07	-1.36337	-1.33745	1.59718e-05	-1.3913	-1.34675	3.732e-05	-1.3893	-1.32072
48248639	chr19:48248639:G:C	1.3274e-06	-0.841248	-1.43605	2.14158e-05	-1.07373	-1.37101	4.73067e-05	-1.06292	-1.40998
48248920	chr19:48248920:G:A	3.25939e-06	-1.90776e-10	-1.37898	6.13165e-05	-1.90776e-10	-1.39282	0.000140457	-1.90776e-10	-1.38465
48248981	chr19:48248981:T:A	3.25939e-06	-1.90776e-10	-1.37898	6.13165e-05	-1.90776e-10	-1.39282	0.000140457	-1.90776e-10	-1.38465
48249533	chr19:48249533:G:A	3.5118e-06	-1.90776e-10	-1.30439	6.62334e-05	-1.90776e-10	-1.31569	0.000156622	-1.90776e-10	-1.27571
48249999	chr19:48249999:T:TTAA	1.57396e-06	-0.80067	-1.30625	2.57115e-05	-0.893564	-1.36837	6.13321e-05	-0.898551	-1.3147
48250175	chr19:48250175:A:C	7.23005e-07	-1.516	-1.36886	1.40965e-05	-1.49438	-1.36856	3.26013e-05	-1.4949	-1.3503
48250460	chr19:48250460:T:C	3.39658e-06	-1.90776e-10	-1.33775	6.39379e-05	-1.90776e-10	-1.35096	0.000145929	-1.90776e-10	-1.34643
48250872	chr19:48250872:C:A	7.73056e-07	-1.53205	-1.28587	1.4987e-05	-1.5147	-1.28699	3.47964e-05	-1.51513	-1.2649
48251170	chr19:48251170:A:C	3.03051e-06	-1.90776e-10	-1.45179	5.73521e-05	-1.90776e-10	-1.45966	0.000130625	-1.90776e-10	-1.45722
48251240	chr19:48251240:A:G	3.37205e-06	-1.90776e-10	-1.345	6.34933e-05	-1.90776e-10	-1.35794	0.000144901	-1.90776e-10	-1.3535
48251529	chr19:48251529:C:A	2.03602e-06	-0.435836	-1.41369	4.35168e-05	-0.323716	-1.41201	9.88136e-05	-0.323437	-1.41288
48251558	chr19:48251558:G:A	7.77614e-07	-1.52973	-1.28231	1.5084e-05	-1.51181	-1.28343	3.50269e-05	-1.51225	-1.26118
48251627	chr19:48251627:T:C	2.99601e-06	-1.90776e-10	-1.46324	5.73305e-05	-1.90776e-10	-1.46004	0.000130134	-1.90776e-10	-1.46098
48251849	chr19:48251849:G:A	7.89328e-07	-1.53333	-1.26377	1.52939e-05	-1.51658	-1.26484	3.55413e-05	-1.517	-1.24186
48252421	chr19:48252421:T:C	3.03263e-06	-1.45109	-9.17177e-10	5.79674e-05	-1.44899	-9.17177e-10	0.000131831	-1.44803	-9.17177e-10
48252493	chr19:48252493:A:G	2.96468e-06	-1.90776e-10	-1.47375	5.61841e-05	-1.90776e-10	-1.48024	0.000127878	-1.90776e-10	-1.47847
48252838	chr19:48252838:T:C	3.17783e-06	-1.40432	-9.17177e-10	6.28397e-05	-1.36829	-9.17177e-10	0.000142628	-1.36931	-9.17177e-10
48252840	chr19:48252840:T:C	1.05106e-05	-0.208137	-9.17177e-10	0.000154816	-0.466635	-9.17177e-10	0.000354574	-0.458633	-9.17177e-10
48252973	chr19:48252973:C:A	3.24783e-06	-1.90776e-10	-1.38253	6.07427e-05	-1.90776e-10	-1.40223	0.000143211	-1.90776e-10	-1.36523
48253651	chr19:48253651:G:A	3.94099e-06	-1.18909	-9.17177e-10	6.93938e-05	-1.26908	-9.17177e-10	0.000157746	-1.26856	-9.17177e-10
48254203	chr19:48254203:T:C	6.41413e-07	-1.52553	-1.47907	1.17214e-05	-1.54961	-1.49784	2.70688e-05	-1.54907	-1.4821
48254314	chr19:48254314:G:T	1.2848e-06	-0.92463	-1.38529	2.13629e-05	-1.13921	-1.30801	4.68618e-05	-1.129	-1.35334
48254344	chr19:48254344:C:T	3.54685e-06	-1.90776e-10	-1.29446	6.9138e-05	-1.90776e-10	-1.27277	0.000158719	-1.90776e-10	-1.26241
48254351	chr19:48254351:T:C	7.66016e-07	-1.52729	-1.29978	1.48623e-05	-1.50861	-1.30143	3.45107e-05	-1.50907	-1.27921
48254356	chr19:48254356:A:C	2.22175e-06	-0.298937	-1.46329	4.77839e-05	-0.180052	-1.46213	0.000108572	-0.179756	-1.46238
48254510	chr19:48254510:T:C	2.53007e-06	-0.719894	-0.912378	4.34959e-05	-0.962954	-0.773253	9.25798e-05	-0.950563	-0.850915
48254575	chr19:48254575:C:A	2.87299e-06	-1.90776e-10	-1.50517	5.53959e-05	-1.90776e-10	-1.49437	0.000125601	-1.90776e-10	-1.49644
48254838	chr19:48254838:A:G	6.38549e-07	-1.52539	-1.48368	1.16874e-05	-1.54957	-1.50079	2.69555e-05	-1.54903	-1.48634
48255034	chr19:48255034:G:A	3.42835e-06	-1.90776e-10	-1.32844	6.55536e-05	-1.90776e-10	-1.32601	0.000148775	-1.90776e-10	-1.32711
48255134	chr19:48255134:A:G	1.2784e-06	-0.942467	-1.37245	2.15033e-05	-1.0177	-1.42297	5.07767e-05	-1.02223	-1.37988
48255152	chr19:48255152:G:A	2.95933e-06	-1.90776e-10	-1.47556	5.63108e-05	-1.90776e-10	-1.47799	0.000127828	-1.90776e-10	-1.47887
48255284	chr19:48255284:T:G	2.81349e-06	-1.5261	-9.17177e-10	5.22072e-05	-1.55365	-9.17177e-10	0.000118621	-1.55362	-9.17177e-10
48255357	chr19:48255357:T:A	1.15521e-06	-0.956267	-1.45997	1.88466e-05	-1.11464	-1.4579	4.32703e-05	-1.10751	-1.45458
48255449	chr19:48255449:G:A	6.32648e-07	-1.52399	-1.49437	1.16151e-05	-1.54886	-1.5077	2.67017e-05	-1.54827	-1.49655
48255488	chr19:48255488:T:C	6.34749e-07	-1.52262	-1.49242	1.16348e-05	-1.54828	-1.50659	2.67672e-05	-1.54766	-1.49472
48255548	chr19:48255548:A:G	9.01217e-07	-1.51417	-1.15036	1.9281e-05	-1.54727	-1.00249	4.07639e-05	-1.54707	-1.07468
48255702	chr19:48255702:T:C	6.279e-07	-1.53211	-1.49379	1.15809e-05	-1.55185	-1.50767	2.66228e-05	-1.55146	-1.49633
48255834	chr19:48255834:T:G	6.22304e-07	-1.52869	-1.50616	1.15439e-05	-1.54968	-1.51303	2.63889e-05	-1.54911	-1.5075
48255879	chr19:48255879:T:G	1.40605e-06	-0.853428	-1.36631	2.30259e-05	-1.07408	-1.29817	5.08272e-05	-1.06324	-1.33788
48255916	chr19:48255916:T:C	6.24671e-07	-1.5236	-1.50745	1.15517e-05	-1.5487	-1.51333	2.63863e-05	-1.5481	-1.5086
48255928	chr19:48255928:G:A	1.43475e-06	-0.888563	-1.31096	2.40826e-05	-1.10889	-1.2185	5.23982e-05	-1.09832	-1.27236
48255931	chr19:48255931:C:T	7.52398e-07	-1.52122	-1.32379	1.46006e-05	-1.50111	-1.3267	3.38944e-05	-1.50162	-1.30468
48255944	chr19:48255944:G:A	2.24579e-06	-0.701169	-1.05029	3.79369e-05	-0.946846	-0.926102	8.14972e-05	-0.934282	-0.994699
48256108	chr19:48256108:A:T	6.24963e-07	-1.52536	-1.50522	1.15518e-05	-1.54935	-1.51268	2.64228e-05	-1.54879	-1.50654
48256373	chr19:48256373:A:G	2.92308e-06	-1.90776e-10	-1.48788	5.48703e-05	-1.90776e-10	-1.5039	0.000125336	-1.90776e-10	-1.49855
48256420	chr19:48256420:C:T	1.47932e-06	-0.776727	-1.39221	2.50125e-05	-0.872873	-1.41662	5.7229e-05	-0.877659	-1.40483
48256470	chr19:48256470:T:C	1.5761e-06	-0.730545	-1.37502	2.6475e-05	-0.830893	-1.40178	6.06738e-05	-0.835836	-1.3882
48256474	chr19:48256474:T:C	1.53207e-06	-0.753849	-1.38005	2.57809e-05	-0.85295	-1.40629	5.90718e-05	-0.857815	-1.39298
48256721	chr19:48256721:C:G	1.46587e-06	-0.797581	-1.38049	2.47488e-05	-0.893689	-1.40641	5.67262e-05	-0.898409	-1.3929
48256748	chr19:48256748:G:C	1.49785e-06	-0.78499	-1.3715	2.52509e-05	-0.881954	-1.39806	5.78991e-05	-0.886714	-1.38413
48256765	chr19:48256765:A:G	1.48873e-06	-0.784532	-1.37806	2.50969e-05	-0.881904	-1.40423	5.7529e-05	-0.88667	-1.39059
48256972	chr19:48256972:G:A	1.5707e-06	-0.746566	-1.36243	2.63729e-05	-0.846219	-1.39032	6.04983e-05	-0.851116	-1.37582
48257085	chr19:48257085:C:A	1.53293e-06	-0.75991	-1.37343	2.57924e-05	-0.858738	-1.40006	5.91331e-05	-0.863587	-1.38617
48257099	chr19:48257099:A:G	1.98603e-06	-0.398512	-1.47587	4.24003e-05	-0.286896	-1.47482	9.63316e-05	-0.286611	-1.47514
48257159	chr19:48257159:A:G	1.49114e-06	-0.78399	-1.37699	2.51316e-05	-0.881489	-1.40326	5.76118e-05	-0.886258	-1.38956
48257238	chr19:48257238:T:C	2.85815e-06	-1.90776e-10	-1.51035	5.4406e-05	-1.90776e-10	-1.5124	0.00012376	-1.90776e-10	-1.51121
48257410	chr19:48257410:CTTCT:C	4.06326e-06	-0.349041	-0.809494	5.94221e-05	-0.607718	-0.81649	0.000137518	-0.605276	-0.800519
48257514	chr19:48257514:C:T	1.57281e-06	-0.758759	-1.3489	2.64011e-05	-0.857905	-1.37756	6.05878e-05	-0.862758	-1.3627
48257808	chr19:48257808:A:G	1.38675e-06	-0.889812	-1.34375	2.38029e-05	-0.967545	-1.37152	5.46368e-05	-0.971938	-1.3569
48258113	chr19:48258113:A:G	4.23111e-06	-1.90776e-10	-1.11806	7.99502e-05	-1.90776e-10	-1.12747	0.000181862	-1.90776e-10	-1.1263
48258183	chr19:48258183:AAAAT:A	1.40043e-06	-0.890669	-1.33308	2.40312e-05	-0.968098	-1.36142	5.51543e-05	-0.97249	-1.34692
48258203	chr19:48258203:A:C	1.39704e-06	-0.890499	-1.33566	2.39839e-05	-0.967867	-1.36362	5.50369e-05	-0.972259	-1.34929
48258333	chr19:48258333:A:T	3.35643e-06	-1.90776e-10	-1.34964	6.41223e-05	-1.90776e-10	-1.34808	0.000148141	-1.90776e-10	-1.33138
48258362	chr19:48258362:T:C	1.47191e-06	-0.828014	-1.34594	2.521e-05	-0.908608	-1.37302	5.78103e-05	-0.913219	-1.35916
48258541	chr19:48258541:A:G	8.41676e-07	-1.22101	-1.51187	1.4606e-05	-1.314	-1.51344	3.31942e-05	-1.31539	-1.51179
48258587	chr19:48258587:T:C	1.37745e-06	-0.896345	-1.34394	2.36768e-05	-0.973164	-1.37121	5.43132e-05	-0.977546	-1.35724
48258685	chr19:48258685:G:T	8.19747e-07	-1.24759	-1.51169	1.42804e-05	-1.33662	-1.51337	3.24601e-05	-1.33794	-1.5116
48258694	chr19:48258694:T:A	4.43553e-06	-1.90776e-10	-1.07087	8.2511e-05	-1.90776e-10	-1.09594	0.000187867	-1.90776e-10	-1.09382
48259000	chr19:48259000:T:C	1.5734e-06	-1.13464	-0.972637	2.87901e-05	-1.14319	-1.00565	6.88341e-05	-1.14131	-0.956537
48259041	chr19:48259041:GAA:G	1.24523e-06	-0.95695	-1.38425	2.15681e-05	-1.02945	-1.4082	4.93977e-05	-1.03359	-1.39605
48259175	chr19:48259175:G:A	6.68242e-07	-1.48201	-1.48162	1.25548e-05	-1.50267	-1.4761	2.85563e-05	-1.50442	-1.47325
48259315	chr19:48259315:T:G	1.9421e-06	-1.12707	-0.769683	3.51662e-05	-1.13649	-0.812299	8.49812e-05	-1.13456	-0.752556
48259424	chr19:48259424:C:T	1.37282e-06	-0.894334	-1.34932	2.3598e-05	-0.971628	-1.37608	5.41164e-05	-0.976009	-1.3624
48259467	chr19:48259467:T:C	1.45087e-06	-0.846577	-1.34178	2.48285e-05	-0.927573	-1.36931	5.69364e-05	-0.932103	-1.35551
48259596	chr19:48259596:A:G	4.19809e-06	-1.90776e-10	-1.12589	7.93363e-05	-1.90776e-10	-1.13518	0.000180458	-1.90776e-10	-1.13405
48259668	chr19:48259668:C:T	1.35298e-06	-0.946438	-1.31177	2.32505e-05	-1.02081	-1.34174	5.3414e-05	-1.025	-1.32648
48259699	chr19:48259699:G:A	1.32955e-06	-0.934931	-1.34075	2.28967e-05	-1.00946	-1.36842	5.25386e-05	-1.01369	-1.35431
48259751	chr19:48259751:C:T	2.98689e-06	-0.582255	-0.884033	4.94883e-05	-0.674634	-0.932503	0.00012035	-0.669523	-0.869623
48259965	chr19:48259965:T:G	2.90683e-06	-0.593138	-0.900318	4.82994e-05	-0.684429	-0.947025	0.000117156	-0.679363	-0.886683
48259983	chr19:48259983:C:T	6.26175e-07	-1.52641	-1.50224	1.19337e-05	-1.52946	-1.50004	2.71441e-05	-1.53094	-1.49746
48260178	chr19:48260178:G:C	3.19033e-06	-1.90776e-10	-1.4004	6.2213e-05	-1.90776e-10	-1.37831	0.000141855	-1.90776e-10	-1.37475
48260299	chr19:48260299:G:A	6.87489e-07	-1.50256	-1.43267	1.31408e-05	-1.49013	-1.44302	3.03112e-05	-1.48782	-1.43021
48260492	chr19:48260492:T:C	2.45582e-06	-0.175556	-1.4865	3.10627e-05	-0.575645	-1.49722	7.1293e-05	-0.571274	-1.49148
48260540	chr19:48260540:C:A	2.64368e-06	-0.223924	-1.36443	4.00007e-05	-0.473357	-1.34662	8.99878e-05	-0.470322	-1.35955
48260545	chr19:48260545:TTTTC:T	1.06814e-05	1.03943	-1.23145	0.000121168	0.453873	-1.16557	0.000273219	0.479042	-1.19832
48260884	chr19:48260884:C:T	7.43437e-07	-1.50424	-1.35275	1.45281e-05	-1.49533	-1.33746	3.2746e-05	-1.49304	-1.34772
48261002	chr19:48261002:C:A	3.7746e-06	-1.90776e-10	-1.23223	7.01662e-05	-1.90776e-10	-1.25801	0.000161849	-1.90776e-10	-1.24289
48261203	chr19:48261203:A:G	1.51424e-06	-0.673861	-1.47174	2.01627e-05	-1.03643	-1.46861	4.5735e-05	-1.04084	-1.46585
48261205	chr19:48261205:A:G	8.85501e-06	-0.379537	-9.17177e-10	0.000128581	-0.652312	-9.17177e-10	0.000294309	-0.64492	-9.17177e-10
48261271	chr19:48261271:C:G	7.86252e-07	-1.51224	-1.28875	1.54094e-05	-1.50419	-1.26971	3.46001e-05	-1.50208	-1.28361
48261438	chr19:48261438:G:A	2.23738e-06	-0.297425	-1.45779	2.86107e-05	-0.6812	-1.47389	6.58726e-05	-0.677093	-1.46473
48261464	chr19:48261464:T:C	1.48126e-06	-0.731381	-1.43624	2.06717e-05	-1.07143	-1.40868	4.57403e-05	-1.07581	-1.43076
48261544	chr19:48261544:A:T	7.17457e-07	-1.52158	-1.37098	1.40199e-05	-1.51435	-1.35404	3.15384e-05	-1.51247	-1.36588
48261600	chr19:48261600:G:A	8.89477e-07	-1.53479	-1.14285	1.74874e-05	-1.52924	-1.11815	3.8922e-05	-1.52774	-1.14025
48261624	chr19:48261624:G:T	2.05402e-06	-0.375736	-1.46498	2.66512e-05	-0.746293	-1.47975	6.13171e-05	-0.742335	-1.47116
48261728	chr19:48261728:G:A	1.86816e-06	-0.692694	-1.24287	2.68806e-05	-1.04247	-1.17499	5.84296e-05	-1.04702	-1.2147
48261860	chr19:48261860:G:A	1.96718e-06	-0.407115	-1.4768	2.57308e-05	-0.771489	-1.48969	5.91339e-05	-0.767596	-1.48215
48261982	chr19:48261982:C:T	3.31555e-06	-1.90776e-10	-1.3619	6.43974e-05	-1.90776e-10	-1.3438	0.000144987	-1.90776e-10	-1.35291
48261985	chr19:48261985:C:T	3.29881e-06	-1.90776e-10	-1.36696	6.09895e-05	-1.90776e-10	-1.39817	0.000142481	-1.90776e-10	-1.37034
48262006	chr19:48262006:C:T	2.07307e-06	-0.336361	-1.49513	2.6904e-05	-0.713219	-1.50338	6.1663e-05	-0.709191	-1.49867
48262037	chr19:48262037:C:G	2.14553e-06	-0.298729	-1.49841	2.76844e-05	-0.682297	-1.50571	6.34137e-05	-0.678192	-1.50168
48262046	chr19:48262046:A:G	7.85694e-07	-1.5158	-1.28591	1.53619e-05	-1.5083	-1.26869	3.46449e-05	-1.50627	-1.27812
48262176	chr19:48262176:C:T	2.09884e-06	-0.330519	-1.48861	2.71744e-05	-0.7082	-1.4984	6.23329e-05	-0.704152	-1.49291
48262199	chr19:48262199:C:T	1.88841e-06	-0.677014	-1.24777	2.69999e-05	-1.03074	-1.1823	5.88682e-05	-1.03535	-1.2189
48262200	chr19:48262200:C:G	3.72814e-06	-1.24461	-9.17177e-10	8.26995e-05	-1.09366	-9.17177e-10	0.00018836	-1.0912	-9.17177e-10
48262254	chr19:48262254:T:C	2.06877e-06	-0.338236	-1.49533	2.68513e-05	-0.715004	-1.50356	6.15318e-05	-0.710975	-1.49902
48262276	chr19:48262276:A:G	8.12439e-07	-1.51974	-1.24849	1.59048e-05	-1.51249	-1.22976	3.58227e-05	-1.51057	-1.2404
48262622	chr19:48262622:G:A	2.64363e-06	-0.118894	-1.46948	4.12934e-05	-0.321538	-1.46663	9.52252e-05	-0.306011	-1.46729
48262767	chr19:48262767:G:C	1.39411e-06	-0.768575	-1.45969	2.10417e-05	-0.999062	-1.4633	4.8916e-05	-0.988821	-1.45062
48262773	chr19:48262773:T:C	3.22465e-06	-1.90776e-10	-1.3897	5.86523e-05	-1.90776e-10	-1.43725	0.000134747	-1.90776e-10	-1.42615
48262775	chr19:48262775:G:A	2.43996e-06	-0.325933	-1.3426	4.03873e-05	-0.448211	-1.36215	9.34274e-05	-0.435327	-1.35704
48262778	chr19:48262778:T:C	1.98034e-06	-0.453871	-1.42338	2.61112e-05	-0.80183	-1.44468	6.03364e-05	-0.798035	-1.43158
48262781	chr19:48262781:A:T	3.32417e-06	-1.90776e-10	-1.3593	6.00826e-05	-1.90776e-10	-1.41315	0.000138235	-1.90776e-10	-1.40059
48262788	chr19:48262788:A:G	2.97217e-06	-1.90776e-10	-1.47123	5.53397e-05	-1.90776e-10	-1.49538	0.000126326	-1.90776e-10	-1.49068
48263026	chr19:48263026:A:G	6.55622e-06	-1.90776e-10	-0.680106	0.000117184	-1.90776e-10	-0.745126	0.000270956	-1.90776e-10	-0.727594
48263027	chr19:48263027:T:C	6.39703e-06	-1.90776e-10	-0.704687	0.000114434	-1.90776e-10	-0.768879	0.000264583	-1.90776e-10	-0.751395
48263044	chr19:48263044:G:T	3.64644e-06	-1.90776e-10	-1.26677	7.02282e-05	-1.90776e-10	-1.25712	0.000157964	-1.90776e-10	-1.26718
48263045	chr19:48263045:C:T	1.00257e-06	-1.17128	-1.38668	1.61686e-05	-1.40013	-1.32568	3.5114e-05	-1.40273	-1.36822
48263046	chr19:48263046:G:A	1.80948e-06	-0.482958	-1.48452	2.48298e-05	-0.83069	-1.46614	5.58557e-05	-0.826915	-1.47986
48263091	chr19:48263091:T:C	5.01815e-06	-1.90776e-10	-0.94746	9.63941e-05	-1.90776e-10	-0.940428	0.000217786	-1.90776e-10	-0.946039
48263185	chr19:48263185:C:T	3.21786e-06	-1.90776e-10	-1.39181	6.24572e-05	-1.90776e-10	-1.37439	0.000139792	-1.90776e-10	-1.38939
48263313	chr19:48263313:C:T	1.42509e-06	-1.46928	-0.737006	2.88809e-05	-1.43996	-0.705736	6.59235e-05	-1.43652	-0.704532
48263324	chr19:48263324:A:G	6.82638e-07	-1.42863	-1.51368	1.27091e-05	-1.45364	-1.51292	2.88048e-05	-1.45529	-1.51372
48263370	chr19:48263370:G:T	2.92709e-06	-1.90776e-10	-1.48651	5.59152e-05	-1.90776e-10	-1.48504	0.000127136	-1.90776e-10	-1.48429
48263549	chr19:48263549:C:T	1.02288e-06	-1.51569	-1.02221	1.8315e-05	-1.54204	-1.05912	4.27268e-05	-1.5425	-1.03222
48263696	chr19:48263696:T:A	7.26961e-07	-1.49639	-1.38301	1.31178e-05	-1.5294	-1.40551	3.01444e-05	-1.53006	-1.3935
48263936	chr19:48263936:G:A	7.65651e-07	-1.55291	-1.27464	1.52474e-05	-1.53475	-1.24972	3.3481e-05	-1.53561	-1.28296
48264301	chr19:48264301:G:A	3.26129e-06	-1.3784	-9.17177e-10	0.000101687	-0.886974	-9.17177e-10	0.000230837	-0.887839	-9.17177e-10
48264571	chr19:48264571:C:T	3.26869e-06	-1.37613	-9.17177e-10	0.00010211	-0.882824	-9.17177e-10	0.000231798	-0.883685	-9.17177e-10
48264630	chr19:48264630:A:AG	9.26506e-07	-1.49338	-1.14347	1.67945e-05	-1.52664	-1.16118	3.8553e-05	-1.52735	-1.15017
48264757	chr19:48264757:G:C	4.83938e-06	-1.90776e-10	-0.983733	9.22752e-05	-1.90776e-10	-0.984097	0.000214413	-1.90776e-10	-0.961644
48264769	chr19:48264769:A:G	9.00853e-07	-1.48448	-1.18045	1.62854e-05	-1.52061	-1.19799	3.73783e-05	-1.52139	-1.18707
48264836	chr19:48264836:T:C	7.26191e-07	-1.49678	-1.38369	1.31964e-05	-1.52235	-1.40658	3.02214e-05	-1.5231	-1.3979
48264910	chr19:48264910:C:G	4.9642e-06	-1.90776e-10	-0.958269	9.46346e-05	-1.90776e-10	-0.95885	0.000220001	-1.90776e-10	-0.935916
48264918	chr19:48264918:T:C	4.9642e-06	-1.90776e-10	-0.958269	9.46346e-05	-1.90776e-10	-0.95885	0.000220001	-1.90776e-10	-0.935916
48264957	chr19:48264957:G:A	1.48117e-06	-1.52119	-0.646504	2.67696e-05	-1.54476	-0.676841	6.2881e-05	-1.54518	-0.643122
48265259	chr19:48265259:A:G	1.39261e-06	-1.52464	-0.704704	2.53918e-05	-1.54836	-0.72609	6.04153e-05	-1.5487	-0.679604
48265271	chr19:48265271:G:A	3.4598e-06	-1.90776e-10	-1.31931	6.5924e-05	-1.90776e-10	-1.32037	0.000149402	-1.90776e-10	-1.32291
48265363	chr19:48265363:G:A	2.40764e-06	-1.11991	-0.561962	4.15755e-05	-1.10492	-0.676445	0.000105679	-1.10061	-0.568535
48265498	chr19:48265498:G:A	9.70032e-07	-1.16859	-1.42236	1.93325e-05	-1.10471	-1.44238	4.46413e-05	-1.10589	-1.425
48265511	chr19:48265511:A:C	4.55028e-06	-1.90776e-10	-1.04533	8.05409e-05	-1.90776e-10	-1.12011	0.000186759	-1.90776e-10	-1.09973
48265577	chr19:48265577:C:T	4.5511e-06	-1.90776e-10	-1.04515	8.83098e-05	-1.90776e-10	-1.02802	0.000200436	-1.90776e-10	-1.02905
48265882	chr19:48265882:T:C	9.73717e-07	-1.14104	-1.44612	1.53053e-05	-1.3174	-1.46327	3.50924e-05	-1.31624	-1.45532
48265888	chr19:48265888:C:T	2.89949e-06	-1.90776e-10	-1.49599	5.58129e-05	-1.90776e-10	-1.48687	0.000126106	-1.90776e-10	-1.49243
48266155	chr19:48266155:C:A	4.19709e-06	-1.90776e-10	-1.12613	8.07355e-05	-1.90776e-10	-1.11769	0.000185406	-1.90776e-10	-1.107
48266871	chr19:48266871:C:T	1.78031e-06	-1.22042	-0.763317	3.0861e-05	-1.21058	-0.868799	7.78693e-05	-1.2067	-0.767816
48266980	chr19:48266980:A:G	4.83336e-06	-1.90776e-10	-0.98498	9.09052e-05	-1.90776e-10	-0.999055	0.000215324	-1.90776e-10	-0.957407
48267310	chr19:48267310:A:G	2.79605e-06	-0.100682	-1.43163	5.36889e-05	-0.1165	-1.40917	0.000119999	-0.110797	-1.43127
48267436	chr19:48267436:G:A	1.80428e-06	-1.23846	-0.7319	3.11253e-05	-1.23379	-0.837061	7.88141e-05	-1.23026	-0.732199
48267466	chr19:48267466:A:G	1.3684e-06	-1.51773	-0.729147	2.55374e-05	-1.54882	-0.719906	5.90127e-05	-1.54917	-0.702625
48267728	chr19:48267728:A:G	1.29172e-06	-1.51802	-0.786527	2.45483e-05	-1.54776	-0.760472	5.61433e-05	-1.54814	-0.753501
48267933	chr19:48267933:G:C	3.41122e-06	-1.90776e-10	-1.33345	6.61423e-05	-1.90776e-10	-1.31706	0.000149589	-1.90776e-10	-1.32166
48267989	chr19:48267989:G:A	2.96001e-06	-1.90776e-10	-1.47533	5.62253e-05	-1.90776e-10	-1.47951	0.000128715	-1.90776e-10	-1.47195
48268389	chr19:48268389:G:A	1.32712e-06	-1.52737	-0.75014	2.50087e-05	-1.55218	-0.737472	5.78903e-05	-1.55239	-0.718608
48268517	chr19:48268517:A:T	1.45908e-06	-1.53237	-0.650345	2.75471e-05	-1.55329	-0.639683	6.39762e-05	-1.55343	-0.617609
48268596	chr19:48268596:A:G	1.61783e-06	-1.51957	-0.559864	3.02522e-05	-1.54955	-0.549755	7.0373e-05	-1.54987	-0.525865
48268668	chr19:48268668:A:C	1.67792e-06	-1.51124	-0.531726	3.12056e-05	-1.5463	-0.521974	7.26376e-05	-1.54673	-0.497339
48268670	chr19:48268670:A:C	1.69552e-06	-1.51229	-0.52024	3.16717e-05	-1.54682	-0.506627	7.33814e-05	-1.54724	-0.486643
48268672	chr19:48268672:A:C	1.59925e-06	-1.02772	-1.06326	2.97401e-05	-1.10047	-1.01591	6.53492e-05	-1.10516	-1.04464
48268674	chr19:48268674:A:C	3.01138e-06	-1.90776e-10	-1.45812	5.6663e-05	-1.90776e-10	-1.47175	0.000129251	-1.90776e-10	-1.46779
48268747	chr19:48268747:T:A	5.53939e-06	-1.90776e-10	-0.848636	0.000103363	-1.90776e-10	-0.87063	0.000243696	-1.90776e-10	-0.83363
48268913	chr19:48268913:G:A	1.63704e-06	-1.51708	-0.550547	3.05814e-05	-1.54872	-0.53976	7.10871e-05	-1.54908	-0.516568
48268976	chr19:48268976:A:G	8.89182e-07	-1.51354	-1.16443	1.5992e-05	-1.55112	-1.18567	3.77989e-05	-1.55128	-1.14599
48269020	chr19:48269020:T:C	4.47052e-06	-1.90776e-10	-1.06302	8.44241e-05	-1.90776e-10	-1.07302	0.000198247	-1.90776e-10	-1.04004
48269295	chr19:48269295:T:A	2.93789e-06	-1.90776e-10	-1.48283	5.52981e-05	-1.90776e-10	-1.49613	0.000128979	-1.90776e-10	-1.4699
48269542	chr19:48269542:G:A	9.84999e-07	-1.50257	-1.07307	1.98661e-05	-1.45863	-1.06123	4.6035e-05	-1.45546	-1.04469
48269705	chr19:48269705:CT:C	1.0774e-06	-1.53824	-0.947722	1.95179e-05	-1.55367	-0.983872	4.68972e-05	-1.5536	-0.927988
48269951	chr19:48269951:T:G	1.36962e-06	-1.13034	-1.11565	2.62967e-05	-1.18667	-1.05276	5.75969e-05	-1.19116	-1.08492
48270007	chr19:48270007:A:G	4.91523e-06	-0.379541	-0.588642	0.000128863	-0.106782	-0.54334	0.000286948	-0.0933061	-0.576944
48270329	chr19:48270329:C:T	1.31059e-06	-1.19474	-1.0953	2.4253e-05	-1.15465	-1.16568	5.90401e-05	-1.15061	-1.10072
48270704	chr19:48270704:AAAGAAAGAAAGAG:A	2.91673e-06	-1.90776e-10	-1.49006	5.55763e-05	-1.90776e-10	-1.49112	0.000126766	-1.90776e-10	-1.48721
48270707	chr19:48270707:GAA:G	4.52664e-06	-1.05054	-9.17177e-10	8.8429e-05	-1.02667	-9.17177e-10	0.000201835	-1.0221	-9.17177e-10
48270845	chr19:48270845:G:C	9.37555e-07	-1.51541	-1.10959	1.80339e-05	-1.47742	-1.1392	4.28539e-05	-1.47717	-1.09459
48270854	chr19:48270854:G:A	3.85566e-06	-1.90776e-10	-1.21098	7.43146e-05	-1.90776e-10	-1.20057	0.000170325	-1.90776e-10	-1.19184
48271025	chr19:48271025:C:T	7.38513e-07	-1.46802	-1.39561	1.40775e-05	-1.45303	-1.41127	3.27057e-05	-1.45099	-1.39101
48271050	chr19:48271050:C:T	6.37802e-06	-0.539811	-0.167852	0.000100419	-0.758689	-0.140832	0.000220628	-0.744178	-0.188893
48271426	chr19:48271426:G:A	1.21845e-06	-1.10321	-1.25973	2.17279e-05	-1.1353	-1.29497	5.11981e-05	-1.13102	-1.26283
48271604	chr19:48271604:CT:C	3.36664e-06	-1.90776e-10	-1.3466	6.49027e-05	-1.90776e-10	-1.33598	0.000145623	-1.90776e-10	-1.34853
48271976	chr19:48271976:G:A	4.55243e-06	0.282854	-1.32771	6.18297e-05	-0.035084	-1.3494	0.000145178	-0.0167905	-1.3348
48272162	chr19:48272162:G:C	3.21769e-06	-1.90776e-10	-1.39186	6.08505e-05	-1.90776e-10	-1.40045	0.000141218	-1.90776e-10	-1.37924
48272169	chr19:48272169:C:G	1.29044e-06	-0.943328	-1.36221	1.9192e-05	-1.17873	-1.37565	4.45736e-05	-1.17719	-1.35522
48272458	chr19:48272458:G:C	1.22343e-06	-1.22445	-1.13441	2.33826e-05	-1.20811	-1.14877	5.4292e-05	-1.20443	-1.13075
48273538	chr19:48273538:A:G	1.3555e-06	-1.0563	-1.20004	2.55819e-05	-1.03579	-1.2312	6.03411e-05	-1.03125	-1.19829
48273590	chr19:48273590:T:C	1.49928e-05	-0.329617	0.476663	0.000225597	-0.585245	0.495124	0.000497957	-0.569575	0.450541
48273968	chr19:48273968:G:A	2.90963e-06	-1.90776e-10	-1.49249	5.50609e-05	-1.90776e-10	-1.50043	0.000126212	-1.90776e-10	-1.49159
48273973	chr19:48273973:G:A	3.47796e-06	-1.90776e-10	-1.31407	6.67114e-05	-1.90776e-10	-1.3085	0.000153455	-1.90776e-10	-1.29614
48274369	chr19:48274369:CATCTT:C	4.40596e-06	-1.07756	-9.17177e-10	0.00010136	-0.890191	-9.17177e-10	0.000229442	-0.893899	-9.17177e-10
48274567	chr19:48274567:T:C	1.40723e-06	-1.38333	-0.835561	2.77184e-05	-1.4308	-0.755979	6.06558e-05	-1.4336	-0.790731
48274874	chr19:48274874:C:T	3.04403e-06	-1.90776e-10	-1.44734	5.74138e-05	-1.90776e-10	-1.45859	0.000132204	-1.90776e-10	-1.4452
48274941	chr19:48274941:G:A	8.25975e-07	-1.43847	-1.31324	1.51754e-05	-1.48128	-1.30792	3.46735e-05	-1.47914	-1.30444
48274946	chr19:48274946:C:T	1.50562e-06	-1.32484	-0.826475	2.91617e-05	-1.38027	-0.755745	6.42805e-05	-1.3836	-0.782692
48275122	chr19:48275122:G:A	3.31348e-06	-1.90776e-10	-1.36252	6.12897e-05	-1.90776e-10	-1.39326	0.000145038	-1.90776e-10	-1.35255
48275657	chr19:48275657:A:G	1.19077e-05	-0.283931	0.200592	0.00017602	-0.548904	0.210628	0.000396788	-0.532906	0.186757
48275666	chr19:48275666:G:A	8.66578e-07	-1.48398	-1.21974	1.60304e-05	-1.52681	-1.20758	3.67118e-05	-1.52565	-1.20081
48275722	chr19:48275722:C:T	3.3957e-06	-1.90776e-10	-1.33801	6.26951e-05	-1.90776e-10	-1.37059	0.000148682	-1.90776e-10	-1.32774
48275747	chr19:48275747:C:T	3.31845e-06	-1.90776e-10	-1.36102	6.14023e-05	-1.90776e-10	-1.39143	0.000145199	-1.90776e-10	-1.35145
48275818	chr19:48275818:T:C	8.5608e-07	-1.50841	-1.20751	1.59871e-05	-1.54089	-1.1962	3.6659e-05	-1.54008	-1.18781
48275914	chr19:48275914:A:G	1.15999e-06	-0.922991	-1.48912	1.7086e-05	-1.1763	-1.49432	3.89859e-05	-1.1746	-1.49175
48276191	chr19:48276191:T:C	6.61308e-06	-0.67147	-9.17177e-10	0.000135635	-0.598908	-9.17177e-10	0.000309257	-0.595376	-9.17177e-10
48276361	chr19:48276361:A:G	1.41158e-06	-0.725084	-1.49073	2.1449e-05	-0.959646	-1.48355	4.8564e-05	-0.959275	-1.48739
48276419	chr19:48276419:G:T	6.34381e-07	-1.51599	-1.49963	1.27151e-05	-1.47149	-1.49459	2.87599e-05	-1.47245	-1.49812
48276436	chr19:48276436:C:T	3.02373e-06	-1.90776e-10	-1.45403	5.83075e-05	-1.90776e-10	-1.44314	0.0001326	-1.90776e-10	-1.44221
48276514	chr19:48276514:T:C	1.94805e-06	-0.493009	-1.40068	3.45791e-05	-0.597443	-1.36818	7.68362e-05	-0.599735	-1.38814
48276651	chr19:48276651:G:A	1.05067e-06	-0.999842	-1.51125	1.5727e-05	-1.26543	-1.48807	3.51316e-05	-1.26716	-1.50329
48277174	chr19:48277174:T:G	6.30331e-07	-1.51155	-1.51048	1.27951e-05	-1.45658	-1.50323	2.88566e-05	-1.45861	-1.5086
48277209	chr19:48277209:G:A	6.31869e-07	-1.51559	-1.50401	1.28317e-05	-1.46345	-1.49351	2.88791e-05	-1.4654	-1.50103
48277436	chr19:48277436:A:C	2.07947e-06	-0.470171	-1.35824	3.84431e-05	-0.541197	-1.3185	8.47874e-05	-0.543581	-1.34582
48277640	chr19:48277640:G:A	4.5023e-06	-1.05593	-9.17177e-10	7.70827e-05	-1.16399	-9.17177e-10	0.00017524	-1.16339	-9.17177e-10
48277644	chr19:48277644:T:G	1.41986e-06	-0.70533	-1.50463	3.21968e-05	-0.533288	-1.50372	7.3345e-05	-0.527473	-1.5069
48277694	chr19:48277694:T:C	1.80825e-06	-0.864223	-1.10394	2.43059e-05	-1.22585	-1.09231	5.59809e-05	-1.22594	-1.0786
48278097	chr19:48278097:G:A	6.36395e-07	-1.49909	-1.51336	1.29303e-05	-1.43945	-1.50985	2.92321e-05	-1.44165	-1.51263
48278176	chr19:48278176:T:C	6.46998e-07	-1.48257	-1.51336	1.32449e-05	-1.41541	-1.50985	2.99368e-05	-1.41783	-1.51263
48278216	chr19:48278216:T:C	6.36019e-07	-1.49963	-1.51341	1.29235e-05	-1.43985	-1.50998	2.92181e-05	-1.44204	-1.51272
48278230	chr19:48278230:C:T	6.36238e-07	-1.49934	-1.51336	1.29309e-05	-1.43941	-1.50985	2.92333e-05	-1.44161	-1.51263
48278481	chr19:48278481:C:A	6.38404e-07	-1.49567	-1.51364	1.29855e-05	-1.43409	-1.51095	2.93716e-05	-1.43634	-1.51318
48278493	chr19:48278493:A:G	6.41228e-07	-1.49178	-1.51312	1.3079e-05	-1.42857	-1.5093	2.95603e-05	-1.43087	-1.51225
48278617	chr19:48278617:G:A	1.43701e-06	-0.706031	-1.49193	1.84827e-05	-1.10655	-1.48549	4.179e-05	-1.10634	-1.49055
48278660	chr19:48278660:GGGCCA:G	6.35016e-07	-1.50126	-1.51336	1.28948e-05	-1.4422	-1.50985	2.91526e-05	-1.44437	-1.51263
48278713	chr19:48278713:G:A	5.20962e-06	-0.910013	-9.17177e-10	0.000109055	-0.817019	-9.17177e-10	0.000249396	-0.810508	-9.17177e-10
48279278	chr19:48279278:C:T	2.87596e-06	-1.90776e-10	-1.50413	5.46489e-05	-1.90776e-10	-1.50794	0.000124426	-1.90776e-10	-1.50584
48279300	chr19:48279300:A:G	6.31316e-07	-1.55182	-1.46865	1.23699e-05	-1.55095	-1.44266	2.77532e-05	-1.55134	-1.45486
48279641	chr19:48279641:A:T	2.85972e-06	-1.90776e-10	-1.5098	5.44942e-05	-1.90776e-10	-1.51078	0.000124116	-1.90776e-10	-1.50833
48279823	chr19:48279823:C:T	2.79042e-06	-1.53433	-9.17177e-10	5.41767e-05	-1.51662	-9.17177e-10	0.000123168	-1.516	-9.17177e-10
48279855	chr19:48279855:C:T	2.7422e-06	-1.55176	-9.17177e-10	5.22067e-05	-1.55366	-9.17177e-10	0.000118614	-1.55367	-9.17177e-10
48279986	chr19:48279986:C:T	2.22569e-06	-0.347456	-1.413	3.94986e-05	-0.462254	-1.37036	8.72699e-05	-0.464893	-1.39565
48280031	chr19:48280031:T:C	3.43709e-06	-1.32589	-9.17177e-10	0.000106172	-0.843814	-9.17177e-10	0.000240834	-0.845443	-9.17177e-10
48280213	chr19:48280213:G:A	3.41832e-06	-1.90776e-10	-1.33137	6.36558e-05	-1.90776e-10	-1.35538	0.000146518	-1.90776e-10	-1.3424
48280274	chr19:48280274:C:T	6.20025e-07	-1.55193	-1.48659	1.2099e-05	-1.55098	-1.46476	2.71678e-05	-1.55137	-1.47615
48280275	chr19:48280275:T:G	6.20138e-07	-1.55178	-1.48656	1.20982e-05	-1.55116	-1.46466	2.71639e-05	-1.55153	-1.47613
48280567	chr19:48280567:T:C	6.28954e-07	-1.55317	-1.47104	1.23743e-05	-1.54889	-1.44436	2.77179e-05	-1.54939	-1.45808
48280735	chr19:48280735:T:G	3.05813e-06	-1.90776e-10	-1.44272	5.71642e-05	-1.90776e-10	-1.46295	0.000133521	-1.90776e-10	-1.43529
48280795	chr19:48280795:C:T	2.86006e-06	-1.90776e-10	-1.50968	5.44216e-05	-1.90776e-10	-1.51211	0.000123984	-1.90776e-10	-1.50939
48280884	chr19:48280884:A:C	6.52525e-07	-1.49378	-1.49365	1.40619e-05	-1.38256	-1.48285	3.17563e-05	-1.38378	-1.48767
48281078	chr19:48281078:A:G	6.30813e-07	-1.54693	-1.47434	1.22748e-05	-1.55379	-1.44753	2.74982e-05	-1.55392	-1.46151
48281240	chr19:48281240:A:G	6.35504e-07	-1.55058	-1.46328	1.24544e-05	-1.55226	-1.43454	2.78755e-05	-1.55255	-1.44925
48281305	chr19:48281305:G:A	6.14988e-07	-1.54947	-1.4972	1.1903e-05	-1.55293	-1.47916	2.67746e-05	-1.55316	-1.48893
48281348	chr19:48281348:A:G	1.05609e-06	-1.49512	-1.01083	2.06247e-05	-1.55284	-0.92955	4.57252e-05	-1.5531	-0.953802
48281365	chr19:48281365:T:C	6.29522e-07	-1.55203	-1.47129	1.23464e-05	-1.55086	-1.44465	2.76585e-05	-1.55125	-1.45837
48281413	chr19:48281413:G:A	4.56569e-06	-1.90776e-10	-1.04195	8.55174e-05	-1.90776e-10	-1.06015	0.000201513	-1.90776e-10	-1.0237
48281473	chr19:48281473:T:G	6.38493e-07	-1.55252	-1.45664	1.25826e-05	-1.55009	-1.42646	2.81331e-05	-1.55053	-1.44207
48281634	chr19:48281634:C:A	0.000633094	3.8901	-9.17177e-10	0.00207403	2.12837	-9.17177e-10	0.00482512	2.15204	-9.17177e-10
48281657	chr19:48281657:G:C	7.16843e-07	-1.52337	-1.37005	1.38475e-05	-1.54866	-1.33211	3.10519e-05	-1.54811	-1.34578
48281709	chr19:48281709:T:TAG	6.25137e-07	-1.55234	-1.47796	1.22447e-05	-1.5504	-1.45338	2.74575e-05	-1.55082	-1.46609
48281847	chr19:48281847:C:T	6.20886e-07	-1.55177	-1.48536	1.21244e-05	-1.55112	-1.46253	2.72077e-05	-1.55149	-1.47456
48281987	chr19:48281987:C:T	5.75063e-06	-1.90776e-10	-0.811211	0.000105329	-1.90776e-10	-0.85178	0.000240895	-1.90776e-10	-0.845187
48282323	chr19:48282323:A:G	6.32008e-07	-1.55273	-1.46664	1.2432e-05	-1.54983	-1.43877	2.78316e-05	-1.55028	-1.4531
48283042	chr19:48283042:G:T	1.50979e-06	-0.66961	-1.47894	3.44777e-05	-0.490268	-1.47829	7.83978e-05	-0.484322	-1.48343
48283470	chr19:48283470:C:T	2.93098e-06	-1.48518	-9.17177e-10	5.26274e-05	-1.54564	-9.17177e-10	0.000119552	-1.5458	-9.17177e-10
48283513	chr19:48283513:G:T	2.08318e-06	-1.2308	-0.59583	3.52198e-05	-1.15588	-0.791381	9.43899e-05	-1.15508	-0.627033
48283796	chr19:48283796:C:T	3.815e-06	-1.90776e-10	-1.22158	7.26041e-05	-1.90776e-10	-1.22385	0.000168257	-1.90776e-10	-1.20406
48283874	chr19:48283874:T:C	1.9669e-06	-0.660939	-1.22312	2.53788e-05	-1.0593	-1.21566	5.81889e-05	-1.05926	-1.20659
48284027	chr19:48284027:C:G	3.00851e-06	-1.90776e-10	-1.45908	5.69816e-05	-1.90776e-10	-1.46615	0.000130363	-1.90776e-10	-1.45923
48284552	chr19:48284552:C:T	7.71624e-07	-1.53708	-1.2827	1.51979e-05	-1.55327	-1.23445	3.39321e-05	-1.55304	-1.25214
48284555	chr19:48284555:T:C	4.34673e-06	0.191496	-1.28259	5.6308e-05	-0.226029	-1.25201	0.000130988	-0.206249	-1.24819
48285136	chr19:48285136:G:A	2.97962e-06	-1.90776e-10	-1.46873	5.62358e-05	-1.90776e-10	-1.47932	0.000129194	-1.90776e-10	-1.46823
48285369	chr19:48285369:G:A	5.01395e-06	-1.90776e-10	-0.948296	9.23808e-05	-1.90776e-10	-0.982954	0.000211017	-1.90776e-10	-0.977609
48285446	chr19:48285446:C:T	1.6819e-05	-1.90776e-10	0.261989	0.000274846	-1.90776e-10	0.107337	0.000692174	-1.90776e-10	0.210287
48285919	chr19:48285919:C:A	2.92779e-06	-1.90776e-10	-1.48627	5.60488e-05	-1.90776e-10	-1.48265	0.000126847	-1.90776e-10	-1.48657
48286244	chr19:48286244:T:C	3.48082e-06	-1.90776e-10	-1.31325	6.61959e-05	-1.90776e-10	-1.31625	0.000153185	-1.90776e-10	-1.29791
48286338	chr19:48286338:A:G	3.31317e-06	-1.90776e-10	-1.36262	6.39631e-05	-1.90776e-10	-1.35057	0.000146056	-1.90776e-10	-1.34556
48287136	chr19:48287136:G:A	4.52561e-06	-1.90776e-10	-1.05077	8.15374e-05	-1.90776e-10	-1.10781	0.000198919	-1.90776e-10	-1.03665
48287221	chr19:48287221:C:T	5.34292e-06	-1.90776e-10	-0.884748	9.82953e-05	-1.90776e-10	-0.920897	0.000224467	-1.90776e-10	-0.915819
48287266	chr19:48287266:C:T	2.8958e-06	-1.90776e-10	-1.49726	5.50047e-05	-1.90776e-10	-1.50146	0.000125424	-1.90776e-10	-1.49785
48287428	chr19:48287428:T:C	2.06533e-06	-0.888574	-0.946655	3.09758e-05	-1.17535	-0.900311	7.02474e-05	-1.17681	-0.900713
48287634	chr19:48287634:T:A	2.90086e-06	-1.90776e-10	-1.49551	5.54984e-05	-1.90776e-10	-1.49252	0.000125692	-1.90776e-10	-1.49571
48287711	chr19:48287711:G:A	3.70308e-06	-1.90776e-10	-1.25136	6.91313e-05	-1.90776e-10	-1.27286	0.000163012	-1.90776e-10	-1.23573
48287775	chr19:48287775:C:T	2.87958e-06	-1.90776e-10	-1.50288	5.48053e-05	-1.90776e-10	-1.50509	0.000124946	-1.90776e-10	-1.50167
48288277	chr19:48288277:G:A	4.71472e-06	-1.90776e-10	-1.00983	9.48793e-05	-1.90776e-10	-0.956267	0.000212485	-1.90776e-10	-0.97068
48288440	chr19:48288440:G:A	1.04152e-06	-1.52227	-0.997569	2.11259e-05	-1.54255	-0.915823	4.67993e-05	-1.54339	-0.940294
48288527	chr19:48288527:C:G	3.99956e-06	-1.90776e-10	-1.17434	8.26758e-05	-1.90776e-10	-1.09395	0.000182078	-1.90776e-10	-1.12511
48288794	chr19:48288794:C:T	3.39863e-06	-1.90776e-10	-1.33715	6.41963e-05	-1.90776e-10	-1.34693	0.000148831	-1.90776e-10	-1.32674
48288867	chr19:48288867:A:T	3.2447e-06	-1.90776e-10	-1.3835	6.29607e-05	-1.90776e-10	-1.36636	0.000143739	-1.90776e-10	-1.36155
48288959	chr19:48288959:C:T	4.31138e-06	-1.90776e-10	-1.09926	8.50248e-05	-1.90776e-10	-1.06593	0.000187778	-1.90776e-10	-1.09429
48288973	chr19:48288973:T:C	1.27756e-06	-1.50255	-0.813022	2.41547e-05	-1.54218	-0.782215	5.5076e-05	-1.54129	-0.77955
48288974	chr19:48288974:G:A	1.24119e-06	-1.53839	-0.806066	2.39274e-05	-1.55406	-0.779786	5.47555e-05	-1.55397	-0.772704
48289038	chr19:48289038:A:G	7.03404e-06	-1.90776e-10	-0.609759	0.000152885	-1.90776e-10	-0.479186	0.00033087	-1.90776e-10	-0.527823
48289130	chr19:48289130:T:C	7.7916e-06	-1.90776e-10	-0.507475	0.000139302	-1.90776e-10	-0.57223	0.000345961	-1.90776e-10	-0.483225
48289165	chr19:48289165:G:A	3.00777e-06	-1.90776e-10	-1.45932	5.744e-05	-1.90776e-10	-1.45813	0.000131977	-1.90776e-10	-1.44692
48289233	chr19:48289233:T:C	6.80791e-07	-1.4595	-1.48553	1.71145e-05	-1.21385	-1.4551	3.78521e-05	-1.21456	-1.48131
48289915	chr19:48289915:G:A	3.36793e-06	-1.90776e-10	-1.34622	6.37437e-05	-1.90776e-10	-1.354	0.000147635	-1.90776e-10	-1.33481
48290150	chr19:48290150:G:A	1.73306e-05	-1.90776e-10	0.291956	0.000231785	-1.90776e-10	-0.0630643	0.000797623	-1.90776e-10	0.352086
48290433	chr19:48290433:G:T	7.69345e-07	-1.31465	-1.50809	1.56809e-05	-1.25632	-1.50011	3.55733e-05	-1.2564	-1.50156
48290917	chr19:48290917:G:C	7.30653e-07	-1.37179	-1.50254	1.46005e-05	-1.31917	-1.50865	3.31716e-05	-1.31925	-1.50861
48290926	chr19:48290926:T:C	4.36833e-06	-1.90776e-10	-1.08614	8.10939e-05	-1.90776e-10	-1.11326	0.000184398	-1.90776e-10	-1.11245
48290945	chr19:48290945:C:T	3.91196e-06	-1.19837	0.00188426	7.44954e-05	-1.06635	-0.131787	0.000187242	-1.05815	-0.0389983
48290989	chr19:48290989:A:T	1.00976e-06	-1.40884	-1.14197	2.13568e-05	-1.32715	-1.12035	4.96155e-05	-1.32669	-1.09856
48291031	chr19:48291031:G:C	4.00379e-06	-0.244193	-0.929086	5.7355e-05	-0.49391	-0.965703	0.000132141	-0.477291	-0.968393
48291034	chr19:48291034:C:T	6.25741e-06	-0.726755	-9.17177e-10	9.79686e-05	-0.924225	-9.17177e-10	0.000224753	-0.914548	-9.17177e-10
48291098	chr19:48291098:G:A	3.3087e-06	-1.90776e-10	-1.36397	6.17803e-05	-1.90776e-10	-1.38529	0.000142033	-1.90776e-10	-1.37349
48291117	chr19:48291117:G:A	1.06323e-06	-1.4273	-1.07191	2.24178e-05	-1.35022	-1.0488	5.22047e-05	-1.34978	-1.0246
48291521	chr19:48291521:G:A	4.15404e-06	-1.90776e-10	-1.13644	7.70101e-05	-1.90776e-10	-1.16494	0.000175512	-1.90776e-10	-1.16184
48291710	chr19:48291710:A:G	2.27846e-05	-1.90776e-10	0.565565	0.00043554	-1.90776e-10	0.567714	0.000985028	-1.90776e-10	0.563121
48291730	chr19:48291730:C:G	4.57569e-06	-1.90776e-10	-1.03976	9.13434e-05	-1.90776e-10	-0.994247	0.000199693	-1.90776e-10	-1.03277
48292218	chr19:48292218:A:T	2.86231e-06	-1.90776e-10	-1.50889	5.47959e-05	-1.90776e-10	-1.50526	0.000124425	-1.90776e-10	-1.50584
48292371	chr19:48292371:G:A	2.42316e-06	-0.413373	-1.26208	7.72646e-05	0.162316	-1.32395	0.000185697	0.174192	-1.27963
48292408	chr19:48292408:C:T	2.90924e-06	-1.90776e-10	-1.49263	5.49146e-05	-1.90776e-10	-1.50309	0.000125115	-1.90776e-10	-1.50031
48293094	chr19:48293094:C:G	3.41625e-06	-1.90776e-10	-1.33198	6.57933e-05	-1.90776e-10	-1.32236	0.000147858	-1.90776e-10	-1.3333
48293279	chr19:48293279:C:T	7.64019e-06	-1.90776e-10	-0.527099	0.000137021	-1.90776e-10	-0.588738	0.000322094	-1.90776e-10	-0.554706
48293353	chr19:48293353:T:C	2.84853e-06	-1.90776e-10	-1.51372	5.45389e-05	-1.90776e-10	-1.50996	0.00012348	-1.90776e-10	-1.51347
48293366	chr19:48293366:C:T	3.65194e-06	0.201345	-1.46661	0.000140981	0.883208	-1.44345	0.000319226	0.898091	-1.46174
48293440	chr19:48293440:G:A	5.85492e-06	-1.90776e-10	-0.793239	0.000107294	-1.90776e-10	-0.833302	0.000241386	-1.90776e-10	-0.843152
48293446	chr19:48293446:G:A	2.85594e-06	-1.51112	-9.17177e-10	5.58292e-05	-1.48658	-9.17177e-10	0.000126954	-1.48573	-9.17177e-10
48293491	chr19:48293491:C:A	8.60365e-07	-1.51488	-1.19604	1.74098e-05	-1.48238	-1.16946	4.00809e-05	-1.48167	-1.15698
48293851	chr19:48293851:C:T	7.18213e-06	-1.90776e-10	-0.588924	0.000129762	-1.90776e-10	-0.643173	0.000303052	-1.90776e-10	-0.615646
48294416	chr19:48294416:C:A	3.18486e-06	-1.40211	-9.17177e-10	6.31025e-05	-1.36411	-9.17177e-10	0.000143497	-1.36324	-9.17177e-10
48294731	chr19:48294731:CTT:C	3.89582e-06	-1.90776e-10	-1.20062	7.16873e-05	-1.90776e-10	-1.23656	0.000175903	-1.90776e-10	-1.15962
48294822	chr19:48294822:G:A	1.90035e-05	0.384101	-9.17177e-10	0.000253371	0.0259838	-9.17177e-10	0.000587332	0.046041	-9.17177e-10
48294917	chr19:48294917:T:C	7.37922e-07	-1.45211	-1.41233	1.53025e-05	-1.40415	-1.37671	3.42908e-05	-1.40321	-1.39147
48295144	chr19:48295144:T:A	4.45139e-06	0.0301396	-1.09744	6.30943e-05	-0.26926	-1.09498	0.000144513	-0.250619	-1.10556
48295198	chr19:48295198:T:A	7.32628e-07	-1.45279	-1.41884	1.51773e-05	-1.40524	-1.38383	3.40206e-05	-1.4043	-1.39828
48295698	chr19:48295698:G:A	3.0505e-06	-1.90776e-10	-1.44522	5.72008e-05	-1.90776e-10	-1.4623	0.000131228	-1.90776e-10	-1.45261
48295763	chr19:48295763:A:G	5.79242e-06	-1.90776e-10	-0.80397	0.000105978	-1.90776e-10	-0.84564	0.000238547	-1.90776e-10	-0.854982
48295826	chr19:48295826:A:C	3.50166e-06	-1.90776e-10	-1.30728	6.80859e-05	-1.90776e-10	-1.2881	0.000153755	-1.90776e-10	-1.29419
48295894	chr19:48295894:C:A	2.73596e-06	-1.55404	-9.17177e-10	5.23686e-05	-1.55057	-9.17177e-10	0.000118981	-1.55058	-9.17177e-10
48296348	chr19:48296348:C:T	1.49419e-06	-1.10095	-1.05799	3.51686e-05	-0.891828	-1.05689	8.13329e-05	-0.887869	-1.04313
48296364	chr19:48296364:G:A	4.14376e-06	-1.13892	-9.17177e-10	7.23893e-05	-1.22681	-9.17177e-10	0.000165598	-1.21999	-9.17177e-10
48296383	chr19:48296383:T:C	3.07787e-06	-1.90776e-10	-1.43628	5.71382e-05	-1.90776e-10	-1.4634	0.000131341	-1.90776e-10	-1.45175
48296459	chr19:48296459:A:G	1.37838e-06	-1.45318	-0.786428	3.50755e-05	-1.22237	-0.729002	7.96684e-05	-1.21749	-0.734182
48296634	chr19:48296634:G:C	2.87349e-06	-1.90776e-10	-1.50499	5.55797e-05	-1.90776e-10	-1.49106	0.000124427	-1.90776e-10	-1.50583
48296734	chr19:48296734:C:T	2.85063e-06	-1.90776e-10	-1.51298	5.46582e-05	-1.90776e-10	-1.50777	0.000123502	-1.90776e-10	-1.51329
48296961	chr19:48296961:T:C	8.22359e-07	-1.55413	-1.20197	1.59874e-05	-1.54919	-1.18788	3.58521e-05	-1.54904	-1.2011
48297076	chr19:48297076:G:A	2.91484e-06	-1.10592	-0.384791	4.9524e-05	-1.26224	-0.344175	0.000116697	-1.25572	-0.314249
48297363	chr19:48297363:G:A	2.95794e-06	-1.90776e-10	-1.47603	5.57769e-05	-1.90776e-10	-1.48751	0.00013018	-1.90776e-10	-1.46063
48297428	chr19:48297428:C:T	1.23711e-05	-1.90776e-10	-0.0451605	0.000207178	-1.90776e-10	-0.175295	0.000520142	-1.90776e-10	-0.0754472
48297464	chr19:48297464:C:T	2.87732e-06	-1.90776e-10	-1.50366	5.44712e-05	-1.90776e-10	-1.5112	0.000124091	-1.90776e-10	-1.50853
48297468	chr19:48297468:G:A	4.0495e-06	-1.90776e-10	-1.16193	7.90386e-05	-1.90776e-10	-1.13894	0.000178324	-1.90776e-10	-1.14595
48297494	chr19:48297494:C:A	2.5303e-06	-0.214493	-1.41769	8.54449e-05	0.393962	-1.45496	0.000201956	0.407051	-1.42855
48297534	chr19:48297534:A:G	1.10521e-06	-1.12986	-1.33063	2.55593e-05	-0.939841	-1.32803	5.8855e-05	-0.935677	-1.3188
48297657	chr19:48297657:G:A	1.1197e-06	-1.49589	-0.951573	2.36026e-05	-1.55325	-0.794267	5.02859e-05	-1.55347	-0.858355
48297775	chr19:48297775:C:T	7.95768e-06	-1.90776e-10	-0.486383	0.000143329	-1.90776e-10	-0.543733	0.000335953	-1.90776e-10	-0.512579
48297790	chr19:48297790:T:C	4.14342e-06	0.177122	-1.31612	0.000144934	0.883902	-1.4165	0.000352907	0.898906	-1.36225
48297796	chr19:48297796:G:A	9.78675e-06	-1.90776e-10	-0.279492	0.000167554	-1.90776e-10	-0.387565	0.000439652	-1.90776e-10	-0.243565
48298169	chr19:48298169:T:C	1.43641e-06	-1.02544	-1.17294	3.34205e-05	-0.814823	-1.18488	7.77805e-05	-0.810243	-1.16542
48298306	chr19:48298306:G:A	3.85759e-06	-1.90776e-10	-1.21048	6.88132e-05	-1.90776e-10	-1.27748	0.000163683	-1.90776e-10	-1.23162
48298887	chr19:48298887:G:A	3.75257e-06	-0.485203	-0.752876	4.32095e-05	-0.852668	-0.890144	0.000104907	-0.854749	-0.821723
48299326	chr19:48299326:G:A	1.11168e-05	-1.90776e-10	-0.152061	0.000189057	-1.90776e-10	-0.266826	0.000501449	-1.90776e-10	-0.112047
48299395	chr19:48299395:C:T	2.92578e-06	-1.48696	-9.17177e-10	5.61116e-05	-1.48153	-9.17177e-10	0.000127539	-1.48113	-9.17177e-10
48299748	chr19:48299748:C:T	3.50166e-06	-1.90776e-10	-1.30728	6.80859e-05	-1.90776e-10	-1.2881	0.000153755	-1.90776e-10	-1.29419
48299785	chr19:48299785:A:T	3.21875e-06	-1.39153	-9.17177e-10	5.42917e-05	-1.5145	-9.17177e-10	0.000123282	-1.51508	-9.17177e-10
48299867	chr19:48299867:G:A	8.46924e-07	-1.44418	-1.28249	1.78287e-05	-1.3954	-1.23267	3.97918e-05	-1.39443	-1.25146
48299873	chr19:48299873:A:G	8.85821e-07	-1.51429	-1.16747	1.80023e-05	-1.4827	-1.13567	4.14291e-05	-1.48202	-1.12355
48300126	chr19:48300126:C:T	4.05004e-06	-1.90776e-10	-1.16179	7.84931e-05	-1.90776e-10	-1.14586	0.000175071	-1.90776e-10	-1.16436
48300127	chr19:48300127:G:A	4.17209e-06	0.296955	-1.42906	0.000143379	0.943302	-1.48668	0.000341575	0.957532	-1.45351
48300225	chr19:48300225:C:A	1.32796e-06	-1.13965	-1.13723	3.06981e-05	-0.947341	-1.13733	7.10041e-05	-0.943092	-1.12372
48300261	chr19:48300261:C:T	9.88597e-06	-1.90776e-10	-0.269404	0.000168918	-1.90776e-10	-0.379459	0.000446522	-1.90776e-10	-0.22806
48300270	chr19:48300270:T:A	3.0352e-06	-1.90776e-10	-1.45024	5.67008e-05	-1.90776e-10	-1.47108	0.000133046	-1.90776e-10	-1.43885
48300477	chr19:48300477:G:C	7.88028e-06	-1.90776e-10	-0.496157	0.000141986	-1.90776e-10	-0.553144	0.000332703	-1.90776e-10	-0.522299
48300831	chr19:48300831:T:C	2.67059e-06	-0.249839	-1.32838	8.8191e-05	0.355009	-1.38438	0.00021156	0.367998	-1.34304
48300922	chr19:48300922:C:T	2.91475e-06	-1.90776e-10	-1.49074	5.49416e-05	-1.90776e-10	-1.5026	0.000127828	-1.90776e-10	-1.47887
48300994	chr19:48300994:G:A	7.98534e-07	-1.44778	-1.33772	1.67128e-05	-1.39928	-1.29342	3.73928e-05	-1.39832	-1.30975
48301185	chr19:48301185:C:T	3.18276e-06	-1.90776e-10	-1.40277	6.16141e-05	-1.90776e-10	-1.38798	0.000139285	-1.90776e-10	-1.39302
48301250	chr19:48301250:C:T	7.71025e-07	-1.46137	-1.35918	1.60271e-05	-1.41576	-1.31883	3.59529e-05	-1.41485	-1.33249
48301362	chr19:48301362:G:A	4.24532e-06	-1.90776e-10	-1.1147	8.23258e-05	-1.90776e-10	-1.09819	0.00018346	-1.90776e-10	-1.11755
48301383	chr19:48301383:T:C	5.18003e-06	-1.35653	0.440824	0.000101532	-1.19209	0.303596	0.000256364	-1.18647	0.40352
48301455	chr19:48301455:T:A	4.24706e-06	-1.90776e-10	-1.11429	8.2358e-05	-1.90776e-10	-1.0978	0.000183534	-1.90776e-10	-1.11715
48301526	chr19:48301526:A:G	2.73739e-06	-1.55352	-9.17177e-10	5.22916e-05	-1.55204	-9.17177e-10	0.000118805	-1.55206	-9.17177e-10
48301893	chr19:48301893:A:G	7.69962e-07	-1.51145	-1.31048	1.59586e-05	-1.47804	-1.26083	3.56304e-05	-1.47737	-1.27898
48302720	chr19:48302720:C:T	7.95768e-06	-1.90776e-10	-0.486383	0.000143329	-1.90776e-10	-0.543733	0.000335953	-1.90776e-10	-0.512579
48302758	chr19:48302758:C:T	7.50267e-07	-1.43838	-1.40947	1.38805e-05	-1.55125	-1.32714	3.01856e-05	-1.55138	-1.3708
48302990	chr19:48302990:T:A	3.04268e-06	-1.90776e-10	-1.44778	5.70881e-05	-1.90776e-10	-1.46428	0.000130974	-1.90776e-10	-1.45455
48303013	chr19:48303013:C:T	2.89523e-06	-1.90776e-10	-1.49746	5.56663e-05	-1.90776e-10	-1.4895	0.000124451	-1.90776e-10	-1.50563
48303171	chr19:48303171:G:A	3.04265e-06	-1.90776e-10	-1.44779	5.70885e-05	-1.90776e-10	-1.46427	0.000130978	-1.90776e-10	-1.45452
48303569	chr19:48303569:C:T	1.18353e-05	-0.0894321	-9.17177e-10	0.000160586	-0.430043	-9.17177e-10	0.000371303	-0.412532	-9.17177e-10
48303609	chr19:48303609:G:A	2.90366e-06	-1.90776e-10	-1.49455	5.49428e-05	-1.90776e-10	-1.50258	0.000127288	-1.90776e-10	-1.4831
48303720	chr19:48303720:G:A	8.25016e-07	-1.50607	-1.24681	1.671e-05	-1.47184	-1.22102	3.84107e-05	-1.47111	-1.2101
48303782	chr19:48303782:C:T	3.08804e-06	-1.90776e-10	-1.43298	5.97143e-05	-1.90776e-10	-1.4193	0.000133763	-1.90776e-10	-1.43348
48303825	chr19:48303825:C:T	3.49791e-06	-1.90776e-10	-1.30836	6.64693e-05	-1.90776e-10	-1.31213	0.000147342	-1.90776e-10	-1.33679
48303835	chr19:48303835:G:A	5.00161e-06	-1.90776e-10	-0.950761	9.52958e-05	-1.90776e-10	-0.951887	0.000222162	-1.90776e-10	-0.926144
48303981	chr19:48303981:G:A	3.04265e-06	-1.90776e-10	-1.44779	5.70885e-05	-1.90776e-10	-1.46427	0.000130978	-1.90776e-10	-1.45452
48304076	chr19:48304076:C:T	2.88879e-06	-1.90776e-10	-1.49968	5.47575e-05	-1.90776e-10	-1.50596	0.000124319	-1.90776e-10	-1.5067
48304110	chr19:48304110:C:A	8.99814e-07	-1.51428	-1.15181	1.82142e-05	-1.48285	-1.12382	4.20036e-05	-1.48217	-1.10962
48304660	chr19:48304660:G:A	2.91837e-06	-1.90776e-10	-1.4895	5.57223e-05	-1.90776e-10	-1.48849	0.00012715	-1.90776e-10	-1.48418
48304764	chr19:48304764:G:T	7.98953e-07	-1.44053	-1.34445	1.67442e-05	-1.39059	-1.30024	3.74385e-05	-1.3896	-1.31725
48304873	chr19:48304873:T:C	8.04379e-07	-1.44905	-1.32916	1.68586e-05	-1.40091	-1.28311	3.76673e-05	-1.39995	-1.30081
48305427	chr19:48305427:C:T	5.4729e-06	-0.860712	-9.17177e-10	9.21058e-05	-0.985935	-9.17177e-10	0.000209732	-0.98372	-9.17177e-10
48305490	chr19:48305490:C:T	3.83232e-06	-1.90776e-10	-1.21705	7.38446e-05	-1.90776e-10	-1.20691	0.000159252	-1.90776e-10	-1.25906
48305594	chr19:48305594:T:C	1.4145e-06	-1.03555	-1.17819	3.33645e-05	-0.821875	-1.17951	7.714e-05	-0.817238	-1.16669
48305925	chr19:48305925:G:A	8.72333e-06	-1.90776e-10	-0.39452	0.000156778	-1.90776e-10	-0.454041	0.000367867	-1.90776e-10	-0.421827
48306037	chr19:48306037:C:T	7.98033e-07	-1.43662	-1.34951	1.67244e-05	-1.38571	-1.3063	3.74224e-05	-1.38471	-1.32257
48306058	chr19:48306058:C:CA	3.01426e-06	-1.90776e-10	-1.45717	5.61844e-05	-1.90776e-10	-1.48023	0.000128601	-1.90776e-10	-1.47283
48306475	chr19:48306475:AT:A	4.50068e-06	0.0525768	-1.10887	6.29537e-05	-0.233125	-1.13335	0.000143349	-0.214283	-1.14998
48306631	chr19:48306631:T:C	3.08822e-06	-1.90776e-10	-1.43293	5.97172e-05	-1.90776e-10	-1.41925	0.00013377	-1.90776e-10	-1.43343
48306648	chr19:48306648:A:G	3.98652e-06	-1.90776e-10	-1.1776	7.71872e-05	-1.90776e-10	-1.16264	0.000172321	-1.90776e-10	-1.18019
48306768	chr19:48306768:C:T	4.25024e-06	-1.90776e-10	-1.11354	8.24135e-05	-1.90776e-10	-1.09712	0.000183672	-1.90776e-10	-1.1164
48306841	chr19:48306841:G:A	3.17507e-06	-1.90776e-10	-1.40519	5.86719e-05	-1.90776e-10	-1.43691	0.000135154	-1.90776e-10	-1.42313
48306949	chr19:48306949:A:G	6.14645e-07	-1.55344	-1.49379	1.28426e-05	-1.49788	-1.45822	2.82864e-05	-1.49713	-1.49004
48306960	chr19:48306960:A:G	3.14199e-06	-1.90776e-10	-1.41566	5.88037e-05	-1.90776e-10	-1.43467	0.000133407	-1.90776e-10	-1.43614
48306975	chr19:48306975:G:A	3.14705e-06	-1.90776e-10	-1.41406	5.8889e-05	-1.90776e-10	-1.43322	0.000133599	-1.90776e-10	-1.43471
48307109	chr19:48307109:G:A	1.51541e-06	-1.51505	-0.629786	3.12149e-05	-1.48592	-0.582056	6.82133e-05	-1.48526	-0.621649
48307554	chr19:48307554:G:A	3.06735e-06	-1.90776e-10	-1.43971	5.75478e-05	-1.90776e-10	-1.45626	0.00013201	-1.90776e-10	-1.44667
48307650	chr19:48307650:C:T	8.66093e-06	-0.401698	-9.17177e-10	0.000113526	-0.776838	-9.17177e-10	0.000260476	-0.767038	-9.17177e-10
48307687	chr19:48307687:T:C	1.45918e-06	-0.986616	-1.19603	3.47501e-05	-0.764503	-1.19619	8.03358e-05	-0.759689	-1.18365
48307887	chr19:48307887:C:G	4.41431e-06	-1.90776e-10	-1.07567	8.51145e-05	-1.90776e-10	-1.06487	0.000182267	-1.90776e-10	-1.12408
48308255	chr19:48308255:G:A	6.24286e-07	-1.5537	-1.47797	1.27164e-05	-1.45986	-1.50613	2.9664e-05	-1.45892	-1.4807
48308476	chr19:48308476:G:A	3.2599e-06	-1.90776e-10	-1.37882	6.00794e-05	-1.90776e-10	-1.41321	0.000138452	-1.90776e-10	-1.39903
48308648	chr19:48308648:C:T	3.23578e-06	-1.90776e-10	-1.38625	6.15158e-05	-1.90776e-10	-1.38958	0.000137201	-1.90776e-10	-1.4081
48308716	chr19:48308716:A:G	8.56146e-07	-1.25094	-1.46489	1.89747e-05	-1.0708	-1.49497	4.40487e-05	-1.0658	-1.47846
48308784	chr19:48308784:AG:A	2.9809e-06	-1.90776e-10	-1.4683	5.61348e-05	-1.90776e-10	-1.48112	0.000128468	-1.90776e-10	-1.47387
48309209	chr19:48309209:C:T	3.33449e-06	-1.3562	-9.17177e-10	7.55631e-05	-1.1839	-9.17177e-10	0.000171962	-1.18228	-9.17177e-10
48309243	chr19:48309243:G:A	2.87434e-06	-1.90776e-10	-1.5047	5.49079e-05	-1.90776e-10	-1.50322	0.000124558	-1.90776e-10	-1.50478
48309513	chr19:48309513:C:T	3.01434e-06	-1.90776e-10	-1.45714	5.66783e-05	-1.90776e-10	-1.47148	0.000129845	-1.90776e-10	-1.46321
48309757	chr19:48309757:A:G	9.20607e-05	1.96193	-9.17177e-10	0.000456588	0.61491	-9.17177e-10	0.00105345	0.630272	-9.17177e-10
48310013	chr19:48310013:A:T	7.80951e-07	-1.4863	-1.32147	1.6285e-05	-1.44679	-1.27184	3.62952e-05	-1.44599	-1.29187
48310398	chr19:48310398:C:T	3.12777e-06	-1.90776e-10	-1.4202	5.98513e-05	-1.90776e-10	-1.41701	0.000136822	-1.90776e-10	-1.41087
48310418	chr19:48310418:T:C	7.12675e-07	-1.52623	-1.37302	1.45188e-05	-1.49888	-1.33455	3.29433e-05	-1.49828	-1.33648
48311480	chr19:48311480:G:A	3.05258e-06	-1.38354	-0.0609949	6.06901e-05	-1.23322	-0.169875	0.000154309	-1.22801	-0.0625823
48312812	chr19:48312812:T:C	4.27011e-06	-1.90776e-10	-1.10888	8.27318e-05	-1.90776e-10	-1.09327	0.000184439	-1.90776e-10	-1.11223
48312825	chr19:48312825:C:T	8.90921e-07	-1.52683	-1.14919	1.7973e-05	-1.49977	-1.12023	4.14024e-05	-1.49918	-1.10703
48312930	chr19:48312930:C:CCTT	5.57818e-06	-0.841658	-9.17177e-10	9.64563e-05	-0.939783	-9.17177e-10	0.000219687	-0.937347	-9.17177e-10
48313052	chr19:48313052:C:T	3.24039e-06	-1.90776e-10	-1.38483	6.18211e-05	-1.90776e-10	-1.38463	0.000138623	-1.90776e-10	-1.39779
48313158	chr19:48313158:G:A	2.87494e-06	-1.90776e-10	-1.50449	5.45621e-05	-1.90776e-10	-1.50953	0.000125652	-1.90776e-10	-1.49603
48313519	chr19:48313519:T:G	7.70699e-07	-1.50399	-1.31699	1.56196e-05	-1.46957	-1.29078	3.57515e-05	-1.46884	-1.28411
48313550	chr19:48313550:A:G	6.22991e-07	-1.52879	-1.50495	1.43005e-05	-1.372	-1.47657	3.1695e-05	-1.3706	-1.50279
48313667	chr19:48313667:G:A	2.99433e-06	-1.90776e-10	-1.4638	5.58659e-05	-1.90776e-10	-1.48592	0.000128103	-1.90776e-10	-1.47672
48313897	chr19:48313897:CA:C	2.30693e-06	-0.304319	-1.42028	7.70758e-05	0.290617	-1.4547	0.000181609	0.303396	-1.43109
48313929	chr19:48313929:C:T	4.19106e-06	-1.90776e-10	-1.12757	8.07496e-05	-1.90776e-10	-1.11752	0.000173609	-1.90776e-10	-1.17275
48313938	chr19:48313938:T:C	1.52069e-06	-0.91649	-1.22486	3.67543e-05	-0.68278	-1.22184	8.47019e-05	-0.677625	-1.21279
48313981	chr19:48313981:G:A	4.1682e-06	-1.90776e-10	-1.13304	8.03017e-05	-1.90776e-10	-1.12308	0.000172719	-1.90776e-10	-1.17788
48314150	chr19:48314150:G:A	9.01517e-07	-1.5245	-1.1397	1.82046e-05	-1.49637	-1.11083	4.19518e-05	-1.49576	-1.09726
48314204	chr19:48314204:G:A	3.06261e-06	-1.90776e-10	-1.44125	5.68355e-05	-1.90776e-10	-1.46871	0.00013064	-1.90776e-10	-1.45711
48314735	chr19:48314735:G:A	9.13167e-07	-1.50649	-1.14487	1.85629e-05	-1.47219	-1.11552	4.27684e-05	-1.47146	-1.10229
48314815	chr19:48314815:A:C	1.6302e-06	-0.877827	-1.19399	3.98109e-05	-0.636186	-1.18855	9.15729e-05	-0.630974	-1.18144
48314875	chr19:48314875:G:C	3.21004e-06	-1.90776e-10	-1.39424	5.9063e-05	-1.90776e-10	-1.43027	0.000136288	-1.90776e-10	-1.41478
48315061	chr19:48315061:TTTTC:T	5.08311e-06	-1.90776e-10	-0.934598	9.72956e-05	-1.90776e-10	-0.931119	0.0002063	-1.90776e-10	-1.00022
48315230	chr19:48315230:C:T	3.03245e-06	-1.90776e-10	-1.45115	5.63948e-05	-1.90776e-10	-1.4765	0.000129537	-1.90776e-10	-1.46558
48315342	chr19:48315342:C:T	7.69838e-06	-1.90776e-10	-0.51951	0.000138764	-1.90776e-10	-0.576101	0.000325177	-1.90776e-10	-0.545179
48315347	chr19:48315347:C:A	3.03808e-06	-1.90776e-10	-1.4493	5.64866e-05	-1.90776e-10	-1.47487	0.000129728	-1.90776e-10	-1.46411
48315528	chr19:48315528:A:C	1.15015e-05	-1.90776e-10	-0.118045	0.000195511	-1.90776e-10	-0.233257	0.000519388	-1.90776e-10	-0.0768989
48315845	chr19:48315845:C:T	2.93819e-06	-1.90776e-10	-1.48273	5.50607e-05	-1.90776e-10	-1.50044	0.00012609	-1.90776e-10	-1.49256
48316028	chr19:48316028:C:T	2.48e-06	-0.282214	-1.37005	8.22895e-05	0.317148	-1.41578	0.000195563	0.330012	-1.38368
48316320	chr19:48316320:C:T	1.9473e-06	-0.381431	-1.51264	6.65036e-05	0.191988	-1.5036	0.000151793	0.204405	-1.51144
48316357	chr19:48316357:G:A	2.26631e-06	-0.26133	-1.48104	7.75053e-05	0.342076	-1.5006	0.000180898	0.354988	-1.48661
48316386	chr19:48316386:A:ACC	7.13568e-06	-1.90776e-10	-0.595413	0.000129198	-1.90776e-10	-0.647527	0.000297629	-1.90776e-10	-0.6337
48316402	chr19:48316402:A:G	1.65156e-06	-0.811272	-1.24753	4.06823e-05	-0.560047	-1.24303	9.35334e-05	-0.554617	-1.23661
48316439	chr19:48316439:C:T	2.96097e-06	-1.90776e-10	-1.475	5.59294e-05	-1.90776e-10	-1.48478	0.000130373	-1.90776e-10	-1.45915
48316677	chr19:48316677:T:C	8.88986e-07	-1.51657	-1.16162	1.79963e-05	-1.48567	-1.13304	4.14608e-05	-1.485	-1.1198
48316761	chr19:48316761:G:A	5.92184e-06	-1.90776e-10	-0.781873	0.000107691	-1.90776e-10	-0.829609	0.000243891	-1.90776e-10	-0.832827
48317190	chr19:48317190:T:C	1.53798e-06	-0.933477	-1.19657	3.71773e-05	-0.700647	-1.19253	8.55865e-05	-0.695609	-1.18441
48317560	chr19:48317560:G:A	4.3114e-06	0.0212765	-1.12054	6.03876e-05	-0.262647	-1.14544	0.000137601	-0.243988	-1.16121
48317604	chr19:48317604:G:A	2.33846e-06	-0.289706	-1.42132	7.83413e-05	0.308131	-1.45593	0.000184672	0.320958	-1.43193
48317677	chr19:48317677:C:A	1.43411e-06	-0.992511	-1.20747	3.38068e-05	-0.773191	-1.21502	7.83458e-05	-0.768452	-1.19997
48317700	chr19:48317700:A:G	3.59784e-06	-1.90776e-10	-1.28019	6.9137e-05	-1.90776e-10	-1.27278	0.000156021	-1.90776e-10	-1.27956
48318500	chr19:48318500:G:A	4.79732e-06	0.0764373	-1.0689	6.68066e-05	-0.211676	-1.09539	0.000152063	-0.192684	-1.11257
48318562	chr19:48318562:C:T	2.98334e-06	-1.90776e-10	-1.46748	5.62108e-05	-1.90776e-10	-1.47976	0.000131539	-1.90776e-10	-1.45025
48318639	chr19:48318639:C:A	2.35439e-06	-0.268729	-1.43551	7.93229e-05	0.33328	-1.46863	0.000186925	0.346166	-1.44501
48318824	chr19:48318824:G:A	2.84991e-06	-1.90776e-10	-1.51323	5.44798e-05	-1.90776e-10	-1.51104	0.000123467	-1.90776e-10	-1.51358
48319135	chr19:48319135:C:T	3.19166e-06	-1.90776e-10	-1.39998	5.92748e-05	-1.90776e-10	-1.42669	0.000136705	-1.90776e-10	-1.41173
48319248	chr19:48319248:C:A	8.63207e-07	-1.50808	-1.19954	1.75047e-05	-1.47428	-1.17212	4.03778e-05	-1.47357	-1.1577
48319272	chr19:48319272:T:C	1.71259e-06	-0.934672	-1.08784	4.13996e-05	-0.701783	-1.08382	9.56075e-05	-0.696758	-1.07254
48320288	chr19:48320288:G:A	7.53403e-06	-1.10936	0.568267	0.000277011	-0.685106	0.800291	0.000595037	-0.67639	0.735465
48321044	chr19:48321044:C:A	4.28601e-06	0.402864	-1.50803	0.000100288	0.577136	-1.47796	0.000225647	0.591617	-1.50219
48321108	chr19:48321108:C:T	4.52167e-06	-1.90776e-10	-1.05164	8.70522e-05	-1.90776e-10	-1.04236	0.000201236	-1.90776e-10	-1.02507
48321219	chr19:48321219:C:T	6.26913e-06	0.209916	-0.934799	8.51454e-05	-0.0985855	-0.965927	0.00019325	-0.0789067	-0.986657
48321296	chr19:48321296:A:G	3.94855e-06	-1.90776e-10	-1.18717	7.44685e-05	-1.90776e-10	-1.1985	0.000179669	-1.90776e-10	-1.13844
48321845	chr19:48321845:G:A	7.56603e-06	0.439723	-0.976575	9.87594e-05	0.0901436	-1.00633	0.000224559	0.11123	-1.02664
48321878	chr19:48321878:C:T	5.51833e-06	-1.90776e-10	-0.852445	0.000100545	-1.90776e-10	-0.898263	0.000233723	-1.90776e-10	-0.875411
48322041	chr19:48322041:A:C	4.90292e-06	-0.497639	-0.473051	0.000197947	0.025683	-0.246558	0.00042371	0.0443537	-0.324853
48322995	chr19:48322995:G:A	4.92721e-06	-1.90776e-10	-0.965747	9.15482e-05	-1.90776e-10	-0.992008	0.0002275	-1.90776e-10	-0.9024
48323233	chr19:48323233:C:T	3.00257e-06	-1.29181	-0.169244	0.000102139	-0.84851	-0.0340245	0.000230985	-0.841559	-0.0456401
48323329	chr19:48323329:ACTAAAAATACAAAAATTGG:A	3.43126e-06	0.171772	-1.49936	8.17076e-05	0.353956	-1.45968	0.000182468	0.367809	-1.49079
48323418	chr19:48323418:G:A	3.29076e-06	-1.3694	-9.17177e-10	6.64262e-05	-1.31278	-9.17177e-10	0.000150427	-1.31607	-9.17177e-10
48323428	chr19:48323428:G:A	3.28986e-06	-1.90776e-10	-1.36968	6.08944e-05	-1.90776e-10	-1.39973	0.000140898	-1.90776e-10	-1.38151
48323496	chr19:48323496:A:AC	3.2111e-06	-1.39391	-9.17177e-10	5.76368e-05	-1.45471	-9.17177e-10	0.000130989	-1.45443	-9.17177e-10
48323853	chr19:48323853:T:C	8.37036e-07	-1.46557	-1.27284	1.50967e-05	-1.50779	-1.28661	3.48583e-05	-1.50826	-1.27
48323968	chr19:48323968:G:A	3.53973e-06	-1.90776e-10	-1.29647	6.38411e-05	-1.90776e-10	-1.35247	0.000148956	-1.90776e-10	-1.3259
48324031	chr19:48324031:T:C	2.8182e-06	-1.22931	-0.295114	9.87686e-05	-0.75276	-0.163333	0.00022339	-0.745346	-0.175284
48324658	chr19:48324658:T:TG	8.94588e-07	-1.21632	-1.45559	1.84425e-05	-1.12194	-1.47228	4.23448e-05	-1.12589	-1.45781
48324817	chr19:48324817:T:C	3.84673e-06	0.289749	-1.50305	9.05407e-05	0.464443	-1.46752	0.000202856	0.47861	-1.49566
48324838	chr19:48324838:G:T	6.55505e-07	-1.55207	-1.4308	1.27183e-05	-1.55148	-1.41435	2.83221e-05	-1.55186	-1.43405
48325058	chr19:48325058:A:G	4.79223e-06	-1.90776e-10	-0.993524	8.91551e-05	-1.90776e-10	-1.01849	0.000221048	-1.90776e-10	-0.931168
48325568	chr19:48325568:G:A	3.07747e-06	-1.90776e-10	-1.43641	5.6895e-05	-1.90776e-10	-1.46766	0.000132436	-1.90776e-10	-1.44345
48325874	chr19:48325874:T:C	6.05905e-07	-1.54971	-1.51184	1.15e-05	-1.55397	-1.51256	2.61277e-05	-1.55394	-1.51261
48326373	chr19:48326373:C:T	6.27766e-07	-1.54048	-1.48563	1.26147e-05	-1.54739	-1.42662	2.76786e-05	-1.54672	-1.46217
48326584	chr19:48326584:G:A	2.86593e-06	-1.90776e-10	-1.50763	5.43709e-05	-1.90776e-10	-1.51304	0.00012373	-1.90776e-10	-1.51145
48326941	chr19:48326941:C:T	2.87413e-06	-1.90776e-10	-1.50477	5.48963e-05	-1.90776e-10	-1.50343	0.000124746	-1.90776e-10	-1.50327
48327029	chr19:48327029:T:A	3.24655e-06	-1.24592	-0.137008	0.000112898	-0.78203	-0.000362675	0.000254888	-0.774867	-0.0138571
48327057	chr19:48327057:G:A	6.72148e-07	-1.54883	-1.40897	1.29931e-05	-1.55364	-1.39082	2.88675e-05	-1.5538	-1.41304
48327193	chr19:48327193:C:T	4.81503e-06	-1.90776e-10	-0.988779	8.99701e-05	-1.90776e-10	-1.0094	0.000221196	-1.90776e-10	-0.930502
48327406	chr19:48327406:G:T	3.74615e-06	-1.90776e-10	-1.23979	7.40679e-05	-1.90776e-10	-1.20389	0.000161716	-1.90776e-10	-1.24371
48327492	chr19:48327492:C:T	3.49955e-06	-1.90776e-10	-1.30789	6.51161e-05	-1.90776e-10	-1.3327	0.00015389	-1.90776e-10	-1.29331
48328007	chr19:48328007:T:C	6.07974e-07	-1.54887	-1.50928	1.15223e-05	-1.5541	-1.51049	2.61781e-05	-1.55408	-1.51054
48328520	chr19:48328520:G:A	2.95229e-06	-0.367179	-1.11076	0.000111648	0.183293	-0.976819	0.000250024	0.202734	-1.01073
48328535	chr19:48328535:A:T	9.62167e-07	-1.55102	-1.04807	2.13527e-05	-1.5332	-0.914497	4.60897e-05	-1.53201	-0.966948
48329297	chr19:48329297:A:G	3.31215e-06	-1.23988	-0.12304	0.000115367	-0.772101	0.0113468	0.00026116	-0.764899	0.000484281
48329569	chr19:48329569:G:A	1.06575e-06	-1.49958	-0.997263	1.87511e-05	-1.53334	-1.04428	4.54084e-05	-1.53233	-0.981523
48329570	chr19:48329570:C:T	2.85229e-06	-1.90776e-10	-1.5124	5.4622e-05	-1.90776e-10	-1.50844	0.000124122	-1.90776e-10	-1.50829
48330081	chr19:48330081:TTGGA:T	5.02752e-06	-1.90776e-10	-0.945594	9.19252e-05	-1.90776e-10	-0.987898	0.000213427	-1.90776e-10	-0.966254
48330351	chr19:48330351:A:G	3.22775e-06	-1.38873	-9.17177e-10	5.86508e-05	-1.43727	-9.17177e-10	0.000133425	-1.43601	-9.17177e-10
48330471	chr19:48330471:G:A	1.60852e-06	-1.50822	-0.576989	2.63854e-05	-1.53473	-0.701338	6.81971e-05	-1.53423	-0.572921
48330543	chr19:48330543:C:T	3.52909e-06	-1.23171	-0.0677666	0.000124213	-0.759609	0.072735	0.000280219	-0.752253	0.0582759
48330603	chr19:48330603:A:C	6.98476e-06	-1.90776e-10	-0.61679	0.000126705	-1.90776e-10	-0.667008	0.000294755	-1.90776e-10	-0.643406
48330677	chr19:48330677:C:G	5.17918e-06	0.441283	-1.35716	0.000121281	0.615656	-1.32642	0.000278112	0.630874	-1.3324
48330885	chr19:48330885:C:T	2.19365e-06	-1.14717	-0.627783	7.41051e-05	-0.736892	-0.466497	0.00016001	-0.728327	-0.525985
48331486	chr19:48331486:G:T	5.34767e-06	-1.90776e-10	-0.883859	9.99464e-05	-1.90776e-10	-0.904239	0.000229483	-1.90776e-10	-0.89372
48331693	chr19:48331693:G:A	2.73707e-06	-1.55363	-9.17177e-10	5.21811e-05	-1.55415	-9.17177e-10	0.000118557	-1.55416	-9.17177e-10
48332337	chr19:48332337:C:T	5.48169e-05	-1.90776e-10	1.44348	0.00130147	-1.90776e-10	1.66238	0.00271356	-1.90776e-10	1.57647
48332696	chr19:48332696:C:G	1.14638e-06	-1.51058	-0.913333	2.02111e-05	-1.54032	-0.962322	4.92138e-05	-1.53949	-0.89389
48332825	chr19:48332825:A:C	2.0923e-06	-1.15752	-0.664734	7.01486e-05	-0.751617	-0.50664	0.000151635	-0.743127	-0.564945
48332939	chr19:48332939:C:T	3.67053e-06	-1.90776e-10	-1.26018	7.07928e-05	-1.90776e-10	-1.24912	0.00016146	-1.90776e-10	-1.24529
48332951	chr19:48332951:G:A	3.23238e-06	-0.435009	-0.952294	0.000119153	0.0952122	-0.823678	0.000263753	0.114137	-0.868673
48332974	chr19:48332974:G:T	6.21144e-07	-1.54298	-1.49374	1.16992e-05	-1.55339	-1.49596	2.66289e-05	-1.55346	-1.4941
48333016	chr19:48333016:T:C	3.67053e-06	-1.90776e-10	-1.26018	7.07928e-05	-1.90776e-10	-1.24912	0.00016146	-1.90776e-10	-1.24529
48333085	chr19:48333085:G:A	4.14092e-06	-1.90776e-10	-1.1396	7.65187e-05	-1.90776e-10	-1.17134	0.000172102	-1.90776e-10	-1.18146
48333416	chr19:48333416:G:T	5.38266e-06	-0.300143	-0.577195	0.000211312	0.255906	-0.411443	0.000459788	0.275736	-0.47452
48333675	chr19:48333675:G:A	4.86042e-06	-1.90776e-10	-0.979397	9.08852e-05	-1.90776e-10	-0.999276	0.000224766	-1.90776e-10	-0.914489
48334562	chr19:48334562:CCTTCCTTT:C	5.40383e-06	-1.90776e-10	-0.873413	9.98034e-05	-1.90776e-10	-0.905671	0.000250649	-1.90776e-10	-0.805496
48334615	chr19:48334615:C:T	3.82265e-06	-1.21145	-0.00812464	0.000136642	-0.72992	0.138409	0.000307287	-0.72252	0.120752
48334691	chr19:48334691:C:G	4.46515e-06	-1.90776e-10	-1.06422	8.02908e-05	-1.90776e-10	-1.12322	0.000197506	-1.90776e-10	-1.04378
48334886	chr19:48334886:G:GA	4.73813e-06	-1.90776e-10	-1.00488	9.24006e-05	-1.90776e-10	-0.98274	0.000210031	-1.90776e-10	-0.982294
48335321	chr19:48335321:G:A	2.82483e-06	-1.52207	-9.17177e-10	5.83022e-05	-1.44323	-9.17177e-10	0.000132577	-1.44239	-9.17177e-10
48335501	chr19:48335501:A:G	2.90135e-06	-1.35054	-0.144804	9.50264e-05	-0.950914	-0.00380488	0.000213641	-0.944557	-0.0206939
48336069	chr19:48336069:C:T	3.73399e-06	-1.90776e-10	-1.24304	7.20774e-05	-1.90776e-10	-1.23113	0.000164355	-1.90776e-10	-1.22752
48336260	chr19:48336260:G:A	9.00351e-06	0.616448	-0.979354	0.00011717	0.2308	-0.976051	0.000269055	0.252749	-0.987384
48336528	chr19:48336528:AAAAT:A	2.86385e-06	-1.90776e-10	-1.50835	5.43579e-05	-1.90776e-10	-1.51328	0.000123676	-1.90776e-10	-1.51188
48336792	chr19:48336792:A:G	2.06581e-06	-1.42815	-0.406852	6.2577e-05	-1.09151	-0.280965	0.000140993	-1.08594	-0.2949
48336833	chr19:48336833:C:T	3.16654e-06	-1.90776e-10	-1.40788	6.0235e-05	-1.90776e-10	-1.41062	0.000134454	-1.90776e-10	-1.42833
48337070	chr19:48337070:C:T	3.11002e-06	-1.90776e-10	-1.42589	5.9767e-05	-1.90776e-10	-1.41842	0.000134653	-1.90776e-10	-1.42685
48337190	chr19:48337190:T:G	3.10983e-06	-1.32483	-0.101122	0.000103788	-0.907864	0.0413367	0.000233465	-0.901278	0.0247587
48337371	chr19:48337371:A:G	9.57782e-07	-1.51968	-1.08397	1.87155e-05	-1.47977	-1.09975	4.31834e-05	-1.47917	-1.08493
48337433	chr19:48337433:G:A	2.76666e-06	-1.54288	-9.17177e-10	5.21843e-05	-1.55409	-9.17177e-10	0.000118574	-1.55401	-9.17177e-10
48337540	chr19:48337540:C:T	3.32682e-06	0.134314	-1.49282	7.92518e-05	0.311046	-1.44729	0.000176198	0.324793	-1.48273
48337571	chr19:48337571:A:G	2.76967e-06	-1.54179	-9.17177e-10	5.21895e-05	-1.55399	-9.17177e-10	0.00011859	-1.55388	-9.17177e-10
48337928	chr19:48337928:G:A	8.39133e-07	-1.33365	-1.40225	2.37026e-05	-1.014	-1.32929	5.23612e-05	-1.00701	-1.36438
48338608	chr19:48338608:A:T	2.88341e-06	-1.90776e-10	-1.50155	5.45152e-05	-1.90776e-10	-1.51039	0.000124251	-1.90776e-10	-1.50724
48338826	chr19:48338826:G:A	3.05784e-06	-1.44281	-9.17177e-10	6.39623e-05	-1.35058	-9.17177e-10	0.000145207	-1.35139	-9.17177e-10
48338973	chr19:48338973:C:T	1.07648e-06	-1.49495	-0.991871	2.13609e-05	-1.4467	-1.00061	4.8785e-05	-1.44591	-0.996221
48339069	chr19:48339069:G:A	3.69382e-06	-1.90776e-10	-1.25386	7.12958e-05	-1.90776e-10	-1.24204	0.000162549	-1.90776e-10	-1.23857
48339084	chr19:48339084:CT:C	6.44037e-07	-1.52341	-1.47711	1.27203e-05	-1.48591	-1.47977	2.89646e-05	-1.48525	-1.47822
48339086	chr19:48339086:G:C	6.44427e-07	-1.52328	-1.47664	1.27287e-05	-1.4857	-1.47931	2.8984e-05	-1.48505	-1.47775
48339569	chr19:48339569:G:A	5.47044e-06	0.505629	-1.36679	0.000129522	0.692056	-1.33708	0.000297223	0.707318	-1.34239
48339628	chr19:48339628:G:A	3.27647e-06	-1.90776e-10	-1.37376	6.12892e-05	-1.90776e-10	-1.39327	0.000140225	-1.90776e-10	-1.3863
48340456	chr19:48340456:G:A	2.76628e-06	-1.54302	-9.17177e-10	5.43545e-05	-1.51335	-9.17177e-10	0.000123521	-1.51314	-9.17177e-10
48340496	chr19:48340496:C:T	6.6924e-07	-1.54472	-1.41741	1.28456e-05	-1.55416	-1.40171	2.86105e-05	-1.55415	-1.42163
48340546	chr19:48340546:T:G	2.8501e-06	-1.90776e-10	-1.51317	5.4336e-05	-1.90776e-10	-1.51369	0.000123972	-1.90776e-10	-1.50949
48340687	chr19:48340687:C:T	6.58691e-07	-1.4708	-1.50722	1.15797e-05	-1.54627	-1.51335	2.63e-05	-1.54697	-1.51301
48340772	chr19:48340772:G:A	3.24781e-06	-1.90776e-10	-1.38254	6.08193e-05	-1.90776e-10	-1.40097	0.000142573	-1.90776e-10	-1.36969
48341004	chr19:48341004:T:C	7.21673e-06	0.419428	-1.00355	9.46218e-05	0.0757373	-1.03472	0.000215861	0.0965456	-1.05146
48341133	chr19:48341133:G:A	3.56968e-06	-1.90776e-10	-1.28804	6.53096e-05	-1.90776e-10	-1.32973	0.000150843	-1.90776e-10	-1.31331
48341272	chr19:48341272:G:A	6.71966e-07	-1.49287	-1.4652	1.33788e-05	-1.43383	-1.48137	3.05845e-05	-1.43292	-1.47614
48341802	chr19:48341802:C:T	3.26382e-06	-1.90776e-10	-1.37762	6.39845e-05	-1.90776e-10	-1.35023	0.000141381	-1.90776e-10	-1.37809
48342520	chr19:48342520:G:A	6.96057e-07	-1.45702	-1.46582	1.31473e-05	-1.54198	-1.39067	2.85249e-05	-1.54286	-1.43591
48343198	chr19:48343198:C:T	3.06456e-06	-1.90776e-10	-1.44062	6.17863e-05	-1.90776e-10	-1.38519	0.000132602	-1.90776e-10	-1.4422
48343389	chr19:48343389:C:T	7.00748e-07	-1.53558	-1.38055	1.33842e-05	-1.55259	-1.3622	2.97129e-05	-1.55228	-1.38569
48343567	chr19:48343567:C:T	2.89658e-06	-1.90776e-10	-1.49699	5.45073e-05	-1.90776e-10	-1.51054	0.000124569	-1.90776e-10	-1.50469
48343857	chr19:48343857:G:A	4.60266e-06	-1.90776e-10	-1.03389	8.51352e-05	-1.90776e-10	-1.06463	0.000211907	-1.90776e-10	-0.973402
48343933	chr19:48343933:C:T	1.35702e-06	-0.845024	-1.4102	3.06398e-05	-0.642062	-1.44451	7.11713e-05	-0.639142	-1.42532
48344176	chr19:48344176:T:C	3.83108e-06	-1.90776e-10	-1.21737	7.09864e-05	-1.90776e-10	-1.24638	0.000167194	-1.90776e-10	-1.2104
48344493	chr19:48344493:C:T	5.76614e-06	-1.90776e-10	-0.808518	0.000100923	-1.90776e-10	-0.894519	0.000238392	-1.90776e-10	-0.855634
48344541	chr19:48344541:G:A	2.03148e-06	-0.850804	-1.00095	4.22456e-05	-0.695982	-1.06939	0.000100712	-0.694242	-1.02304
48344583	chr19:48344583:C:T	9.45381e-07	-1.44796	-1.16873	1.87624e-05	-1.4724	-1.10462	4.2728e-05	-1.47181	-1.10289
48345017	chr19:48345017:C:A	6.66882e-07	-1.46211	-1.50355	1.26981e-05	-1.48499	-1.48242	2.87466e-05	-1.48446	-1.48657
48345040	chr19:48345040:C:T	4.07921e-06	0.35425	-1.50887	9.3989e-05	0.546384	-1.51208	0.000216607	0.56088	-1.51234
48345249	chr19:48345249:G:T	6.67344e-06	-1.90776e-10	-0.662385	0.000132258	-1.90776e-10	-0.624118	0.000299372	-1.90776e-10	-0.627864
48346376	chr19:48346376:A:C	2.84861e-06	-1.90776e-10	-1.51369	5.43459e-05	-1.90776e-10	-1.5135	0.000123522	-1.90776e-10	-1.51313
48346915	chr19:48346915:T:C	3.97325e-06	-1.90776e-10	-1.18094	7.37114e-05	-1.90776e-10	-1.20872	0.000181669	-1.90776e-10	-1.12736
48346928	chr19:48346928:A:G	3.84748e-06	-1.90776e-10	-1.2131	7.28823e-05	-1.90776e-10	-1.22003	0.000167958	-1.90776e-10	-1.20583
48347087	chr19:48347087:C:G	6.46686e-07	-1.55406	-1.44235	1.18952e-05	-1.55413	-1.47861	2.71814e-05	-1.55415	-1.47287
48347206	chr19:48347206:AC:A	5.09247e-06	-1.90776e-10	-0.932757	8.82801e-05	-1.90776e-10	-1.02836	0.000209537	-1.90776e-10	-0.984649
48347421	chr19:48347421:A:G	6.49488e-07	-1.5538	-1.43829	1.19126e-05	-1.55377	-1.4775	2.76e-05	-1.55385	-1.45789
48347427	chr19:48347427:T:C	3.18148e-06	-1.90776e-10	-1.40318	6.01462e-05	-1.90776e-10	-1.41209	0.000137746	-1.90776e-10	-1.40414
48347451	chr19:48347451:G:A	4.64613e-06	-1.90776e-10	-1.02449	8.75767e-05	-1.90776e-10	-1.03636	0.00020029	-1.90776e-10	-1.02978
48347818	chr19:48347818:C:T	5.01107e-06	-1.90776e-10	-0.948871	9.45955e-05	-1.90776e-10	-0.959263	0.000221417	-1.90776e-10	-0.9295
48348292	chr19:48348292:C:T	3.88541e-06	-1.90776e-10	-1.20329	7.48588e-05	-1.90776e-10	-1.19327	0.000171252	-1.90776e-10	-1.18642
48348310	chr19:48348310:T:C	6.30865e-07	-1.54048	-1.4807	1.17958e-05	-1.53965	-1.50148	2.71222e-05	-1.5401	-1.48909
48348705	chr19:48348705:G:A	6.76606e-07	-1.54856	-1.40263	1.24642e-05	-1.54209	-1.44392	2.90513e-05	-1.54276	-1.41772
48348936	chr19:48348936:G:T	1.79971e-06	-0.497058	-1.47583	4.10223e-05	-0.308414	-1.48634	9.39927e-05	-0.306452	-1.47988
48349459	chr19:48349459:C:T	4.56037e-06	-1.90776e-10	-1.04312	8.49124e-05	-1.90776e-10	-1.06725	0.000208922	-1.90776e-10	-0.987589
48349768	chr19:48349768:T:C	7.68103e-06	-1.90776e-10	-0.521767	0.000130816	-1.90776e-10	-0.635079	0.000313544	-1.90776e-10	-0.581611
48350095	chr19:48350095:G:A	1.40376e-05	-1.90776e-10	0.0812195	0.000342899	-1.90776e-10	0.328562	0.000699141	-1.90776e-10	0.220303
48350142	chr19:48350142:A:G	6.39492e-07	-1.50182	-1.50578	1.15076e-05	-1.55287	-1.513	2.61385e-05	-1.55315	-1.51299
48350262	chr19:48350262:C:T	4.04536e-06	-1.90776e-10	-1.16295	7.5611e-05	-1.90776e-10	-1.18327	0.000184199	-1.90776e-10	-1.11353
48350286	chr19:48350286:C:T	7.24617e-06	-1.90776e-10	-0.580047	0.000123371	-1.90776e-10	-0.693678	0.000295737	-1.90776e-10	-0.640078
48350684	chr19:48350684:G:A	4.82782e-06	-0.986127	-9.17177e-10	7.84713e-05	-1.14614	-9.17177e-10	0.000178661	-1.14406	-9.17177e-10
48350835	chr19:48350835:T:C	7.33402e-07	-1.46694	-1.40365	1.47335e-05	-1.54464	-1.27411	3.08052e-05	-1.54544	-1.35642
48351121	chr19:48351121:A:G	6.44874e-06	-0.7411	0.0444639	9.82564e-05	-0.960696	0.0394028	0.000222843	-0.948175	0.0250927
48351270	chr19:48351270:T:C	3.06326e-06	-1.90776e-10	-1.44104	5.79806e-05	-1.90776e-10	-1.44876	0.000132003	-1.90776e-10	-1.44672
48351284	chr19:48351284:C:T	2.97936e-06	-1.90776e-10	-1.46881	5.75352e-05	-1.90776e-10	-1.45648	0.000126946	-1.90776e-10	-1.48579
48351589	chr19:48351589:C:A	6.84043e-07	-1.51759	-1.42266	1.29422e-05	-1.54496	-1.40342	2.87904e-05	-1.5442	-1.42531
48351652	chr19:48351652:C:A	4.19154e-06	-1.90776e-10	-1.12745	7.99106e-05	-1.90776e-10	-1.12796	0.000184042	-1.90776e-10	-1.11438
48351699	chr19:48351699:G:A	3.7022e-06	-1.90776e-10	-1.25159	6.97434e-05	-1.90776e-10	-1.26405	0.000159956	-1.90776e-10	-1.25465
48351825	chr19:48351825:T:A	6.09378e-07	-1.55213	-1.50371	1.15759e-05	-1.54726	-1.51269	2.63994e-05	-1.54778	-1.50843
48351967	chr19:48351967:G:T	4.2529e-06	-1.90776e-10	-1.11292	7.92979e-05	-1.90776e-10	-1.13566	0.000194145	-1.90776e-10	-1.06095
48351968	chr19:48351968:C:T	4.31887e-06	-1.90776e-10	-1.09753	8.04927e-05	-1.90776e-10	-1.12071	0.000197346	-1.90776e-10	-1.04459
48352541	chr19:48352541:G:A	7.0212e-07	-1.54661	-1.36756	1.26389e-05	-1.53818	-1.43391	2.98149e-05	-1.53899	-1.39555
48352545	chr19:48352545:C:T	8.96361e-07	-1.542	-1.12793	1.53698e-05	-1.53237	-1.24409	3.8384e-05	-1.5333	-1.14861
48352978	chr19:48352978:A:G	6.26182e-07	-1.52689	-1.50174	1.22427e-05	-1.52382	-1.48012	2.75779e-05	-1.52451	-1.48802
48353427	chr19:48353427:A:G	5.82653e-06	-1.90776e-10	-0.798099	0.000109363	-1.90776e-10	-0.814205	0.000257058	-1.90776e-10	-0.780249
48353575	chr19:48353575:T:G	5.22099e-06	-1.90776e-10	-0.907833	9.14649e-05	-1.90776e-10	-0.992918	0.000216205	-1.90776e-10	-0.953321
48353910	chr19:48353910:T:C	1.21527e-05	-1.90776e-10	-0.062971	0.000173687	-1.90776e-10	-0.351621	0.000559595	-1.90776e-10	-0.00233595
48353963	chr19:48353963:C:T	6.17558e-07	-1.55389	-1.48861	1.16355e-05	-1.55147	-1.50334	2.66747e-05	-1.55178	-1.49405
48353982	chr19:48353982:A:G	1.0638e-06	-1.385	-1.11367	1.89543e-05	-1.46361	-1.10323	4.44607e-05	-1.45961	-1.07534
48354173	chr19:48354173:G:A	3.9859e-06	-1.90776e-10	-1.17776	7.36993e-05	-1.90776e-10	-1.20888	0.000168822	-1.90776e-10	-1.2007
48354752	chr19:48354752:G:T	4.22325e-06	-1.90776e-10	-1.11991	7.87634e-05	-1.90776e-10	-1.14243	0.000192705	-1.90776e-10	-1.06839
48355047	chr19:48355047:T:C	6.45035e-07	-1.53411	-1.46486	1.28242e-05	-1.53203	-1.42551	2.86982e-05	-1.53262	-1.44009
48355198	chr19:48355198:C:T	6.49675e-07	-1.51303	-1.47877	1.20632e-05	-1.50988	-1.50884	2.78294e-05	-1.51072	-1.49274
48355395	chr19:48355395:T:C	2.9809e-06	-1.90776e-10	-1.46829	5.58305e-05	-1.90776e-10	-1.48655	0.000128593	-1.90776e-10	-1.4729
48355629	chr19:48355629:G:A	6.90389e-06	-1.90776e-10	-0.628436	0.000118309	-1.90776e-10	-0.735575	0.000282431	-1.90776e-10	-0.686115
48356024	chr19:48356024:A:T	4.36649e-06	-1.90776e-10	-1.08656	8.05543e-05	-1.90776e-10	-1.11994	0.000184536	-1.90776e-10	-1.11171
48356067	chr19:48356067:C:T	8.81243e-06	-1.90776e-10	-0.384358	0.000155252	-1.90776e-10	-0.463824	0.000379942	-1.90776e-10	-0.389532
48356491	chr19:48356491:C:T	3.31631e-06	-1.90776e-10	-1.36167	6.50827e-05	-1.90776e-10	-1.33321	0.00014346	-1.90776e-10	-1.36349
48356660	chr19:48356660:C:T	3.09668e-06	-1.90776e-10	-1.43019	6.05877e-05	-1.90776e-10	-1.40478	0.000133946	-1.90776e-10	-1.43211
48356705	chr19:48356705:C:T	4.13676e-06	-1.90776e-10	-1.14061	7.73101e-05	-1.90776e-10	-1.16105	0.000188667	-1.90776e-10	-1.08957
48356753	chr19:48356753:A:G	2.90172e-06	-1.49522	-9.17177e-10	5.3318e-05	-1.5326	-9.17177e-10	0.000121281	-1.53144	-9.17177e-10
48357051	chr19:48357051:C:T	3.69441e-06	-1.90776e-10	-1.2537	6.75415e-05	-1.90776e-10	-1.29613	0.000153888	-1.90776e-10	-1.29332
48357206	chr19:48357206:T:C	6.43937e-07	-1.50717	-1.4935	1.20904e-05	-1.50343	-1.51303	2.7699e-05	-1.50433	-1.50383
48357248	chr19:48357248:C:T	3.09566e-06	-1.90776e-10	-1.43052	6.05792e-05	-1.90776e-10	-1.40492	0.000133953	-1.90776e-10	-1.43206
48357342	chr19:48357342:T:C	6.65181e-07	-1.48047	-1.48775	1.24502e-05	-1.47513	-1.51201	2.86178e-05	-1.47626	-1.49926
48357439	chr19:48357439:C:T	6.02157e-06	-1.90776e-10	-0.765173	0.000112057	-1.90776e-10	-0.789862	0.00026492	-1.90776e-10	-0.750123
48357445	chr19:48357445:C:T	2.15569e-06	-0.49137	-1.30104	4.68921e-05	-0.299825	-1.3612	0.000113024	-0.298048	-1.3039
48357466	chr19:48357466:G:A	3.31275e-06	-1.90776e-10	-1.36274	6.29658e-05	-1.90776e-10	-1.36628	0.000140239	-1.90776e-10	-1.3862
48357599	chr19:48357599:G:A	6.69705e-07	-1.55066	-1.41078	1.2149e-05	-1.54447	-1.46716	2.84826e-05	-1.54509	-1.43517
48357710	chr19:48357710:A:AT	3.07305e-06	-1.90776e-10	-1.43785	5.81501e-05	-1.90776e-10	-1.44585	0.000132405	-1.90776e-10	-1.44368
48357889	chr19:48357889:G:A	3.94292e-06	-1.90776e-10	-1.1886	7.30654e-05	-1.90776e-10	-1.21752	0.000172294	-1.90776e-10	-1.18035
48358024	chr19:48358024:C:T	6.10325e-07	-1.5475	-1.50678	1.1576e-05	-1.54647	-1.51347	2.6308e-05	-1.54684	-1.51284
48358366	chr19:48358366:A:G	7.07569e-07	-1.55103	-1.35541	1.41246e-05	-1.55027	-1.31068	3.24142e-05	-1.55053	-1.30042
48358399	chr19:48358399:T:A	7.08178e-07	-1.54383	-1.36175	1.25798e-05	-1.54463	-1.43216	2.9424e-05	-1.54419	-1.40355
48358401	chr19:48358401:T:A	4.61658e-06	-1.90776e-10	-1.03087	8.70265e-05	-1.90776e-10	-1.04266	0.000211209	-1.90776e-10	-0.976702
48358568	chr19:48358568:C:T	7.1193e-07	-1.40864	-1.49166	1.23936e-05	-1.49372	-1.49797	2.83317e-05	-1.49317	-1.4924
48359244	chr19:48359244:C:T	4.22521e-06	-1.90776e-10	-1.11945	7.88411e-05	-1.90776e-10	-1.14144	0.00019288	-1.90776e-10	-1.06748
48359253	chr19:48359253:C:T	3.025e-06	-1.90776e-10	-1.45361	5.72936e-05	-1.90776e-10	-1.46068	0.000130416	-1.90776e-10	-1.45882
48359386	chr19:48359386:C:T	4.94754e-06	-1.90776e-10	-0.961629	8.59239e-05	-1.90776e-10	-1.05541	0.000203772	-1.90776e-10	-1.01255
48360129	chr19:48360129:C:T	2.60231e-06	-0.467905	-1.13621	5.59028e-05	-0.271129	-1.21413	0.000137705	-0.268871	-1.13556
48360179	chr19:48360179:G:A	6.71475e-07	-1.44693	-1.51187	1.21027e-05	-1.50282	-1.51262	2.75943e-05	-1.50108	-1.51086
48360753	chr19:48360753:C:T	2.94335e-06	-1.48097	-9.17177e-10	5.37874e-05	-1.52383	-9.17177e-10	0.000122375	-1.52246	-9.17177e-10
48361152	chr19:48361152:G:A	6.48862e-07	-1.54227	-1.45079	1.19694e-05	-1.53277	-1.49375	2.78048e-05	-1.53368	-1.47066
48361300	chr19:48361300:G:A	6.1334e-07	-1.55003	-1.49933	1.15435e-05	-1.54947	-1.51328	2.63269e-05	-1.54975	-1.50921
48361314	chr19:48361314:C:T	7.88038e-07	-1.29368	-1.50505	1.52114e-05	-1.29473	-1.4921	3.43344e-05	-1.29227	-1.50114
48361444	chr19:48361444:A:C	7.36565e-07	-1.54175	-1.32453	1.30685e-05	-1.53285	-1.40582	3.16366e-05	-1.53375	-1.34149
48361593	chr19:48361593:C:T	2.94432e-06	-1.48064	-9.17177e-10	6.062e-05	-1.40425	-9.17177e-10	0.000137916	-1.40291	-9.17177e-10
48362262	chr19:48362262:A:G	7.7497e-07	-1.37011	-1.44534	1.51953e-05	-1.40755	-1.38033	3.33536e-05	-1.40677	-1.41562
48362467	chr19:48362467:T:G	3.92302e-06	-1.90776e-10	-1.19366	7.34353e-05	-1.90776e-10	-1.21247	0.000178325	-1.90776e-10	-1.14594
48362708	chr19:48362708:C:T	6.79622e-07	-1.45821	-1.48853	1.27296e-05	-1.45386	-1.51109	2.9215e-05	-1.45507	-1.49979
48362957	chr19:48362957:C:A	8.03491e-07	-1.51642	-1.26289	1.42502e-05	-1.50006	-1.35204	3.48967e-05	-1.50148	-1.27568
48363004	chr19:48363004:G:A	2.96831e-06	-1.47253	-9.17177e-10	6.15459e-05	-1.38909	-9.17177e-10	0.00013973	-1.38984	-9.17177e-10
48363200	chr19:48363200:G:C	3.86378e-06	0.0775269	-1.2864	8.54412e-05	0.289207	-1.35025	0.000202304	0.303006	-1.32278
48364575	chr19:48364575:C:T	5.67727e-06	-1.90776e-10	-0.824051	0.000104164	-1.90776e-10	-0.862902	0.000237629	-1.90776e-10	-0.858837
48364879	chr19:48364879:C:T	5.78875e-06	-1.90776e-10	-0.804605	0.000100476	-1.90776e-10	-0.898957	0.00023854	-1.90776e-10	-0.855011
48364956	chr19:48364956:G:A	9.9216e-06	-1.90776e-10	-0.265807	0.000180433	-1.90776e-10	-0.313516	0.000431664	-1.90776e-10	-0.261902
48365921	chr19:48365921:C:T	1.22524e-06	-0.907249	-1.45013	3.02737e-05	-0.666484	-1.43211	6.81077e-05	-0.65451	-1.45395
48365987	chr19:48365987:C:T	2.89836e-06	-1.90776e-10	-1.49638	5.5037e-05	-1.90776e-10	-1.50087	0.000124888	-1.90776e-10	-1.50213
48366099	chr19:48366099:A:G	2.90446e-06	-1.90776e-10	-1.49427	5.45551e-05	-1.90776e-10	-1.50966	0.000125877	-1.90776e-10	-1.49425
48366468	chr19:48366468:G:A	3.07191e-06	-1.90776e-10	-1.43822	5.84964e-05	-1.90776e-10	-1.43991	0.000133975	-1.90776e-10	-1.4319
48366555	chr19:48366555:G:A	3.13885e-06	-1.90776e-10	-1.41667	6.00658e-05	-1.90776e-10	-1.41343	0.00013453	-1.90776e-10	-1.42776
48366594	chr19:48366594:T:C	7.10072e-07	-1.40735	-1.49556	1.32465e-05	-1.41746	-1.50768	3.05768e-05	-1.41709	-1.49222
48366648	chr19:48366648:T:C	7.3359e-07	-1.38184	-1.48849	1.36424e-05	-1.39208	-1.50361	3.15901e-05	-1.39169	-1.48501
48366839	chr19:48366839:A:G	1.01569e-05	-0.242368	-9.17177e-10	0.000139008	-0.574338	-9.17177e-10	0.000321135	-0.557689	-9.17177e-10
48367062	chr19:48367062:A:G	7.11741e-07	-1.38751	-1.51305	1.34303e-05	-1.39848	-1.51288	3.05442e-05	-1.39807	-1.5123
48367305	chr19:48367305:C:T	1.83464e-06	-0.449966	-1.50371	2.57377e-05	-0.76404	-1.49687	5.82573e-05	-0.755445	-1.50924
48367312	chr19:48367312:G:A	3.56916e-06	-0.215146	-1.07304	4.36914e-05	-0.567998	-1.16372	0.000107987	-0.558398	-1.08914
48367598	chr19:48367598:A:T	3.97426e-06	-1.90776e-10	-1.18068	7.95256e-05	-1.90776e-10	-1.13279	0.000175701	-1.90776e-10	-1.16076
48368504	chr19:48368504:G:A	2.85293e-06	-1.90776e-10	-1.51217	5.44484e-05	-1.90776e-10	-1.51162	0.000123639	-1.90776e-10	-1.51219
48368599	chr19:48368599:T:C	3.02187e-06	-1.90776e-10	-1.45465	5.80281e-05	-1.90776e-10	-1.44795	0.000130008	-1.90776e-10	-1.46195
48368713	chr19:48368713:C:CT	7.09878e-07	-1.38981	-1.51337	1.34065e-05	-1.40076	-1.51237	3.04589e-05	-1.40036	-1.51281
48368714	chr19:48368714:C:T	2.96141e-06	-1.90776e-10	-1.47485	5.51554e-05	-1.90776e-10	-1.49872	0.000128612	-1.90776e-10	-1.47275
48368828	chr19:48368828:T:C	2.92749e-06	-1.90776e-10	-1.48637	5.69145e-05	-1.90776e-10	-1.46732	0.000126033	-1.90776e-10	-1.49301
48369026	chr19:48369026:T:C	6.50463e-06	-1.90776e-10	-0.688007	0.000121083	-1.90776e-10	-0.712395	0.000275035	-1.90776e-10	-0.71265
48369099	chr19:48369099:C:T	3.07425e-06	-1.90776e-10	-1.43746	5.90921e-05	-1.90776e-10	-1.42977	0.000132094	-1.90776e-10	-1.44603
48369305	chr19:48369305:AT:A	2.27431e-06	-1.10141	-0.637437	3.63822e-05	-1.34042	-0.57437	8.68796e-05	-1.34356	-0.521466
48369599	chr19:48369599:A:C	3.45436e-06	-1.90776e-10	-1.32088	6.20563e-05	-1.90776e-10	-1.38083	0.000149991	-1.90776e-10	-1.31897
48369754	chr19:48369754:C:T	1.04851e-06	-1.39168	-1.12148	1.97292e-05	-1.49846	-1.02831	4.5058e-05	-1.50128	-1.02032
48369800	chr19:48369800:T:C	3.14704e-06	-1.15358	-0.260473	5.89686e-05	-1.33766	-0.0942044	0.000131238	-1.34314	-0.109392
48370125	chr19:48370125:C:CA	2.9384e-06	-1.20509	-0.277567	5.54843e-05	-1.37859	-0.114187	0.000123592	-1.38353	-0.129034
48370208	chr19:48370208:C:T	2.84889e-06	-1.90776e-10	-1.51359	5.43599e-05	-1.90776e-10	-1.51325	0.000123451	-1.90776e-10	-1.51371
48370307	chr19:48370307:A:G	2.93418e-06	-1.90776e-10	-1.48409	5.581e-05	-1.90776e-10	-1.48692	0.000126147	-1.90776e-10	-1.4921
48370601	chr19:48370601:C:T	3.15352e-06	-1.90776e-10	-1.412	5.98905e-05	-1.90776e-10	-1.41636	0.000138594	-1.90776e-10	-1.398
48370729	chr19:48370729:A:G	4.15448e-06	-0.843716	-0.292617	7.10727e-05	-1.10968	-0.135495	0.000159028	-1.11742	-0.143043
48371583	chr19:48371583:T:A	2.84873e-06	-1.90776e-10	-1.51365	5.43788e-05	-1.90776e-10	-1.5129	0.000123508	-1.90776e-10	-1.51325
48371966	chr19:48371966:AC:A	2.8508e-06	-1.90776e-10	-1.51292	5.43544e-05	-1.90776e-10	-1.51335	0.000123959	-1.90776e-10	-1.50959
48372384	chr19:48372384:G:A	3.21374e-06	-1.90776e-10	-1.39309	6.17254e-05	-1.90776e-10	-1.38618	0.000140625	-1.90776e-10	-1.38345
48372421	chr19:48372421:G:A	2.84914e-06	-1.90776e-10	-1.5135	5.44904e-05	-1.90776e-10	-1.51085	0.000123723	-1.90776e-10	-1.51151
48372578	chr19:48372578:G:C	3.70084e-06	-1.90776e-10	-1.25196	7.13615e-05	-1.90776e-10	-1.24111	0.000162313	-1.90776e-10	-1.24002
48373282	chr19:48373282:G:A	2.87849e-06	-1.90776e-10	-1.50325	5.52275e-05	-1.90776e-10	-1.49741	0.000125491	-1.90776e-10	-1.49732
48373404	chr19:48373404:A:G	2.34079e-06	-1.01886	-0.691175	3.92752e-05	-1.28971	-0.548567	8.7273e-05	-1.29641	-0.564097
48373631	chr19:48373631:G:A	2.85456e-06	-1.90776e-10	-1.5116	5.43347e-05	-1.90776e-10	-1.51371	0.00012349	-1.90776e-10	-1.51339
48374130	chr19:48374130:T:G	3.92862e-06	0.250375	-1.44261	5.98303e-05	0.0560609	-1.47342	0.000141395	0.0627343	-1.44072
48374379	chr19:48374379:A:G	2.90597e-06	-1.49375	-9.17177e-10	5.2201e-05	-1.55377	-9.17177e-10	0.000118596	-1.55383	-9.17177e-10
48374576	chr19:48374576:C:T	3.98194e-06	-1.90776e-10	-1.17875	7.96278e-05	-1.90776e-10	-1.13151	0.00017613	-1.90776e-10	-1.15833
48374933	chr19:48374933:G:A	2.87305e-06	-1.90776e-10	-1.50515	5.48132e-05	-1.90776e-10	-1.50494	0.000124788	-1.90776e-10	-1.50293
48374966	chr19:48374966:ACT:A	5.68011e-05	1.70201	-0.222976	0.00123782	1.84303	-0.230794	0.00351294	1.89986	-0.0652045
48376926	chr19:48376926:C:T	5.27577e-06	0.0777206	-0.975116	0.000123889	0.264862	-0.954347	0.00029135	0.277429	-0.932452
48377105	chr19:48377105:G:A	3.70084e-06	-1.90776e-10	-1.25196	7.13615e-05	-1.90776e-10	-1.24111	0.000162313	-1.90776e-10	-1.24002
48377143	chr19:48377143:A:G	2.958e-06	-1.14688	-0.329129	5.37398e-05	-1.37598	-0.148742	0.000118589	-1.38149	-0.17239
48377836	chr19:48377836:C:T	4.43868e-06	-1.90776e-10	-1.07016	8.9349e-05	-1.90776e-10	-1.01632	0.000196777	-1.90776e-10	-1.04748
48377932	chr19:48377932:C:T	3.38618e-06	-1.90776e-10	-1.34082	6.57007e-05	-1.90776e-10	-1.32376	0.000150601	-1.90776e-10	-1.31492
48378127	chr19:48378127:ATATTT:A	3.70059e-06	-1.90776e-10	-1.25203	7.13582e-05	-1.90776e-10	-1.24116	0.000162303	-1.90776e-10	-1.24008
48378284	chr19:48378284:A:G	2.85456e-06	-1.90776e-10	-1.5116	5.43347e-05	-1.90776e-10	-1.51371	0.00012349	-1.90776e-10	-1.51339
48378619	chr19:48378619:C:T	4.89572e-06	-0.972159	-9.17177e-10	7.60865e-05	-1.177	-9.17177e-10	0.00017269	-1.17805	-9.17177e-10
48378680	chr19:48378680:G:T	2.84877e-06	-1.90776e-10	-1.51363	5.43766e-05	-1.90776e-10	-1.51294	0.000123504	-1.90776e-10	-1.51328
48378759	chr19:48378759:T:A	4.3274e-06	-1.90776e-10	-1.09555	8.33847e-05	-1.90776e-10	-1.08541	0.000190635	-1.90776e-10	-1.07919
48378910	chr19:48378910:G:A	3.43427e-06	-1.90776e-10	-1.32672	6.68236e-05	-1.90776e-10	-1.30682	0.000152855	-1.90776e-10	-1.30006
48378941	chr19:48378941:G:A	2.85321e-06	-1.90776e-10	-1.51208	5.4333e-05	-1.90776e-10	-1.51374	0.000123468	-1.90776e-10	-1.51357
48379224	chr19:48379224:A:G	2.84982e-06	-1.90776e-10	-1.51327	5.44705e-05	-1.90776e-10	-1.51121	0.000123495	-1.90776e-10	-1.51335
48379455	chr19:48379455:C:G	3.60612e-06	-1.90776e-10	-1.27789	6.94639e-05	-1.90776e-10	-1.26807	0.00016078	-1.90776e-10	-1.24951
48379564	chr19:48379564:T:G	4.4941e-06	0.246829	-1.30458	0.000108115	0.464344	-1.29002	0.000250547	0.475991	-1.28189
48379580	chr19:48379580:T:A	1.61766e-06	-0.565795	-1.51374	3.81852e-05	-0.369792	-1.49663	8.61688e-05	-0.361536	-1.5117
48379746	chr19:48379746:T:C	1.62517e-06	-1.48683	-0.588073	4.4033e-05	-1.26984	-0.454094	0.000108133	-1.25883	-0.387365
48379920	chr19:48379920:T:C	2.8487e-06	-1.90776e-10	-1.51366	5.4354e-05	-1.90776e-10	-1.51335	0.000123785	-1.90776e-10	-1.511
48380296	chr19:48380296:C:T	4.22245e-06	-1.90776e-10	-1.12011	8.13599e-05	-1.90776e-10	-1.10999	0.000185926	-1.90776e-10	-1.1042
48380305	chr19:48380305:C:T	3.04279e-06	0.0537845	-1.50153	3.05262e-05	-0.589944	-1.50034	7.07715e-05	-0.586436	-1.48366
48380947	chr19:48380947:C:T	3.07281e-06	-1.90776e-10	-1.43793	5.74572e-05	-1.90776e-10	-1.45783	0.000130784	-1.90776e-10	-1.456
48381031	chr19:48381031:C:T	4.06227e-06	-1.90776e-10	-1.15878	7.86992e-05	-1.90776e-10	-1.14324	0.000183105	-1.90776e-10	-1.11949
48381223	chr19:48381223:C:CT	1.59638e-06	-0.581838	-1.51095	3.63831e-05	-0.434754	-1.48001	8.14722e-05	-0.425157	-1.50413
48381283	chr19:48381283:G:A	1.05485e-05	-1.90776e-10	-0.204541	0.000197356	-1.90776e-10	-0.223866	0.000441409	-1.90776e-10	-0.239577
48381579	chr19:48381579:AG:A	9.68367e-06	-1.90776e-10	-0.29008	0.000181173	-1.90776e-10	-0.309418	0.000405164	-1.90776e-10	-0.325259
48381692	chr19:48381692:G:A	1.69953e-05	0.816882	-0.544467	0.000544942	1.18725	-0.395439	0.00127372	1.23547	-0.415321
48381720	chr19:48381720:G:C	4.83826e-06	-1.90776e-10	-0.983965	9.3253e-05	-1.90776e-10	-0.973557	0.000213785	-1.90776e-10	-0.964581
48381953	chr19:48381953:G:A	3.34719e-06	-1.90776e-10	-1.3524	6.50642e-05	-1.90776e-10	-1.3335	0.0001488	-1.90776e-10	-1.32694
48382072	chr19:48382072:C:T	2.84917e-06	-1.90776e-10	-1.51349	5.43699e-05	-1.90776e-10	-1.51306	0.000123481	-1.90776e-10	-1.51346
48382350	chr19:48382350:A:G	2.05083e-06	-1.17669	-0.665589	3.26784e-05	-1.39614	-0.626015	8.29118e-05	-1.40152	-0.510253
48382461	chr19:48382461:T:C	3.85343e-06	-1.90776e-10	-1.21156	6.85449e-05	-1.90776e-10	-1.28138	0.000169592	-1.90776e-10	-1.19615
48382476	chr19:48382476:A:G	3.80066e-06	-1.90776e-10	-1.22535	6.85273e-05	-1.90776e-10	-1.28164	0.000169421	-1.90776e-10	-1.19716
48382692	chr19:48382692:G:A	3.2652e-06	-1.3772	-9.17177e-10	6.56746e-05	-1.32416	-9.17177e-10	0.000149171	-1.32445	-9.17177e-10
48382987	chr19:48382987:T:TC	2.84983e-06	-1.90776e-10	-1.51326	5.43361e-05	-1.90776e-10	-1.51368	0.000123956	-1.90776e-10	-1.50962
48383178	chr19:48383178:G:T	9.88086e-06	-1.90776e-10	-0.269922	0.000185199	-1.90776e-10	-0.287444	0.000413386	-1.90776e-10	-0.305168
48383228	chr19:48383228:TTCA:T	4.87794e-06	-1.90776e-10	-0.975797	8.95415e-05	-1.90776e-10	-1.01417	0.000201994	-1.90776e-10	-1.02131
48383586	chr19:48383586:A:G	3.2902e-06	-1.16074	-0.208827	5.40395e-05	-1.38719	-0.131965	0.000134463	-1.39261	-0.0356563
48383865	chr19:48383865:C:A	5.04884e-06	0.483512	-1.42487	4.61968e-05	-0.253257	-1.42271	0.000109402	-0.249335	-1.38519
48383987	chr19:48383987:T:C	1.55027e-06	-1.14566	-0.976435	2.53297e-05	-1.37218	-0.904719	5.83214e-05	-1.37783	-0.88575
48384847	chr19:48384847:G:T	1.05674e-06	-1.1497	-1.35563	1.72928e-05	-1.30617	-1.35241	3.92406e-05	-1.29773	-1.36211
48385027	chr19:48385027:C:T	3.13057e-06	-1.90776e-10	-1.41931	5.93936e-05	-1.90776e-10	-1.42469	0.000137632	-1.90776e-10	-1.40497
48385152	chr19:48385152:G:A	2.85067e-06	-1.90776e-10	-1.51297	5.45929e-05	-1.90776e-10	-1.50897	0.000123469	-1.90776e-10	-1.51356
48385195	chr19:48385195:A:G	4.12233e-06	-1.1441	-9.17177e-10	7.89552e-05	-1.13999	-9.17177e-10	0.000179653	-1.13852	-9.17177e-10
48385274	chr19:48385274:C:T	1.09399e-05	0.549494	-0.717598	0.000291534	0.720291	-0.554006	0.000637802	0.766624	-0.638145
48385387	chr19:48385387:C:A	2.86625e-06	-1.90776e-10	-1.50752	5.54211e-05	-1.90776e-10	-1.49391	0.000124629	-1.90776e-10	-1.50421
48385540	chr19:48385540:C:G	1.98712e-05	1.47983	-1.05108	0.000437286	1.48207	-0.910353	0.000992027	1.54405	-0.973854
48386096	chr19:48386096:C:T	2.66645e-05	-1.90776e-10	0.722814	0.000498507	-1.90776e-10	0.702745	0.00111241	-1.90776e-10	0.684736
48386136	chr19:48386136:C:T	1.93389e-05	1.57282	-1.17122	0.000432105	1.60855	-1.04875	0.00099639	1.66397	-1.08939
48386301	chr19:48386301:A:G	3.8329e-05	1.90007	-0.814389	0.000725614	1.71856	-0.64041	0.00161701	1.78328	-0.724502
48386470	chr19:48386470:T:C	1.59256e-05	0.819352	-0.611945	0.000368122	0.842834	-0.443292	0.000795842	0.890944	-0.541093
48386620	chr19:48386620:G:A	3.23445e-06	-1.90776e-10	-1.38666	6.13411e-05	-1.90776e-10	-1.39242	0.000142978	-1.90776e-10	-1.36686
48386969	chr19:48386969:G:A	1.74633e-06	-0.919993	-1.08301	2.66291e-05	-1.11837	-1.1085	6.07213e-05	-1.1077	-1.11555
48387498	chr19:48387498:A:G	1.33557e-06	-0.758215	-1.51295	3.10117e-05	-0.58522	-1.48929	6.96962e-05	-0.576751	-1.50865
48387862	chr19:48387862:T:G	3.50687e-06	-1.90776e-10	-1.3058	6.85011e-05	-1.90776e-10	-1.28202	0.000154543	-1.90776e-10	-1.28908
48388011	chr19:48388011:A:T	3.73133e-06	-1.90776e-10	-1.24376	6.66812e-05	-1.90776e-10	-1.30895	0.000156952	-1.90776e-10	-1.27361
48388280	chr19:48388280:G:A	2.49379e-06	-1.05451	-0.592209	4.17624e-05	-1.32159	-0.455284	9.43001e-05	-1.32801	-0.455054
48388557	chr19:48388557:G:A	2.825e-05	1.12062	-0.340044	0.000638896	1.13319	-0.182316	0.00148068	1.18461	-0.213903
48388928	chr19:48388928:G:GA	6.16532e-06	-1.90776e-10	-0.741581	0.000142537	-1.90776e-10	-0.549269	0.000292485	-1.90776e-10	-0.651135
48389175	chr19:48389175:T:C	4.64216e-05	1.78847	-0.511229	0.00110393	1.79687	-0.29911	0.00235973	1.85335	-0.416591
48389360	chr19:48389360:A:C	2.95301e-06	-1.90776e-10	-1.4777	5.57746e-05	-1.90776e-10	-1.48755	0.000126316	-1.90776e-10	-1.49077
48390418	chr19:48390418:C:T	1.93356e-05	1.28841	-0.886982	0.000437317	1.2941	-0.72231	0.000993658	1.34691	-0.775067
48391064	chr19:48391064:T:A	3.47356e-06	-1.90776e-10	-1.31534	6.73356e-05	-1.90776e-10	-1.29918	0.000153658	-1.90776e-10	-1.29482
48392700	chr19:48392700:A:G	1.03117e-05	0.312657	-0.539903	0.000158825	-0.0731071	-0.367965	0.00034133	-0.0379903	-0.458708
48392800	chr19:48392800:A:G	6.97079e-07	-1.41465	-1.50673	1.3465e-05	-1.42891	-1.47986	2.99381e-05	-1.4273	-1.50312
48392948	chr19:48392948:A:G	8.19875e-06	0.112057	-0.568596	0.000129335	-0.246144	-0.400323	0.000277848	-0.213128	-0.489349
48393197	chr19:48393197:C:T	3.06447e-05	-1.90776e-10	0.861938	0.00069388	-1.90776e-10	1.03343	0.00167849	-1.90776e-10	1.0961
48393263	chr19:48393263:G:C	3.726e-06	-1.90776e-10	-1.24518	7.17928e-05	-1.90776e-10	-1.23509	0.000163213	-1.90776e-10	-1.2345
48393986	chr19:48393986:C:A	6.25621e-06	-0.572292	-0.154654	0.000106984	-0.763695	-0.0725029	0.000268629	-0.742878	0.00666136
48394255	chr19:48394255:A:G	1.48762e-06	-0.701557	-1.46179	2.05234e-05	-1.0644	-1.42291	4.58356e-05	-1.07183	-1.43266
48394312	chr19:48394312:G:A	2.93031e-06	-1.90776e-10	-1.48541	5.57275e-05	-1.90776e-10	-1.4884	0.000126716	-1.90776e-10	-1.4876
48394509	chr19:48394509:C:T	1.82399e-05	-1.90776e-10	0.34309	0.000404175	-1.90776e-10	0.492975	0.000971118	-1.90776e-10	0.548898
48394603	chr19:48394603:G:A	2.88428e-06	-1.90776e-10	-1.50124	5.47578e-05	-1.90776e-10	-1.50595	0.000124378	-1.90776e-10	-1.50623
48394853	chr19:48394853:T:C	3.77167e-06	-1.90776e-10	-1.233	7.37136e-05	-1.90776e-10	-1.20869	0.000166745	-1.90776e-10	-1.21309
48394990	chr19:48394990:T:A	3.68686e-06	-1.90776e-10	-1.25574	7.05694e-05	-1.90776e-10	-1.25228	0.000162138	-1.90776e-10	-1.2411
48395017	chr19:48395017:C:A	7.35763e-05	1.79572	-0.0579196	0.000337989	0.414948	-0.100807	0.000763403	0.428711	-0.120475
48395264	chr19:48395264:C:G	2.74965e-06	-1.54905	-9.17177e-10	5.3619e-05	-1.52697	-9.17177e-10	0.000121851	-1.52675	-9.17177e-10
48396040	chr19:48396040:T:C	7.39571e-07	-1.54722	-1.31499	1.50355e-05	-1.55378	-1.24468	3.31427e-05	-1.55395	-1.27478
48396177	chr19:48396177:G:A	9.83426e-07	-1.54846	-1.02877	1.9412e-05	-1.51769	-1.02529	4.37816e-05	-1.51964	-1.03069
48397011	chr19:48397011:G:A	1.46201e-06	-1.55209	-0.628618	2.57224e-05	-1.54854	-0.71297	6.05073e-05	-1.54929	-0.677495
48397049	chr19:48397049:C:T	4.13172e-06	-1.90776e-10	-1.14183	7.35221e-05	-1.90776e-10	-1.21129	0.00017279	-1.90776e-10	-1.17747
48397394	chr19:48397394:T:C	4.30088e-06	-1.1017	-9.17177e-10	6.79064e-05	-1.29074	-9.17177e-10	0.000155601	-1.28225	-9.17177e-10
48397575	chr19:48397575:T:C	6.58985e-06	-0.67499	-9.17177e-10	0.000112535	-0.785605	-9.17177e-10	0.000256541	-0.782261	-9.17177e-10
48397704	chr19:48397704:C:T	2.70095e-06	-1.13885	-0.428069	3.91554e-05	-1.31433	-0.527001	9.70452e-05	-1.3093	-0.445072
48399373	chr19:48399373:G:A	1.2148e-06	-1.54043	-0.82551	2.23608e-05	-1.49844	-0.903124	5.23665e-05	-1.50087	-0.870409
48399400	chr19:48399400:T:C	4.3783e-06	-1.90776e-10	-1.08386	8.46013e-05	-1.90776e-10	-1.07092	0.000190445	-1.90776e-10	-1.08019
48401150	chr19:48401150:G:A	3.28393e-06	-1.90776e-10	-1.37148	6.26117e-05	-1.90776e-10	-1.37192	0.000141648	-1.90776e-10	-1.3762
48401643	chr19:48401643:G:A	5.83542e-06	-1.55409	0.757516	9.32776e-05	-1.54228	0.568983	0.000228119	-1.54338	0.643698
48401888	chr19:48401888:G:A	1.1477e-06	-1.04911	-1.37365	2.15463e-05	-1.03501	-1.40366	4.84424e-05	-1.03842	-1.41075
48402035	chr19:48402035:G:A	2.90785e-06	-1.90776e-10	-1.49311	5.54752e-05	-1.90776e-10	-1.49294	0.000128107	-1.90776e-10	-1.47669
48402049	chr19:48402049:G:A	5.12003e-06	-1.54806	0.620701	9.08809e-05	-1.55249	0.553165	0.000207405	-1.55289	0.558008
48402580	chr19:48402580:A:G	5.36769e-06	-1.54637	0.666248	8.53337e-05	-1.55333	0.491024	0.000206479	-1.5536	0.554248
48403230	chr19:48403230:A:G	4.0927e-06	-1.90776e-10	-1.15131	8.67071e-05	-1.90776e-10	-1.04634	0.000192154	-1.90776e-10	-1.07125
48403262	chr19:48403262:T:C	1.12558e-06	-1.55311	-0.889114	2.16241e-05	-1.5469	-0.888166	4.88384e-05	-1.54776	-0.893268
48403436	chr19:48403436:T:G	3.57385e-06	0.116077	-1.40296	2.63576e-05	-0.808786	-1.42833	6.08674e-05	-0.802343	-1.41851
48403454	chr19:48403454:G:A	2.0198e-06	-0.495347	-1.36218	2.37809e-05	-0.899096	-1.44089	5.63492e-05	-0.896173	-1.40181
48404132	chr19:48404132:C:T	3.0459e-06	-1.90776e-10	-1.44672	5.70722e-05	-1.90776e-10	-1.46455	0.000129564	-1.90776e-10	-1.46538
48404172	chr19:48404172:G:A	3.07611e-06	-1.90776e-10	-1.43685	5.83275e-05	-1.90776e-10	-1.4428	0.000134461	-1.90776e-10	-1.42828
48404212	chr19:48404212:T:C	1.17394e-06	-1.04995	-1.3502	1.96294e-05	-1.19264	-1.33921	4.63347e-05	-1.18181	-1.31185
48405374	chr19:48405374:AG:A	1.14064e-06	-1.10528	-1.32365	2.03182e-05	-1.21127	-1.28608	4.62581e-05	-1.20093	-1.29439
48406086	chr19:48406086:T:C	1.91896e-06	-1.27521	-0.633531	3.68777e-05	-1.35729	-0.543979	8.11342e-05	-1.34955	-0.583897
48406154	chr19:48406154:C:T	4.49387e-06	-1.90776e-10	-1.05781	8.58738e-05	-1.90776e-10	-1.05599	0.000197799	-1.90776e-10	-1.0423
48406346	chr19:48406346:A:G	2.85978e-06	-1.90776e-10	-1.50978	5.46333e-05	-1.90776e-10	-1.50823	0.000123481	-1.90776e-10	-1.51347
48406579	chr19:48406579:C:A	4.22364e-06	-1.90776e-10	-1.11982	8.38395e-05	-1.90776e-10	-1.07997	0.000187439	-1.90776e-10	-1.09609
48406821	chr19:48406821:G:A	1.35879e-06	-1.37097	-0.88296	2.58659e-05	-1.43755	-0.818395	5.7733e-05	-1.4317	-0.842019
48406960	chr19:48406960:TTTTC:T	3.0972e-06	-1.90776e-10	-1.43002	5.7901e-05	-1.90776e-10	-1.45014	0.00013123	-1.90776e-10	-1.4526
48407555	chr19:48407555:G:A	8.7662e-06	-1.90776e-10	-0.389617	0.000157001	-1.90776e-10	-0.452623	0.000364699	-1.90776e-10	-0.430478
48408554	chr19:48408554:C:T	2.85684e-06	-1.90776e-10	-1.5108	5.45673e-05	-1.90776e-10	-1.50944	0.000123454	-1.90776e-10	-1.51368
48409057	chr19:48409057:G:A	2.04526e-05	-1.90776e-10	0.457588	0.00043406	-1.90776e-10	0.56431	0.00095362	-1.90776e-10	0.530716
48409064	chr19:48409064:G:A	1.12557e-05	-1.90776e-10	-0.139643	0.000216138	-1.90776e-10	-0.132958	0.000506474	-1.90776e-10	-0.102076
48409126	chr19:48409126:G:A	4.20489e-06	-1.90776e-10	-1.12427	8.65689e-05	-1.90776e-10	-1.04793	0.000193866	-1.90776e-10	-1.06238
48409132	chr19:48409132:A:G	1.61508e-06	-1.2397	-0.841435	3.00551e-05	-1.32361	-0.782227	6.75583e-05	-1.31518	-0.80138
48409170	chr19:48409170:T:C	2.85667e-06	-1.90776e-10	-1.51086	5.45623e-05	-1.90776e-10	-1.50953	0.000123453	-1.90776e-10	-1.51369
48409229	chr19:48409229:C:A	3.33002e-06	-1.90776e-10	-1.35754	6.20955e-05	-1.90776e-10	-1.3802	0.00014471	-1.90776e-10	-1.35482
48409556	chr19:48409556:C:T	1.27224e-06	-1.54465	-0.775095	2.21117e-05	-1.55367	-0.859095	5.19115e-05	-1.55387	-0.826136
48409702	chr19:48409702:T:C	2.99594e-06	-1.90776e-10	-1.46326	5.86323e-05	-1.90776e-10	-1.43759	0.000127969	-1.90776e-10	-1.47776
48409931	chr19:48409931:C:G	2.78922e-06	-1.53476	-9.17177e-10	5.5313e-05	-1.49587	-9.17177e-10	0.000125791	-1.49493	-9.17177e-10
48409936	chr19:48409936:C:T	3.65849e-06	-1.90776e-10	-1.26347	6.57232e-05	-1.90776e-10	-1.32342	0.000153485	-1.90776e-10	-1.29595
48410076	chr19:48410076:C:T	2.77917e-06	-1.53837	-9.17177e-10	5.6072e-05	-1.48224	-9.17177e-10	0.000127485	-1.48155	-9.17177e-10
48410402	chr19:48410402:C:T	3.74327e-06	-1.90776e-10	-1.24056	7.13279e-05	-1.90776e-10	-1.24158	0.000161553	-1.90776e-10	-1.24472
48410921	chr19:48410921:G:C	8.87947e-07	-1.26976	-1.40961	1.7571e-05	-1.26757	-1.37505	4.14255e-05	-1.25992	-1.34573
48410981	chr19:48410981:G:A	1.78637e-05	0.322252	-9.17177e-10	0.000282959	0.136428	-9.17177e-10	0.000646338	0.141773	-9.17177e-10
48411225	chr19:48411225:T:C	1.37847e-05	-1.90776e-10	0.0630358	0.000262558	-1.90776e-10	0.0615977	0.000620045	-1.90776e-10	0.100242
48411417	chr19:48411417:C:T	8.04961e-07	-1.43253	-1.34495	1.56189e-05	-1.35723	-1.40316	3.7022e-05	-1.3593	-1.35873
48411785	chr19:48411785:A:C	6.06758e-07	-1.55022	-1.50993	1.21183e-05	-1.5028	-1.51135	2.75329e-05	-1.50074	-1.51343
48411946	chr19:48411946:A:G	1.87827e-05	-1.90776e-10	0.372413	0.000357842	-1.90776e-10	0.371219	0.00084641	-1.90776e-10	0.411454
48412143	chr19:48412143:G:A	2.62798e-06	-0.564569	-1.02974	6.13582e-05	-0.246381	-1.14576	0.000152581	-0.251793	-1.05006
48412514	chr19:48412514:G:A	2.86397e-06	-1.90776e-10	-1.50831	5.46995e-05	-1.90776e-10	-1.50702	0.000123536	-1.90776e-10	-1.51302
48412907	chr19:48412907:G:A	4.21769e-06	-1.90776e-10	-1.12123	8.74498e-05	-1.90776e-10	-1.03781	0.000194422	-1.90776e-10	-1.05952
48413017	chr19:48413017:T:G	4.37825e-06	-1.90776e-10	-1.08387	8.85594e-05	-1.90776e-10	-1.0252	0.000202043	-1.90776e-10	-1.02107
48413077	chr19:48413077:A:G	4.02434e-06	-1.90776e-10	-1.16816	7.30024e-05	-1.90776e-10	-1.21838	0.000184031	-1.90776e-10	-1.11445
48413299	chr19:48413299:G:A	9.13212e-06	0.432123	-0.780845	0.00011914	0.00957328	-0.738144	0.000250261	0.0203893	-0.827436
48414160	chr19:48414160:T:C	8.29451e-06	-1.90776e-10	-0.444927	0.000147929	-1.90776e-10	-0.512142	0.000344107	-1.90776e-10	-0.488597
48414649	chr19:48414649:G:C	8.60466e-07	-1.50571	-1.20509	1.77476e-05	-1.43287	-1.19975	3.95831e-05	-1.43652	-1.21463
48414794	chr19:48414794:A:G	5.07091e-06	-1.90776e-10	-0.937	9.6271e-05	-1.90776e-10	-0.941705	0.000208725	-1.90776e-10	-0.988531
48414900	chr19:48414900:C:T	4.05395e-06	-1.16083	-9.17177e-10	0.000121415	-0.70966	-9.17177e-10	0.00027695	-0.705713	-9.17177e-10
48415002	chr19:48415002:C:T	4.83761e-06	-0.9841	-9.17177e-10	8.23888e-05	-1.09742	-9.17177e-10	0.000188909	-1.08828	-9.17177e-10
48415426	chr19:48415426:T:C	4.15189e-06	-1.13696	-9.17177e-10	0.000127246	-0.662749	-9.17177e-10	0.000290281	-0.658701	-9.17177e-10
48416170	chr19:48416170:T:C	2.87692e-06	-1.5038	-9.17177e-10	6.05576e-05	-1.40528	-9.17177e-10	0.000137759	-1.40405	-9.17177e-10
48416212	chr19:48416212:C:T	9.5966e-06	-1.90776e-10	-0.299112	0.000183007	-1.90776e-10	-0.299348	0.000429713	-1.90776e-10	-0.266431
48416213	chr19:48416213:G:A	8.09169e-07	-1.50464	-1.26763	1.66915e-05	-1.43055	-1.26342	3.73045e-05	-1.43427	-1.27617
48416801	chr19:48416801:C:T	2.98253e-06	-1.46775	-9.17177e-10	6.99721e-05	-1.26078	-9.17177e-10	0.000159292	-1.25881	-9.17177e-10
48417709	chr19:48417709:C:T	2.98205e-06	-1.90776e-10	-1.46791	5.67138e-05	-1.90776e-10	-1.47086	0.000128345	-1.90776e-10	-1.47483
48417934	chr19:48417934:T:C	2.89841e-06	-1.90776e-10	-1.49636	5.52334e-05	-1.90776e-10	-1.49731	0.000125734	-1.90776e-10	-1.49538
48418741	chr19:48418741:C:T	4.39086e-06	-1.90776e-10	-1.081	8.0337e-05	-1.90776e-10	-1.12264	0.000181989	-1.90776e-10	-1.1256
48418957	chr19:48418957:CAG:C	4.08297e-06	-1.90776e-10	-1.1537	8.21379e-05	-1.90776e-10	-1.10047	0.0001838	-1.90776e-10	-1.1157
48419081	chr19:48419081:C:G	3.63861e-06	-0.36262	-0.9063	5.37732e-05	-0.680868	-0.843229	0.000110678	-0.672881	-0.950047
48419844	chr19:48419844:C:A	4.55187e-06	-1.90776e-10	-1.04498	8.46537e-05	-1.90776e-10	-1.0703	0.000220525	-1.90776e-10	-0.933539
48420405	chr19:48420405:G:A	3.57843e-06	-1.2856	-9.17177e-10	0.000102191	-0.88203	-9.17177e-10	0.000232947	-0.878738	-9.17177e-10
48420672	chr19:48420672:A:G	3.52728e-06	-1.90776e-10	-1.29999	6.1884e-05	-1.90776e-10	-1.38361	0.000157652	-1.90776e-10	-1.26916
48421148	chr19:48421148:T:G	9.75979e-07	-1.47354	-1.1113	1.93702e-05	-1.54591	-0.999225	4.04256e-05	-1.54545	-1.08464
48421255	chr19:48421255:C:T	3.00475e-06	-1.90776e-10	-1.46033	5.64236e-05	-1.90776e-10	-1.47599	0.00012795	-1.90776e-10	-1.47791
48421325	chr19:48421325:G:A	2.85631e-06	-1.90776e-10	-1.51099	5.44781e-05	-1.90776e-10	-1.51108	0.000123501	-1.90776e-10	-1.5133
48421382	chr19:48421382:T:C	7.34771e-06	-1.90776e-10	-0.566132	0.000129983	-1.90776e-10	-0.641469	0.000298688	-1.90776e-10	-0.630151
48421669	chr19:48421669:T:C	7.38562e-07	-1.42818	-1.43539	1.52686e-05	-1.33719	-1.44589	3.43512e-05	-1.34209	-1.45082
48421706	chr19:48421706:G:A	1.37593e-06	-1.06498	-1.17641	1.88174e-05	-1.3904	-1.18368	4.72334e-05	-1.39095	-1.0835
48422639	chr19:48422639:G:A	1.89084e-06	-0.862621	-1.06088	3.16887e-05	-1.04558	-1.00734	6.59498e-05	-1.04089	-1.09977
48422679	chr19:48422679:C:T	8.89893e-07	-1.16347	-1.5137	1.20486e-05	-1.50886	-1.51106	2.73762e-05	-1.50944	-1.51043
48423361	chr19:48423361:G:C	3.74102e-06	-1.90776e-10	-1.24116	7.62091e-05	-1.90776e-10	-1.17539	0.000170951	-1.90776e-10	-1.18817
48423738	chr19:48423738:C:A	2.94042e-06	-1.48197	-9.17177e-10	5.57796e-05	-1.48747	-9.17177e-10	0.000126794	-1.48699	-9.17177e-10
48423763	chr19:48423763:G:A	1.1405e-06	-1.05488	-1.37417	1.96344e-05	-1.19825	-1.33334	4.25407e-05	-1.19454	-1.38454
48424597	chr19:48424597:CCTAA:C	3.16235e-06	-1.90776e-10	-1.4092	6.12958e-05	-1.90776e-10	-1.39316	0.000137657	-1.90776e-10	-1.40478
48424858	chr19:48424858:C:T	7.28139e-06	-1.90776e-10	-0.575199	0.000136341	-1.90776e-10	-0.593714	0.000292474	-1.90776e-10	-0.651173
48424865	chr19:48424865:C:T	2.81602e-06	-1.5252	-9.17177e-10	5.26456e-05	-1.54529	-9.17177e-10	0.000119597	-1.54542	-9.17177e-10
48424964	chr19:48424964:G:A	3.1589e-06	-1.90776e-10	-1.4103	6.12231e-05	-1.90776e-10	-1.39435	0.000137504	-1.90776e-10	-1.4059
48425031	chr19:48425031:T:C	2.85278e-06	-1.90776e-10	-1.51223	5.44151e-05	-1.90776e-10	-1.51223	0.000124454	-1.90776e-10	-1.50562
48425067	chr19:48425067:A:G	3.05088e-06	-1.90776e-10	-1.44509	5.87615e-05	-1.90776e-10	-1.43539	0.000132725	-1.90776e-10	-1.44127
48425307	chr19:48425307:T:C	4.23879e-06	-1.90776e-10	-1.11624	8.9397e-05	-1.90776e-10	-1.01579	0.000200097	-1.90776e-10	-1.03075
48425449	chr19:48425449:T:C	3.50064e-06	-1.54874	0.241164	6.5449e-05	-1.55385	0.226247	0.000139073	-1.55397	0.15942
48425909	chr19:48425909:C:T	3.47139e-06	-1.90776e-10	-1.31596	6.72018e-05	-1.90776e-10	-1.30117	0.000153758	-1.90776e-10	-1.29417
48425926	chr19:48425926:C:T	3.03363e-06	-1.45076	-9.17177e-10	5.62888e-05	-1.47838	-9.17177e-10	0.000128031	-1.47728	-9.17177e-10
48426353	chr19:48426353:G:A	3.52747e-06	-1.90776e-10	-1.29994	6.81504e-05	-1.90776e-10	-1.28716	0.000152054	-1.90776e-10	-1.30531
48426534	chr19:48426534:T:C	6.61976e-07	-1.475	-1.49804	1.16499e-05	-1.54404	-1.50953	2.67182e-05	-1.54261	-1.5016
48427102	chr19:48427102:T:C	1.29313e-06	-1.43882	-0.86463	2.51027e-05	-1.53001	-0.755891	5.18601e-05	-1.52776	-0.853237
48427210	chr19:48427210:A:G	4.25722e-06	-1.90776e-10	-1.1119	8.26128e-05	-1.90776e-10	-1.09471	0.000183941	-1.90776e-10	-1.11493
48427298	chr19:48427298:C:G	1.06158e-06	-1.424	-1.07676	1.99577e-05	-1.52286	-0.992398	4.20842e-05	-1.52032	-1.06955
48427410	chr19:48427410:A:G	1.04058e-06	-1.42048	-1.10026	1.95207e-05	-1.52118	-1.01622	4.1199e-05	-1.51857	-1.09256
48427674	chr19:48427674:T:C	5.186e-06	-1.90776e-10	-0.914559	0.000100399	-1.90776e-10	-0.899718	0.000222189	-1.90776e-10	-0.926022
48427724	chr19:48427724:G:A	6.67173e-07	-1.47919	-1.48604	1.17152e-05	-1.54534	-1.50264	2.697e-05	-1.54399	-1.49083
48427732	chr19:48427732:C:T	9.43078e-07	-1.41327	-1.20586	1.74492e-05	-1.51751	-1.13207	3.72236e-05	-1.51477	-1.19784
48427964	chr19:48427964:G:C	1.06474e-06	-1.40078	-1.09702	1.98136e-05	-1.51112	-1.01139	4.17842e-05	-1.50815	-1.08888
48427965	chr19:48427965:C:T	1.08352e-06	-1.39637	-1.08393	2.0138e-05	-1.50875	-0.99751	4.24437e-05	-1.5057	-1.07567
48428052	chr19:48428052:T:G	3.60121e-06	-1.90776e-10	-1.27925	6.46319e-05	-1.90776e-10	-1.34016	0.000151534	-1.90776e-10	-1.30874
48428816	chr19:48428816:T:G	2.7556e-06	-1.54688	-9.17177e-10	6.47522e-05	-1.33831	-9.17177e-10	0.000147302	-1.33706	-9.17177e-10
48428822	chr19:48428822:A:C	8.50241e-06	-0.0506698	-0.369501	0.000131376	-0.384469	-0.246343	0.000262154	-0.375745	-0.384872
48429080	chr19:48429080:T:C	2.75405e-06	-1.54745	-9.17177e-10	6.45632e-05	-1.34123	-9.17177e-10	0.000146871	-1.34	-9.17177e-10
48429288	chr19:48429288:T:C	2.75504e-06	-1.54709	-9.17177e-10	6.45926e-05	-1.34077	-9.17177e-10	0.00014694	-1.33953	-9.17177e-10
48430714	chr19:48430714:A:G	3.4613e-06	-1.90776e-10	-1.31888	6.91606e-05	-1.90776e-10	-1.27244	0.000156572	-1.90776e-10	-1.27604
48430888	chr19:48430888:T:G	4.48242e-06	-1.90776e-10	-1.06036	8.55336e-05	-1.90776e-10	-1.05996	0.000194998	-1.90776e-10	-1.05656
48431477	chr19:48431477:G:A	3.8859e-06	-1.90776e-10	-1.20317	7.16143e-05	-1.90776e-10	-1.23758	0.00016333	-1.90776e-10	-1.23378
48431859	chr19:48431859:A:G	3.23098e-06	-1.90776e-10	-1.38774	6.12273e-05	-1.90776e-10	-1.39428	0.000140387	-1.90776e-10	-1.38515
48432214	chr19:48432214:TTTTC:T	3.32812e-06	-1.90776e-10	-1.35811	6.26801e-05	-1.90776e-10	-1.37083	0.000141419	-1.90776e-10	-1.37782
48432392	chr19:48432392:C:T	4.47265e-06	-1.90776e-10	-1.06254	8.13859e-05	-1.90776e-10	-1.10967	0.000193212	-1.90776e-10	-1.06576
48432396	chr19:48432396:T:C	1.10736e-06	-1.47118	-0.987369	2.46527e-05	-1.41232	-0.891668	5.0397e-05	-1.41136	-0.998255
48432697	chr19:48432697:G:A	4.97974e-06	-1.90776e-10	-0.955142	9.43133e-05	-1.90776e-10	-0.962251	0.000215603	-1.90776e-10	-0.956112
48433549	chr19:48433549:C:T	3.36938e-06	-1.90776e-10	-1.34579	6.59684e-05	-1.90776e-10	-1.3197	0.000148613	-1.90776e-10	-1.3282
48433777	chr19:48433777:C:G	5.71353e-06	-1.90776e-10	-0.817684	0.000103171	-1.90776e-10	-0.872486	0.000237051	-1.90776e-10	-0.861275
48433902	chr19:48433902:A:G	6.54528e-07	-1.51299	-1.47137	1.31296e-05	-1.45807	-1.47593	2.96816e-05	-1.46191	-1.47711
48433904	chr19:48433904:G:A	3.68379e-06	-1.25658	-9.17177e-10	7.08883e-05	-1.24777	-9.17177e-10	0.000160891	-1.24882	-9.17177e-10
48433971	chr19:48433971:T:C	3.78434e-06	-1.90776e-10	-1.22965	6.75771e-05	-1.90776e-10	-1.2956	0.000157903	-1.90776e-10	-1.26757
48434609	chr19:48434609:T:C	7.77168e-06	-1.90776e-10	-0.510034	0.000120756	-1.90776e-10	-0.7151	0.000380449	-1.90776e-10	-0.388196
48434645	chr19:48434645:G:A	3.0899e-05	-1.3651	2.23531	0.000325585	-1.51559	1.79234	0.00117371	-1.51708	2.25546
48434830	chr19:48434830:C:T	1.74676e-06	-1.18416	-0.8186	2.63441e-05	-1.41364	-0.823988	5.88737e-05	-1.41362	-0.840537
48435482	chr19:48435482:G:A	2.49741e-05	-1.31407	1.97139	0.000263884	-1.4874	1.55403	0.000931479	-1.48943	1.99665
48435527	chr19:48435527:T:C	3.21314e-06	-1.90776e-10	-1.39327	5.94652e-05	-1.90776e-10	-1.42348	0.00013658	-1.90776e-10	-1.41264
48435689	chr19:48435689:T:C	5.49195e-06	-0.8725	0.0152624	4.99836e-05	-1.30868	-0.288496	0.000158799	-1.30978	0.0478756
48435719	chr19:48435719:T:A	2.91671e-06	-1.49007	-9.17177e-10	5.77334e-05	-1.45304	-9.17177e-10	0.000130958	-1.45468	-9.17177e-10
48435793	chr19:48435793:C:G	2.97043e-06	-1.90776e-10	-1.47181	5.56976e-05	-1.90776e-10	-1.48894	0.000127235	-1.90776e-10	-1.48351
48436336	chr19:48436336:T:C	2.93358e-06	-1.90776e-10	-1.4843	5.55685e-05	-1.90776e-10	-1.49126	0.000126833	-1.90776e-10	-1.48668
48437045	chr19:48437045:C:T	3.63626e-06	-1.26956	-9.17177e-10	7.05925e-05	-1.25195	-9.17177e-10	0.000160222	-1.25299	-9.17177e-10
48438015	chr19:48438015:T:TAG	6.31213e-07	-1.50731	-1.51332	1.14922e-05	-1.55416	-1.51305	2.61302e-05	-1.55415	-1.5123
48439158	chr19:48439158:G:A	3.09673e-06	-1.90776e-10	-1.43018	5.82267e-05	-1.90776e-10	-1.44453	0.000132425	-1.90776e-10	-1.44354
48440117	chr19:48440117:A:G	3.33227e-06	-1.35687	-9.17177e-10	8.54815e-05	-1.06057	-9.17177e-10	0.000194724	-1.05796	-9.17177e-10
48440664	chr19:48440664:T:C	1.36544e-06	-0.756861	-1.49218	1.67654e-05	-1.19929	-1.49026	3.80331e-05	-1.20024	-1.49086
48440981	chr19:48440981:G:A	3.28964e-06	-1.36974	-9.17177e-10	5.79444e-05	-1.44939	-9.17177e-10	0.000131855	-1.44785	-9.17177e-10
48441033	chr19:48441033:G:A	7.23716e-06	-1.90776e-10	-0.581292	0.000137824	-1.90776e-10	-0.582898	0.000335211	-1.90776e-10	-0.51479
48441132	chr19:48441132:AGACAGGTGGACCACAAG:A	2.95329e-06	-1.90776e-10	-1.4776	5.58004e-05	-1.90776e-10	-1.48709	0.000126952	-1.90776e-10	-1.48574
48441979	chr19:48441979:C:T	2.91467e-06	-1.49077	-9.17177e-10	5.77216e-05	-1.45324	-9.17177e-10	0.000130933	-1.45487	-9.17177e-10
48442430	chr19:48442430:G:A	4.3813e-06	-1.90776e-10	-1.08317	8.65604e-05	-1.90776e-10	-1.04803	0.000193883	-1.90776e-10	-1.0623
48444069	chr19:48444069:G:T	6.84263e-06	-1.44862	0.811276	9.20654e-05	-1.54121	0.554839	0.000278822	-1.54238	0.843407
48445039	chr19:48445039:A:G	8.41609e-07	-1.55061	-1.18235	1.61809e-05	-1.53137	-1.19367	3.67894e-05	-1.52971	-1.19463
48445133	chr19:48445133:TA:T	8.04528e-07	-1.2814	-1.49662	1.23429e-05	-1.48777	-1.50802	2.82503e-05	-1.48822	-1.50023
48445200	chr19:48445200:T:G	3.2586e-06	-1.90776e-10	-1.37922	6.28135e-05	-1.90776e-10	-1.3687	0.000143324	-1.90776e-10	-1.36444
48445513	chr19:48445513:G:A	8.49885e-07	-1.54201	-1.18117	1.59988e-05	-1.54397	-1.19239	3.63492e-05	-1.54286	-1.19352
48445721	chr19:48445721:C:A	8.12791e-07	-1.27098	-1.49682	1.24065e-05	-1.48252	-1.50814	2.83934e-05	-1.48299	-1.50041
48445783	chr19:48445783:G:A	2.92777e-06	-1.90776e-10	-1.48628	5.54141e-05	-1.90776e-10	-1.49404	0.000125985	-1.90776e-10	-1.49339
48446507	chr19:48446507:G:A	7.37942e-07	-1.55413	-1.31028	1.38189e-05	-1.52585	-1.35699	3.21547e-05	-1.52609	-1.3329
48446509	chr19:48446509:C:G	3.13352e-06	-1.05303	-0.365331	3.37187e-05	-1.39284	-0.597984	9.91142e-05	-1.39315	-0.340125
48446591	chr19:48446591:C:G	2.89021e-06	-1.90776e-10	-1.49919	5.52197e-05	-1.90776e-10	-1.49755	0.000124613	-1.90776e-10	-1.50434
48447002	chr19:48447002:C:T	7.68211e-07	-1.33324	-1.49097	1.20887e-05	-1.51169	-1.50491	2.77196e-05	-1.51205	-1.49536
48447607	chr19:48447607:C:A	7.98801e-07	-1.30031	-1.48486	1.23265e-05	-1.49637	-1.50075	2.83033e-05	-1.49679	-1.48978
48447623	chr19:48447623:C:T	7.70103e-07	-1.49411	-1.32764	1.21597e-05	-1.545	-1.46575	2.96581e-05	-1.54399	-1.39582
48447754	chr19:48447754:G:A	4.80989e-06	-0.989847	-9.17177e-10	0.000100489	-0.898826	-9.17177e-10	0.000228323	-0.89879	-9.17177e-10
48447824	chr19:48447824:T:G	3.09714e-06	-1.90776e-10	-1.43004	5.97882e-05	-1.90776e-10	-1.41806	0.000135862	-1.90776e-10	-1.41791
48448193	chr19:48448193:T:C	8.12896e-07	-1.28578	-1.48189	1.24333e-05	-1.48956	-1.49893	2.85688e-05	-1.49001	-1.48723
48448301	chr19:48448301:T:G	5.36194e-06	-1.90776e-10	-0.881195	9.37917e-05	-1.90776e-10	-0.967797	0.000225122	-1.90776e-10	-0.912906
48448310	chr19:48448310:C:A	8.46363e-07	-1.2373	-1.49003	1.26746e-05	-1.465	-1.50428	2.9062e-05	-1.46552	-1.4946
48448361	chr19:48448361:G:A	6.29293e-06	-1.19275	0.471656	0.000111377	-1.31537	0.519421	0.000231771	-1.31322	0.429418
48448522	chr19:48448522:G:C	5.50465e-06	-1.90776e-10	-0.854928	9.60858e-05	-1.90776e-10	-0.943632	0.000230882	-1.90776e-10	-0.887641
48448745	chr19:48448745:A:G	1.24792e-06	-1.44682	-0.892223	2.82809e-05	-1.42845	-0.738231	5.64672e-05	-1.42433	-0.871562
48449031	chr19:48449031:G:A	3.25768e-06	-1.90776e-10	-1.3795	6.27951e-05	-1.90776e-10	-1.369	0.00014328	-1.90776e-10	-1.36475
48449107	chr19:48449107:A:G	9.67705e-07	-1.27266	-1.32068	1.52592e-05	-1.48181	-1.30188	3.40965e-05	-1.48232	-1.31804
48449141	chr19:48449141:C:T	6.44075e-06	-1.90776e-10	-0.697876	0.000111326	-1.90776e-10	-0.796411	0.00027031	-1.90776e-10	-0.72998
48449255	chr19:48449255:G:A	8.27811e-07	-1.26341	-1.48608	1.25325e-05	-1.47878	-1.50176	2.87674e-05	-1.47926	-1.49104
48449283	chr19:48449283:G:A	7.22351e-07	-1.40217	-1.48359	1.1823e-05	-1.53873	-1.5001	2.71635e-05	-1.53893	-1.48874
48449334	chr19:48449334:T:C	8.06342e-07	-1.29903	-1.47674	1.23811e-05	-1.5019	-1.4908	2.87944e-05	-1.50225	-1.46712
48449373	chr19:48449373:C:T	2.93007e-06	-1.90776e-10	-1.4855	5.51264e-05	-1.90776e-10	-1.49924	0.000126003	-1.90776e-10	-1.49324
48449417	chr19:48449417:T:C	9.67111e-07	-1.27231	-1.32166	1.52446e-05	-1.48162	-1.30303	3.4064e-05	-1.48213	-1.31918
48449482	chr19:48449482:A:G	9.76957e-07	-1.26218	-1.32166	1.53238e-05	-1.47644	-1.30303	3.42404e-05	-1.47696	-1.31918
48449497	chr19:48449497:G:A	3.52802e-06	-1.90776e-10	-1.29978	6.83228e-05	-1.90776e-10	-1.28463	0.000152296	-1.90776e-10	-1.30373
48449693	chr19:48449693:T:C	9.53124e-07	-1.25614	-1.35239	1.48985e-05	-1.47331	-1.33431	3.33182e-05	-1.47385	-1.3496
48449728	chr19:48449728:A:G	9.77234e-07	-1.24968	-1.33387	1.52165e-05	-1.46997	-1.31652	3.40446e-05	-1.47052	-1.33136
48449994	chr19:48449994:C:T	3.32443e-06	-1.35922	-9.17177e-10	6.6108e-05	-1.31758	-9.17177e-10	0.000150205	-1.31755	-9.17177e-10
48450000	chr19:48450000:C:T	2.99222e-06	-1.46451	-9.17177e-10	5.22133e-05	-1.55353	-9.17177e-10	0.00011866	-1.55328	-9.17177e-10
48451164	chr19:48451164:G:A	6.65103e-07	-1.48039	-1.48795	1.16567e-05	-1.55277	-1.50022	2.70014e-05	-1.55293	-1.48073
48451314	chr19:48451314:A:T	1.31454e-06	-1.03423	-1.25281	1.85546e-05	-1.34449	-1.24366	4.13978e-05	-1.34539	-1.26094
48451327	chr19:48451327:A:G	2.85244e-06	-1.90776e-10	-1.51234	5.43432e-05	-1.90776e-10	-1.51355	0.000123472	-1.90776e-10	-1.51354
48451648	chr19:48451648:G:A	8.08904e-06	-1.90776e-10	-0.470011	0.000144235	-1.90776e-10	-0.53743	0.000313053	-1.90776e-10	-0.583176
48451988	chr19:48451988:C:T	0.000299944	-1.90776e-10	3.14308	0.007091	-1.90776e-10	3.35771	0.0176717	-1.90776e-10	3.45017
48452096	chr19:48452096:T:C	1.22304e-06	-0.852027	-1.50715	1.6075e-05	-1.22853	-1.50307	3.64424e-05	-1.22968	-1.50414
48452373	chr19:48452373:C:T	2.31956e-05	-1.90776e-10	0.583441	0.000507376	-1.90776e-10	0.720378	0.00117416	-1.90776e-10	0.738757
48452502	chr19:48452502:G:A	4.25366e-06	-1.90776e-10	-1.11274	8.0805e-05	-1.90776e-10	-1.11683	0.000182062	-1.90776e-10	-1.1252
48452741	chr19:48452741:G:A	1.62981e-05	-1.90776e-10	0.230527	0.000296024	-1.90776e-10	0.181569	0.000728315	-1.90776e-10	0.261184
48453200	chr19:48453200:C:G	3.15183e-06	-1.90776e-10	-1.41254	6.10642e-05	-1.90776e-10	-1.39695	0.000138197	-1.90776e-10	-1.40087
48453500	chr19:48453500:G:A	7.39679e-07	-1.35046	-1.5116	1.65535e-05	-1.19797	-1.5043	3.73159e-05	-1.19846	-1.51167
48453729	chr19:48453729:A:C	3.60524e-06	-1.90776e-10	-1.27813	6.92965e-05	-1.90776e-10	-1.27048	0.000157582	-1.90776e-10	-1.2696
48454240	chr19:48454240:T:C	1.58433e-06	-0.722492	-1.37787	2.81001e-05	-0.752225	-1.42088	6.6408e-05	-0.742272	-1.39146
48454298	chr19:48454298:C:T	1.84454e-05	-1.90776e-10	0.354292	0.00033394	-1.90776e-10	0.302089	0.000828349	-1.90776e-10	0.389885
48454381	chr19:48454381:C:T	9.13059e-07	-1.50737	-1.1441	2.0053e-05	-1.42983	-1.08067	4.37073e-05	-1.43495	-1.11709
48454818	chr19:48454818:G:A	2.48952e-06	-1.50005	-0.148383	4.81378e-05	-1.51475	-0.12006	0.000101274	-1.51262	-0.1991
48455344	chr19:48455344:A:G	1.96744e-05	-1.90776e-10	0.418797	0.000244044	-1.90776e-10	-0.0115252	0.000938986	-1.90776e-10	0.515251
48455562	chr19:48455562:T:A	6.70984e-06	-1.90776e-10	-0.656946	0.000128557	-1.90776e-10	-0.652498	0.000288887	-1.90776e-10	-0.663516
48455932	chr19:48455932:C:A	4.83942e-06	-1.90776e-10	-0.983726	9.09792e-05	-1.90776e-10	-0.998241	0.000217263	-1.90776e-10	-0.948441
48455978	chr19:48455978:T:G	7.94324e-07	-1.32487	-1.46592	1.54338e-05	-1.30117	-1.47114	3.54357e-05	-1.29889	-1.46294
48456021	chr19:48456021:C:G	8.10301e-07	-1.39856	-1.37231	1.52118e-05	-1.40716	-1.37965	3.50609e-05	-1.40539	-1.36707
48456231	chr19:48456231:T:C	6.74945e-07	-1.45977	-1.49387	1.23499e-05	-1.49448	-1.50075	2.83359e-05	-1.49103	-1.49439
48456612	chr19:48456612:G:A	6.24275e-07	-1.55339	-1.4783	1.23802e-05	-1.53695	-1.45582	2.77581e-05	-1.53715	-1.46888
48456743	chr19:48456743:C:A	4.76458e-06	-1.90776e-10	-0.999312	9.23708e-05	-1.90776e-10	-0.983062	0.000201136	-1.90776e-10	-1.02557
48456764	chr19:48456764:C:T	1.27435e-05	-1.90776e-10	-0.0155022	0.000165493	-1.90776e-10	-0.399943	0.000605041	-1.90776e-10	0.0757469
48456791	chr19:48456791:G:A	4.46358e-06	-1.90776e-10	-1.06457	8.64258e-05	-1.90776e-10	-1.04959	0.000188753	-1.90776e-10	-1.08911
48456960	chr19:48456960:G:A	3.82962e-06	-1.21776	-9.17177e-10	5.98456e-05	-1.4171	-9.17177e-10	0.000136143	-1.41584	-9.17177e-10
48457260	chr19:48457260:G:A	3.66942e-06	-1.26049	-9.17177e-10	6.17879e-05	-1.38517	-9.17177e-10	0.000140873	-1.38169	-9.17177e-10
48457845	chr19:48457845:C:T	6.15474e-07	-1.54904	-1.49684	1.21966e-05	-1.50014	-1.50757	2.78365e-05	-1.50049	-1.50271
48457947	chr19:48457947:A:C	3.21838e-06	-1.90776e-10	-1.39164	6.24951e-05	-1.90776e-10	-1.37379	0.000141202	-1.90776e-10	-1.37936
48458408	chr19:48458408:A:G	5.31531e-06	-1.90776e-10	-0.889929	0.000102038	-1.90776e-10	-0.883529	0.000233665	-1.90776e-10	-0.875663
48458536	chr19:48458536:A:G	4.02915e-06	-1.90776e-10	-1.16697	6.69202e-05	-1.90776e-10	-1.30537	0.000183221	-1.90776e-10	-1.11886
48459672	chr19:48459672:G:A	7.80449e-07	-1.31309	-1.49531	1.51541e-05	-1.29269	-1.49791	3.46236e-05	-1.29041	-1.4946
48459775	chr19:48459775:T:C	3.87035e-06	-1.90776e-10	-1.20718	6.49444e-05	-1.90776e-10	-1.33534	0.000175556	-1.90776e-10	-1.16159
48459988	chr19:48459988:C:A	9.59209e-07	-1.39025	-1.21191	1.61457e-05	-1.46451	-1.26272	3.77001e-05	-1.46224	-1.23764
48460404	chr19:48460404:C:T	7.77481e-07	-1.30775	-1.50447	1.51094e-05	-1.2873	-1.50625	3.44875e-05	-1.285	-1.50395
48460473	chr19:48460473:C:A	5.35399e-06	-1.90776e-10	-0.882679	0.000102788	-1.90776e-10	-0.876203	0.000235376	-1.90776e-10	-0.868367
48460680	chr19:48460680:T:C	5.31514e-06	-1.90776e-10	-0.889962	0.000102033	-1.90776e-10	-0.883575	0.000233651	-1.90776e-10	-0.875721
48461048	chr19:48461048:C:T	2.60746e-06	-1.50287	-0.0992713	3.77451e-05	-1.55365	-0.324364	0.000110454	-1.55385	-0.0710989
48461096	chr19:48461096:G:A	3.07682e-06	-1.90776e-10	-1.43662	5.92995e-05	-1.90776e-10	-1.42627	0.000133146	-1.90776e-10	-1.4381
48461275	chr19:48461275:G:A	3.88856e-06	-1.90776e-10	-1.20248	6.51187e-05	-1.90776e-10	-1.33266	0.000176386	-1.90776e-10	-1.15688
48462896	chr19:48462896:G:A	1.99294e-05	-1.90776e-10	0.431674	0.000359589	-1.90776e-10	0.376088	0.00089264	-1.90776e-10	0.464634
48462920	chr19:48462920:C:T	3.21847e-06	-1.90776e-10	-1.39161	6.24937e-05	-1.90776e-10	-1.37381	0.000141207	-1.90776e-10	-1.37932
48463108	chr19:48463108:C:G	9.10707e-06	-1.90776e-10	-0.351469	0.000174796	-1.90776e-10	-0.345251	0.000384522	-1.90776e-10	-0.377549
48463581	chr19:48463581:G:C	3.21e-06	-1.90776e-10	-1.39425	6.2242e-05	-1.90776e-10	-1.37784	0.000140868	-1.90776e-10	-1.38173
48464758	chr19:48464758:C:T	3.70848e-06	-1.2499	-9.17177e-10	6.8511e-05	-1.28188	-9.17177e-10	0.000156087	-1.27914	-9.17177e-10
48464800	chr19:48464800:C:T	2.88175e-06	-1.90776e-10	-1.50212	5.5054e-05	-1.90776e-10	-1.50056	0.000124055	-1.90776e-10	-1.50883
48465592	chr19:48465592:G:A	1.55309e-06	-1.35383	-0.766447	2.54667e-05	-1.43482	-0.836678	5.92134e-05	-1.4323	-0.816103
48465752	chr19:48465752:T:C	1.5394e-05	-1.90776e-10	0.17346	0.000194101	-1.90776e-10	-0.240497	0.000734287	-1.90776e-10	0.26935
48465759	chr19:48465759:G:A	9.28029e-06	-1.90776e-10	-0.332628	0.000199118	-1.90776e-10	-0.214974	0.000450659	-1.90776e-10	-0.218839
48465761	chr19:48465761:G:A	5.8851e-06	-1.90776e-10	-0.788097	0.000110728	-1.90776e-10	-0.801793	0.000250924	-1.90776e-10	-0.804399
48466356	chr19:48466356:G:A	2.14381e-06	-1.36991	-0.428023	3.5095e-05	-1.44529	-0.505524	8.19671e-05	-1.44288	-0.480353
48466409	chr19:48466409:T:C	1.23967e-05	-1.90776e-10	-0.0430889	0.000274321	-1.90776e-10	0.105427	0.00066274	-1.90776e-10	0.166833
48466475	chr19:48466475:C:T	1.4057e-06	-1.36377	-0.85621	2.3201e-05	-1.44244	-0.922238	5.38769e-05	-1.44	-0.902847
48466622	chr19:48466622:T:C	2.5753e-06	-1.48428	-0.13027	4.86907e-05	-1.55228	-0.0711051	9.84575e-05	-1.55223	-0.187698
48466647	chr19:48466647:G:T	1.99294e-05	-1.90776e-10	0.431674	0.000359589	-1.90776e-10	0.376088	0.00089264	-1.90776e-10	0.464634
48466679	chr19:48466679:A:G	1.27663e-06	-1.49794	-0.818356	2.43775e-05	-1.48347	-0.831743	5.58457e-05	-1.48226	-0.824699
48466985	chr19:48466985:A:G	2.06866e-06	-1.39624	-0.437384	3.4272e-05	-1.46591	-0.508637	7.98553e-05	-1.46373	-0.485604
48467388	chr19:48467388:G:GT	5.80663e-06	-1.90776e-10	-0.80152	0.000112414	-1.90776e-10	-0.786682	0.000256369	-1.90776e-10	-0.782933
48467922	chr19:48467922:C:A	6.02589e-07	-1.55415	-1.51289	1.17228e-05	-1.53519	-1.51214	2.65933e-05	-1.53541	-1.51348
48468214	chr19:48468214:G:A	3.79569e-06	-1.90776e-10	-1.22665	6.99894e-05	-1.90776e-10	-1.26053	0.000159109	-1.90776e-10	-1.25996
48468252	chr19:48468252:A:G	5.6459e-06	-1.90776e-10	-0.829592	0.00010924	-1.90776e-10	-0.815326	0.000248967	-1.90776e-10	-0.81223
48468417	chr19:48468417:C:T	4.96544e-06	-1.90776e-10	-0.95802	9.60643e-05	-1.90776e-10	-0.943855	0.000220865	-1.90776e-10	-0.931997
48468898	chr19:48468898:G:C	3.88068e-06	-1.48748	0.282973	5.53916e-05	-1.55369	0.0592492	0.000165805	-1.55362	0.334882
48468959	chr19:48468959:A:G	4.63077e-06	-1.90776e-10	-1.0278	8.96639e-05	-1.90776e-10	-1.0128	0.000203783	-1.90776e-10	-1.01249
48469172	chr19:48469172:C:T	2.74082e-06	-1.55226	-9.17177e-10	5.29379e-05	-1.53975	-9.17177e-10	0.000120256	-1.53993	-9.17177e-10
48469282	chr19:48469282:A:C	3.72182e-06	-1.49047	0.244162	5.34355e-05	-1.55345	0.0230484	0.000159304	-1.55336	0.294622
48469483	chr19:48469483:T:C	7.47963e-07	-1.3496	-1.50132	1.33185e-05	-1.45351	-1.46621	2.90526e-05	-1.45281	-1.50764
48469633	chr19:48469633:C:T	6.49343e-07	-1.55378	-1.43853	1.2768e-05	-1.52272	-1.43921	2.93868e-05	-1.52298	-1.42602
48469817	chr19:48469817:C:G	2.9438e-06	-1.90776e-10	-1.48082	6.06406e-05	-1.90776e-10	-1.40391	0.000128962	-1.90776e-10	-1.47003
48469839	chr19:48469839:G:A	7.24295e-07	-1.39587	-1.48721	1.32161e-05	-1.48516	-1.44227	2.84517e-05	-1.48458	-1.49676
48470090	chr19:48470090:T:C	3.99694e-06	-1.90776e-10	-1.17499	7.70127e-05	-1.90776e-10	-1.1649	0.000175372	-1.90776e-10	-1.16264
48470121	chr19:48470121:C:G	3.62326e-06	-1.90776e-10	-1.27315	7.103e-05	-1.90776e-10	-1.24577	0.000162535	-1.90776e-10	-1.23866
48470274	chr19:48470274:C:T	2.85482e-05	-1.90776e-10	0.791072	0.000637131	-1.90776e-10	0.948102	0.00144172	-1.90776e-10	0.944044
48470748	chr19:48470748:G:A	3.99023e-06	-1.90776e-10	-1.17667	7.68829e-05	-1.90776e-10	-1.16659	0.000175079	-1.90776e-10	-1.16431
48470982	chr19:48470982:A:G	1.98168e-05	-1.90776e-10	0.426008	0.000245254	-1.90776e-10	-0.0065766	0.00095639	-1.90776e-10	0.533616
48471003	chr19:48471003:A:G	3.99095e-06	-1.90776e-10	-1.17649	7.68972e-05	-1.90776e-10	-1.1664	0.000175109	-1.90776e-10	-1.16414
48471247	chr19:48471247:C:T	3.07948e-06	-1.43576	-9.17177e-10	6.22192e-05	-1.37821	-9.17177e-10	0.000141069	-1.3803	-9.17177e-10
48471320	chr19:48471320:T:G	3.95545e-06	-1.90776e-10	-1.18543	7.62865e-05	-1.90776e-10	-1.17438	0.000173511	-1.90776e-10	-1.17331
48471447	chr19:48471447:T:C	6.78577e-07	-1.43667	-1.51161	1.22602e-05	-1.51081	-1.4917	2.72633e-05	-1.51038	-1.51363
48471758	chr19:48471758:A:G	2.73848e-06	-1.55312	-9.17177e-10	5.30894e-05	-1.5369	-9.17177e-10	0.000120599	-1.53708	-9.17177e-10
48471915	chr19:48471915:G:A	3.99897e-06	-1.90776e-10	-1.17448	7.7048e-05	-1.90776e-10	-1.16444	0.000175469	-1.90776e-10	-1.16209
48472761	chr19:48472761:A:G	3.27048e-05	-1.90776e-10	0.927002	0.000592345	-1.90776e-10	0.875216	0.00147703	-1.90776e-10	0.968241
48473240	chr19:48473240:T:C	6.70614e-07	-1.44669	-1.51339	1.20052e-05	-1.51662	-1.50691	2.71832e-05	-1.51622	-1.51073
48473484	chr19:48473484:A:G	3.17113e-06	-1.90776e-10	-1.40643	6.05035e-05	-1.90776e-10	-1.40617	0.000135279	-1.90776e-10	-1.42221
48473544	chr19:48473544:C:T	3.99023e-06	-1.90776e-10	-1.17667	7.68829e-05	-1.90776e-10	-1.16659	0.000175079	-1.90776e-10	-1.16431
48473646	chr19:48473646:C:T	3.72156e-06	-1.90776e-10	-1.24638	7.16331e-05	-1.90776e-10	-1.23732	0.000162933	-1.90776e-10	-1.23621
48473712	chr19:48473712:A:G	3.93943e-06	-1.90776e-10	-1.18948	7.64083e-05	-1.90776e-10	-1.17278	0.000167493	-1.90776e-10	-1.20861
48473762	chr19:48473762:C:T	7.18932e-07	-1.39223	-1.49828	1.18779e-05	-1.54594	-1.48825	2.65726e-05	-1.54607	-1.50361
48474222	chr19:48474222:C:T	1.4232e-06	-1.51864	-0.688974	3.04603e-05	-1.44057	-0.651881	6.65938e-05	-1.44106	-0.689878
48474444	chr19:48474444:C:T	1.3512e-06	-1.50096	-0.758571	2.92217e-05	-1.41064	-0.723324	6.39949e-05	-1.4112	-0.75955
48475068	chr19:48475068:T:C	6.81727e-07	-1.43495	-1.5087	1.23816e-05	-1.50975	-1.48292	2.73271e-05	-1.50929	-1.51238
48475354	chr19:48475354:T:C	3.98667e-06	-1.90776e-10	-1.17756	7.68067e-05	-1.90776e-10	-1.16758	0.000174918	-1.90776e-10	-1.16523
48475380	chr19:48475380:G:A	3.99023e-06	-1.90776e-10	-1.17667	7.68829e-05	-1.90776e-10	-1.16659	0.000175079	-1.90776e-10	-1.16431
48475442	chr19:48475442:A:T	7.1172e-07	-1.43216	-1.46843	1.32795e-05	-1.50797	-1.41468	2.82059e-05	-1.5075	-1.48252
48475632	chr19:48475632:A:G	3.8569e-06	-1.90776e-10	-1.21066	7.43779e-05	-1.90776e-10	-1.19971	0.000169161	-1.90776e-10	-1.1987
48475654	chr19:48475654:A:G	3.96286e-06	-1.90776e-10	-1.18356	7.64324e-05	-1.90776e-10	-1.17247	0.000173902	-1.90776e-10	-1.17106
48475796	chr19:48475796:A:G	3.06706e-06	-1.90776e-10	-1.4398	5.92693e-05	-1.90776e-10	-1.42678	0.000134238	-1.90776e-10	-1.42994
48475805	chr19:48475805:C:A	4.38215e-06	-1.90776e-10	-1.08298	8.45446e-05	-1.90776e-10	-1.07159	0.000192583	-1.90776e-10	-1.06902
48475819	chr19:48475819:A:G	3.99023e-06	-1.90776e-10	-1.17667	7.68829e-05	-1.90776e-10	-1.16659	0.000175079	-1.90776e-10	-1.16431
48475868	chr19:48475868:A:G	3.99023e-06	-1.90776e-10	-1.17667	7.68829e-05	-1.90776e-10	-1.16659	0.000175079	-1.90776e-10	-1.16431
48475891	chr19:48475891:G:A	9.1952e-06	-1.90776e-10	-0.341839	0.000169383	-1.90776e-10	-0.376713	0.000383954	-1.90776e-10	-0.379027
48476244	chr19:48476244:C:T	3.99023e-06	-1.90776e-10	-1.17667	7.68829e-05	-1.90776e-10	-1.16659	0.000175079	-1.90776e-10	-1.16431
48476484	chr19:48476484:G:A	0.000110017	-1.90776e-10	2.14011	0.00258683	-1.90776e-10	2.34932	0.00633057	-1.90776e-10	2.4236
48477021	chr19:48477021:TGCCA:T	3.99023e-06	-1.90776e-10	-1.17667	7.68829e-05	-1.90776e-10	-1.16659	0.000175079	-1.90776e-10	-1.16431
48477027	chr19:48477027:TTA:T	3.98175e-06	-1.90776e-10	-1.1788	7.67176e-05	-1.90776e-10	-1.16874	0.0001747	-1.90776e-10	-1.16648
48477231	chr19:48477231:G:C	2.9237e-06	-1.90776e-10	-1.48767	5.58543e-05	-1.90776e-10	-1.48613	0.000127259	-1.90776e-10	-1.48333
48477277	chr19:48477277:T:C	6.13172e-07	-1.54497	-1.50466	1.16001e-05	-1.54412	-1.51374	2.68745e-05	-1.54357	-1.49481
48477357	chr19:48477357:C:T	3.71534e-06	-1.55002	0.301965	5.09613e-05	-1.55097	-0.0268388	0.000176291	-1.55136	0.393942
48477779	chr19:48477779:C:T	3.70341e-06	-1.90776e-10	-1.25127	6.65564e-05	-1.90776e-10	-1.31082	0.000153031	-1.90776e-10	-1.29891
48479305	chr19:48479305:T:G	2.75276e-06	-1.54792	-9.17177e-10	5.21811e-05	-1.55415	-9.17177e-10	0.000118558	-1.55415	-9.17177e-10
48479435	chr19:48479435:C:T	2.96907e-06	-1.47227	-9.17177e-10	5.83818e-05	-1.44187	-9.17177e-10	0.000132645	-1.44187	-9.17177e-10
48479493	chr19:48479493:C:G	3.83156e-06	-1.90776e-10	-1.21725	7.47229e-05	-1.90776e-10	-1.19509	0.00016393	-1.90776e-10	-1.23011
48479644	chr19:48479644:C:A	5.50506e-06	-1.90776e-10	-0.854852	9.56088e-05	-1.90776e-10	-0.948608	0.000246697	-1.90776e-10	-0.82139
48479862	chr19:48479862:C:T	4.77014e-06	-1.90776e-10	-0.998144	9.23521e-05	-1.90776e-10	-0.983265	0.000210078	-1.90776e-10	-0.98207
48479996	chr19:48479996:T:C	3.26762e-06	-1.37646	-9.17177e-10	5.73103e-05	-1.46039	-9.17177e-10	0.000130282	-1.45985	-9.17177e-10
48480268	chr19:48480268:C:A	4.46047e-06	-1.90776e-10	-1.06527	8.61442e-05	-1.90776e-10	-1.05285	0.000196228	-1.90776e-10	-1.05027
48480641	chr19:48480641:C:T	1.66306e-05	-1.90776e-10	0.250721	0.000214922	-1.90776e-10	-0.138596	0.000794751	-1.90776e-10	0.348479
48480658	chr19:48480658:T:TAC	4.42141e-06	-1.90776e-10	-1.07406	8.54801e-05	-1.90776e-10	-1.06059	0.000194689	-1.90776e-10	-1.05815
48480715	chr19:48480715:G:A	3.73082e-06	-1.90776e-10	-1.24389	7.17287e-05	-1.90776e-10	-1.23598	0.000163743	-1.90776e-10	-1.23125
48480803	chr19:48480803:A:G	8.04314e-07	-1.33525	-1.44304	1.16932e-05	-1.53907	-1.5108	2.73588e-05	-1.54029	-1.48022
48481373	chr19:48481373:C:T	3.48497e-06	-1.90776e-10	-1.31206	6.78178e-05	-1.90776e-10	-1.29205	0.000153176	-1.90776e-10	-1.29796
48481828	chr19:48481828:T:C	4.46047e-06	-1.90776e-10	-1.06527	8.61442e-05	-1.90776e-10	-1.05285	0.000196228	-1.90776e-10	-1.05027
48481858	chr19:48481858:C:T	4.58023e-06	-1.90776e-10	-1.03877	8.84791e-05	-1.90776e-10	-1.02611	0.000201575	-1.90776e-10	-1.02339
48481921	chr19:48481921:TA:T	5.03156e-06	-1.54891	0.604118	0.000109411	-1.52665	0.712892	0.000220768	-1.5259	0.593462
48482280	chr19:48482280:C:CA	4.46047e-06	-1.90776e-10	-1.06527	8.61442e-05	-1.90776e-10	-1.05285	0.000196228	-1.90776e-10	-1.05027
48482322	chr19:48482322:A:G	8.96935e-06	-1.5452	1.1785	0.000200289	-1.5334	1.32429	0.000402065	-1.53275	1.19981
48482508	chr19:48482508:ACCAAAGCTG:A	4.47544e-06	-1.90776e-10	-1.06192	8.64316e-05	-1.90776e-10	-1.04952	0.000196898	-1.90776e-10	-1.04686
48482637	chr19:48482637:T:C	2.19741e-05	-1.90776e-10	0.529345	0.000271993	-1.90776e-10	0.0969045	0.00106914	-1.90776e-10	0.645062
48482647	chr19:48482647:A:C	3.48098e-06	-1.90776e-10	-1.31321	6.77826e-05	-1.90776e-10	-1.29257	0.000153067	-1.90776e-10	-1.29868
48483652	chr19:48483652:A:G	1.04424e-05	-0.214646	-9.17177e-10	0.000178971	-0.321651	-9.17177e-10	0.00040877	-0.316397	-9.17177e-10
48483743	chr19:48483743:T:C	4.45323e-06	-1.90776e-10	-1.06689	8.60007e-05	-1.90776e-10	-1.05452	0.000195896	-1.90776e-10	-1.05196
48484021	chr19:48484021:C:T	4.46047e-06	-1.90776e-10	-1.06527	8.61442e-05	-1.90776e-10	-1.05285	0.000196228	-1.90776e-10	-1.05027
48484146	chr19:48484146:ATTACC:A	2.95607e-06	-1.47153	-0.00513287	4.56014e-05	-1.55132	-0.137612	0.000133904	-1.55153	0.1191
48484180	chr19:48484180:C:T	3.23578e-06	-1.90776e-10	-1.38625	6.38392e-05	-1.90776e-10	-1.3525	0.000146465	-1.90776e-10	-1.34276
48484746	chr19:48484746:C:G	4.46047e-06	-1.90776e-10	-1.06527	8.61442e-05	-1.90776e-10	-1.05285	0.000196228	-1.90776e-10	-1.05027
48484768	chr19:48484768:A:G	4.46047e-06	-1.90776e-10	-1.06527	8.61442e-05	-1.90776e-10	-1.05285	0.000196228	-1.90776e-10	-1.05027
48484792	chr19:48484792:G:A	5.24055e-06	-1.90776e-10	-0.904094	0.000102621	-1.90776e-10	-0.877826	0.000231606	-1.90776e-10	-0.884511
48484825	chr19:48484825:C:T	3.04163e-06	-1.90776e-10	-1.44813	5.91663e-05	-1.90776e-10	-1.42852	0.000132807	-1.90776e-10	-1.44065
48484846	chr19:48484846:C:T	4.46047e-06	-1.90776e-10	-1.06527	8.61442e-05	-1.90776e-10	-1.05285	0.000196228	-1.90776e-10	-1.05027
48484855	chr19:48484855:A:G	1.56591e-05	-1.90776e-10	0.190529	0.000287346	-1.90776e-10	0.151815	0.000699256	-1.90776e-10	0.220468
48484998	chr19:48484998:G:A	4.94959e-06	-1.90776e-10	-0.961216	9.6395e-05	-1.90776e-10	-0.940419	0.000218217	-1.90776e-10	-0.944062
48485054	chr19:48485054:C:T	1.40079e-05	-1.90776e-10	0.0791009	0.000262798	-1.90776e-10	0.0625119	0.000553259	-1.90776e-10	-0.0137231
48485068	chr19:48485068:C:T	6.16833e-06	-1.90776e-10	-0.741093	0.000119411	-1.90776e-10	-0.726304	0.000273861	-1.90776e-10	-0.71693
48485135	chr19:48485135:G:A	3.4281e-06	-1.90776e-10	-1.32851	6.6727e-05	-1.90776e-10	-1.30826	0.000150779	-1.90776e-10	-1.31374
48485171	chr19:48485171:C:T	2.85822e-05	-1.90776e-10	0.792265	0.000497839	-1.90776e-10	0.701404	0.00105933	-1.90776e-10	0.635838
48485599	chr19:48485599:G:A	2.72125e-05	-1.90776e-10	0.743155	0.000515482	-1.90776e-10	0.736229	0.00126729	-1.90776e-10	0.815088
48486083	chr19:48486083:G:A	2.99084e-06	-1.46497	-9.17177e-10	5.34167e-05	-1.53075	-9.17177e-10	0.000121346	-1.5309	-9.17177e-10
48486283	chr19:48486283:C:T	1.09872e-06	-1.54663	-0.919747	1.79106e-05	-1.5539	-1.06957	4.99135e-05	-1.55361	-0.865645
48486560	chr19:48486560:T:C	1.26864e-05	-1.32533	1.30533	0.000222581	-1.42825	1.32466	0.000518285	-1.42538	1.34635
48486607	chr19:48486607:A:G	4.33035e-06	-1.90776e-10	-1.09487	8.33809e-05	-1.90776e-10	-1.08545	0.000190536	-1.90776e-10	-1.07971
48486638	chr19:48486638:C:T	3.0337e-06	-1.90776e-10	-1.45074	5.81246e-05	-1.90776e-10	-1.44628	0.000129805	-1.90776e-10	-1.46351
48486682	chr19:48486682:T:C	4.27909e-06	-1.90776e-10	-1.10678	8.23158e-05	-1.90776e-10	-1.09831	0.000188197	-1.90776e-10	-1.09206
48486738	chr19:48486738:T:C	2.99245e-06	-1.90776e-10	-1.46443	5.85326e-05	-1.90776e-10	-1.43929	0.000130485	-1.90776e-10	-1.45829
48486774	chr19:48486774:T:C	1.75134e-05	-1.23428	1.53673	0.000316382	-1.35619	1.60427	0.000685551	-1.35286	1.55353
48486867	chr19:48486867:T:G	3.42952e-06	-1.90776e-10	-1.3281	6.67732e-05	-1.90776e-10	-1.30757	0.000150814	-1.90776e-10	-1.3135
48487194	chr19:48487194:C:A	3.65942e-06	-1.90776e-10	-1.26322	7.14205e-05	-1.90776e-10	-1.24029	0.000161191	-1.90776e-10	-1.24696
48487312	chr19:48487312:T:C	4.30312e-06	-1.90776e-10	-1.10118	8.27695e-05	-1.90776e-10	-1.09281	0.000189164	-1.90776e-10	-1.08693
48487323	chr19:48487323:C:T	6.74089e-06	-1.90776e-10	-0.652328	0.000133934	-1.90776e-10	-0.611523	0.000292671	-1.90776e-10	-0.650502
48487334	chr19:48487334:C:T	1.99915e-05	0.434787	-9.17177e-10	0.000327274	0.281925	-9.17177e-10	0.000755014	0.297187	-9.17177e-10
48487365	chr19:48487365:G:A	4.28894e-06	-1.90776e-10	-1.10448	8.24921e-05	-1.90776e-10	-1.09617	0.000188529	-1.90776e-10	-1.0903
48487403	chr19:48487403:G:C	4.29077e-06	-1.90776e-10	-1.10405	8.25238e-05	-1.90776e-10	-1.09579	0.000188603	-1.90776e-10	-1.08991
48487422	chr19:48487422:G:A	8.24518e-06	-1.32699	0.876096	0.000142186	-1.42918	0.877445	0.000331153	-1.42636	0.899392
48487720	chr19:48487720:G:A	4.30488e-06	-1.90776e-10	-1.10077	8.28069e-05	-1.90776e-10	-1.09236	0.000189241	-1.90776e-10	-1.08653
48487864	chr19:48487864:C:T	1.1908e-06	-1.31132	-1.07458	2.14335e-05	-1.43493	-1.00898	4.62587e-05	-1.43519	-1.06011
48488061	chr19:48488061:A:G	4.31769e-06	-1.90776e-10	-1.0978	8.3059e-05	-1.90776e-10	-1.08932	0.000189819	-1.90776e-10	-1.08348
48488139	chr19:48488139:C:T	4.31267e-06	-1.90776e-10	-1.09896	8.2962e-05	-1.90776e-10	-1.09049	0.000189596	-1.90776e-10	-1.08465
48488301	chr19:48488301:C:T	4.30236e-06	-1.90776e-10	-1.10136	8.27571e-05	-1.90776e-10	-1.09296	0.000189128	-1.90776e-10	-1.08712
48488761	chr19:48488761:T:C	3.55763e-06	-1.29143	-9.17177e-10	6.0221e-05	-1.41085	-9.17177e-10	0.000137256	-1.4077	-9.17177e-10
48488770	chr19:48488770:G:C	1.56189e-05	-1.90776e-10	0.187963	0.00019804	-1.90776e-10	-0.220403	0.000753298	-1.90776e-10	0.294911
48489009	chr19:48489009:G:A	4.30923e-06	-1.90776e-10	-1.09976	8.28922e-05	-1.90776e-10	-1.09133	0.000189436	-1.90776e-10	-1.0855
48489070	chr19:48489070:C:T	1.4022e-05	-1.90776e-10	0.0801054	0.000278336	-1.90776e-10	0.119955	0.000582428	-1.90776e-10	0.0376552
48489226	chr19:48489226:G:C	3.2711e-05	-1.90776e-10	0.927191	0.000586297	-1.90776e-10	0.864953	0.0014496	-1.90776e-10	0.949495
48489293	chr19:48489293:G:A	6.09491e-07	-1.54393	-1.51172	1.1573e-05	-1.55386	-1.50634	2.63452e-05	-1.55406	-1.5042
48489380	chr19:48489380:C:T	9.7262e-07	-1.42213	-1.16615	1.79821e-05	-1.49598	-1.12352	3.97763e-05	-1.49189	-1.15439
48489566	chr19:48489566:C:T	3.74857e-06	-1.23915	-9.17177e-10	6.27164e-05	-1.37025	-9.17177e-10	0.000143	-1.3667	-9.17177e-10
48489581	chr19:48489581:A:G	1.28797e-06	-1.37695	-0.93051	2.37965e-05	-1.47939	-0.859942	5.10987e-05	-1.47959	-0.916205
48489650	chr19:48489650:G:A	6.57526e-06	-1.90776e-10	-0.677206	0.000146021	-1.90776e-10	-0.525119	0.000318864	-1.90776e-10	-0.564784
48490007	chr19:48490007:C:CAG	4.9753e-06	-1.32527	0.369238	6.5646e-05	-1.45879	0.134195	0.000216432	-1.45357	0.501297
48490292	chr19:48490292:G:A	8.32751e-07	-1.41762	-1.32592	1.45703e-05	-1.50655	-1.32334	3.37951e-05	-1.50679	-1.30245
48491590	chr19:48491590:A:G	4.30836e-06	-1.90776e-10	-1.09996	8.28761e-05	-1.90776e-10	-1.09153	0.0001894	-1.90776e-10	-1.08569
48491592	chr19:48491592:T:A	3.93038e-06	-1.90776e-10	-1.19179	7.96891e-05	-1.90776e-10	-1.13074	0.00018146	-1.90776e-10	-1.12851
48491641	chr19:48491641:T:C	3.47653e-06	-1.90776e-10	-1.31449	6.70045e-05	-1.90776e-10	-1.30411	0.000148646	-1.90776e-10	-1.32798
48491971	chr19:48491971:T:A	1.60028e-05	-1.27955	1.49179	0.0002888	-1.39204	1.5489	0.00062866	-1.38902	1.50306
48492175	chr19:48492175:T:C	3.23468e-06	-1.90776e-10	-1.38659	6.21698e-05	-1.90776e-10	-1.379	0.000138704	-1.90776e-10	-1.39721
48492259	chr19:48492259:G:T	4.17149e-06	-1.90776e-10	-1.13225	7.80827e-05	-1.90776e-10	-1.1511	0.000182853	-1.90776e-10	-1.12087
48492265	chr19:48492265:T:C	2.08789e-05	-1.90776e-10	0.47822	0.00036311	-1.90776e-10	0.385834	0.000787495	-1.90776e-10	0.339307
48492333	chr19:48492333:T:C	3.79946e-06	-1.90776e-10	-1.22566	7.7187e-05	-1.90776e-10	-1.16264	0.000173051	-1.90776e-10	-1.17596
48492366	chr19:48492366:T:C	8.1752e-07	-1.36951	-1.39249	1.39813e-05	-1.481	-1.39015	3.22827e-05	-1.48127	-1.37375
48493180	chr19:48493180:T:C	8.20387e-07	-1.26793	-1.49057	1.40729e-05	-1.38282	-1.48181	3.19133e-05	-1.37584	-1.49069
48494627	chr19:48494627:C:T	1.26102e-05	-1.90776e-10	-0.0260154	0.000249133	-1.90776e-10	0.00911451	0.00054855	-1.90776e-10	-0.0222714
48494649	chr19:48494649:C:T	7.75393e-06	-0.512321	-9.17177e-10	9.60417e-05	-0.94409	-9.17177e-10	0.000219502	-0.93819	-9.17177e-10
48494813	chr19:48494813:A:G	4.84109e-06	-1.90776e-10	-0.98338	9.36668e-05	-1.90776e-10	-0.969129	0.000213191	-1.90776e-10	-0.967363
48494890	chr19:48494890:A:G	1.70248e-06	-1.46536	-0.563074	2.47387e-05	-1.53886	-0.761646	7.38051e-05	-1.53663	-0.491489
48495048	chr19:48495048:C:T	3.74657e-06	-1.23968	-9.17177e-10	6.25188e-05	-1.37341	-9.17177e-10	0.000142547	-1.36988	-9.17177e-10
48495085	chr19:48495085:T:C	1.68871e-06	-1.36778	-0.66878	2.38269e-05	-1.48344	-0.854619	6.62585e-05	-1.47885	-0.657133
48495310	chr19:48495310:T:C	1.82905e-06	-1.39703	-0.559694	2.56653e-05	-1.50516	-0.758574	7.68437e-05	-1.50123	-0.48655
48495722	chr19:48495722:G:A	4.46919e-06	-1.90776e-10	-1.06331	8.50732e-05	-1.90776e-10	-1.06536	0.000193083	-1.90776e-10	-1.06643
48495745	chr19:48495745:C:T	1.53318e-05	-1.90776e-10	0.169409	0.000342811	-1.90776e-10	0.328308	0.000795933	-1.90776e-10	0.349965
48496062	chr19:48496062:G:T	3.00806e-06	-1.90776e-10	-1.45922	5.7616e-05	-1.90776e-10	-1.45507	0.000129507	-1.90776e-10	-1.46581
48496300	chr19:48496300:TC:T	2.04147e-06	-1.10584	-0.74101	3.33047e-05	-1.30872	-0.694452	7.73262e-05	-1.2997	-0.681817
48496525	chr19:48496525:C:T	3.34593e-05	-1.90776e-10	0.94981	0.00061206	-1.90776e-10	0.907957	0.00150557	-1.90776e-10	0.987374
48496527	chr19:48496527:G:C	4.46919e-06	-1.90776e-10	-1.06331	8.50732e-05	-1.90776e-10	-1.06536	0.000193083	-1.90776e-10	-1.06643
48496577	chr19:48496577:G:A	9.84612e-06	-1.90776e-10	-0.273443	0.000194111	-1.90776e-10	-0.240443	0.000428595	-1.90776e-10	-0.269036
48496593	chr19:48496593:A:G	8.26389e-07	-1.41325	-1.33796	1.30647e-05	-1.51171	-1.42724	3.27696e-05	-1.50808	-1.33197
48497084	chr19:48497084:C:T	3.08252e-06	-1.90776e-10	-1.43477	5.9459e-05	-1.90776e-10	-1.42359	0.000133695	-1.90776e-10	-1.43399
48497136	chr19:48497136:A:G	9.98408e-06	-0.259529	-9.17177e-10	0.000170375	-0.37087	-9.17177e-10	0.000391992	-0.358307	-9.17177e-10
48497181	chr19:48497181:G:T	9.84612e-06	-1.90776e-10	-0.273443	0.000194111	-1.90776e-10	-0.240443	0.000428595	-1.90776e-10	-0.269036
48497251	chr19:48497251:C:G	1.8631e-06	-1.33681	-0.601469	2.58243e-05	-1.46444	-0.793118	7.24932e-05	-1.45928	-0.58678
48497387	chr19:48497387:C:T	3.00852e-06	-1.90776e-10	-1.45907	5.87053e-05	-1.90776e-10	-1.43634	0.000131392	-1.90776e-10	-1.45136
48498270	chr19:48498270:G:A	5.04202e-06	-1.90776e-10	-0.942713	0.000110557	-1.90776e-10	-0.803344	0.000240739	-1.90776e-10	-0.845837
48498343	chr19:48498343:A:G	1.88661e-06	-1.33208	-0.593663	2.60975e-05	-1.46171	-0.785323	7.33115e-05	-1.45647	-0.578361
48499992	chr19:48499992:ACCAGAGAGAGGGGGACAGAGACCCAGAGGGTAACAGAGAC:A	2.87949e-06	-1.90776e-10	-1.50291	5.50332e-05	-1.90776e-10	-1.50094	0.00012446	-1.90776e-10	-1.50556
48500002	chr19:48500002:G:A	3.12328e-06	-1.90776e-10	-1.42164	5.98055e-05	-1.90776e-10	-1.41777	0.000134232	-1.90776e-10	-1.42998
48500109	chr19:48500109:A:C	3.63299e-06	-1.27047	-9.17177e-10	6.10089e-05	-1.39785	-9.17177e-10	0.00013907	-1.39457	-9.17177e-10
48500494	chr19:48500494:G:A	8.48427e-07	-1.40327	-1.32162	1.73252e-05	-1.45126	-1.20546	3.59108e-05	-1.44874	-1.29977
48500700	chr19:48500700:G:C	3.43503e-06	-1.32649	-9.17177e-10	7.11082e-05	-1.24467	-9.17177e-10	0.000161849	-1.24289	-9.17177e-10
48500758	chr19:48500758:G:A	9.55765e-07	-1.09369	-1.51207	1.5726e-05	-1.24424	-1.50931	3.59977e-05	-1.23486	-1.51124
48501087	chr19:48501087:G:A	9.84612e-06	-1.90776e-10	-0.273443	0.000194111	-1.90776e-10	-0.240443	0.000428595	-1.90776e-10	-0.269036
48501190	chr19:48501190:G:A	6.38876e-06	-1.90776e-10	-0.705981	0.000119373	-1.90776e-10	-0.726622	0.000282	-1.90776e-10	-0.687641
48501294	chr19:48501294:C:T	4.01479e-06	-1.17054	-9.17177e-10	6.58456e-05	-1.32156	-9.17177e-10	0.000150204	-1.31756	-9.17177e-10
48501660	chr19:48501660:C:T	4.2505e-06	-1.11348	-9.17177e-10	0.000112649	-0.7846	-9.17177e-10	0.000256401	-0.782807	-9.17177e-10
48502643	chr19:48502643:G:A	4.03237e-06	-1.90776e-10	-1.16617	7.21913e-05	-1.90776e-10	-1.22955	0.000163296	-1.90776e-10	-1.23399
48502674	chr19:48502674:T:C	1.5592e-06	-0.723388	-1.39296	2.44911e-05	-0.921738	-1.38882	5.53116e-05	-0.90862	-1.40795
48502972	chr19:48502972:G:A	3.44784e-06	-1.32277	-9.17177e-10	5.87567e-05	-1.43547	-9.17177e-10	0.000133877	-1.43263	-9.17177e-10
48503088	chr19:48503088:C:G	1.25844e-06	-1.20268	-1.12796	2.19608e-05	-1.33372	-1.08589	4.89791e-05	-1.32577	-1.11239
48503197	chr19:48503197:G:A	1.36591e-05	-1.90776e-10	0.0538851	0.000195827	-1.90776e-10	-0.231643	0.000667875	-1.90776e-10	0.174551
48504001	chr19:48504001:G:A	3.57518e-05	-1.90776e-10	1.01608	0.000483163	-1.90776e-10	0.671482	0.00179105	-1.90776e-10	1.16101
48504035	chr19:48504035:T:C	3.55669e-06	-1.29169	-9.17177e-10	6.00745e-05	-1.41329	-9.17177e-10	0.000136914	-1.41019	-9.17177e-10
48504279	chr19:48504279:A:G	3.57581e-06	-1.28633	-9.17177e-10	6.01495e-05	-1.41204	-9.17177e-10	0.000137088	-1.40893	-9.17177e-10
48504447	chr19:48504447:T:C	1.40693e-05	-1.90776e-10	0.0834774	0.000201053	-1.90776e-10	-0.205303	0.000688642	-1.90776e-10	0.205172
48504492	chr19:48504492:T:G	8.89481e-07	-1.16417	-1.51347	1.48318e-05	-1.30012	-1.51198	3.39514e-05	-1.29161	-1.51302
48504503	chr19:48504503:C:T	8.91906e-07	-1.16405	-1.51086	1.48998e-05	-1.30001	-1.50751	3.40701e-05	-1.2915	-1.50963
48505255	chr19:48505255:A:G	6.17683e-06	-1.90776e-10	-0.739715	0.000117442	-1.90776e-10	-0.742925	0.00025393	-1.90776e-10	-0.792491
48505276	chr19:48505276:G:A	1.22291e-06	-1.23101	-1.12827	2.14832e-05	-1.35543	-1.08617	4.7898e-05	-1.34787	-1.11261
48505774	chr19:48505774:T:C	1.12916e-06	-1.29934	-1.1397	2.01311e-05	-1.40833	-1.09827	4.48502e-05	-1.40185	-1.12437
48505817	chr19:48505817:C:T	2.90105e-06	-1.90776e-10	-1.49545	5.54355e-05	-1.90776e-10	-1.49365	0.00012519	-1.90776e-10	-1.49972
48505941	chr19:48505941:G:C	7.35216e-06	-1.90776e-10	-0.565526	0.000158174	-1.90776e-10	-0.445179	0.00037857	-1.90776e-10	-0.39315
48505969	chr19:48505969:C:T	1.5735e-05	-1.90776e-10	0.195368	0.000206341	-1.90776e-10	-0.179342	0.000764537	-1.90776e-10	0.309721
48506003	chr19:48506003:G:A	3.22011e-06	-1.90776e-10	-1.3911	6.29102e-05	-1.90776e-10	-1.36716	0.000140971	-1.90776e-10	-1.38099
48506244	chr19:48506244:T:C	2.90095e-06	-1.90776e-10	-1.49548	5.66489e-05	-1.90776e-10	-1.472	0.00012725	-1.90776e-10	-1.4834
48506609	chr19:48506609:C:T	3.03887e-06	-1.90776e-10	-1.44903	5.79057e-05	-1.90776e-10	-1.45006	0.000132448	-1.90776e-10	-1.44336
48506726	chr19:48506726:G:A	1.78441e-06	-0.986507	-0.994928	2.87456e-05	-1.22079	-0.929602	6.64309e-05	-1.2101	-0.923285
48507333	chr19:48507333:A:T	1.63431e-05	-1.90776e-10	0.233288	0.000212769	-1.90776e-10	-0.148665	0.000798586	-1.90776e-10	0.353293
48507367	chr19:48507367:C:T	1.37767e-05	-1.90776e-10	0.0624548	0.000269903	-1.90776e-10	0.0891914	0.000611658	-1.90776e-10	0.0866234
48507609	chr19:48507609:A:T	1.37203e-05	-1.90776e-10	0.0583526	0.000179357	-1.90776e-10	-0.319495	0.000655049	-1.90776e-10	0.15516
48507845	chr19:48507845:G:A	3.56452e-06	-1.28949	-9.17177e-10	5.99838e-05	-1.4148	-9.17177e-10	0.000136703	-1.41174	-9.17177e-10
48507909	chr19:48507909:C:T	1.02391e-06	-1.42067	-1.11622	1.94093e-05	-1.39746	-1.14566	4.63603e-05	-1.39772	-1.09539
48508066	chr19:48508066:C:T	1.36534e-05	-1.90776e-10	0.0534644	0.000267439	-1.90776e-10	0.0800179	0.000606113	-1.90776e-10	0.0775175
48508174	chr19:48508174:G:A	3.54675e-06	-1.90776e-10	-1.29449	6.54614e-05	-1.90776e-10	-1.32741	0.000153565	-1.90776e-10	-1.29543
48508515	chr19:48508515:T:C	3.82039e-06	-1.90776e-10	-1.22017	7.13814e-05	-1.90776e-10	-1.24084	0.000168205	-1.90776e-10	-1.20437
48508717	chr19:48508717:T:C	2.94128e-06	-1.90776e-10	-1.48168	5.5677e-05	-1.90776e-10	-1.48931	0.000127811	-1.90776e-10	-1.479
48508765	chr19:48508765:A:G	2.92885e-06	-1.90776e-10	-1.48591	5.54671e-05	-1.90776e-10	-1.49308	0.000127233	-1.90776e-10	-1.48353
48509612	chr19:48509612:A:G	2.85537e-06	-1.90776e-10	-1.51132	5.44286e-05	-1.90776e-10	-1.51198	0.000123607	-1.90776e-10	-1.51244
48509756	chr19:48509756:C:T	1.6696e-05	-1.90776e-10	0.254648	0.000214929	-1.90776e-10	-0.138564	0.000814249	-1.90776e-10	0.372717
48509941	chr19:48509941:C:G	1.01873e-06	-1.40201	-1.13996	1.81992e-05	-1.48414	-1.12335	4.23809e-05	-1.48205	-1.1008
48510194	chr19:48510194:G:T	2.02757e-05	-1.90776e-10	0.448901	0.000256394	-1.90776e-10	0.0378426	0.0009947	-1.90776e-10	0.572892
48510223	chr19:48510223:C:A	1.81634e-05	-1.90776e-10	0.338887	0.0003305	-1.90776e-10	0.291734	0.000792841	-1.90776e-10	0.346073
48510320	chr19:48510320:G:A	3.55563e-06	-1.90776e-10	-1.29199	7.00442e-05	-1.90776e-10	-1.25975	0.00015826	-1.90776e-10	-1.26531
48510807	chr19:48510807:T:G	2.90059e-06	-1.90776e-10	-1.49561	5.6738e-05	-1.90776e-10	-1.47043	0.000127056	-1.90776e-10	-1.48492
48510834	chr19:48510834:T:C	1.85348e-06	-1.52975	-0.413708	2.72524e-05	-1.54999	-0.653739	8.01101e-05	-1.54931	-0.396835
48510845	chr19:48510845:C:T	1.02256e-05	-1.90776e-10	-0.235628	0.000201348	-1.90776e-10	-0.203838	0.000444779	-1.90776e-10	-0.231971
48512535	chr19:48512535:G:A	3.91101e-06	-1.90776e-10	-1.19673	7.59693e-05	-1.90776e-10	-1.17854	0.000173193	-1.90776e-10	-1.17514
48512758	chr19:48512758:T:A	4.36379e-06	-1.90776e-10	-1.08718	8.1984e-05	-1.90776e-10	-1.10235	0.000191974	-1.90776e-10	-1.07219
48513526	chr19:48513526:G:T	2.76924e-06	-1.54195	-9.17177e-10	5.35914e-05	-1.52748	-9.17177e-10	0.000121771	-1.52741	-9.17177e-10
48513885	chr19:48513885:A:G	7.32659e-06	-1.90776e-10	-0.56901	0.000137635	-1.90776e-10	-0.584271	0.000339191	-1.90776e-10	-0.502986
48514011	chr19:48514011:C:T	2.57403e-05	-1.90776e-10	0.687537	0.000316167	-1.90776e-10	0.247398	0.001273	-1.90776e-10	0.819579
48514224	chr19:48514224:G:A	6.90883e-06	-1.90776e-10	-0.62772	0.000130289	-1.90776e-10	-0.639116	0.000319384	-1.90776e-10	-0.563156
48514584	chr19:48514584:T:C	4.67755e-06	-1.90776e-10	-1.01775	8.79441e-05	-1.90776e-10	-1.03217	0.000206069	-1.90776e-10	-1.00134
48514609	chr19:48514609:G:A	1.09367e-06	-1.41835	-1.05263	1.97251e-05	-1.49468	-1.0323	4.59509e-05	-1.49276	-1.00922
48515011	chr19:48515011:A:G	3.62233e-06	-1.90776e-10	-1.2734	6.9233e-05	-1.90776e-10	-1.2714	0.000161894	-1.90776e-10	-1.24261
48515123	chr19:48515123:G:A	3.43284e-06	-1.90776e-10	-1.32713	6.61238e-05	-1.90776e-10	-1.31734	0.000148522	-1.90776e-10	-1.32881
48515146	chr19:48515146:A:G	4.10275e-06	-1.90776e-10	-1.14886	7.80215e-05	-1.90776e-10	-1.15189	0.000179843	-1.90776e-10	-1.13747
48515887	chr19:48515887:C:T	1.27909e-05	-1.90776e-10	-0.0117891	0.000252901	-1.90776e-10	0.0241257	0.000559015	-1.90776e-10	-0.00337365
48516042	chr19:48516042:C:A	4.46914e-06	-1.06333	-9.17177e-10	6.86341e-05	-1.28008	-9.17177e-10	0.000157357	-1.27103	-9.17177e-10
48516477	chr19:48516477:CAA:C	5.34531e-06	-1.90776e-10	-0.884302	0.000100678	-1.90776e-10	-0.896949	0.000237372	-1.90776e-10	-0.859922
48516493	chr19:48516493:G:A	2.17783e-05	-1.90776e-10	0.520392	0.000360589	-1.90776e-10	0.378867	0.00103508	-1.90776e-10	0.61268
48516967	chr19:48516967:C:T	3.08532e-06	-1.43387	-9.17177e-10	6.2059e-05	-1.38079	-9.17177e-10	0.000140726	-1.38273	-9.17177e-10
48517058	chr19:48517058:T:C	6.38546e-07	-1.50431	-1.50477	1.19481e-05	-1.51574	-1.51256	2.73533e-05	-1.51488	-1.50583
48517070	chr19:48517070:C:T	3.43376e-06	-1.90776e-10	-1.32686	5.77576e-05	-1.90776e-10	-1.45262	0.000148201	-1.90776e-10	-1.33098
48517270	chr19:48517270:G:A	2.73674e-06	-1.55375	-9.17177e-10	5.3505e-05	-1.5291	-9.17177e-10	0.00012162	-1.52865	-9.17177e-10
48517844	chr19:48517844:G:A	3.08855e-06	-1.55392	0.121106	4.64886e-05	-1.54664	-0.123022	0.000146987	-1.54696	0.207754
48517897	chr19:48517897:C:T	1.89756e-05	-1.90776e-10	0.382635	0.000309769	-1.90776e-10	0.226954	0.000894999	-1.90776e-10	0.467273
48518011	chr19:48518011:A:G	4.22543e-06	-1.90776e-10	-1.1194	8.30675e-05	-1.90776e-10	-1.08922	0.000196688	-1.90776e-10	-1.04793
48518187	chr19:48518187:A:G	2.3661e-06	-1.55412	-0.145158	3.62517e-05	-1.54218	-0.376202	0.000112201	-1.54259	-0.0666679
48518637	chr19:48518637:C:G	2.87827e-06	-1.90776e-10	-1.50333	5.43817e-05	-1.90776e-10	-1.51284	0.000124118	-1.90776e-10	-1.50831
48518746	chr19:48518746:C:A	4.62146e-06	-1.90776e-10	-1.02981	8.51999e-05	-1.90776e-10	-1.06387	0.000204352	-1.90776e-10	-1.00971
48518776	chr19:48518776:A:G	3.07995e-05	-1.90776e-10	0.866978	0.000548424	-1.90776e-10	0.798177	0.0014204	-1.90776e-10	0.929142
48519118	chr19:48519118:A:C	3.31165e-06	-1.90776e-10	-1.36307	6.42977e-05	-1.90776e-10	-1.34535	0.000145277	-1.90776e-10	-1.35091
48519119	chr19:48519119:C:A	3.40946e-06	-1.90776e-10	-1.33397	6.64281e-05	-1.90776e-10	-1.31275	0.000149047	-1.90776e-10	-1.32529
48519253	chr19:48519253:C:T	2.86932e-06	-1.90776e-10	-1.50645	5.45958e-05	-1.90776e-10	-1.50892	0.000124045	-1.90776e-10	-1.5089
48519389	chr19:48519389:A:C	2.84936e-06	-1.90776e-10	-1.51343	5.43765e-05	-1.90776e-10	-1.51294	0.000123571	-1.90776e-10	-1.51274
48519651	chr19:48519651:G:T	2.95263e-06	-1.90776e-10	-1.47783	5.66661e-05	-1.90776e-10	-1.4717	0.000126981	-1.90776e-10	-1.48551
48519653	chr19:48519653:G:A	3.47037e-06	-1.90776e-10	-1.31626	6.70478e-05	-1.90776e-10	-1.30347	0.000150397	-1.90776e-10	-1.31627
48519760	chr19:48519760:C:A	7.21486e-06	-1.90776e-10	-0.584378	0.000125397	-1.90776e-10	-0.677392	0.000321336	-1.90776e-10	-0.557063
48520011	chr19:48520011:G:A	4.02447e-06	-1.26566	0.0975279	6.61874e-05	-1.24472	-0.0716666	0.000169788	-1.24737	0.0523736
48520216	chr19:48520216:A:G	7.30694e-06	-1.90776e-10	-0.571696	0.000153605	-1.90776e-10	-0.474488	0.000325849	-1.90776e-10	-0.543115
48520353	chr19:48520353:G:A	2.90372e-06	-1.90776e-10	-1.49453	5.49355e-05	-1.90776e-10	-1.50271	0.00012447	-1.90776e-10	-1.50549
48520539	chr19:48520539:GC:G	6.20156e-06	-1.90776e-10	-0.73572	0.000135193	-1.90776e-10	-0.60217	0.000301821	-1.90776e-10	-0.619716
48521041	chr19:48521041:C:T	2.74022e-06	-1.55248	-9.17177e-10	5.35166e-05	-1.52888	-9.17177e-10	0.000121614	-1.5287	-9.17177e-10
48521196	chr19:48521196:C:T	5.65961e-06	-1.90776e-10	-0.827165	0.000108611	-1.90776e-10	-0.821098	0.00025931	-1.90776e-10	-0.771524
48521800	chr19:48521800:G:T	3.92901e-05	-1.90776e-10	1.11045	0.000662669	-1.90776e-10	0.987403	0.00192934	-1.90776e-10	1.23538
48522036	chr19:48522036:A:G	1.63884e-06	-0.560313	-1.50622	4.16593e-05	-0.296952	-1.4824	9.25356e-05	-0.295613	-1.50634
48522323	chr19:48522323:T:G	9.18047e-06	-1.90776e-10	-0.343442	0.000156519	-1.90776e-10	-0.455695	0.000409616	-1.90776e-10	-0.314329
48523085	chr19:48523085:G:A	9.52267e-05	-1.90776e-10	1.99574	0.0015963	-1.90776e-10	1.86657	0.00497515	-1.90776e-10	2.18266
48523459	chr19:48523459:T:C	6.80123e-05	-1.90776e-10	1.65917	0.00114471	-1.90776e-10	1.53403	0.00352315	-1.90776e-10	1.83756
48523951	chr19:48523951:G:A	4.01816e-06	-1.1697	-9.17177e-10	6.32078e-05	-1.36245	-9.17177e-10	0.000144725	-1.35472	-9.17177e-10
48523954	chr19:48523954:C:T	1.43296e-05	-1.90776e-10	0.101807	0.000289143	-1.90776e-10	0.158047	0.000620634	-1.90776e-10	0.101192
48524023	chr19:48524023:A:G	2.89857e-06	-1.90776e-10	-1.4963	5.48507e-05	-1.90776e-10	-1.50426	0.000124306	-1.90776e-10	-1.5068
48524101	chr19:48524101:G:A	3.21873e-06	-1.90776e-10	-1.39153	6.43988e-05	-1.90776e-10	-1.34378	0.000140972	-1.90776e-10	-1.38099
48524137	chr19:48524137:G:A	6.25463e-06	-1.90776e-10	-0.727199	0.000130012	-1.90776e-10	-0.641249	0.000276747	-1.90776e-10	-0.706447
48524426	chr19:48524426:A:G	3.11604e-06	-1.90776e-10	-1.42396	6.21081e-05	-1.90776e-10	-1.38	0.000141503	-1.90776e-10	-1.37723
48524684	chr19:48524684:A:G	6.44853e-06	-1.90776e-10	-0.696669	0.000135444	-1.90776e-10	-0.600311	0.000287098	-1.90776e-10	-0.669727
48524903	chr19:48524903:T:C	3.03596e-06	-1.90776e-10	-1.44999	5.74714e-05	-1.90776e-10	-1.45759	0.000129231	-1.90776e-10	-1.46795
48525049	chr19:48525049:G:A	3.7017e-06	-1.90776e-10	-1.25173	7.13844e-05	-1.90776e-10	-1.24079	0.000160547	-1.90776e-10	-1.25096
48525093	chr19:48525093:AG:A	3.27043e-06	-1.90776e-10	-1.3756	6.34444e-05	-1.90776e-10	-1.35871	0.000142119	-1.90776e-10	-1.37289
48525202	chr19:48525202:C:T	4.00651e-06	-1.90776e-10	-1.1726	7.98438e-05	-1.90776e-10	-1.1288	0.000180164	-1.90776e-10	-1.13568
48525244	chr19:48525244:A:G	2.90867e-06	-1.90776e-10	-1.49283	5.49831e-05	-1.90776e-10	-1.50185	0.000124574	-1.90776e-10	-1.50465
48525333	chr19:48525333:A:G	7.11822e-07	-1.41187	-1.48858	1.20095e-05	-1.52598	-1.49719	2.77014e-05	-1.52296	-1.4851
48525486	chr19:48525486:G:A	3.16269e-06	-1.90776e-10	-1.4091	5.90277e-05	-1.90776e-10	-1.43087	0.00013312	-1.90776e-10	-1.4383
48525684	chr19:48525684:C:G	2.92461e-06	-1.90776e-10	-1.48736	5.64833e-05	-1.90776e-10	-1.47493	0.000128926	-1.90776e-10	-1.47031
48525726	chr19:48525726:A:G	2.88325e-06	-1.90776e-10	-1.5016	5.4648e-05	-1.90776e-10	-1.50796	0.000123913	-1.90776e-10	-1.50997
48525748	chr19:48525748:T:C	2.89165e-06	-1.90776e-10	-1.4987	5.47605e-05	-1.90776e-10	-1.5059	0.000124122	-1.90776e-10	-1.50829
48526280	chr19:48526280:C:G	3.00433e-06	-1.90776e-10	-1.46047	5.79864e-05	-1.90776e-10	-1.44866	0.000131594	-1.90776e-10	-1.44983
48526563	chr19:48526563:T:C	5.60291e-06	-1.90776e-10	-0.837235	0.00011649	-1.90776e-10	-0.751067	0.000248573	-1.90776e-10	-0.813812
48526654	chr19:48526654:G:A	1.53505e-05	-1.90776e-10	0.170626	0.000310984	-1.90776e-10	0.23087	0.000665065	-1.90776e-10	0.170336
48526667	chr19:48526667:A:G	2.89343e-06	-1.90776e-10	-1.49808	5.4782e-05	-1.90776e-10	-1.50551	0.00012417	-1.90776e-10	-1.5079
48526771	chr19:48526771:A:T	3.00032e-06	-1.90776e-10	-1.4618	5.60247e-05	-1.90776e-10	-1.48308	0.000127574	-1.90776e-10	-1.48085
48526828	chr19:48526828:T:C	2.9015e-06	-1.90776e-10	-1.49529	5.48938e-05	-1.90776e-10	-1.50347	0.000124385	-1.90776e-10	-1.50617
48526880	chr19:48526880:A:G	2.85465e-06	-1.90776e-10	-1.51157	5.43354e-05	-1.90776e-10	-1.5137	0.000123466	-1.90776e-10	-1.51358
48527113	chr19:48527113:A:G	2.89865e-06	-1.90776e-10	-1.49627	5.48541e-05	-1.90776e-10	-1.5042	0.000124307	-1.90776e-10	-1.50679
48527197	chr19:48527197:C:CAAT	2.86669e-06	-1.90776e-10	-1.50736	5.47518e-05	-1.90776e-10	-1.50606	0.000124491	-1.90776e-10	-1.50532
48527538	chr19:48527538:C:T	2.9402e-06	-1.90776e-10	-1.48204	5.54064e-05	-1.90776e-10	-1.49418	0.000126669	-1.90776e-10	-1.48797
48527745	chr19:48527745:A:T	2.59091e-06	-1.48722	-0.121289	4.19764e-05	-1.54804	-0.223726	0.000107015	-1.5489	-0.107682
48528319	chr19:48528319:C:T	3.06707e-06	-1.4398	-9.17177e-10	6.15266e-05	-1.3894	-9.17177e-10	0.00013994	-1.38834	-9.17177e-10
48528556	chr19:48528556:A:C	1.4166e-05	-1.90776e-10	0.090324	0.000238458	-1.90776e-10	-0.0346797	0.000652979	-1.90776e-10	0.151995
48528665	chr19:48528665:G:C	2.87444e-06	-1.90776e-10	-1.50466	5.45343e-05	-1.90776e-10	-1.51004	0.000123713	-1.90776e-10	-1.51158
48528731	chr19:48528731:A:C	3.01036e-06	-1.90776e-10	-1.45846	5.8385e-05	-1.90776e-10	-1.44181	0.000131223	-1.90776e-10	-1.45265
48528752	chr19:48528752:T:C	5.17991e-06	-1.90776e-10	-0.915734	9.10605e-05	-1.90776e-10	-0.997348	0.000228964	-1.90776e-10	-0.895984
48528769	chr19:48528769:G:A	1.37893e-05	-1.90776e-10	0.0633714	0.00027919	-1.90776e-10	0.12302	0.000597655	-1.90776e-10	0.0634636
48528985	chr19:48528985:G:A	4.19695e-06	-1.90776e-10	-1.12616	8.37121e-05	-1.90776e-10	-1.08149	0.000189257	-1.90776e-10	-1.08644
48528996	chr19:48528996:C:T	5.38589e-06	-1.90776e-10	-0.876739	0.00011186	-1.90776e-10	-0.791623	0.000237749	-1.90776e-10	-0.858333
48529033	chr19:48529033:A:T	2.85224e-06	-1.90776e-10	-1.51241	5.43343e-05	-1.90776e-10	-1.51372	0.000123501	-1.90776e-10	-1.5133
48529095	chr19:48529095:T:C	3.42699e-06	-1.90776e-10	-1.32884	7.01263e-05	-1.90776e-10	-1.25858	0.000157528	-1.90776e-10	-1.26995
48529667	chr19:48529667:C:T	2.89953e-06	-1.90776e-10	-1.49597	5.46984e-05	-1.90776e-10	-1.50704	0.000123909	-1.90776e-10	-1.51
48529681	chr19:48529681:G:C	2.89558e-06	-1.90776e-10	-1.49733	5.48111e-05	-1.90776e-10	-1.50498	0.000124225	-1.90776e-10	-1.50745
48529969	chr19:48529969:G:A	3.28144e-06	-1.90776e-10	-1.37224	6.66204e-05	-1.90776e-10	-1.30986	0.000149909	-1.90776e-10	-1.31952
48530111	chr19:48530111:T:C	1.78652e-05	-1.90776e-10	0.322334	0.000374582	-1.90776e-10	0.416938	0.000783353	-1.90776e-10	0.334034
48530212	chr19:48530212:T:C	2.88888e-06	-1.90776e-10	-1.49965	5.45822e-05	-1.90776e-10	-1.50917	0.000123714	-1.90776e-10	-1.51158
48530252	chr19:48530252:A:G	2.94405e-06	-1.90776e-10	-1.48074	5.52207e-05	-1.90776e-10	-1.49754	0.000125296	-1.90776e-10	-1.49887
48530338	chr19:48530338:A:G	8.76476e-05	-1.90776e-10	1.9128	0.00146386	-1.90776e-10	1.77996	0.00455782	-1.90776e-10	2.09505
48530376	chr19:48530376:G:A	2.89865e-06	-1.90776e-10	-1.49627	5.48541e-05	-1.90776e-10	-1.5042	0.000124307	-1.90776e-10	-1.50679
48530427	chr19:48530427:T:C	1.0683e-05	-1.90776e-10	-0.191865	0.00021563	-1.90776e-10	-0.135311	0.000461954	-1.90776e-10	-0.194085
48530595	chr19:48530595:T:A	3.09827e-06	-1.90776e-10	-1.42968	5.99394e-05	-1.90776e-10	-1.41554	0.000134513	-1.90776e-10	-1.42789
48530727	chr19:48530727:TA:T	6.49508e-06	-1.90776e-10	-0.689476	0.000123538	-1.90776e-10	-0.692327	0.000289714	-1.90776e-10	-0.660656
48530738	chr19:48530738:G:T	2.91917e-06	-1.90776e-10	-1.48922	5.50885e-05	-1.90776e-10	-1.49993	0.000125855	-1.90776e-10	-1.49442
48530754	chr19:48530754:A:G	6.53928e-07	-1.5253	-1.45997	1.19738e-05	-1.55378	-1.47237	2.76378e-05	-1.55406	-1.45631
48530913	chr19:48530913:C:T	2.88013e-06	-1.90776e-10	-1.50269	5.60198e-05	-1.90776e-10	-1.48317	0.000127286	-1.90776e-10	-1.48311
48531006	chr19:48531006:G:T	3.88042e-06	-1.90776e-10	-1.20458	7.69093e-05	-1.90776e-10	-1.16625	0.000180282	-1.90776e-10	-1.13502
48531263	chr19:48531263:G:A	2.93783e-06	-1.90776e-10	-1.48285	5.76738e-05	-1.90776e-10	-1.45407	0.000131103	-1.90776e-10	-1.45357
48531285	chr19:48531285:A:G	1.24753e-05	-1.90776e-10	-0.0367735	0.000210616	-1.90776e-10	-0.158836	0.000572211	-1.90776e-10	0.0199577
48531603	chr19:48531603:C:A	2.89092e-06	-1.90776e-10	-1.49894	5.47406e-05	-1.90776e-10	-1.50627	0.000124105	-1.90776e-10	-1.50842
48531676	chr19:48531676:G:A	2.88628e-06	-1.90776e-10	-1.50055	5.51862e-05	-1.90776e-10	-1.49816	0.000125455	-1.90776e-10	-1.4976
48531686	chr19:48531686:A:G	2.85533e-06	-1.90776e-10	-1.51133	5.43437e-05	-1.90776e-10	-1.51354	0.000123446	-1.90776e-10	-1.51374
48531831	chr19:48531831:AAACACCAC:A	2.8511e-06	-1.90776e-10	-1.51282	5.44245e-05	-1.90776e-10	-1.51206	0.000123612	-1.90776e-10	-1.5124
48532039	chr19:48532039:C:T	9.15375e-06	-1.90776e-10	-0.346357	0.000154894	-1.90776e-10	-0.466133	0.000409732	-1.90776e-10	-0.314046
48532050	chr19:48532050:G:A	1.52098e-05	-1.90776e-10	0.161421	0.000308218	-1.90776e-10	0.221936	0.000659019	-1.90776e-10	0.161202
48532143	chr19:48532143:G:A	2.95855e-06	-1.90776e-10	-1.47582	5.64357e-05	-1.90776e-10	-1.47577	0.000128372	-1.90776e-10	-1.47462
48532346	chr19:48532346:C:T	9.59811e-06	-1.90776e-10	-0.298954	0.000161965	-1.90776e-10	-0.42149	0.000429604	-1.90776e-10	-0.266685
48532766	chr19:48532766:C:T	3.5818e-06	-1.90776e-10	-1.28466	7.10884e-05	-1.90776e-10	-1.24495	0.000157461	-1.90776e-10	-1.27037
48532966	chr19:48532966:T:C	7.90087e-07	-1.3218	-1.47433	1.73481e-05	-1.21847	-1.43692	3.79026e-05	-1.22063	-1.4739
48533051	chr19:48533051:G:GA	2.84848e-06	-1.90776e-10	-1.51374	5.43328e-05	-1.90776e-10	-1.51374	0.000123472	-1.90776e-10	-1.51354
48533480	chr19:48533480:C:T	3.637e-06	-1.90776e-10	-1.26936	7.25086e-05	-1.90776e-10	-1.22517	0.00016975	-1.90776e-10	-1.19522
48533688	chr19:48533688:C:T	2.85805e-06	-1.90776e-10	-1.51038	5.48619e-05	-1.90776e-10	-1.50405	0.00012514	-1.90776e-10	-1.50012
48533697	chr19:48533697:T:G	2.88734e-06	-1.90776e-10	-1.50018	5.45592e-05	-1.90776e-10	-1.50959	0.000123694	-1.90776e-10	-1.51174
48533883	chr19:48533883:C:T	2.88676e-06	-1.90776e-10	-1.50039	5.45508e-05	-1.90776e-10	-1.50974	0.000123682	-1.90776e-10	-1.51184
48534307	chr19:48534307:G:A	2.85363e-06	-1.90776e-10	-1.51193	5.44466e-05	-1.90776e-10	-1.51165	0.000123567	-1.90776e-10	-1.51277
48534502	chr19:48534502:G:A	2.9211e-06	-1.90776e-10	-1.48856	5.71787e-05	-1.90776e-10	-1.46269	0.000130064	-1.90776e-10	-1.46152
48534842	chr19:48534842:C:T	3.40445e-06	-1.90776e-10	-1.33544	6.60611e-05	-1.90776e-10	-1.31829	0.000149262	-1.90776e-10	-1.32385
48534859	chr19:48534859:G:C	9.46012e-06	-1.90776e-10	-0.313436	0.000159639	-1.90776e-10	-0.435957	0.000423852	-1.90776e-10	-0.280166
48535309	chr19:48535309:C:T	2.95712e-06	-1.90776e-10	-1.4763	5.64273e-05	-1.90776e-10	-1.47592	0.000128392	-1.90776e-10	-1.47446
48535732	chr19:48535732:T:A	6.67148e-06	-1.90776e-10	-0.662679	0.000137822	-1.90776e-10	-0.582908	0.000296161	-1.90776e-10	-0.638645
48535891	chr19:48535891:G:A	2.85323e-06	-1.90776e-10	-1.51207	5.44989e-05	-1.90776e-10	-1.51069	0.000123527	-1.90776e-10	-1.51309
48535934	chr19:48535934:T:C	7.34302e-07	-1.44787	-1.42148	1.30807e-05	-1.54128	-1.39646	2.88847e-05	-1.53919	-1.42705
48535982	chr19:48535982:T:C	6.03312e-06	-1.90776e-10	-0.763257	0.000107745	-1.90776e-10	-0.829108	0.000269769	-1.90776e-10	-0.731983
48536442	chr19:48536442:A:G	3.12015e-06	-1.90776e-10	-1.42264	6.00694e-05	-1.90776e-10	-1.41337	0.000134137	-1.90776e-10	-1.43069
48536533	chr19:48536533:G:A	4.60645e-06	-1.03306	-9.17177e-10	6.10129e-05	-1.39779	-9.17177e-10	0.00013887	-1.39601	-9.17177e-10
48536847	chr19:48536847:T:A	3.58528e-06	-1.90776e-10	-1.28368	7.15659e-05	-1.90776e-10	-1.23825	0.000166929	-1.90776e-10	-1.21198
48536851	chr19:48536851:A:T	4.5514e-06	-1.90776e-10	-1.04509	9.46085e-05	-1.90776e-10	-0.959125	0.000216824	-1.90776e-10	-0.950465
48536894	chr19:48536894:G:C	6.11934e-06	-1.90776e-10	-0.749067	0.000109549	-1.90776e-10	-0.8125	0.000262708	-1.90776e-10	-0.758507
48537056	chr19:48537056:C:G	3.07943e-06	0.0215725	-1.45735	6.97576e-05	0.148185	-1.41203	0.000152771	0.149384	-1.45
48537304	chr19:48537304:A:T	2.86454e-06	-1.90776e-10	-1.50811	5.44574e-05	-1.90776e-10	-1.51145	0.000123713	-1.90776e-10	-1.51159
48537828	chr19:48537828:A:G	5.64252e-06	-1.90776e-10	-0.830189	0.000113528	-1.90776e-10	-0.776819	0.00024098	-1.90776e-10	-0.844836
48537845	chr19:48537845:T:C	4.77429e-06	-1.90776e-10	-0.997275	9.81799e-05	-1.90776e-10	-0.922071	0.000209972	-1.90776e-10	-0.982575
48538516	chr19:48538516:A:G	1.57251e-06	-1.48604	-0.621809	2.16513e-05	-1.55296	-0.880847	6.54084e-05	-1.55296	-0.595942
48538718	chr19:48538718:T:C	4.5251e-06	-1.05088	-9.17177e-10	6.69318e-05	-1.3052	-9.17177e-10	0.00015366	-1.29481	-9.17177e-10
48538826	chr19:48538826:T:TG	3.63329e-06	-1.90776e-10	-1.27038	6.88977e-05	-1.90776e-10	-1.27625	0.000158212	-1.90776e-10	-1.26561
48539141	chr19:48539141:C:A	2.86241e-06	-1.90776e-10	-1.50886	5.44387e-05	-1.90776e-10	-1.5118	0.000123652	-1.90776e-10	-1.51208
48539348	chr19:48539348:C:T	3.81564e-06	-1.90776e-10	-1.22141	7.25751e-05	-1.90776e-10	-1.22425	0.000166373	-1.90776e-10	-1.21532
48539354	chr19:48539354:G:C	3.69172e-06	-1.90776e-10	-1.25443	7.39636e-05	-1.90776e-10	-1.2053	0.000161693	-1.90776e-10	-1.24385
48539360	chr19:48539360:T:C	3.66222e-06	-1.90776e-10	-1.26245	7.32687e-05	-1.90776e-10	-1.21474	0.000160348	-1.90776e-10	-1.2522
48539410	chr19:48539410:C:T	3.88139e-06	-1.90776e-10	-1.20433	7.3618e-05	-1.90776e-10	-1.20998	0.000169492	-1.90776e-10	-1.19674
48539562	chr19:48539562:C:G	1.92974e-05	-1.90776e-10	0.399448	0.00044653	-1.90776e-10	0.592633	0.000871687	-1.90776e-10	0.440881
48539881	chr19:48539881:G:A	3.70434e-06	-1.90776e-10	-1.25101	7.41856e-05	-1.90776e-10	-1.2023	0.000162199	-1.90776e-10	-1.24072
48540050	chr19:48540050:A:G	1.30103e-06	-1.50574	-0.791623	2.23119e-05	-1.53869	-0.865062	5.94126e-05	-1.53798	-0.707068
48540076	chr19:48540076:G:T	1.2535e-05	-1.48495	1.45295	0.000232455	-1.41093	1.35075	0.0006654	-1.41333	1.58417
48540220	chr19:48540220:C:T	1.2513e-06	-1.49259	-0.843747	2.13554e-05	-1.53093	-0.916635	5.65697e-05	-1.53006	-0.764012
48540436	chr19:48540436:T:C	1.23372e-06	-1.51022	-0.840261	2.11759e-05	-1.5412	-0.914811	5.61616e-05	-1.54055	-0.760771
48540598	chr19:48540598:C:T	2.73612e-06	-1.55398	-9.17177e-10	5.29535e-05	-1.53946	-9.17177e-10	0.0001202	-1.5404	-9.17177e-10
48540665	chr19:48540665:C:T	2.73641e-06	-1.55387	-9.17177e-10	5.33744e-05	-1.53154	-9.17177e-10	0.000121128	-1.5327	-9.17177e-10
48540760	chr19:48540760:T:C	3.22444e-06	-1.55396	0.164194	5.68058e-05	-1.5435	0.074262	0.000168144	-1.54408	0.339353
48540832	chr19:48540832:G:A	4.13955e-06	-1.90776e-10	-1.13993	8.2016e-05	-1.90776e-10	-1.10196	0.000173748	-1.90776e-10	-1.17195
48541094	chr19:48541094:T:C	1.20426e-06	-1.43273	-0.941928	1.70898e-05	-1.52645	-1.14395	4.96397e-05	-1.52695	-0.89781
48541174	chr19:48541174:G:A	3.60708e-06	-1.90776e-10	-1.27762	7.21302e-05	-1.90776e-10	-1.2304	0.000158075	-1.90776e-10	-1.26648
48541251	chr19:48541251:T:A	4.54649e-06	-1.04617	-9.17177e-10	5.80674e-05	-1.44727	-9.17177e-10	0.000132014	-1.44664	-9.17177e-10
48541670	chr19:48541670:T:C	1.05814e-06	-1.53571	-0.968294	1.85927e-05	-1.55242	-1.03368	4.85324e-05	-1.55218	-0.895141
48541734	chr19:48541734:G:A	1.43791e-06	-1.5371	-0.660226	2.60641e-05	-1.55275	-0.695563	6.74448e-05	-1.55254	-0.565696
48542012	chr19:48542012:A:T	5.03638e-06	-1.90776e-10	-0.943833	0.000103963	-1.90776e-10	-0.864842	0.000220886	-1.90776e-10	-0.931901
48542167	chr19:48542167:A:G	2.73791e-06	-1.55333	-9.17177e-10	5.32971e-05	-1.53299	-9.17177e-10	0.000121111	-1.53284	-9.17177e-10
48542184	chr19:48542184:C:T	1.97627e-05	-1.90776e-10	0.423274	0.000454257	-1.90776e-10	0.60979	0.000894734	-1.90776e-10	0.466976
48542243	chr19:48542243:CAT:C	1.08599e-06	-1.50925	-0.968778	1.87612e-05	-1.54035	-1.03673	4.90507e-05	-1.53968	-0.897013
48542259	chr19:48542259:T:C	1.4221e-06	-1.54778	-0.660607	2.64887e-05	-1.55406	-0.678095	6.87223e-05	-1.5541	-0.545371
48542266	chr19:48542266:A:G	1.24688e-06	-1.51111	-0.82876	2.1389e-05	-1.54132	-0.90468	5.68191e-05	-1.54067	-0.749005
48542934	chr19:48542934:G:T	7.86027e-06	-0.4987	-9.17177e-10	0.000113056	-0.780985	-9.17177e-10	0.000258308	-0.775398	-9.17177e-10
48542971	chr19:48542971:G:T	3.44062e-06	-1.32487	-9.17177e-10	6.48296e-05	-1.33711	-9.17177e-10	0.000147441	-1.33612	-9.17177e-10
48543091	chr19:48543091:C:T	1.34734e-05	-1.43836	1.47856	0.000253743	-1.34685	1.3743	0.000726054	-1.34975	1.60783
48543305	chr19:48543305:G:A	9.29505e-07	-1.53456	-1.09906	1.6411e-05	-1.55203	-1.15889	4.21816e-05	-1.55176	-1.0358
48543762	chr19:48543762:C:A	7.34603e-07	-1.35635	-1.5126	1.41172e-05	-1.36568	-1.4958	3.15411e-05	-1.36478	-1.51348
48543789	chr19:48543789:C:T	7.61278e-07	-1.32111	-1.51217	1.45953e-05	-1.33067	-1.49751	3.26748e-05	-1.3297	-1.51324
48544719	chr19:48544719:C:T	3.60276e-06	-1.90776e-10	-1.27882	7.12235e-05	-1.90776e-10	-1.24305	0.000157893	-1.90776e-10	-1.26763
48544881	chr19:48544881:C:T	1.5665e-05	-1.90776e-10	0.190907	0.000356843	-1.90776e-10	0.368424	0.000713683	-1.90776e-10	0.240889
48544899	chr19:48544899:C:T	2.85227e-06	-1.90776e-10	-1.5124	5.45554e-05	-1.90776e-10	-1.50966	0.000123967	-1.90776e-10	-1.50953
48544947	chr19:48544947:T:C	4.78611e-06	-1.54045	0.545645	8.92332e-05	-1.4984	0.480783	0.000266392	-1.49976	0.755184
48545171	chr19:48545171:C:T	3.146e-06	-1.90776e-10	-1.41439	6.11017e-05	-1.90776e-10	-1.39633	0.000138479	-1.90776e-10	-1.39883
48545225	chr19:48545225:A:G	4.01977e-06	-1.90776e-10	-1.1693	8.13433e-05	-1.90776e-10	-1.11019	0.000178598	-1.90776e-10	-1.14441
48545330	chr19:48545330:C:T	2.85584e-06	-1.90776e-10	-1.51115	5.46332e-05	-1.90776e-10	-1.50823	0.000124191	-1.90776e-10	-1.50773
48545372	chr19:48545372:AT:A	2.86522e-06	-1.90776e-10	-1.50787	5.48829e-05	-1.90776e-10	-1.50367	0.000124773	-1.90776e-10	-1.50305
48545941	chr19:48545941:G:C	1.93136e-05	-1.90776e-10	0.400289	0.000430217	-1.90776e-10	0.555417	0.00088835	-1.90776e-10	0.459816
48546067	chr19:48546067:T:G	3.64345e-06	-1.90776e-10	-1.26759	7.27972e-05	-1.90776e-10	-1.2212	0.000159572	-1.90776e-10	-1.25706
48546194	chr19:48546194:C:T	2.85171e-06	-1.90776e-10	-1.5126	5.4459e-05	-1.90776e-10	-1.51142	0.000123838	-1.90776e-10	-1.51058
48546204	chr19:48546204:G:A	2.0039e-06	-0.573084	-1.29234	2.03627e-05	-1.11851	-1.37666	4.74806e-05	-1.12123	-1.348
48546233	chr19:48546233:C:T	2.85525e-06	-1.90776e-10	-1.51136	5.45371e-05	-1.90776e-10	-1.50999	0.000124049	-1.90776e-10	-1.50887
48546257	chr19:48546257:G:A	2.85108e-06	-1.90776e-10	-1.51282	5.44705e-05	-1.90776e-10	-1.51121	0.000123831	-1.90776e-10	-1.51063
48546372	chr19:48546372:G:T	3.7075e-05	1.6018	-0.549373	0.00019243	0.334722	-0.58386	0.000431355	0.340303	-0.602922
48546473	chr19:48546473:C:A	2.84868e-06	-1.90776e-10	-1.51366	5.43576e-05	-1.90776e-10	-1.51329	0.000123557	-1.90776e-10	-1.51284
48546507	chr19:48546507:C:T	1.89969e-06	-1.55312	-0.365705	3.48666e-05	-1.53121	-0.426137	9.81719e-05	-1.53208	-0.210745
48546677	chr19:48546677:C:T	3.1519e-06	-1.90776e-10	-1.41251	6.0319e-05	-1.90776e-10	-1.40923	0.000132555	-1.90776e-10	-1.44255
48546769	chr19:48546769:C:T	1.15712e-05	-1.30843	1.19643	0.000216116	-1.19335	1.0603	0.000631395	-1.19696	1.31534
48546853	chr19:48546853:G:A	2.89295e-06	-1.90776e-10	-1.49825	5.50209e-05	-1.90776e-10	-1.50116	0.000123897	-1.90776e-10	-1.5101
48546902	chr19:48546902:G:A	3.66847e-06	-1.90776e-10	-1.26075	7.36596e-05	-1.90776e-10	-1.20942	0.000162725	-1.90776e-10	-1.23749
48546938	chr19:48546938:C:T	2.49433e-05	-1.90776e-10	0.656085	0.000517704	-1.90776e-10	0.74053	0.001109	-1.90776e-10	0.681667
48547255	chr19:48547255:G:A	6.33749e-06	-1.90776e-10	-0.714038	0.000108402	-1.90776e-10	-0.823024	0.00028262	-1.90776e-10	-0.685445
48547795	chr19:48547795:C:T	3.42582e-06	-1.90776e-10	-1.32918	6.56215e-05	-1.90776e-10	-1.32497	0.000149257	-1.90776e-10	-1.32388
48547796	chr19:48547796:G:A	1.17447e-06	-1.44584	-0.953868	2.3522e-05	-1.50656	-0.844377	5.05667e-05	-1.50763	-0.898624
48547879	chr19:48547879:T:A	1.56321e-06	-0.656559	-1.45722	3.04316e-05	-0.719079	-1.37431	6.31674e-05	-0.717536	-1.46622
48547918	chr19:48547918:T:TTAA	2.87275e-06	-1.90776e-10	-1.50525	5.51633e-05	-1.90776e-10	-1.49857	0.00012517	-1.90776e-10	-1.49987
48547927	chr19:48547927:AT:A	4.43547e-06	-1.90776e-10	-1.07089	8.95816e-05	-1.90776e-10	-1.01372	0.000194798	-1.90776e-10	-1.05759
48547967	chr19:48547967:T:C	4.78282e-06	-1.90776e-10	-0.99549	9.81481e-05	-1.90776e-10	-0.922395	0.000232022	-1.90776e-10	-0.882717
48548008	chr19:48548008:C:T	3.43511e-06	-1.90776e-10	-1.32647	6.54017e-05	-1.90776e-10	-1.32832	0.000142205	-1.90776e-10	-1.37228
48548057	chr19:48548057:T:C	3.34836e-06	-1.90776e-10	-1.35205	6.42108e-05	-1.90776e-10	-1.3467	0.000145806	-1.90776e-10	-1.34727
48548069	chr19:48548069:A:G	2.87802e-06	-1.90776e-10	-1.50342	5.53336e-05	-1.90776e-10	-1.49549	0.000125449	-1.90776e-10	-1.49765
48548186	chr19:48548186:T:A	5.45686e-06	-1.90776e-10	-0.863647	0.000112918	-1.90776e-10	-0.782215	0.000267796	-1.90776e-10	-0.739323
48548356	chr19:48548356:T:C	4.09554e-06	-1.33786	0.187235	7.76897e-05	-1.22451	0.0683558	0.000202037	-1.22804	0.20694
48548379	chr19:48548379:G:A	7.18857e-07	-1.54903	-1.34158	1.44661e-05	-1.47556	-1.36151	3.38282e-05	-1.477	-1.33126
48548694	chr19:48548694:G:A	1.01287e-06	-1.13493	-1.4128	1.37927e-05	-1.41809	-1.46664	3.19932e-05	-1.41647	-1.44756
48548903	chr19:48548903:A:G	1.20523e-06	-0.863927	-1.50992	2.37345e-05	-0.883127	-1.45882	5.14728e-05	-0.881465	-1.50703
48549177	chr19:48549177:C:T	2.86983e-06	-1.90776e-10	-1.50627	5.48628e-05	-1.90776e-10	-1.50404	0.000124921	-1.90776e-10	-1.50187
48549278	chr19:48549278:A:C	2.65882e-06	-1.04486	-0.537777	3.54112e-05	-1.20864	-0.733202	0.000104242	-1.20901	-0.473826
48549523	chr19:48549523:CAATT:C	1.15559e-06	-0.902908	-1.513	2.2072e-05	-0.921923	-1.49264	4.9184e-05	-0.920299	-1.51368
48549702	chr19:48549702:T:C	4.38662e-06	-1.90776e-10	-1.08196	8.21486e-05	-1.90776e-10	-1.10034	0.000189039	-1.90776e-10	-1.0876
48549749	chr19:48549749:G:T	1.78575e-06	-1.52546	-0.455226	3.40506e-05	-1.47383	-0.507196	8.99635e-05	-1.47543	-0.354719
48549810	chr19:48549810:G:A	3.00297e-06	-1.90776e-10	-1.46092	5.78896e-05	-1.90776e-10	-1.45034	0.000131208	-1.90776e-10	-1.45276
48550109	chr19:48550109:G:T	3.0247e-06	-1.90776e-10	-1.45371	5.82673e-05	-1.90776e-10	-1.44383	0.000131477	-1.90776e-10	-1.45072
48550165	chr19:48550165:C:T	4.68701e-06	-1.01573	-9.17177e-10	6.7143e-05	-1.30205	-9.17177e-10	0.000153228	-1.29762	-9.17177e-10
48550243	chr19:48550243:T:C	2.75424e-06	-1.54738	-9.17177e-10	5.30983e-05	-1.53673	-9.17177e-10	0.000120625	-1.53686	-9.17177e-10
48550521	chr19:48550521:C:T	4.81161e-06	-1.90776e-10	-0.989489	9.83793e-05	-1.90776e-10	-0.920043	0.000211864	-1.90776e-10	-0.973605
48550687	chr19:48550687:A:G	5.11607e-06	-1.90776e-10	-0.928134	0.00010388	-1.90776e-10	-0.86564	0.000223745	-1.90776e-10	-0.919044
48550723	chr19:48550723:C:T	2.99186e-06	-1.90776e-10	-1.46463	5.76998e-05	-1.90776e-10	-1.45362	0.000131574	-1.90776e-10	-1.44998
48550724	chr19:48550724:A:G	1.67248e-06	-1.14706	-0.899153	3.0712e-05	-1.08911	-0.995105	7.53837e-05	-1.09288	-0.914082
48550822	chr19:48550822:G:A	2.86602e-06	-1.90776e-10	-1.5076	5.47676e-05	-1.90776e-10	-1.50577	0.000124712	-1.90776e-10	-1.50354
48550836	chr19:48550836:G:A	3.19045e-06	-1.5148	0.114441	6.23901e-05	-1.45307	0.0776058	0.000178543	-1.45488	0.31016
48550914	chr19:48550914:T:C	2.95086e-06	-1.90776e-10	-1.47842	5.68473e-05	-1.90776e-10	-1.4685	0.000129474	-1.90776e-10	-1.46607
48551128	chr19:48551128:G:A	2.87115e-06	-1.90776e-10	-1.50581	5.4882e-05	-1.90776e-10	-1.50369	0.000124993	-1.90776e-10	-1.50129
48551223	chr19:48551223:A:C	5.47969e-06	-1.90776e-10	-0.859472	0.000114155	-1.90776e-10	-0.771317	0.000240535	-1.90776e-10	-0.846684
48551600	chr19:48551600:A:G	9.44982e-07	-1.10604	-1.51107	1.75743e-05	-1.13471	-1.50772	3.96148e-05	-1.13727	-1.51308
48551624	chr19:48551624:C:T	1.39769e-05	-1.90776e-10	0.0768846	0.000255967	-1.90776e-10	0.036176	0.000622058	-1.90776e-10	0.103483
48551635	chr19:48551635:G:A	4.42568e-06	-1.90776e-10	-1.0731	8.80774e-05	-1.90776e-10	-1.03066	0.000201129	-1.90776e-10	-1.0256
48551703	chr19:48551703:C:T	4.1156e-06	-1.90776e-10	-1.14574	8.33899e-05	-1.90776e-10	-1.08535	0.000183676	-1.90776e-10	-1.11638
48551868	chr19:48551868:C:T	4.30201e-06	-1.90776e-10	-1.10144	8.5495e-05	-1.90776e-10	-1.06042	0.000195297	-1.90776e-10	-1.05503
48551878	chr19:48551878:G:A	3.27031e-06	-1.40037	0.0247306	6.34725e-05	-1.30153	-0.0567418	0.000169664	-1.30461	0.108881
48552022	chr19:48552022:A:C	3.32541e-06	-1.90776e-10	-1.35893	6.58839e-05	-1.90776e-10	-1.32098	0.000154254	-1.90776e-10	-1.29095
48552059	chr19:48552059:C:G	9.66608e-07	-1.08109	-1.51339	1.6058e-05	-1.21963	-1.51303	3.69163e-05	-1.20727	-1.51363
48552156	chr19:48552156:G:A	8.61739e-06	-1.90776e-10	-0.406739	0.000164922	-1.90776e-10	-0.403399	0.000380453	-1.90776e-10	-0.388187
48552421	chr19:48552421:G:A	3.16267e-06	-1.90776e-10	-1.4091	6.17498e-05	-1.90776e-10	-1.38578	0.000141818	-1.90776e-10	-1.375
48552539	chr19:48552539:T:C	9.28505e-07	-1.26189	-1.37281	1.60782e-05	-1.26635	-1.46506	4.02441e-05	-1.2653	-1.36928
48552913	chr19:48552913:G:C	4.6284e-06	-1.90776e-10	-1.02831	7.94248e-05	-1.90776e-10	-1.13406	0.000203518	-1.90776e-10	-1.0138
48552966	chr19:48552966:G:A	5.26159e-06	-1.90776e-10	-0.900088	0.0001086	-1.90776e-10	-0.821206	0.000256817	-1.90776e-10	-0.781188
48553517	chr19:48553517:C:T	7.99756e-06	-1.90776e-10	-0.481384	0.000161098	-1.90776e-10	-0.426863	0.000381419	-1.90776e-10	-0.385651
48553569	chr19:48553569:T:C	2.34804e-05	2.07514	-1.4795	0.000170574	1.12943	-1.49913	0.000413785	1.17838	-1.48259
48553598	chr19:48553598:C:G	3.12152e-06	-1.90776e-10	-1.4222	5.54304e-05	-1.90776e-10	-1.49374	0.000133146	-1.90776e-10	-1.4381
48553655	chr19:48553655:C:T	5.74669e-06	-1.90776e-10	-0.811897	0.000109817	-1.90776e-10	-0.810056	0.000275019	-1.90776e-10	-0.712709
48554066	chr19:48554066:T:C	6.11994e-06	-1.90776e-10	-0.748969	0.000119537	-1.90776e-10	-0.725245	0.000277769	-1.90776e-10	-0.70276
48554112	chr19:48554112:C:A	8.85698e-06	-1.90776e-10	-0.379315	0.000190937	-1.90776e-10	-0.256928	0.000389334	-1.90776e-10	-0.365112
48554411	chr19:48554411:C:T	2.84847e-06	-1.90776e-10	-1.51374	5.4353e-05	-1.90776e-10	-1.51337	0.000123493	-1.90776e-10	-1.51336
48554532	chr19:48554532:C:A	1.52712e-05	-1.90776e-10	0.165446	0.000287866	-1.90776e-10	0.153622	0.000688442	-1.90776e-10	0.204882
48554920	chr19:48554920:C:T	4.70136e-06	-1.90776e-10	-1.01267	8.92522e-05	-1.90776e-10	-1.01741	0.000214229	-1.90776e-10	-0.962502
48555069	chr19:48555069:G:A	1.43222e-05	-1.90776e-10	0.101291	0.000272238	-1.90776e-10	0.0978034	0.000673067	-1.90776e-10	0.182295
48555115	chr19:48555115:G:A	2.9273e-06	-1.90776e-10	-1.48644	5.83176e-05	-1.90776e-10	-1.44297	0.000129955	-1.90776e-10	-1.46236
48555212	chr19:48555212:C:T	2.17331e-05	-1.90776e-10	0.518316	0.000414626	-1.90776e-10	0.518504	0.00103018	-1.90776e-10	0.60794
48555238	chr19:48555238:C:T	6.08201e-06	-1.90776e-10	-0.755186	0.000114984	-1.90776e-10	-0.764078	0.000278831	-1.90776e-10	-0.698945
48555307	chr19:48555307:T:G	1.65577e-06	-1.26813	-0.788129	3.29672e-05	-1.28225	-0.731112	7.02331e-05	-1.28182	-0.79591
48555825	chr19:48555825:C:T	2.89805e-06	-1.90776e-10	-1.49648	5.53482e-05	-1.90776e-10	-1.49523	0.000127078	-1.90776e-10	-1.48475
48555906	chr19:48555906:A:AT	9.39545e-06	-1.90776e-10	-0.320296	0.000168497	-1.90776e-10	-0.381954	0.000375408	-1.90776e-10	-0.401537
48555941	chr19:48555941:T:C	3.11168e-06	-1.90776e-10	-1.42536	6.15434e-05	-1.90776e-10	-1.38913	0.000132981	-1.90776e-10	-1.43935
48556228	chr19:48556228:C:T	3.3178e-06	-1.90776e-10	-1.36122	6.63712e-05	-1.90776e-10	-1.31361	0.000149958	-1.90776e-10	-1.3192
48556272	chr19:48556272:A:G	2.77884e-06	-1.53849	-9.17177e-10	5.22298e-05	-1.55322	-9.17177e-10	0.000118683	-1.5531	-9.17177e-10
48556333	chr19:48556333:C:T	3.74627e-06	-1.90776e-10	-1.23976	7.47737e-05	-1.90776e-10	-1.19441	0.000167502	-1.90776e-10	-1.20855
48556480	chr19:48556480:C:G	6.47479e-07	-1.53796	-1.45723	1.36306e-05	-1.55408	-1.34248	2.78388e-05	-1.55406	-1.44906
48556772	chr19:48556772:G:A	3.62158e-06	-1.90776e-10	-1.27361	7.22868e-05	-1.90776e-10	-1.22823	0.000161846	-1.90776e-10	-1.2429
48557019	chr19:48557019:G:T	0.000899181	2.73312	1.50784	0.00491334	1.62816	1.36268	0.0140076	1.69041	1.5274
48557228	chr19:48557228:A:G	9.1514e-07	-1.13551	-1.51369	1.6886e-05	-1.16973	-1.51266	3.83817e-05	-1.16914	-1.51283
48557240	chr19:48557240:G:GCTTT	9.10819e-07	-1.14034	-1.51359	1.68072e-05	-1.17412	-1.51295	3.82263e-05	-1.17353	-1.5125
48557278	chr19:48557278:G:A	3.77943e-06	-1.90776e-10	-1.23095	7.7047e-05	-1.90776e-10	-1.16446	0.000161708	-1.90776e-10	-1.24376
48557547	chr19:48557547:G:A	5.48427e-06	0.158224	-1.01686	3.73783e-05	-0.720772	-1.16701	9.98354e-05	-0.704075	-1.02195
48557643	chr19:48557643:A:C	5.99381e-06	0.330673	-1.10047	3.84368e-05	-0.60413	-1.25573	0.000101442	-0.586288	-1.12377
48557645	chr19:48557645:G:A	2.89758e-06	-1.90776e-10	-1.49664	5.49661e-05	-1.90776e-10	-1.50216	0.000124967	-1.90776e-10	-1.5015
48557787	chr19:48557787:T:C	7.27965e-06	0.321372	-0.896809	4.50035e-05	-0.611666	-1.09047	0.000122274	-0.593871	-0.929416
48557846	chr19:48557846:G:A	7.1769e-06	-0.589653	-9.17177e-10	8.93769e-05	-1.01601	-9.17177e-10	0.000204102	-1.01093	-9.17177e-10
48558322	chr19:48558322:C:T	1.35502e-05	-1.90776e-10	0.0458809	0.000253683	-1.90776e-10	0.0272124	0.000598996	-1.90776e-10	0.0657046
48558335	chr19:48558335:GT:G	4.85022e-06	0.296551	-1.27805	3.32879e-05	-0.623189	-1.38049	8.5956e-05	-0.60552	-1.27019
48558825	chr19:48558825:C:T	3.87773e-06	-1.90776e-10	-1.20527	7.37944e-05	-1.90776e-10	-1.20759	0.000166571	-1.90776e-10	-1.21413
48558906	chr19:48558906:A:G	1.88596e-06	-0.478994	-1.44709	2.10741e-05	-1.04579	-1.41504	4.67642e-05	-1.03405	-1.45038
48559306	chr19:48559306:G:A	6.40986e-07	-1.51342	-1.49185	1.15594e-05	-1.54768	-1.5137	2.69714e-05	-1.54751	-1.48726
48559572	chr19:48559572:T:C	9.08796e-06	-1.90776e-10	-0.35357	0.000194369	-1.90776e-10	-0.239115	0.000397551	-1.90776e-10	-0.344226
48559849	chr19:48559849:CA:C	3.39253e-06	-1.90776e-10	-1.33894	6.43273e-05	-1.90776e-10	-1.34489	0.000149203	-1.90776e-10	-1.32424
48560135	chr19:48560135:G:A	4.50017e-06	-1.90776e-10	-1.05641	8.72271e-05	-1.90776e-10	-1.04036	0.000204337	-1.90776e-10	-1.00978
48560371	chr19:48560371:A:G	5.50356e-06	-1.90776e-10	-0.855125	0.000102625	-1.90776e-10	-0.877795	0.000225995	-1.90776e-10	-0.909039
48560434	chr19:48560434:C:A	2.98844e-06	-1.90776e-10	-1.46577	6.0666e-05	-1.90776e-10	-1.40349	0.000133926	-1.90776e-10	-1.43227
48560651	chr19:48560651:T:C	5.78333e-06	-1.90776e-10	-0.805542	0.000107711	-1.90776e-10	-0.829419	0.000236482	-1.90776e-10	-0.863679
48560863	chr19:48560863:G:A	3.18955e-06	-1.90776e-10	-1.40064	6.0599e-05	-1.90776e-10	-1.40459	0.000139641	-1.90776e-10	-1.39048
48560899	chr19:48560899:C:T	6.27465e-06	-1.90776e-10	-0.724003	0.000115869	-1.90776e-10	-0.756414	0.00025409	-1.90776e-10	-0.791863
48560940	chr19:48560940:C:G	6.66419e-06	-0.663772	-9.17177e-10	8.69543e-05	-1.04349	-9.17177e-10	0.000197011	-1.04629	-9.17177e-10
48561004	chr19:48561004:C:T	2.91283e-06	-1.90776e-10	-1.4914	5.565e-05	-1.90776e-10	-1.48979	0.000125816	-1.90776e-10	-1.49473
48561416	chr19:48561416:T:C	2.47927e-06	-0.143329	-1.50923	7.90588e-05	0.371764	-1.51045	0.000181556	0.384686	-1.51267
48561597	chr19:48561597:C:T	1.86173e-06	-0.546613	-1.3924	4.87822e-05	-0.322258	-1.29925	0.000105904	-0.310525	-1.35649
48561702	chr19:48561702:C:T	2.21419e-06	-0.277175	-1.48846	3.3185e-05	-0.493623	-1.51315	7.80889e-05	-0.484534	-1.48717
48561795	chr19:48561795:C:T	6.72985e-06	-1.90776e-10	-0.653968	0.000123963	-1.90776e-10	-0.688892	0.000299573	-1.90776e-10	-0.627193
48561905	chr19:48561905:G:A	3.06149e-06	-0.497747	-0.943871	3.71166e-05	-0.967716	-0.927092	8.23023e-05	-0.96125	-0.957901
48562037	chr19:48562037:A:G	1.22054e-06	-1.23595	-1.12528	1.86986e-05	-1.45643	-1.12399	4.2037e-05	-1.45385	-1.13715
48562218	chr19:48562218:T:C	2.99183e-06	-1.90776e-10	-1.46464	5.68937e-05	-1.90776e-10	-1.46769	0.000130514	-1.90776e-10	-1.45807
48562375	chr19:48562375:A:G	2.69423e-06	-1.10776	-0.461654	4.47746e-05	-1.39177	-0.315462	8.65621e-05	-1.39309	-0.475594
48562724	chr19:48562724:A:G	1.9471e-06	-1.51354	-0.38064	3.67523e-05	-1.51112	-0.393552	8.35102e-05	-1.51237	-0.392216
48562741	chr19:48562741:G:A	2.84936e-06	-1.90776e-10	-1.51343	5.43873e-05	-1.90776e-10	-1.51274	0.000123474	-1.90776e-10	-1.51352
48562754	chr19:48562754:A:G	2.01703e-05	0.44369	-9.17177e-10	0.000544467	0.790934	-9.17177e-10	0.00124463	0.797046	-9.17177e-10
48562780	chr19:48562780:G:A	9.6109e-07	-1.45844	-1.14177	1.60655e-05	-1.51138	-1.22082	3.97856e-05	-1.51302	-1.13303
48563461	chr19:48563461:C:T	4.67294e-05	-1.90776e-10	1.28385	0.000933277	-1.90776e-10	1.32983	0.00256868	-1.90776e-10	1.5216
48563679	chr19:48563679:T:C	7.96467e-07	-1.33016	-1.45793	1.44437e-05	-1.36444	-1.47417	3.34714e-05	-1.36858	-1.45028
48563682	chr19:48563682:G:A	3.208e-06	-1.90776e-10	-1.39487	6.05269e-05	-1.90776e-10	-1.40578	0.00013775	-1.90776e-10	-1.40411
48563792	chr19:48563792:G:A	3.47324e-06	-1.90776e-10	-1.31543	6.59512e-05	-1.90776e-10	-1.31996	0.000154317	-1.90776e-10	-1.29054
48563825	chr19:48563825:C:T	4.06196e-06	-1.90776e-10	-1.15885	7.51566e-05	-1.90776e-10	-1.1893	0.000174218	-1.90776e-10	-1.16924
48564107	chr19:48564107:G:A	1.65013e-06	-1.26154	-0.798134	2.64859e-05	-1.48402	-0.748243	5.95054e-05	-1.48502	-0.758459
48564282	chr19:48564282:A:G	1.52817e-05	-1.90776e-10	0.166136	0.000276634	-1.90776e-10	0.113822	0.000637193	-1.90776e-10	0.127523
48564447	chr19:48564447:G:A	1.97913e-06	-0.799397	-1.07847	2.87427e-05	-1.23017	-0.920322	5.99891e-05	-1.23116	-1.00422
48565618	chr19:48565618:G:A	7.06639e-06	-1.90776e-10	-0.605171	0.000125434	-1.90776e-10	-0.677093	0.000293213	-1.90776e-10	-0.648649
48565904	chr19:48565904:A:G	6.27199e-07	-1.55412	-1.47289	1.20143e-05	-1.54206	-1.48072	2.77506e-05	-1.5425	-1.46379
48565934	chr19:48565934:A:G	7.1256e-07	-1.40216	-1.49725	1.17268e-05	-1.5441	-1.50289	2.69731e-05	-1.54287	-1.49184
48566017	chr19:48566017:A:G	1.27261e-06	-1.21986	-1.09959	1.93626e-05	-1.46789	-1.07764	4.34509e-05	-1.46543	-1.09249
48566061	chr19:48566061:C:T	2.09117e-06	-1.12371	-0.699087	3.23555e-05	-1.40857	-0.623523	7.58286e-05	-1.40999	-0.591087
48566075	chr19:48566075:G:A	2.04477e-06	-1.1776	-0.667638	3.24555e-05	-1.43927	-0.589729	7.60237e-05	-1.44053	-0.55797
48566100	chr19:48566100:C:T	9.12978e-07	-1.41873	-1.23283	1.49794e-05	-1.54675	-1.25545	3.6485e-05	-1.54568	-1.18696
48566102	chr19:48566102:G:A	2.15506e-06	-1.14217	-0.650534	3.36528e-05	-1.41892	-0.573854	7.89786e-05	-1.4203	-0.540076
48566151	chr19:48566151:C:T	7.14468e-06	-1.90776e-10	-0.594153	0.000126694	-1.90776e-10	-0.667099	0.000296402	-1.90776e-10	-0.637833
48566277	chr19:48566277:G:A	3.42527e-06	-1.90776e-10	-1.32934	6.7461e-05	-1.90776e-10	-1.29732	0.000149337	-1.90776e-10	-1.32334
48566366	chr19:48566366:G:A	1.30644e-05	-1.16555	1.17492	0.000203952	-1.43539	1.2444	0.000511466	-1.43667	1.3444
48566382	chr19:48566382:G:C	1.59718e-06	-1.22402	-0.868261	2.54834e-05	-1.46463	-0.806218	5.97332e-05	-1.46576	-0.773904
48566659	chr19:48566659:T:C	6.64263e-05	-1.90776e-10	1.63557	0.00134669	-1.90776e-10	1.69653	0.00378414	-1.90776e-10	1.90902
48566708	chr19:48566708:A:G	1.99595e-06	-1.18334	-0.686065	3.17129e-05	-1.44262	-0.609534	7.43544e-05	-1.44387	-0.576838
48566791	chr19:48566791:A:G	2.08926e-06	-1.1589	-0.664808	3.28318e-05	-1.42884	-0.588641	7.6999e-05	-1.43016	-0.555595
48566877	chr19:48566877:C:T	2.09291e-06	-1.16604	-0.655925	3.30191e-05	-1.43254	-0.579243	7.74478e-05	-1.43385	-0.546092
48566892	chr19:48566892:T:A	2.18249e-06	-1.17026	-0.609801	3.45488e-05	-1.43501	-0.531493	8.11151e-05	-1.4363	-0.497383
48566918	chr19:48566918:A:G	2.05685e-06	-1.15741	-0.681937	3.22282e-05	-1.42793	-0.6081	7.56076e-05	-1.42926	-0.574733
48566989	chr19:48566989:C:G	7.02458e-06	-1.90776e-10	-0.611105	0.00012465	-1.90776e-10	-0.683364	0.000291425	-1.90776e-10	-0.654766
48567135	chr19:48567135:G:A	1.63367e-06	-1.20087	-0.868826	2.61016e-05	-1.45249	-0.794391	6.07333e-05	-1.45368	-0.769381
48567269	chr19:48567269:G:GAA	5.29638e-05	-1.90776e-10	1.40909	0.00106619	-1.90776e-10	1.46297	0.00294374	-1.90776e-10	1.65789
48567335	chr19:48567335:G:A	1.00114e-06	-1.42401	-1.13537	1.74079e-05	-1.54791	-1.10404	4.06581e-05	-1.54693	-1.07743
48567423	chr19:48567423:G:A	6.2677e-06	-1.90776e-10	-0.725111	0.000138541	-1.90776e-10	-0.577708	0.000290062	-1.90776e-10	-0.659454
48567425	chr19:48567425:G:A	1.8571e-06	-1.10337	-0.838134	3.11737e-05	-1.39659	-0.672706	6.64708e-05	-1.39808	-0.734712
48567434	chr19:48567434:C:T	9.87373e-07	-1.27962	-1.29361	1.45816e-05	-1.49788	-1.33123	3.37224e-05	-1.49883	-1.31256
48567542	chr19:48567542:T:C	1.88379e-06	-1.10743	-0.819803	3.166e-05	-1.39915	-0.65467	6.75608e-05	-1.40062	-0.715905
48567557	chr19:48567557:A:C	7.15218e-07	-1.47924	-1.41645	1.53979e-05	-1.29197	-1.48267	3.66539e-05	-1.2974	-1.43063
48567611	chr19:48567611:G:A	5.61636e-05	-1.90776e-10	1.46775	0.00113028	-1.90776e-10	1.52134	0.00312842	-1.90776e-10	1.71873
48567617	chr19:48567617:A:G	1.95777e-06	-1.09234	-0.796379	3.28157e-05	-1.39005	-0.627912	6.99021e-05	-1.39156	-0.690895
48567707	chr19:48567707:C:T	4.25987e-06	-0.371032	-0.74025	2.21045e-05	-1.41884	-0.99425	5.51049e-05	-1.41381	-0.906499
48567788	chr19:48567788:G:A	8.90442e-07	-1.46618	-1.21037	2.14246e-05	-1.26786	-1.17647	4.91458e-05	-1.2737	-1.16106
48567861	chr19:48567861:T:C	8.81293e-07	-1.4699	-1.21699	2.11831e-05	-1.27239	-1.18328	4.86049e-05	-1.27818	-1.16765
48567956	chr19:48567956:C:T	8.65405e-07	-1.50865	-1.19643	1.7401e-05	-1.35437	-1.29797	4.3456e-05	-1.35913	-1.19868
48568281	chr19:48568281:A:G	9.25085e-07	-1.48844	-1.14995	2.20123e-05	-1.30644	-1.11083	5.05742e-05	-1.31186	-1.09425
48568311	chr19:48568311:A:T	8.5784e-07	-1.49304	-1.22082	2.01872e-05	-1.31635	-1.18748	4.63387e-05	-1.32166	-1.17191
48568499	chr19:48568499:A:G	1.71871e-06	-1.46591	-0.553036	4.11524e-05	-1.26807	-0.523517	9.65951e-05	-1.27388	-0.485139
48568520	chr19:48568520:G:A	2.40487e-06	-0.701843	-0.981181	3.06772e-05	-1.06368	-1.02167	7.61174e-05	-1.06166	-0.935608
48568628	chr19:48568628:C:G	2.94998e-06	-1.90776e-10	-1.47872	5.53506e-05	-1.90776e-10	-1.49518	0.000128414	-1.90776e-10	-1.47429
48568758	chr19:48568758:T:C	4.00616e-06	-1.90776e-10	-1.17269	7.60285e-05	-1.90776e-10	-1.17776	0.00017986	-1.90776e-10	-1.13737
48568849	chr19:48568849:T:C	6.49261e-06	-1.90776e-10	-0.689856	0.000142785	-1.90776e-10	-0.547535	0.000297405	-1.90776e-10	-0.634453
48568852	chr19:48568852:C:A	9.45574e-07	-1.2919	-1.32459	1.51956e-05	-1.50345	-1.28441	3.27805e-05	-1.50436	-1.33536
48568890	chr19:48568890:T:TC	6.49622e-07	-1.4843	-1.50759	1.47087e-05	-1.30673	-1.5137	3.3437e-05	-1.312	-1.50788
48568982	chr19:48568982:C:A	8.59995e-06	-0.408764	-9.17177e-10	8.92431e-05	-1.01751	-9.17177e-10	0.000203482	-1.01397	-9.17177e-10
48569008	chr19:48569008:A:G	9.27815e-07	-1.45392	-1.18152	1.94928e-05	-1.25198	-1.28685	4.84063e-05	-1.25781	-1.19211
48569020	chr19:48569020:G:A	9.28072e-07	-1.4468	-1.18836	1.96049e-05	-1.24068	-1.29242	4.86302e-05	-1.24662	-1.19869
48569101	chr19:48569101:A:G	8.88426e-07	-1.49032	-1.18851	1.8182e-05	-1.31573	-1.29271	4.51298e-05	-1.32092	-1.19909
48569192	chr19:48569192:A:C	2.90198e-06	-1.90776e-10	-1.49513	5.73297e-05	-1.90776e-10	-1.46005	0.000128211	-1.90776e-10	-1.47587
48569203	chr19:48569203:G:A	2.42671e-06	-1.55298	-0.121009	4.07216e-05	-1.48194	-0.320179	0.000119473	-1.4848	-0.06166
48569210	chr19:48569210:C:T	9.51036e-07	-1.46833	-1.14239	1.97387e-05	-1.27385	-1.25244	4.929e-05	-1.27948	-1.15235
48569264	chr19:48569264:T:C	1.1104e-06	-1.24524	-1.21056	1.76526e-05	-1.48009	-1.1579	3.75229e-05	-1.48121	-1.22339
48569554	chr19:48569554:T:G	9.57569e-07	-1.55195	-1.05193	2.08048e-05	-1.40067	-1.07302	5.00878e-05	-1.40404	-1.01173
48569569	chr19:48569569:G:C	8.17477e-07	-1.55361	-1.20844	1.85059e-05	-1.37873	-1.21206	4.39453e-05	-1.38233	-1.16428
48569654	chr19:48569654:A:G	9.27803e-07	-1.55094	-1.08452	1.99749e-05	-1.40915	-1.10525	4.80012e-05	-1.41243	-1.0459
48569672	chr19:48569672:G:T	1.10252e-06	-1.5523	-0.910616	2.35885e-05	-1.40121	-0.946903	5.7511e-05	-1.40457	-0.873002
48569680	chr19:48569680:G:T	9.93323e-07	-1.54808	-1.01914	2.09954e-05	-1.42481	-1.03976	5.06503e-05	-1.4279	-0.9767
48569744	chr19:48569744:A:G	7.90373e-07	-1.55304	-1.24273	1.75965e-05	-1.38964	-1.25153	4.15698e-05	-1.39312	-1.20905
48569753	chr19:48569753:G:A	9.6497e-07	-1.54163	-1.05455	1.97639e-05	-1.4478	-1.07721	4.76537e-05	-1.45061	-1.01498
48569757	chr19:48569757:C:G	5.44184e-06	-1.90776e-10	-0.866404	0.000117984	-1.90776e-10	-0.738325	0.000238263	-1.90776e-10	-0.856176
48569769	chr19:48569769:T:G	8.4297e-06	-1.90776e-10	-0.42876	0.000154141	-1.90776e-10	-0.471006	0.000354097	-1.90776e-10	-0.45998
48569912	chr19:48569912:T:C	8.48254e-07	-1.55067	-1.17443	1.85717e-05	-1.4077	-1.17953	4.43093e-05	-1.41098	-1.12737
48569948	chr19:48569948:G:A	1.21714e-06	-1.28118	-1.08284	1.98074e-05	-1.49899	-1.02383	4.15907e-05	-1.49993	-1.10174
48570380	chr19:48570380:T:C	1.16428e-06	-1.55384	-0.854581	2.07363e-05	-1.55412	-0.922861	5.31584e-05	-1.55413	-0.802143
48570422	chr19:48570422:G:C	7.78837e-07	-1.55296	-1.25752	1.74413e-05	-1.38843	-1.2616	4.13299e-05	-1.39193	-1.21604
48570542	chr19:48570542:A:G	8.2691e-07	-1.55416	-1.19642	1.91676e-05	-1.35833	-1.19733	4.55988e-05	-1.36213	-1.14753
48571321	chr19:48571321:C:T	9.29484e-06	-1.90776e-10	-0.331062	0.000169344	-1.90776e-10	-0.376941	0.000388848	-1.90776e-10	-0.366362
48571357	chr19:48571357:C:T	1.008e-06	-1.55347	-0.999085	2.24891e-05	-1.38329	-1.01255	5.44912e-05	-1.38686	-0.944652
48571507	chr19:48571507:G:A	9.07063e-07	-1.54869	-1.10937	1.96013e-05	-1.42122	-1.11206	4.71512e-05	-1.42431	-1.05188
48571655	chr19:48571655:AT:A	1.00353e-06	-1.54861	-1.00838	2.14563e-05	-1.42051	-1.02234	5.19359e-05	-1.42366	-0.955875
48571697	chr19:48571697:GAGA:G	8.5572e-07	-1.55261	-1.16373	1.91604e-05	-1.3917	-1.16433	4.58281e-05	-1.39516	-1.10949
48571825	chr19:48571825:G:C	9.26692e-07	-1.55379	-1.08286	2.10902e-05	-1.37497	-1.08509	5.07841e-05	-1.37861	-1.02335
48571904	chr19:48571904:T:C	1.04471e-06	-1.54385	-0.97293	2.18249e-05	-1.43955	-0.986269	5.2898e-05	-1.44246	-0.918722
48572080	chr19:48572080:G:C	9.35899e-07	-1.35505	-1.27172	1.65705e-05	-1.37745	-1.3238	4.02686e-05	-1.37677	-1.25721
48572197	chr19:48572197:T:G	9.35264e-07	-1.5535	-1.07395	2.11434e-05	-1.38081	-1.07674	5.0989e-05	-1.38438	-1.01356
48572208	chr19:48572208:G:A	5.96582e-06	-1.90776e-10	-0.774475	9.91584e-05	-1.90776e-10	-0.912155	0.00028485	-1.90776e-10	-0.677586
48572255	chr19:48572255:C:T	3.96982e-06	-1.90776e-10	-1.1818	7.47476e-05	-1.90776e-10	-1.19476	0.000169343	-1.90776e-10	-1.19762
48572281	chr19:48572281:G:A	9.28859e-07	-1.55341	-1.08091	2.10019e-05	-1.38195	-1.0823	5.05723e-05	-1.38552	-1.02062
48572374	chr19:48572374:A:G	1.02234e-06	-1.53734	-1.00109	2.08545e-05	-1.45699	-1.01432	5.05075e-05	-1.45966	-0.947763
48572455	chr19:48572455:A:T	6.9806e-07	-1.55323	-1.36674	1.51576e-05	-1.39294	-1.39743	3.52834e-05	-1.39623	-1.3699
48572554	chr19:48572554:C:G	9.81786e-07	-1.51651	-1.06239	1.99434e-05	-1.49392	-1.02205	4.45073e-05	-1.49605	-1.03785
48573022	chr19:48573022:C:T	5.45061e-06	-1.90776e-10	-0.864793	0.000102868	-1.90776e-10	-0.875428	0.000233314	-1.90776e-10	-0.877165
48573080	chr19:48573080:T:C	6.63218e-05	-1.90776e-10	1.634	0.0013469	-1.90776e-10	1.69669	0.00374744	-1.90776e-10	1.89928
48573128	chr19:48573128:G:C	6.54342e-05	-1.90776e-10	1.62052	0.00133056	-1.90776e-10	1.68448	0.0036949	-1.90776e-10	1.88516
48573177	chr19:48573177:T:C	7.23976e-05	-1.90776e-10	1.72165	0.00147366	-1.90776e-10	1.78663	0.00411494	-1.90776e-10	1.99283
48573181	chr19:48573181:T:C	6.239e-06	-1.90776e-10	-0.729701	0.0001147	-1.90776e-10	-0.766551	0.00026215	-1.90776e-10	-0.760633
48573204	chr19:48573204:A:G	8.24511e-07	-1.4834	-1.27009	1.84036e-05	-1.28422	-1.3121	4.39051e-05	-1.28535	-1.26217
48573345	chr19:48573345:G:A	2.97125e-06	-1.5229	0.051362	5.24607e-05	-1.38446	-0.164353	0.000154514	-1.38885	0.0995921
48573374	chr19:48573374:G:A	6.27859e-05	-1.90776e-10	1.57921	0.00127726	-1.90776e-10	1.6436	0.00354549	-1.90776e-10	1.84388
48573430	chr19:48573430:G:A	1.21331e-06	-1.52782	-0.839352	2.32587e-05	-1.3951	-0.96709	5.99273e-05	-1.39933	-0.837083
48573565	chr19:48573565:G:A	9.42329e-07	-1.37101	-1.24892	1.65801e-05	-1.39282	-1.30785	4.03892e-05	-1.39222	-1.23877
48573672	chr19:48573672:T:G	3.14655e-06	-1.50077	0.0865542	5.73069e-05	-1.33588	-0.124567	0.000168051	-1.34086	0.135577
48573800	chr19:48573800:G:A	1.87067e-06	-1.42429	-0.509937	4.31232e-05	-1.19317	-0.551646	0.000107053	-1.19421	-0.462023
48573807	chr19:48573807:T:C	3.11172e-06	-1.50659	0.0812464	5.62409e-05	-1.34776	-0.131467	0.000165126	-1.3526	0.129756
48573921	chr19:48573921:G:A	3.7284e-06	-1.90776e-10	-1.24454	7.05149e-05	-1.90776e-10	-1.25305	0.000166556	-1.90776e-10	-1.21422
48573974	chr19:48573974:C:T	2.40711e-06	-1.31123	-0.370867	3.68092e-05	-1.51352	-0.389606	8.64711e-05	-1.51181	-0.357925
48574019	chr19:48574019:G:C	1.49085e-06	-1.55411	-0.607061	3.48371e-05	-1.5511	-0.40709	7.13144e-05	-1.55163	-0.510824
48574195	chr19:48574195:A:G	7.56003e-07	-1.4786	-1.36163	1.72265e-05	-1.27126	-1.39116	4.06868e-05	-1.27233	-1.35132
48574264	chr19:48574264:CTTCA:C	6.46621e-05	-1.90776e-10	1.60865	0.00131532	-1.90776e-10	1.67296	0.00366405	-1.90776e-10	1.87677
48574884	chr19:48574884:G:A	2.75028e-06	-1.54686	-0.00195498	6.26058e-05	-1.55232	0.180304	0.000136113	-1.55188	0.135815
48574950	chr19:48574950:T:C	7.93119e-06	-1.90776e-10	-0.489717	0.000149477	-1.90776e-10	-0.50173	0.000364009	-1.90776e-10	-0.432372
48575054	chr19:48575054:A:G	5.62054e-05	-1.90776e-10	1.46849	0.00137866	-1.90776e-10	1.72	0.00314828	-1.90776e-10	1.72506
48575170	chr19:48575170:A:G	7.33502e-07	-1.54463	-1.32582	1.42822e-05	-1.53191	-1.31795	3.30125e-05	-1.53342	-1.29925
48575436	chr19:48575436:G:T	7.02929e-07	-1.5266	-1.38642	1.47825e-05	-1.3974	-1.41803	3.48112e-05	-1.39821	-1.3814
48575516	chr19:48575516:C:T	9.11713e-05	-1.90776e-10	1.95222	0.00226996	-1.90776e-10	2.21864	0.00521754	-1.90776e-10	2.23023
48575582	chr19:48575582:A:G	1.88557e-06	-1.34371	-0.582581	3.70119e-05	-1.37773	-0.519909	8.26635e-05	-1.37946	-0.535309
48575640	chr19:48575640:C:T	1.28088e-06	-1.1901	-1.12287	1.92027e-05	-1.48407	-1.06975	4.55187e-05	-1.48172	-1.02971
48575989	chr19:48575989:C:T	9.59521e-07	-1.29439	-1.30745	1.54473e-05	-1.51023	-1.26121	3.34479e-05	-1.51095	-1.30861
48576205	chr19:48576205:G:A	2.10655e-06	-1.36042	-0.455047	3.85116e-05	-1.53395	-0.323966	7.94423e-05	-1.5344	-0.42012
48576533	chr19:48576533:T:C	2.87392e-06	-1.90776e-10	-1.50484	5.64884e-05	-1.90776e-10	-1.47484	0.000126772	-1.90776e-10	-1.48716
48576797	chr19:48576797:T:C	8.6919e-06	-1.90776e-10	-0.39813	0.000167583	-1.90776e-10	-0.387393	0.000396841	-1.90776e-10	-0.346015
48576919	chr19:48576919:G:A	1.2987e-06	-1.5533	-0.745858	2.8681e-05	-1.51687	-0.63577	6.47006e-05	-1.5189	-0.640885
48577475	chr19:48577475:C:T	6.03091e-06	-1.53563	0.772009	0.000152839	-1.42873	0.949242	0.00036023	-1.43241	0.989601
48577569	chr19:48577569:C:T	1.06517e-06	-1.18525	-1.31213	1.59163e-05	-1.48142	-1.26011	3.6566e-05	-1.47901	-1.25142
48578071	chr19:48578071:G:A	1.35001e-06	-1.36256	-0.897846	2.21044e-05	-1.52915	-0.883949	5.09256e-05	-1.5298	-0.869389
48578227	chr19:48578227:G:C	1.13108e-06	-1.55289	-0.884454	2.45178e-05	-1.52731	-0.782163	5.49999e-05	-1.52902	-0.793197
48578255	chr19:48578255:G:A	3.03806e-06	-1.90776e-10	-1.4493	5.66753e-05	-1.90776e-10	-1.47153	0.000130838	-1.90776e-10	-1.45559
48578379	chr19:48578379:C:T	2.98784e-06	-1.46597	-9.17177e-10	5.33454e-05	-1.53208	-9.17177e-10	0.000121282	-1.53143	-9.17177e-10
48578494	chr19:48578494:A:T	6.23059e-07	-1.55148	-1.48215	1.17908e-05	-1.55331	-1.48825	2.71004e-05	-1.55332	-1.47668
48578530	chr19:48578530:C:T	1.50098e-06	-1.27664	-0.877759	2.34668e-05	-1.51855	-0.83474	5.68794e-05	-1.51685	-0.771764
48578769	chr19:48578769:G:A	1.16555e-06	-1.28753	-1.1198	1.85809e-05	-1.52258	-1.06416	4.38609e-05	-1.52099	-1.02754
48579008	chr19:48579008:G:A	9.65562e-07	-1.26669	-1.32888	1.50961e-05	-1.51519	-1.27925	3.46468e-05	-1.51342	-1.27093
48579149	chr19:48579149:A:T	9.20352e-07	-1.29358	-1.34994	1.46172e-05	-1.52393	-1.30274	3.35241e-05	-1.52237	-1.29492
48579172	chr19:48579172:T:C	7.12902e-06	-1.90776e-10	-0.596347	0.000135636	-1.90776e-10	-0.598895	0.000325683	-1.90776e-10	-0.543626
48579343	chr19:48579343:C:A	1.49889e-06	-1.51242	-0.643383	2.96314e-05	-1.55411	-0.56593	6.68856e-05	-1.55401	-0.572559
48579432	chr19:48579432:A:G	2.77195e-06	-1.54097	-9.17177e-10	5.42905e-05	-1.51452	-9.17177e-10	0.000123336	-1.51464	-9.17177e-10
48579726	chr19:48579726:C:T	3.93861e-06	-1.90776e-10	-1.18969	8.27634e-05	-1.90776e-10	-1.09289	0.000176017	-1.90776e-10	-1.15897
48579738	chr19:48579738:T:C	3.76091e-06	-1.90776e-10	-1.23586	7.85126e-05	-1.90776e-10	-1.14561	0.000167802	-1.90776e-10	-1.20677
48579742	chr19:48579742:A:G	3.79018e-06	-1.90776e-10	-1.22811	7.92864e-05	-1.90776e-10	-1.13581	0.000169099	-1.90776e-10	-1.19906
48579745	chr19:48579745:T:C	3.92059e-06	-1.90776e-10	-1.19428	8.22585e-05	-1.90776e-10	-1.09901	0.000175173	-1.90776e-10	-1.16378
48579760	chr19:48579760:C:T	3.36035e-06	-1.90776e-10	-1.34848	6.22938e-05	-1.90776e-10	-1.37701	0.000146628	-1.90776e-10	-1.34165
48580066	chr19:48580066:A:G	3.07343e-06	-0.45417	-0.983557	2.72087e-05	-1.26307	-0.942267	6.4074e-05	-1.26252	-0.90699
48580236	chr19:48580236:A:G	1.70344e-06	-0.521557	-1.50631	1.82956e-05	-1.09394	-1.50827	4.1785e-05	-1.08673	-1.51028
48580249	chr19:48580249:C:T	4.24222e-06	-1.90776e-10	-1.11544	8.3165e-05	-1.90776e-10	-1.08805	0.000181107	-1.90776e-10	-1.13046
48580261	chr19:48580261:TTTTC:T	4.3481e-06	-1.90776e-10	-1.09078	8.22505e-05	-1.90776e-10	-1.0991	0.000186309	-1.90776e-10	-1.10214
48580372	chr19:48580372:GC:G	1.24874e-06	-1.22244	-1.11594	1.62079e-05	-1.50858	-1.2148	3.77763e-05	-1.50667	-1.1912
48580857	chr19:48580857:C:T	0.000100265	-0.357985	2.40528	0.000932335	-1.0287	2.35752	0.0021939	-1.02158	2.38547
48581274	chr19:48581274:T:C	6.5796e-06	-1.29173	0.615186	0.000161802	-1.43234	1.00984	0.000245074	-1.4322	0.604211
48581334	chr19:48581334:G:A	6.69077e-06	-1.90776e-10	-0.659791	0.000132284	-1.90776e-10	-0.623922	0.000284739	-1.90776e-10	-0.677978
48581339	chr19:48581339:T:C	1.21137e-06	-1.09105	-1.27772	1.52634e-05	-1.52924	-1.25417	3.31634e-05	-1.5291	-1.299
48581455	chr19:48581455:A:G	1.49657e-05	-1.48626	1.6315	0.000408588	-1.55415	2.05798	0.000582801	-1.55414	1.59244
48581943	chr19:48581943:C:T	1.2546e-05	-1.49564	1.46452	0.000338981	-1.55389	1.87096	0.000495559	-1.55384	1.42997
48582168	chr19:48582168:G:C	1.15047e-05	-1.48926	1.3715	0.000306857	-1.55415	1.77166	0.000451152	-1.55413	1.33639
48582447	chr19:48582447:CACTT:C	3.02918e-06	-1.90776e-10	-1.45223	5.59644e-05	-1.90776e-10	-1.48416	0.00012923	-1.90776e-10	-1.46795
48582453	chr19:48582453:C:T	1.27961e-05	-1.46394	1.45256	0.000330814	-1.55237	1.84505	0.000486986	-1.5525	1.41118
48582476	chr19:48582476:A:T	1.34556e-05	-1.48037	1.51925	0.000358785	-1.55398	1.92783	0.000522335	-1.55402	1.48277
48582583	chr19:48582583:A:C	1.47973e-05	-1.44752	1.58145	0.000385313	-1.54948	1.99467	0.000558383	-1.5497	1.54519
48582642	chr19:48582642:A:G	1.10596e-05	-1.49393	1.33671	0.000294248	-1.55398	1.72953	0.000435627	-1.55393	1.30117
48582677	chr19:48582677:T:C	1.2174e-05	-1.47696	1.41574	0.000320852	-1.55376	1.81587	0.000471045	-1.55382	1.37922
48582711	chr19:48582711:T:C	1.40177e-05	-1.47814	1.55794	0.000373981	-1.55361	1.96894	0.000542725	-1.5537	1.52075
48582736	chr19:48582736:G:A	4.24808e-06	-0.726256	-0.387798	4.52173e-05	-1.29066	-0.406735	0.000100184	-1.28559	-0.436951
48582798	chr19:48582798:G:A	1.51611e-05	-1.45469	1.61291	0.00039129	-1.55083	2.0114	0.000575461	-1.55101	1.57663
48582961	chr19:48582961:T:A	1.41645e-05	-1.54545	1.63567	0.000417733	-1.52657	2.05254	0.000603203	-1.52604	1.59874
48582979	chr19:48582979:C:T	3.35338e-06	-1.35055	-9.17177e-10	5.94952e-05	-1.42298	-9.17177e-10	0.000135322	-1.42189	-9.17177e-10
48583046	chr19:48583046:G:A	1.4276e-05	0.0980568	-9.17177e-10	0.000127685	-0.659309	-9.17177e-10	0.000291335	-0.655076	-9.17177e-10
48583176	chr19:48583176:C:CAGAAT	1.34605e-05	-1.48642	1.52566	0.000361156	-1.55415	1.93459	0.000525532	-1.55416	1.48902
48583689	chr19:48583689:G:A	6.22814e-07	-1.52139	-1.51264	1.16704e-05	-1.54088	-1.51093	2.64547e-05	-1.54086	-1.51325
48583814	chr19:48583814:TCAAA:T	3.71507e-06	-0.439959	-0.808163	3.9926e-05	-1.09436	-0.727486	8.15113e-05	-1.08768	-0.84113
48584035	chr19:48584035:C:T	1.2555e-05	-1.50374	1.47334	0.00034366	-1.55311	1.88389	0.000500557	-1.553	1.43917
48584277	chr19:48584277:G:A	3.44231e-06	-1.90776e-10	-1.32438	6.46253e-05	-1.90776e-10	-1.34027	0.000147265	-1.90776e-10	-1.33732
48584410	chr19:48584410:T:C	7.35003e-06	-0.941278	0.375462	7.48599e-05	-1.48641	0.293157	0.00019325	-1.48623	0.420662
48584499	chr19:48584499:G:A	7.13298e-06	-1.90776e-10	-0.595792	0.000138992	-1.90776e-10	-0.574454	0.000326889	-1.90776e-10	-0.539928
48584541	chr19:48584541:C:G	1.96909e-06	-1.47525	-0.407698	4.68318e-05	-1.55329	-0.109024	7.91543e-05	-1.55338	-0.404773
48584789	chr19:48584789:G:A	3.63975e-06	-1.90776e-10	-1.26861	6.70683e-05	-1.90776e-10	-1.30316	0.000160562	-1.90776e-10	-1.25087
48584808	chr19:48584808:T:C	1.64348e-06	-0.587687	-1.47602	1.50485e-05	-1.2941	-1.50349	3.53192e-05	-1.28873	-1.47639
48584911	chr19:48584911:C:T	1.34736e-05	-0.684421	0.724634	0.000152508	-1.27748	0.79582	0.000334513	-1.2723	0.755428
48585433	chr19:48585433:T:C	8.83082e-07	-1.43952	-1.24534	1.3668e-05	-1.55169	-1.34213	3.5851e-05	-1.55186	-1.19832
48585665	chr19:48585665:G:A	1.01557e-06	-1.46032	-1.08475	1.56081e-05	-1.5537	-1.20739	4.27827e-05	-1.55377	-1.01964
48585735	chr19:48585735:T:C	1.20831e-06	-1.36301	-1.00829	1.98321e-05	-1.4425	-1.07907	5.18719e-05	-1.43924	-0.941536
48585795	chr19:48585795:G:A	7.43617e-06	-0.554164	-9.17177e-10	9.74456e-05	-0.929579	-9.17177e-10	0.000221283	-0.930105	-9.17177e-10
48586052	chr19:48586052:T:A	8.93646e-07	-1.21097	-1.46199	1.18866e-05	-1.55032	-1.48315	2.76589e-05	-1.55026	-1.45934
48586229	chr19:48586229:A:G	5.48742e-06	-1.90776e-10	-0.858063	9.50062e-05	-1.90776e-10	-0.954931	0.000227949	-1.90776e-10	-0.900429
48586307	chr19:48586307:T:G	1.57245e-06	-1.37745	-0.730438	2.14865e-05	-1.53327	-0.908173	6.00219e-05	-1.53378	-0.701064
48586330	chr19:48586330:C:A	7.84189e-06	-1.90776e-10	-0.501041	0.000138037	-1.90776e-10	-0.581352	0.000329275	-1.90776e-10	-0.532657
48586348	chr19:48586348:G:T	3.67815e-06	-1.90776e-10	-1.25811	6.70198e-05	-1.90776e-10	-1.30389	0.000160243	-1.90776e-10	-1.25286
48586364	chr19:48586364:C:T	3.29324e-06	-1.90776e-10	-1.36865	6.07771e-05	-1.90776e-10	-1.40166	0.000138734	-1.90776e-10	-1.39699
48586454	chr19:48586454:A:G	1.52928e-06	-1.3565	-0.779222	2.07427e-05	-1.52539	-0.951291	5.75512e-05	-1.52598	-0.750896
48586538	chr19:48586538:T:C	8.69347e-07	-1.26035	-1.44019	1.2198e-05	-1.55389	-1.45371	2.85188e-05	-1.55387	-1.42512
48586675	chr19:48586675:C:G	1.49686e-06	-1.39049	-0.766661	2.07222e-05	-1.5371	-0.940566	5.76028e-05	-1.53755	-0.738425
48587041	chr19:48587041:G:A	7.4095e-05	-1.90776e-10	1.74483	0.00149326	-1.90776e-10	1.79984	0.00410938	-1.90776e-10	1.99148
48587049	chr19:48587049:T:C	3.44074e-06	-1.50701	0.182174	5.18355e-05	-1.54973	-0.0110663	0.000160401	-1.54947	0.297598
48587091	chr19:48587091:A:G	3.63235e-06	-1.47984	0.209196	5.31404e-05	-1.55398	0.0180471	0.000164189	-1.55393	0.325396
48587725	chr19:48587725:T:C	0.000118765	-1.12684	3.34347	0.00150575	-1.2383	3.04647	0.00569861	-1.23213	3.55056
48587754	chr19:48587754:G:A	6.62305e-05	-1.37773	3.01035	0.001535	-1.49477	3.32218	0.00326859	-1.49487	3.25744
48588258	chr19:48588258:C:A	9.19411e-06	-1.90776e-10	-0.341958	0.000180119	-1.90776e-10	-0.315256	0.000392955	-1.90776e-10	-0.355855
48588487	chr19:48588487:G:A	2.85199e-06	-1.90776e-10	-1.5125	5.4634e-05	-1.90776e-10	-1.50822	0.000124099	-1.90776e-10	-1.50847
48588496	chr19:48588496:A:G	2.93179e-06	-1.90776e-10	-1.48491	5.52797e-05	-1.90776e-10	-1.49647	0.000126679	-1.90776e-10	-1.48789
48588500	chr19:48588500:A:G	2.94067e-06	-1.90776e-10	-1.48188	5.54374e-05	-1.90776e-10	-1.49362	0.000127046	-1.90776e-10	-1.485
48588507	chr19:48588507:C:T	3.74051e-06	-1.90776e-10	-1.2413	7.59664e-05	-1.90776e-10	-1.17858	0.000165871	-1.90776e-10	-1.21834
48588603	chr19:48588603:AAC:A	5.48324e-06	-1.90776e-10	-0.858824	0.000115249	-1.90776e-10	-0.761774	0.000246448	-1.90776e-10	-0.822401
48588605	chr19:48588605:C:T	2.85989e-06	-1.90776e-10	-1.50974	5.51386e-05	-1.90776e-10	-1.49902	0.000124214	-1.90776e-10	-1.50755
48588609	chr19:48588609:TA:T	5.48324e-06	-1.90776e-10	-0.858824	0.000115249	-1.90776e-10	-0.761774	0.000246448	-1.90776e-10	-0.822401
48588637	chr19:48588637:C:T	2.85546e-06	-1.90776e-10	-1.51129	5.47274e-05	-1.90776e-10	-1.50651	0.00012437	-1.90776e-10	-1.50629
48588683	chr19:48588683:G:A	4.19202e-06	-1.90776e-10	-1.12734	8.56721e-05	-1.90776e-10	-1.05835	0.000186353	-1.90776e-10	-1.10191
48588855	chr19:48588855:G:A	2.68851e-06	-0.874633	-0.6969	3.54019e-05	-1.35648	-0.585628	7.10884e-05	-1.3528	-0.712825
48588977	chr19:48588977:C:A	6.42682e-07	-1.4979	-1.50472	1.20431e-05	-1.54608	-1.4743	2.67006e-05	-1.54655	-1.49831
48589173	chr19:48589173:A:G	9.55747e-07	-1.20753	-1.39825	1.26726e-05	-1.55327	-1.41615	3.06593e-05	-1.55333	-1.35328
48589234	chr19:48589234:T:C	7.62196e-07	-1.54356	-1.28852	1.3685e-05	-1.55355	-1.33903	3.07394e-05	-1.55348	-1.35052
48589280	chr19:48589280:A:C	7.05498e-06	-1.90776e-10	-0.606787	0.000114865	-1.90776e-10	-0.765119	0.000278676	-1.90776e-10	-0.699498
48589294	chr19:48589294:G:A	0.000125294	0.847817	1.42232	0.00085589	-0.40363	1.6469	0.00145467	-0.393849	1.34683
48589644	chr19:48589644:A:G	8.0131e-06	-1.90776e-10	-0.479442	0.000152268	-1.90776e-10	-0.483228	0.000363374	-1.90776e-10	-0.434117
48589974	chr19:48589974:TTTTC:T	2.8554e-06	-1.90776e-10	-1.51131	5.4336e-05	-1.90776e-10	-1.51369	0.000123454	-1.90776e-10	-1.51368
48590153	chr19:48590153:A:C	2.79908e-06	-1.53123	-9.17177e-10	5.37011e-05	-1.52544	-9.17177e-10	0.000122078	-1.52489	-9.17177e-10
48590368	chr19:48590368:G:A	2.86631e-06	-1.90776e-10	-1.50749	5.44505e-05	-1.90776e-10	-1.51158	0.00012367	-1.90776e-10	-1.51193
48590394	chr19:48590394:G:T	1.25925e-06	-1.39649	-0.933522	1.81102e-05	-1.55391	-1.05849	3.66899e-05	-1.55392	-1.17313
48590590	chr19:48590590:A:G	4.38726e-06	-1.90776e-10	-1.08182	0.000105348	-1.90776e-10	-0.851608	0.000155522	-1.90776e-10	-1.28276
48590838	chr19:48590838:GTTTA:G	1.30901e-06	-1.05863	-1.23262	4.35894e-05	-0.497411	-1.23665	0.000105244	-0.492915	-1.18036
48591213	chr19:48591213:T:C	1.50108e-06	-0.924676	-1.22966	5.13668e-05	-0.355602	-1.21428	0.000125127	-0.350396	-1.14982
48591513	chr19:48591513:G:A	2.87645e-06	-1.90776e-10	-1.50396	5.45819e-05	-1.90776e-10	-1.50917	0.000123941	-1.90776e-10	-1.50974
48591599	chr19:48591599:C:T	1.75989e-05	0.307318	-9.17177e-10	0.000103831	-0.866112	-9.17177e-10	0.000237062	-0.861228	-9.17177e-10
48591918	chr19:48591918:G:A	5.28945e-06	-1.90776e-10	-0.894807	0.000116158	-1.90776e-10	-0.753922	0.000251587	-1.90776e-10	-0.80176
48592206	chr19:48592206:G:C	1.09317e-06	-1.36633	-1.10511	1.50398e-05	-1.55371	-1.24446	3.22271e-05	-1.55369	-1.30305
48592518	chr19:48592518:C:A	1.41903e-06	-0.871629	-1.33892	1.57242e-05	-1.52068	-1.233	3.39156e-05	-1.51982	-1.28585
48592614	chr19:48592614:G:A	1.57689e-06	-0.734892	-1.37017	1.5597e-05	-1.48579	-1.27601	3.39146e-05	-1.48458	-1.32113
48592641	chr19:48592641:G:A	3.17387e-06	-1.90776e-10	-1.40557	6.85828e-05	-1.90776e-10	-1.28083	0.000154412	-1.90776e-10	-1.28992
48592651	chr19:48592651:C:T	3.16211e-06	-1.90776e-10	-1.40928	6.24094e-05	-1.90776e-10	-1.37516	0.000138759	-1.90776e-10	-1.39681
48592741	chr19:48592741:C:T	4.14561e-06	-1.90776e-10	-1.13847	7.73425e-05	-1.90776e-10	-1.16063	0.000185771	-1.90776e-10	-1.10503
48592808	chr19:48592808:C:T	1.17244e-06	-1.17622	-1.22522	1.42597e-05	-1.5132	-1.33824	3.09137e-05	-1.51304	-1.38531
48592910	chr19:48592910:G:A	1.69457e-05	0.269492	-9.17177e-10	0.000100559	-0.898132	-9.17177e-10	0.000229544	-0.893456	-9.17177e-10
48593054	chr19:48593054:G:A	1.70344e-05	0.214083	0.0606304	0.000102941	-0.929649	0.0549346	0.000209574	-0.925081	-0.0593907
48593594	chr19:48593594:C:T	3.97278e-06	0.174142	-1.3552	3.22347e-05	-0.681319	-1.35451	6.58944e-05	-0.678231	-1.46326
48593641	chr19:48593641:T:A	2.1912e-05	1.03641	-0.509896	6.84887e-05	-0.819061	-0.463143	0.000134013	-0.81487	-0.616747
48593869	chr19:48593869:G:A	9.6675e-07	-1.10868	-1.48566	1.246e-05	-1.47345	-1.5129	2.8316e-05	-1.47308	-1.51304
48593983	chr19:48593983:G:T	2.75621e-06	-1.54667	-9.17177e-10	5.24476e-05	-1.54906	-9.17177e-10	0.000119159	-1.54909	-9.17177e-10
48593997	chr19:48593997:G:A	2.91542e-06	0.0111443	-1.50165	2.7217e-05	-0.695477	-1.50955	6.1899e-05	-0.691902	-1.51214
48594406	chr19:48594406:C:T	1.08246e-06	-1.00239	-1.4789	1.18975e-05	-1.54768	-1.48487	2.65748e-05	-1.54806	-1.50153
48594630	chr19:48594630:A:T	7.15933e-07	-1.51615	-1.37854	2.15079e-05	-1.08213	-1.35833	5.14784e-05	-1.08047	-1.30792
48594692	chr19:48594692:C:T	1.24167e-06	-0.973326	-1.37074	1.29873e-05	-1.55029	-1.39462	2.86138e-05	-1.55058	-1.42508
48594902	chr19:48594902:CCAG:C	6.81228e-07	-1.44899	-1.49539	1.23673e-05	-1.48219	-1.51162	2.91435e-05	-1.48179	-1.47553
48595099	chr19:48595099:A:G	1.662e-06	-0.622128	-1.43037	1.72883e-05	-1.17509	-1.48376	3.85832e-05	-1.17402	-1.50271
48595154	chr19:48595154:T:C	4.40945e-06	-1.90776e-10	-1.07677	9.39635e-05	-1.90776e-10	-0.965967	0.000203242	-1.90776e-10	-1.01515
48595305	chr19:48595305:CA:C	7.02054e-07	-1.42592	-1.48835	1.21944e-05	-1.49933	-1.50857	2.89403e-05	-1.49898	-1.46534
48595518	chr19:48595518:C:T	6.95485e-07	-1.43604	-1.48763	1.22928e-05	-1.49245	-1.50741	2.91802e-05	-1.49207	-1.46399
48595522	chr19:48595522:C:T	1.65316e-06	-0.633243	-1.42459	1.72809e-05	-1.17914	-1.48013	3.85078e-05	-1.17812	-1.50057
48595594	chr19:48595594:CAGA:C	3.00415e-06	-1.46053	-9.17177e-10	5.32364e-05	-1.53413	-9.17177e-10	0.000120992	-1.53382	-9.17177e-10
48595749	chr19:48595749:A:C	7.86216e-07	-1.28904	-1.51201	1.1571e-05	-1.54939	-1.51098	2.63591e-05	-1.54928	-1.50845
48595933	chr19:48595933:A:G	6.80218e-07	-1.43349	-1.51237	1.29435e-05	-1.48847	-1.45981	2.79789e-05	-1.48804	-1.51006
48596124	chr19:48596124:A:G	6.09529e-07	-1.54189	-1.5137	1.66097e-05	-1.19009	-1.50879	3.80227e-05	-1.18863	-1.50273
48596190	chr19:48596190:G:A	2.97804e-06	-1.90776e-10	-1.46925	6.48313e-05	-1.90776e-10	-1.33708	0.000144153	-1.90776e-10	-1.35867
48596234	chr19:48596234:T:C	7.11495e-07	-1.38829	-1.51262	1.2289e-05	-1.51498	-1.48519	2.71471e-05	-1.51466	-1.51362
48596698	chr19:48596698:C:T	1.04069e-06	-1.16367	-1.35697	1.41924e-05	-1.51258	-1.34358	3.04604e-05	-1.51356	-1.39956
48596922	chr19:48596922:G:A	3.21866e-06	-1.90776e-10	-1.39155	5.93037e-05	-1.90776e-10	-1.4262	0.000134017	-1.90776e-10	-1.43159
48597395	chr19:48597395:T:TTGCAG	5.5459e-06	-0.159507	-0.687955	4.33621e-05	-0.934469	-0.804818	9.83669e-05	-0.933007	-0.807839
48597406	chr19:48597406:C:T	6.84527e-07	-1.44942	-1.49013	1.26905e-05	-1.47601	-1.49201	2.83611e-05	-1.47556	-1.50897
48597446	chr19:48597446:T:C	6.08108e-07	-1.54577	-1.51215	1.70161e-05	-1.22658	-1.44813	3.6314e-05	-1.2253	-1.51205
48598079	chr19:48598079:A:G	3.38018e-06	-1.90776e-10	-1.34259	5.83439e-05	-1.90776e-10	-1.44252	0.000134313	-1.90776e-10	-1.42938
48598145	chr19:48598145:C:T	3.86627e-06	-1.90776e-10	-1.20823	8.10126e-05	-1.90776e-10	-1.11427	0.000176447	-1.90776e-10	-1.15653
48598320	chr19:48598320:C:T	1.87818e-06	-0.526634	-1.40358	1.96975e-05	-1.14335	-1.38503	4.35174e-05	-1.14082	-1.41557
48598417	chr19:48598417:C:T	2.80547e-06	-1.52895	-9.17177e-10	5.82928e-05	-1.44339	-9.17177e-10	0.000132533	-1.44271	-9.17177e-10
48598570	chr19:48598570:C:T	1.37202e-06	-1.54748	-0.696754	2.66966e-05	-1.44849	-0.77585	5.75803e-05	-1.44891	-0.82746
48598699	chr19:48598699:C:T	3.16095e-06	0.0992853	-1.50893	1.34161e-05	-1.40503	-1.50739	3.03874e-05	-1.40306	-1.51246
48598733	chr19:48598733:G:A	1.19011e-06	-0.903584	-1.48289	1.73048e-05	-1.34193	-1.31597	3.56352e-05	-1.34117	-1.41505
48599142	chr19:48599142:C:T	3.87069e-06	-0.0771039	-1.12998	1.48397e-05	-1.55411	-1.25746	3.55222e-05	-1.55413	-1.20526
48599342	chr19:48599342:C:T	5.5545e-06	-0.845913	-9.17177e-10	7.53578e-05	-1.18663	-9.17177e-10	0.000171361	-1.18578	-9.17177e-10
48599475	chr19:48599475:C:A	2.59054e-05	0.693931	-9.17177e-10	0.000267292	0.0794694	-9.17177e-10	0.00061012	0.084106	-9.17177e-10
48599525	chr19:48599525:G:A	2.80864e-06	-0.0194932	-1.50833	1.2872e-05	-1.44112	-1.5127	2.94808e-05	-1.43941	-1.5064
48599557	chr19:48599557:G:A	1.57849e-06	-0.630521	-1.47353	1.818e-05	-1.16162	-1.44693	3.97311e-05	-1.16056	-1.48685
48599986	chr19:48599986:C:T	9.30544e-07	-1.20634	-1.42616	1.3155e-05	-1.49791	-1.43417	2.89436e-05	-1.49904	-1.46516
48600107	chr19:48600107:G:C	3.14845e-06	-1.90776e-10	-1.41361	6.33854e-05	-1.90776e-10	-1.35964	0.00014607	-1.90776e-10	-1.34546
48600190	chr19:48600190:C:T	0.000439422	4.68189	-1.15695	1.8959e-05	-1.08601	-1.48059	4.60739e-05	-1.08065	-1.41866
48600262	chr19:48600262:C:T	3.80943e-06	-1.90776e-10	-1.22304	6.88397e-05	-1.90776e-10	-1.27709	0.00015899	-1.90776e-10	-1.26071
48600448	chr19:48600448:G:A	3.30432e-06	-1.90776e-10	-1.36529	5.66475e-05	-1.90776e-10	-1.47203	0.00013085	-1.90776e-10	-1.4555
48600480	chr19:48600480:C:T	1.01558e-06	-1.04526	-1.49981	1.31188e-05	-1.42241	-1.51242	2.98748e-05	-1.42181	-1.51072
48600514	chr19:48600514:G:A	6.52716e-07	-1.55176	-1.43538	1.6943e-05	-1.26256	-1.41646	3.99276e-05	-1.26126	-1.38122
48601051	chr19:48601051:C:T	0.000556926	5.00249	-1.24057	2.06771e-05	-0.992707	-1.48714	5.03189e-05	-0.986864	-1.42431
48601209	chr19:48601209:C:T	3.23616e-06	-1.90776e-10	-1.38613	5.68744e-05	-1.90776e-10	-1.46803	0.000130714	-1.90776e-10	-1.45654
48601482	chr19:48601482:C:T	1.9748e-05	0.835987	-0.413457	0.000112182	-0.191386	-0.597361	0.000270494	-0.189193	-0.540108
48601634	chr19:48601634:G:A	3.66328e-06	-1.90776e-10	-1.26216	9.19803e-05	-1.90776e-10	-0.987298	0.000180799	-1.90776e-10	-1.13216
48601638	chr19:48601638:G:A	5.68813e-06	-1.90776e-10	-0.82214	0.000366335	-1.90776e-10	0.394676	0.00021701	-1.90776e-10	-0.949608
48601869	chr19:48601869:C:T	7.6623e-07	-1.3131	-1.51369	1.17221e-05	-1.53913	-1.50827	2.64948e-05	-1.53886	-1.51374
48602154	chr19:48602154:AAAAAAAAAAAAT:A	2.85091e-06	-1.90776e-10	-1.51288	5.45323e-05	-1.90776e-10	-1.51008	0.000123823	-1.90776e-10	-1.5107
48602879	chr19:48602879:C:T	1.12603e-06	-1.2954	-1.14642	1.65212e-05	-1.54424	-1.15998	3.75441e-05	-1.54411	-1.15993
48602942	chr19:48602942:C:G	1.30611e-06	-0.819421	-1.47405	2.49875e-05	-0.955604	-1.33489	4.8786e-05	-0.954874	-1.48723
48603015	chr19:48603015:C:A	3.18115e-06	-1.90776e-10	-1.40328	6.39207e-05	-1.90776e-10	-1.35123	0.000147156	-1.90776e-10	-1.33806
48603738	chr19:48603738:G:A	1.4569e-06	-1.37119	-0.813018	1.96277e-05	-1.54456	-0.98737	4.08741e-05	-1.54484	-1.07421
48603803	chr19:48603803:G:A	1.34525e-05	-1.90776e-10	0.038645	0.000644201	-1.90776e-10	0.959138	0.000689306	-1.90776e-10	0.206136
48604086	chr19:48604086:G:A	2.89951e-06	-1.90776e-10	-1.49598	5.43826e-05	-1.90776e-10	-1.51283	0.000123645	-1.90776e-10	-1.51214
48604155	chr19:48604155:G:A	2.84968e-06	-1.90776e-10	-1.51331	5.49824e-05	-1.90776e-10	-1.50186	0.000123923	-1.90776e-10	-1.50989
48604191	chr19:48604191:C:G	7.40111e-06	-1.90776e-10	-0.55889	0.000194966	-1.90776e-10	-0.236046	0.000434166	-1.90776e-10	-0.256122
48604812	chr19:48604812:G:A	3.96945e-06	-1.90776e-10	-1.18189	8.40827e-05	-1.90776e-10	-1.07707	0.000182494	-1.90776e-10	-1.12283
48605239	chr19:48605239:C:T	2.50896e-05	-1.90776e-10	0.661933	0.00147948	-1.90776e-10	1.79058	0.00134819	-1.90776e-10	0.876967
48605385	chr19:48605385:C:A	2.19709e-06	-0.479665	-1.29372	1.60158e-05	-1.44764	-1.28766	3.81849e-05	-1.44598	-1.24113
48605389	chr19:48605389:A:G	3.63835e-06	-1.90776e-10	-1.26899	8.62711e-05	-1.90776e-10	-1.05138	0.000188004	-1.90776e-10	-1.09309
48605515	chr19:48605515:C:A	3.25147e-06	-1.90776e-10	-1.38141	5.91014e-05	-1.90776e-10	-1.42962	0.000134147	-1.90776e-10	-1.43062
48606453	chr19:48606453:A:ACTTTC	7.91391e-05	2.93227	-1.12158	3.27816e-05	-0.747092	-1.27191	8.09669e-05	-0.740164	-1.19534
48606539	chr19:48606539:A:G	7.92242e-06	-1.90776e-10	-0.490824	0.000602017	-1.90776e-10	0.891413	0.000300282	-1.90776e-10	-0.624826
48607015	chr19:48607015:C:G	3.38203e-06	-1.90776e-10	-1.34205	6.07839e-05	-1.90776e-10	-1.40155	0.000137756	-1.90776e-10	-1.40407
48607347	chr19:48607347:G:A	3.81165e-06	-1.90776e-10	-1.22246	7.76502e-05	-1.90776e-10	-1.15666	0.000172432	-1.90776e-10	-1.17955
48607965	chr19:48607965:C:T	2.88663e-06	-1.90776e-10	-1.50043	5.52117e-05	-1.90776e-10	-1.4977	0.000125617	-1.90776e-10	-1.49631
48607980	chr19:48607980:A:G	4.26356e-06	-1.90776e-10	-1.11042	0.000109716	-1.90776e-10	-0.81098	0.000231903	-1.90776e-10	-0.883228
48608926	chr19:48608926:T:G	4.50374e-06	-1.90776e-10	-1.05561	7.75189e-05	-1.90776e-10	-1.15835	0.000178616	-1.90776e-10	-1.14431
48608979	chr19:48608979:T:C	3.33071e-06	-1.90776e-10	-1.35734	6.53612e-05	-1.90776e-10	-1.32894	0.000147906	-1.90776e-10	-1.33297
48609038	chr19:48609038:T:C	2.15542e-06	-0.757143	-1.03539	1.67504e-05	-1.42775	-1.2627	3.65959e-05	-1.42676	-1.30286
48609042	chr19:48609042:G:A	1.89076e-06	-1.23435	-0.689188	6.94488e-05	-0.557735	-0.710548	0.000174677	-0.559863	-0.606746
48609348	chr19:48609348:G:A	1.09185e-06	-1.04433	-1.42832	1.283e-05	-1.55358	-1.4035	2.80729e-05	-1.5537	-1.44104
48609360	chr19:48609360:C:T	3.17545e-06	-1.40507	-9.17177e-10	8.42788e-05	-1.07474	-9.17177e-10	0.000190731	-1.07869	-9.17177e-10
48609726	chr19:48609726:A:C	1.93941e-06	-0.826431	-1.0717	1.58543e-05	-1.45479	-1.29064	3.47502e-05	-1.45391	-1.32746
48609736	chr19:48609736:G:A	1.17558e-06	-0.922411	-1.47634	1.20242e-05	-1.54644	-1.47551	2.79679e-05	-1.54599	-1.4525
48609772	chr19:48609772:G:C	1.99327e-06	-0.76948	-1.10126	1.59023e-05	-1.43325	-1.30916	3.48615e-05	-1.43227	-1.34589
48609846	chr19:48609846:G:A	4.0222e-06	-1.90776e-10	-1.16869	0.00010131	-1.90776e-10	-0.890689	0.00021473	-1.90776e-10	-0.960166
48610204	chr19:48610204:G:C	2.85278e-06	-1.90776e-10	-1.51223	5.43785e-05	-1.90776e-10	-1.5129	0.00012351	-1.90776e-10	-1.51323
48610979	chr19:48610979:T:G	0.00151625	5.86395	-1.10048	2.48285e-05	-0.864124	-1.43276	6.21233e-05	-0.858153	-1.34228
48611152	chr19:48611152:T:C	6.58009e-06	-1.90776e-10	-0.676472	0.000137504	-1.90776e-10	-0.585219	0.000309883	-1.90776e-10	-0.593354
48611191	chr19:48611191:C:T	3.81252e-05	2.55564	-1.47529	0.000155993	1.0004	-1.45946	0.000339007	1.00697	-1.51049
48611216	chr19:48611216:T:C	7.89042e-07	-1.28372	-1.51373	1.17362e-05	-1.5342	-1.512	2.66152e-05	-1.53485	-1.51322
48611222	chr19:48611222:T:G	4.307e-06	0.0398217	-1.1401	1.62976e-05	-1.43992	-1.27794	3.43576e-05	-1.43797	-1.35476
48611956	chr19:48611956:C:T	2.98382e-06	-1.90776e-10	-1.46732	5.66669e-05	-1.90776e-10	-1.47168	0.000130058	-1.90776e-10	-1.46157
48612183	chr19:48612183:C:T	1.82614e-06	-0.967517	-0.990798	1.52074e-05	-1.52233	-1.26476	3.44884e-05	-1.52174	-1.26719
48612420	chr19:48612420:A:T	5.07694e-06	0.0434516	-0.979264	1.71405e-05	-1.46366	-1.20376	3.72409e-05	-1.46182	-1.25032
48612517	chr19:48612517:T:G	8.74746e-07	-1.51303	-1.18132	2.57949e-05	-1.07641	-1.18228	6.34471e-05	-1.07425	-1.10509
48612634	chr19:48612634:C:T	3.44867e-06	-1.90776e-10	-1.32253	7.04442e-05	-1.90776e-10	-1.25405	0.000152755	-1.90776e-10	-1.30072
48612657	chr19:48612657:C:T	2.86244e-06	-1.90776e-10	-1.50885	5.49629e-05	-1.90776e-10	-1.50221	0.000124539	-1.90776e-10	-1.50493
48612661	chr19:48612661:CAA:C	4.81011e-06	0.0296957	-1.0195	1.69698e-05	-1.45004	-1.2274	3.69741e-05	-1.44811	-1.27122
48613102	chr19:48613102:T:C	8.42781e-05	3.16173	-1.28813	4.29678e-05	-0.343521	-1.4049	0.000105062	-0.335265	-1.33973
48613181	chr19:48613181:A:G	7.01204e-06	0.351554	-0.964447	1.95949e-05	-1.36177	-1.17184	4.25016e-05	-1.35913	-1.22087
48613298	chr19:48613298:A:G	0.000349537	4.67767	-1.38159	2.77125e-05	-0.673802	-1.51319	6.39904e-05	-0.671581	-1.49924
48613599	chr19:48613599:A:G	2.87007e-06	-1.90776e-10	-1.50618	5.43351e-05	-1.90776e-10	-1.5137	0.000123705	-1.90776e-10	-1.51165
48613655	chr19:48613655:T:C	3.54603e-06	-1.29469	-9.17177e-10	5.91808e-05	-1.42828	-9.17177e-10	0.000134704	-1.42647	-9.17177e-10
48613847	chr19:48613847:C:T	5.73789e-06	0.254817	-1.06825	1.74639e-05	-1.39204	-1.2567	3.82297e-05	-1.38963	-1.29631
48614441	chr19:48614441:C:T	3.31325e-06	-1.90776e-10	-1.36259	7.90363e-05	-1.90776e-10	-1.13897	0.000164124	-1.90776e-10	-1.22893
48614858	chr19:48614858:G:A	1.06737e-05	-1.90776e-10	-0.192738	0.00022341	-1.90776e-10	-0.0998649	0.000573645	-1.90776e-10	0.0224609
48615114	chr19:48615114:G:A	2.63723e-06	-0.138445	-1.45235	2.14974e-05	-0.934599	-1.50634	4.94143e-05	-0.931856	-1.49745
48615134	chr19:48615134:C:T	7.08587e-06	-1.90776e-10	-0.602418	0.000506409	-1.90776e-10	0.718472	0.00027158	-1.90776e-10	-0.725294
48617177	chr19:48617177:C:T	2.61142e-06	-0.575934	-1.02469	1.68562e-05	-1.40195	-1.2822	3.82269e-05	-1.40065	-1.28536
48618417	chr19:48618417:G:A	2.87943e-06	-1.90776e-10	-1.50293	5.44371e-05	-1.90776e-10	-1.51183	0.000123475	-1.90776e-10	-1.51351
48618531	chr19:48618531:T:C	9.24928e-06	0.515805	-0.851779	9.28453e-05	-0.525088	-0.452851	0.00013668	-0.521303	-0.890603
48618792	chr19:48618792:T:C	1.00526e-05	0.570166	-0.822853	0.000100293	-0.486502	-0.414276	0.000146157	-0.482647	-0.862219
48618991	chr19:48618991:T:C	3.49124e-05	2.36841	-1.37609	2.79278e-05	-0.715891	-1.46336	6.69049e-05	-0.709503	-1.41677
48619017	chr19:48619017:G:A	8.87298e-06	-1.90776e-10	-0.37751	0.000718514	-1.90776e-10	1.06831	0.000335149	-1.90776e-10	-0.514973
48620381	chr19:48620381:T:G	6.07723e-06	-1.90776e-10	-0.755972	0.0001086	-1.90776e-10	-0.821199	0.000236048	-1.90776e-10	-0.865515
48621808	chr19:48621808:T:A	6.98683e-06	-1.90776e-10	-0.616494	8.83739e-05	-1.90776e-10	-1.0273	0.000253702	-1.90776e-10	-0.79339
48621992	chr19:48621992:A:G	9.20436e-06	1.10579	-1.44663	2.43002e-05	-0.854518	-1.46387	5.3801e-05	-0.849171	-1.49509
48622026	chr19:48622026:T:C	9.37808e-06	1.13698	-1.45913	5.69428e-05	-0.00102573	-1.4658	0.000125088	0.00374301	-1.50428
48622275	chr19:48622275:A:T	3.83107e-06	0.205557	-1.42293	2.72728e-05	-0.702077	-1.50091	6.31244e-05	-0.698744	-1.4857
48622766	chr19:48622766:T:TG	3.4735e-06	-1.90776e-10	-1.31536	7.92679e-05	-1.90776e-10	-1.13604	0.000172937	-1.90776e-10	-1.17662
48622994	chr19:48622994:C:T	3.22308e-06	-1.90776e-10	-1.39018	7.94506e-05	-1.90776e-10	-1.13374	0.000162636	-1.90776e-10	-1.23804
48623105	chr19:48623105:G:A	3.12235e-06	-1.90776e-10	-1.42193	7.45934e-05	-1.90776e-10	-1.19682	0.000154413	-1.90776e-10	-1.28992
48624233	chr19:48624233:C:T	6.02631e-05	2.82201	-1.28381	3.65746e-05	-0.505961	-1.40356	8.90841e-05	-0.498325	-1.34164
48624496	chr19:48624496:G:C	3.11497e-06	-1.90776e-10	-1.4243	6.1894e-05	-1.90776e-10	-1.38345	0.00014319	-1.90776e-10	-1.36538
48625185	chr19:48625185:A:C	3.12011e-06	-1.90776e-10	-1.42265	6.43244e-05	-1.90776e-10	-1.34493	0.000143243	-1.90776e-10	-1.365
48625515	chr19:48625515:T:C	2.99807e-06	-1.90776e-10	-1.46255	6.96865e-05	-1.90776e-10	-1.26487	0.000145715	-1.90776e-10	-1.3479
48625687	chr19:48625687:C:T	3.69748e-06	-1.90776e-10	-1.25287	6.49933e-05	-1.90776e-10	-1.33459	0.000143917	-1.90776e-10	-1.36031
48626296	chr19:48626296:G:A	3.74384e-06	-1.90776e-10	-1.24041	7.84307e-05	-1.90776e-10	-1.14666	0.000173532	-1.90776e-10	-1.17319
48626534	chr19:48626534:A:G	3.94822e-06	0.161574	-1.34883	1.7763e-05	-1.25602	-1.37574	3.85061e-05	-1.25247	-1.42626
48626602	chr19:48626602:G:A	4.46834e-06	-0.953736	-0.109768	3.36812e-05	-1.52348	-0.468458	6.81182e-05	-1.52288	-0.585422
48627315	chr19:48627315:A:G	9.50487e-06	-1.90776e-10	-0.308717	0.000188256	-1.90776e-10	-0.271072	0.000415668	-1.90776e-10	-0.299663
48627460	chr19:48627460:A:T	3.03202e-06	-1.90776e-10	-1.45129	7.13911e-05	-1.90776e-10	-1.2407	0.000148609	-1.90776e-10	-1.32823
48628060	chr19:48628060:G:T	2.18514e-05	-1.90776e-10	0.523742	0.000340575	-1.90776e-10	0.321762	0.000772302	-1.90776e-10	0.319826
48629377	chr19:48629377:G:A	7.83729e-07	-1.42489	-1.37932	1.30416e-05	-1.55136	-1.38937	2.87344e-05	-1.55149	-1.41996
48629389	chr19:48629389:G:A	3.12133e-06	-1.90776e-10	-1.42226	7.51354e-05	-1.90776e-10	-1.18958	0.000155551	-1.90776e-10	-1.28258
48630504	chr19:48630504:C:T	3.38059e-06	0.140292	-1.48276	2.12683e-05	-0.939457	-1.5122	4.87555e-05	-0.934937	-1.50779
48630903	chr19:48630903:C:T	3.58792e-06	-1.28295	-9.17177e-10	6.51784e-05	-1.33175	-9.17177e-10	0.000148266	-1.33054	-9.17177e-10
48631114	chr19:48631114:A:G	3.05245e-06	-1.90776e-10	-1.44458	7.20484e-05	-1.90776e-10	-1.23153	0.000150061	-1.90776e-10	-1.31851
48631272	chr19:48631272:A:C	3.04981e-06	-1.90776e-10	-1.44544	6.1638e-05	-1.90776e-10	-1.38759	0.000138849	-1.90776e-10	-1.39616
48631299	chr19:48631299:G:A	5.70474e-06	-1.90776e-10	-0.819224	7.68887e-05	-1.90776e-10	-1.16651	0.000212845	-1.90776e-10	-0.968987
48631467	chr19:48631467:C:T	4.7701e-06	-0.998153	-9.17177e-10	7.32632e-05	-1.21481	-9.17177e-10	0.000166655	-1.21363	-9.17177e-10
48631993	chr19:48631993:C:T	3.04218e-06	-1.90776e-10	-1.44794	7.15379e-05	-1.90776e-10	-1.23865	0.000149156	-1.90776e-10	-1.32455
48632285	chr19:48632285:T:C	7.32317e-06	0.812299	-1.38178	2.01455e-05	-1.10199	-1.4039	4.39717e-05	-1.09699	-1.44902
48632533	chr19:48632533:A:G	8.87218e-06	1.05002	-1.42762	4.32138e-05	-0.298699	-1.44401	9.40733e-05	-0.292089	-1.49339
48633129	chr19:48633129:T:C	2.85028e-06	-1.90776e-10	-1.5131	5.43881e-05	-1.90776e-10	-1.51273	0.00012345	-1.90776e-10	-1.51371
48633258	chr19:48633258:T:C	6.19393e-05	2.76859	-1.20296	3.25194e-05	-0.669309	-1.35773	7.94068e-05	-0.661435	-1.29353
48633394	chr19:48633394:G:A	5.6173e-06	0.297208	-1.13188	4.54352e-05	-0.868407	-0.824178	7.4735e-05	-0.863524	-1.15208
48634322	chr19:48634322:GCA:G	1.31467e-05	0.0156527	-9.17177e-10	0.000116484	-0.751123	-9.17177e-10	0.00026616	-0.745453	-9.17177e-10
48635029	chr19:48635029:C:G	6.64276e-05	2.86525	-1.22965	3.33456e-05	-0.625418	-1.37653	8.09888e-05	-0.617379	-1.31786
48636583	chr19:48636583:A:AGGAG	9.06879e-07	-1.192	-1.46626	1.20714e-05	-1.55024	-1.4678	2.82371e-05	-1.55053	-1.43838
48636678	chr19:48636678:G:C	3.0484e-06	-1.90776e-10	-1.4459	7.18474e-05	-1.90776e-10	-1.23433	0.000149718	-1.90776e-10	-1.3208
48637344	chr19:48637344:C:T	3.46993e-06	-1.90776e-10	-1.31639	6.04229e-05	-1.90776e-10	-1.4075	0.000140738	-1.90776e-10	-1.38265
48637552	chr19:48637552:A:C	4.15261e-06	0.0174994	-1.15428	1.47109e-05	-1.46209	-1.35819	3.25271e-05	-1.46027	-1.3872
48638149	chr19:48638149:AAGAC:A	0.000102425	3.43144	-1.36283	4.04682e-05	-0.331919	-1.47644	9.67969e-05	-0.322741	-1.43419
48638275	chr19:48638275:T:C	2.95253e-06	-0.616184	-0.861673	1.87384e-05	-1.41746	-1.16084	4.20611e-05	-1.41624	-1.17418
48639768	chr19:48639768:T:C	3.34839e-06	-0.660081	-0.691959	2.09874e-05	-1.43365	-1.0313	4.685e-05	-1.4325	-1.0501
48640467	chr19:48640467:C:T	9.41406e-06	1.05051	-1.36883	4.52499e-05	-0.301127	-1.39555	9.69725e-05	-0.294523	-1.4606
48640625	chr19:48640625:C:T	2.97462e-06	-1.90776e-10	-1.4704	5.55217e-05	-1.90776e-10	-1.4921	0.00012605	-1.90776e-10	-1.49287
48640990	chr19:48640990:T:G	4.13719e-06	-1.90776e-10	-1.1405	7.57752e-05	-1.90776e-10	-1.1811	0.000171385	-1.90776e-10	-1.18564
48641677	chr19:48641677:T:C	1.05998e-05	1.0214	-1.22109	5.07248e-05	-0.319113	-1.26334	0.000104862	-0.312576	-1.36433
48642256	chr19:48642256:C:T	6.05142e-05	2.72546	-1.1831	3.16389e-05	-0.69581	-1.35868	7.71924e-05	-0.688097	-1.29515
48642355	chr19:48642355:T:C	2.90345e-06	-1.90776e-10	-1.49462	5.44106e-05	-1.90776e-10	-1.51231	0.000123447	-1.90776e-10	-1.51374
48642611	chr19:48642611:TAGG:T	0.000427587	4.44702	-0.949378	1.68294e-05	-1.28511	-1.40064	4.17645e-05	-1.28144	-1.31606
48643273	chr19:48643273:G:T	2.79871e-06	-1.53136	-9.17177e-10	5.93676e-05	-1.42513	-9.17177e-10	0.000134892	-1.42507	-9.17177e-10
48643437	chr19:48643437:TA:T	8.07131e-06	0.896404	-1.36861	4.31499e-05	-0.348573	-1.39562	9.24509e-05	-0.342709	-1.46016
48643697	chr19:48643697:C:T	8.88326e-06	-1.90776e-10	-0.376353	0.00071539	-1.90776e-10	1.06395	0.000339829	-1.90776e-10	-0.501106
48644237	chr19:48644237:G:C	3.45584e-06	0.143903	-1.46436	2.13513e-05	-0.93739	-1.51037	4.9106e-05	-0.932915	-1.50265
48644846	chr19:48644846:C:T	7.04003e-06	-1.90776e-10	-0.608909	0.000505057	-1.90776e-10	0.715798	0.000271015	-1.90776e-10	-0.727374
48644886	chr19:48644886:C:T	1.32243e-06	-0.84333	-1.43772	1.26762e-05	-1.53086	-1.43829	2.98952e-05	-1.53009	-1.40176
48645239	chr19:48645239:G:A	3.20468e-06	-1.90776e-10	-1.39591	6.6116e-05	-1.90776e-10	-1.31746	0.000148557	-1.90776e-10	-1.32858
48645524	chr19:48645524:C:T	8.51909e-05	3.1859	-1.30153	3.69806e-05	-0.462097	-1.43638	8.8925e-05	-0.453594	-1.38816
48645788	chr19:48645788:GACTGA:G	2.9713e-06	-1.90776e-10	-1.47152	5.54038e-05	-1.90776e-10	-1.49422	0.000125891	-1.90776e-10	-1.49414
48646350	chr19:48646350:G:A	1.08501e-05	-1.90776e-10	-0.176345	0.00095951	-1.90776e-10	1.35755	0.000408954	-1.90776e-10	-0.315946
48646680	chr19:48646680:T:G	8.38144e-06	0.88946	-1.32396	4.40744e-05	-0.362556	-1.36044	9.3676e-05	-0.356621	-1.43309
48648066	chr19:48648066:T:G	8.98903e-06	-1.90776e-10	-0.364515	0.000728248	-1.90776e-10	1.08177	0.000343657	-1.90776e-10	-0.489906
48648861	chr19:48648861:C:T	2.85864e-06	-1.90776e-10	-1.51017	5.4349e-05	-1.90776e-10	-1.51345	0.000123454	-1.90776e-10	-1.51368
48649353	chr19:48649353:G:A	3.23065e-06	-1.90776e-10	-1.38784	7.19505e-05	-1.90776e-10	-1.2329	0.000152997	-1.90776e-10	-1.29913
48649423	chr19:48649423:G:A	4.97951e-05	1.3474	-9.17177e-10	0.000339265	0.31791	-9.17177e-10	0.000775502	0.323961	-9.17177e-10
48649451	chr19:48649451:G:C	7.80043e-06	1.0045	-1.51085	3.85289e-05	-0.395535	-1.46193	8.48631e-05	-0.39087	-1.49764
48649687	chr19:48649687:G:A	8.70642e-06	-1.90776e-10	-0.39646	0.000124322	-1.90776e-10	-0.685998	0.000299266	-1.90776e-10	-0.628218
48649762	chr19:48649762:C:G	2.92084e-06	-1.90776e-10	-1.48865	5.72676e-05	-1.90776e-10	-1.46114	0.000127941	-1.90776e-10	-1.47798
48650464	chr19:48650464:C:T	2.87244e-06	-1.90776e-10	-1.50536	5.69085e-05	-1.90776e-10	-1.46743	0.000125356	-1.90776e-10	-1.49839
48650567	chr19:48650567:C:A	2.65096e-05	1.21445	-0.497462	1.69191e-05	-1.53311	-1.14731	4.65281e-05	-1.53258	-0.956916
48650671	chr19:48650671:A:G	8.59848e-07	-1.19904	-1.51248	1.29161e-05	-1.43791	-1.51248	2.93051e-05	-1.43805	-1.51374
48650941	chr19:48650941:C:T	2.877e-06	-1.90776e-10	-1.50377	6.38541e-05	-1.90776e-10	-1.35227	0.000135961	-1.90776e-10	-1.41718
48651755	chr19:48651755:T:C	1.75893e-06	-1.09604	-0.899777	1.61876e-05	-1.54299	-1.18164	3.58875e-05	-1.54273	-1.20643
48651988	chr19:48651988:A:G	2.89062e-06	-1.90776e-10	-1.49905	5.5346e-05	-1.90776e-10	-1.49527	0.000125589	-1.90776e-10	-1.49654
48651998	chr19:48651998:C:T	1.93501e-06	-0.694134	-1.20627	1.50481e-05	-1.51821	-1.27941	3.7655e-05	-1.51748	-1.1836
48651999	chr19:48651999:G:A	9.01609e-07	-1.15099	-1.5131	1.25229e-05	-1.46813	-1.51318	2.85334e-05	-1.46825	-1.51023
48652336	chr19:48652336:C:T	5.31096e-06	-1.90776e-10	-0.890747	7.25939e-05	-1.90776e-10	-1.22399	0.000199541	-1.90776e-10	-1.03353
48652504	chr19:48652504:G:A	3.20973e-06	-1.90776e-10	-1.39433	6.16645e-05	-1.90776e-10	-1.38716	0.000143684	-1.90776e-10	-1.36193
48652955	chr19:48652955:AG:A	5.37893e-06	-1.90776e-10	-0.878032	0.000101212	-1.90776e-10	-0.891659	0.000244918	-1.90776e-10	-0.828627
48653051	chr19:48653051:C:T	1.11861e-06	-1.29612	-1.15231	1.31654e-05	-1.55016	-1.38112	2.97136e-05	-1.55031	-1.38763
48653105	chr19:48653105:G:A	3.22083e-06	-1.90776e-10	-1.39088	6.18867e-05	-1.90776e-10	-1.38357	0.000144244	-1.90776e-10	-1.35804
48653460	chr19:48653460:G:A	2.91269e-06	-1.90776e-10	-1.49144	5.44222e-05	-1.90776e-10	-1.5121	0.000124231	-1.90776e-10	-1.5074
48653711	chr19:48653711:T:A	2.95024e-06	-1.90776e-10	-1.47863	5.55968e-05	-1.90776e-10	-1.49075	0.000123788	-1.90776e-10	-1.51098
48653878	chr19:48653878:G:A	9.89125e-07	-1.05905	-1.5124	1.21233e-05	-1.50002	-1.51373	2.75623e-05	-1.5001	-1.513
48653998	chr19:48653998:C:T	9.81137e-07	-1.06886	-1.51071	1.21405e-05	-1.49882	-1.51351	2.75768e-05	-1.4989	-1.51367
48653999	chr19:48653999:G:A	5.72692e-06	-1.90776e-10	-0.815343	8.88992e-05	-1.90776e-10	-1.02137	0.000209255	-1.90776e-10	-0.985997
48654232	chr19:48654232:C:T	2.8658e-06	-0.466602	-1.04107	1.4887e-05	-1.49821	-1.31017	3.32308e-05	-1.49713	-1.32894
48654881	chr19:48654881:A:G	9.96327e-07	-1.05085	-1.51335	1.20749e-05	-1.50437	-1.51337	2.74742e-05	-1.50445	-1.51185
48655275	chr19:48655275:A:G	8.2265e-05	3.35632	-1.5069	1.22334e-05	-1.49504	-1.50966	2.77343e-05	-1.49352	-1.51336
48655852	chr19:48655852:A:G	4.34133e-06	-1.90776e-10	-1.09234	0.000134205	-1.90776e-10	-0.609504	0.000189031	-1.90776e-10	-1.08764
48656998	chr19:48656998:G:A	9.86419e-07	-1.06574	-1.50845	1.22955e-05	-1.49989	-1.49975	2.80643e-05	-1.49997	-1.49508
48657290	chr19:48657290:A:G	3.26529e-06	-0.353743	-1.02343	1.54591e-05	-1.47083	-1.29984	3.45448e-05	-1.46951	-1.31778
48657762	chr19:48657762:G:A	6.31565e-06	-1.90776e-10	-0.71749	0.000156692	-1.90776e-10	-0.454588	0.00032602	-1.90776e-10	-0.54259
48657774	chr19:48657774:C:A	9.8003e-06	-1.90776e-10	-0.278108	0.000204537	-1.90776e-10	-0.188125	0.00052394	-1.90776e-10	-0.068172
48658078	chr19:48658078:T:A	6.80964e-06	-1.90776e-10	-0.642182	0.000293386	-1.90776e-10	0.172617	0.000298761	-1.90776e-10	-0.629906
48658236	chr19:48658236:T:A	2.89215e-06	-1.90776e-10	-1.49852	5.64548e-05	-1.90776e-10	-1.47543	0.000126437	-1.90776e-10	-1.48981
48658520	chr19:48658520:G:A	2.84846e-06	-1.90776e-10	-1.51374	6.0867e-05	-1.90776e-10	-1.40018	0.000130623	-1.90776e-10	-1.45723
48658714	chr19:48658714:C:T	1.96174e-05	-1.90776e-10	0.415895	0.000302873	-1.90776e-10	0.204441	0.000687777	-1.90776e-10	0.203916
48658813	chr19:48658813:G:A	4.40047e-06	-1.90776e-10	-1.07881	6.93778e-05	-1.90776e-10	-1.26931	0.000159158	-1.90776e-10	-1.25965
48658999	chr19:48658999:A:G	1.24005e-05	-1.90776e-10	-0.0427812	0.00023938	-1.90776e-10	-0.0308218	0.000537954	-1.90776e-10	-0.0417769
48659244	chr19:48659244:G:A	1.41926e-05	1.59851	-1.50631	1.77025e-05	-1.17774	-1.45742	3.91949e-05	-1.17398	-1.48702
48659764	chr19:48659764:G:A	1.80068e-05	-1.90776e-10	0.330227	0.00250105	-1.90776e-10	2.31559	0.00060548	-1.90776e-10	0.0764724
48660181	chr19:48660181:T:C	2.87525e-06	-1.50438	-9.17177e-10	5.33154e-05	-1.53265	-9.17177e-10	0.000121087	-1.53304	-9.17177e-10
48660962	chr19:48660962:G:A	3.06033e-06	0.0289007	-1.4709	1.55461e-05	-1.38461	-1.38046	3.75974e-05	-1.38176	-1.32086
48661483	chr19:48661483:T:C	1.69937e-05	1.70141	-1.42909	1.68314e-05	-1.19735	-1.48828	3.80936e-05	-1.19255	-1.49696
48661687	chr19:48661687:G:A	3.17816e-06	-1.90776e-10	-1.40422	5.63585e-05	-1.90776e-10	-1.47714	0.000128271	-1.90776e-10	-1.4754
48661695	chr19:48661695:A:G	9.51778e-06	0.780442	-1.0878	1.50826e-05	-1.55225	-1.24308	3.18868e-05	-1.55198	-1.31538
48662308	chr19:48662308:A:AT	3.0604e-06	-1.90776e-10	-1.44198	5.45813e-05	-1.90776e-10	-1.50918	0.000123474	-1.90776e-10	-1.51352
48663033	chr19:48663033:T:C	3.20783e-06	-1.90776e-10	-1.39493	5.90166e-05	-1.90776e-10	-1.43105	0.000130071	-1.90776e-10	-1.46147
48663286	chr19:48663286:C:T	7.73387e-06	-1.90776e-10	-0.514911	0.000147011	-1.90776e-10	-0.518366	0.00034816	-1.90776e-10	-0.476888
48663289	chr19:48663289:C:G	2.85282e-06	-1.51221	-9.17177e-10	6.59062e-05	-1.32064	-9.17177e-10	0.00014956	-1.32186	-9.17177e-10
48663876	chr19:48663876:C:A	2.97753e-06	-1.90776e-10	-1.46943	5.52416e-05	-1.90776e-10	-1.49716	0.000123683	-1.90776e-10	-1.51183
48664104	chr19:48664104:G:A	3.84731e-06	-0.0626571	-1.15049	3.668e-05	-1.00721	-0.899426	5.52233e-05	-1.00735	-1.31082
48664274	chr19:48664274:A:G	2.76203e-06	-1.54456	-9.17177e-10	5.23582e-05	-1.55076	-9.17177e-10	0.000118956	-1.55079	-9.17177e-10
48664522	chr19:48664522:C:T	2.75476e-06	-1.54719	-9.17177e-10	5.58593e-05	-1.48604	-9.17177e-10	0.000126884	-1.48627	-9.17177e-10
48664748	chr19:48664748:G:A	6.47584e-07	-1.4969	-1.49813	2.23613e-05	-0.90442	-1.49712	5.02566e-05	-0.902948	-1.50946
48664925	chr19:48664925:T:C	0.000116089	1.82002	0.373815	4.09128e-05	-1.52434	-0.273095	7.40282e-05	-1.52318	-0.501922
48664936	chr19:48664936:G:A	3.01331e-06	-1.45748	-9.17177e-10	5.28367e-05	-1.54167	-9.17177e-10	0.000120065	-1.54151	-9.17177e-10
48664987	chr19:48664987:A:G	1.32625e-05	0.0244168	-9.17177e-10	0.000277097	0.115494	-9.17177e-10	0.000632287	0.119794	-9.17177e-10
48665139	chr19:48665139:G:T	4.10661e-06	-1.90776e-10	-1.14792	6.67031e-05	-1.90776e-10	-1.30862	0.000172105	-1.90776e-10	-1.18144
48665171	chr19:48665171:C:T	2.86072e-06	-1.90776e-10	-1.50945	5.61238e-05	-1.90776e-10	-1.48131	0.000124577	-1.90776e-10	-1.50462
48665300	chr19:48665300:A:G	1.97462e-06	-0.651457	-1.22869	1.38296e-05	-1.5288	-1.35327	3.05082e-05	-1.52951	-1.38205
48665480	chr19:48665480:G:A	1.77083e-06	-0.691848	-1.29722	1.32504e-05	-1.52168	-1.40317	2.93746e-05	-1.52248	-1.42694
48665685	chr19:48665685:G:A	0.000290655	3.45558	-0.343967	1.60833e-05	-1.55364	-1.17745	4.2493e-05	-1.55347	-1.02674
48665959	chr19:48665959:TG:T	2.61371e-06	-0.185557	-1.41419	1.33907e-05	-1.44638	-1.46793	3.04093e-05	-1.4441	-1.47071
48666807	chr19:48666807:C:T	2.90241e-06	-1.90776e-10	-1.49498	5.51919e-05	-1.90776e-10	-1.49806	0.000124747	-1.90776e-10	-1.50326
48666810	chr19:48666810:G:A	4.9699e-06	-1.90776e-10	-0.957121	9.95913e-05	-1.90776e-10	-0.907798	0.000248238	-1.90776e-10	-0.815162
48666811	chr19:48666811:G:A	3.01965e-05	1.62277	-0.775566	1.88576e-05	-1.51801	-1.05395	3.87038e-05	-1.51675	-1.15686
48666874	chr19:48666874:G:A	2.93705e-06	-1.90776e-10	-1.48312	5.58016e-05	-1.90776e-10	-1.48707	0.000125927	-1.90776e-10	-1.49385
48667236	chr19:48667236:AGAG:A	4.48079e-06	-1.90776e-10	-1.06072	9.01988e-05	-1.90776e-10	-1.00686	0.000198052	-1.90776e-10	-1.04102
48667778	chr19:48667778:C:G	6.24486e-07	-1.55326	-1.47809	1.67824e-05	-1.19317	-1.49538	3.77515e-05	-1.19206	-1.50647
48668336	chr19:48668336:T:C	2.57198e-06	-0.170452	-1.44539	1.31828e-05	-1.4415	-1.48846	2.99538e-05	-1.43915	-1.49075
48668749	chr19:48668749:G:A	2.85486e-06	-1.90776e-10	-1.5115	5.50914e-05	-1.90776e-10	-1.49988	0.000123658	-1.90776e-10	-1.51203
48668909	chr19:48668909:G:A	2.99671e-06	-1.90776e-10	-1.46301	5.53656e-05	-1.90776e-10	-1.49491	0.000125707	-1.90776e-10	-1.4956
48668921	chr19:48668921:C:T	2.92018e-06	-1.90776e-10	-1.48887	5.5507e-05	-1.90776e-10	-1.49236	0.000125358	-1.90776e-10	-1.49837
48670406	chr19:48670406:C:T	8.14028e-06	-1.90776e-10	-0.463697	0.00015612	-1.90776e-10	-0.45825	0.000345534	-1.90776e-10	-0.48446
48672012	chr19:48672012:C:T	2.89781e-06	-1.90776e-10	-1.49657	6.06948e-05	-1.90776e-10	-1.40301	0.000138697	-1.90776e-10	-1.39726
48672151	chr19:48672151:C:T	2.95996e-06	-1.90776e-10	-1.47534	5.61494e-05	-1.90776e-10	-1.48086	0.000126669	-1.90776e-10	-1.48797
48672642	chr19:48672642:CTT:C	2.90031e-06	-0.0261668	-1.46954	1.39562e-05	-1.36944	-1.50351	3.17959e-05	-1.36639	-1.50382
48672707	chr19:48672707:G:C	6.28577e-07	-1.55351	-1.47131	1.5834e-05	-1.25619	-1.49053	3.55536e-05	-1.25519	-1.50332
48672909	chr19:48672909:T:C	4.01774e-06	-1.90776e-10	-1.1698	6.56307e-05	-1.90776e-10	-1.32483	0.000168549	-1.90776e-10	-1.20233
48673697	chr19:48673697:C:T	5.5575e-06	0.610163	-1.45554	1.7324e-05	-1.14321	-1.51357	3.96306e-05	-1.13873	-1.51121
48673777	chr19:48673777:G:A	2.99399e-06	-1.90776e-10	-1.46391	5.43505e-05	-1.90776e-10	-1.51342	0.000123476	-1.90776e-10	-1.5135
48674005	chr19:48674005:G:A	4.29507e-06	0.359455	-1.46251	1.6186e-05	-1.22543	-1.4993	3.68901e-05	-1.22144	-1.50017
48674439	chr19:48674439:AG:A	7.20999e-05	3.18731	-1.46978	1.57564e-05	-1.25486	-1.49676	3.53356e-05	-1.25143	-1.51323
48674537	chr19:48674537:C:A	2.96579e-06	-1.90776e-10	-1.47338	5.53325e-05	-1.90776e-10	-1.49551	0.000123765	-1.90776e-10	-1.51117
48674737	chr19:48674737:T:C	4.86207e-06	-0.979057	-9.17177e-10	5.70566e-05	-1.46483	-9.17177e-10	0.000129693	-1.46438	-9.17177e-10
48675435	chr19:48675435:G:A	2.84953e-06	-1.90776e-10	-1.51337	5.62018e-05	-1.90776e-10	-1.47992	0.000127506	-1.90776e-10	-1.48139
48675495	chr19:48675495:C:T	7.58332e-07	-1.33276	-1.50439	2.73809e-05	-0.698977	-1.50005	6.28709e-05	-0.699475	-1.48899
48676131	chr19:48676131:G:C	8.43129e-07	-1.44562	-1.28553	2.96816e-05	-0.854275	-1.26407	7.04598e-05	-0.85459	-1.21992
48676224	chr19:48676224:C:T	4.3865e-06	0.327916	-1.40991	1.55312e-05	-1.28732	-1.4787	3.51507e-05	-1.28379	-1.48612
48676506	chr19:48676506:A:G	2.87265e-06	-1.90776e-10	-1.50529	5.43366e-05	-1.90776e-10	-1.51367	0.000123448	-1.90776e-10	-1.51373
48677071	chr19:48677071:A:G	3.87952e-06	0.193862	-1.39867	1.48818e-05	-1.33654	-1.47219	3.3656e-05	-1.33334	-1.48001
48677084	chr19:48677084:A:G	5.27941e-06	-1.90776e-10	-0.896707	8.45343e-05	-1.90776e-10	-1.07172	0.000205079	-1.90776e-10	-1.00615
48678387	chr19:48678387:T:C	2.96557e-06	-1.90776e-10	-1.47345	5.85192e-05	-1.90776e-10	-1.43952	0.00012937	-1.90776e-10	-1.46687
48678688	chr19:48678688:A:G	4.69213e-06	0.374556	-1.38919	1.59743e-05	-1.27172	-1.46617	3.61116e-05	-1.26808	-1.47485
48679006	chr19:48679006:T:C	5.86468e-06	-1.90776e-10	-0.791573	0.000100471	-1.90776e-10	-0.899004	0.000213047	-1.90776e-10	-0.968037
48679021	chr19:48679021:A:G	3.45227e-06	-0.0668086	-1.25468	1.49829e-05	-1.42733	-1.37463	3.36935e-05	-1.42488	-1.38737
48679110	chr19:48679110:G:T	3.01565e-06	-1.90776e-10	-1.4567	5.53209e-05	-1.90776e-10	-1.49572	0.000126402	-1.90776e-10	-1.49008
48679969	chr19:48679969:G:A	5.01756e-06	-0.947578	-9.17177e-10	5.79605e-05	-1.44911	-9.17177e-10	0.000131751	-1.44863	-9.17177e-10
48679992	chr19:48679992:G:C	3.50288e-06	-1.90776e-10	-1.30693	6.92032e-05	-1.90776e-10	-1.27183	0.000151857	-1.90776e-10	-1.30661
48680126	chr19:48680126:G:A	2.96517e-06	-1.90776e-10	-1.47359	5.94968e-05	-1.90776e-10	-1.42295	0.000136904	-1.90776e-10	-1.41027
48680448	chr19:48680448:G:A	3.03571e-05	1.18237	-0.329864	2.57354e-05	-1.54801	-0.712996	5.10803e-05	-1.54743	-0.848718
48680713	chr19:48680713:G:A	3.34845e-06	-1.90776e-10	-1.35202	6.00407e-05	-1.90776e-10	-1.41385	0.000137854	-1.90776e-10	-1.40336
48680720	chr19:48680720:G:A	4.29281e-05	-1.90776e-10	1.19901	0.000792048	-1.90776e-10	1.16575	0.0015936	-1.90776e-10	1.0442
48680796	chr19:48680796:G:A	5.24806e-06	-1.90776e-10	-0.902662	8.63411e-05	-1.90776e-10	-1.05057	0.000198794	-1.90776e-10	-1.03728
48681039	chr19:48681039:G:A	1.08453e-06	-1.41529	-1.06409	1.63372e-05	-1.55189	-1.16353	3.41951e-05	-1.55194	-1.24552
48681123	chr19:48681123:G:A	3.10214e-06	-1.90776e-10	-1.42843	5.44796e-05	-1.90776e-10	-1.51105	0.000123595	-1.90776e-10	-1.51254
48682588	chr19:48682588:G:A	5.52188e-06	-1.90776e-10	-0.851801	8.99993e-05	-1.90776e-10	-1.00907	0.000207755	-1.90776e-10	-0.993192
48682889	chr19:48682889:C:T	7.12284e-06	-1.90776e-10	-0.597214	0.000125522	-1.90776e-10	-0.676392	0.000268764	-1.90776e-10	-0.735715
48682911	chr19:48682911:A:G	6.31534e-07	-1.51075	-1.50937	2.59503e-05	-0.752503	-1.50019	6.10936e-05	-0.75427	-1.46287
48682941	chr19:48682941:C:T	3.12531e-06	-1.90776e-10	-1.42099	5.7631e-05	-1.90776e-10	-1.45481	0.000131137	-1.90776e-10	-1.4533
48683460	chr19:48683460:T:C	2.44633e-05	1.37963	-0.742976	4.75114e-05	-0.793468	-0.854436	9.82213e-05	-0.787377	-0.95495
48683512	chr19:48683512:C:G	1.48327e-05	1.36814	-1.23182	2.69884e-05	-0.812891	-1.40058	6.02566e-05	-0.806804	-1.42413
48684010	chr19:48684010:G:A	2.51241e-05	1.65163	-0.988329	3.58787e-05	-0.676933	-1.2518	7.96277e-05	-0.670333	-1.28185
48684067	chr19:48684067:G:T	3.1503e-05	1.9392	-1.04963	4.00294e-05	-0.524994	-1.29427	8.91346e-05	-0.517842	-1.32156
48684281	chr19:48684281:C:T	2.91553e-06	-1.90776e-10	-1.49047	5.76047e-05	-1.90776e-10	-1.45527	0.000131038	-1.90776e-10	-1.45406
48684284	chr19:48684284:C:T	3.17941e-05	1.85715	-0.958392	4.07712e-05	-0.568225	-1.23267	9.06117e-05	-0.561254	-1.26171
48684354	chr19:48684354:G:A	3.61117e-05	1.95154	-0.925444	4.43104e-05	-0.511378	-1.20628	9.81127e-05	-0.504177	-1.23926
48684378	chr19:48684378:G:A	6.90432e-06	0.416148	-1.04452	4.00878e-05	-0.817408	-1.00039	8.53563e-05	-0.817852	-1.06486
48684460	chr19:48684460:G:A	6.84894e-06	-1.90776e-10	-0.636427	0.00010769	-1.90776e-10	-0.829613	0.000245369	-1.90776e-10	-0.826788
48685001	chr19:48685001:C:T	1.02037e-06	-1.54551	-0.994843	3.22906e-05	-1.00955	-1.02455	7.41826e-05	-1.00856	-1.01446
48685224	chr19:48685224:T:C	1.09767e-06	-1.5425	-0.924828	3.52852e-05	-0.987893	-0.957518	8.13474e-05	-0.986898	-0.943923
48685370	chr19:48685370:G:A	1.21879e-06	-1.53648	-0.826183	4.03947e-05	-0.950608	-0.859565	9.31608e-05	-0.94957	-0.845652
48685561	chr19:48685561:G:A	6.7072e-06	-1.90776e-10	-0.657339	0.000106818	-1.90776e-10	-0.837751	0.000246472	-1.90776e-10	-0.8223
48685567	chr19:48685567:T:C	2.89243e-06	-1.90776e-10	-1.49842	6.00188e-05	-1.90776e-10	-1.41421	0.000125896	-1.90776e-10	-1.49409
48685853	chr19:48685853:T:G	7.54798e-07	-1.5192	-1.32262	1.52602e-05	-1.53705	-1.24657	3.28504e-05	-1.53698	-1.30061
48685874	chr19:48685874:A:G	1.0663e-06	-1.53545	-0.960881	3.52436e-05	-0.933181	-1.01341	8.02252e-05	-0.932189	-1.01252
48685939	chr19:48685939:C:T	9.78347e-07	-1.54793	-1.03449	3.08432e-05	-1.02493	-1.05502	6.74096e-05	-1.02403	-1.09473
48686158	chr19:48686158:A:G	1.15967e-06	-1.51912	-0.893264	4.0694e-05	-0.85062	-0.952173	9.34127e-05	-0.849548	-0.942974
48686257	chr19:48686257:T:C	3.05252e-06	-1.90776e-10	-1.44455	6.16935e-05	-1.90776e-10	-1.38669	0.000139967	-1.90776e-10	-1.38814
48686272	chr19:48686272:T:C	1.35273e-06	-1.55378	-0.70461	3.98545e-05	-1.10387	-0.719771	8.65683e-05	-1.103	-0.765618
48686486	chr19:48686486:T:TA	2.46761e-06	-1.55319	-0.104082	3.57258e-05	-1.02946	-0.903539	9.56065e-05	-1.0284	-0.740907
48686637	chr19:48686637:C:T	2.99262e-06	-1.90776e-10	-1.46437	6.45911e-05	-1.90776e-10	-1.3408	0.000130626	-1.90776e-10	-1.45721
48686642	chr19:48686642:T:C	4.99898e-06	-1.90776e-10	-0.951287	9.35703e-05	-1.90776e-10	-0.97016	0.000224796	-1.90776e-10	-0.914357
48686764	chr19:48686764:T:C	2.0054e-06	-1.50763	-0.357047	3.92056e-05	-1.46965	-0.370404	8.64554e-05	-1.46971	-0.400213
48686866	chr19:48686866:C:T	1.08612e-05	-1.52184	1.34651	0.000181443	-0.819332	0.511399	0.000526671	-0.817945	0.754971
48686989	chr19:48686989:C:A	2.85642e-06	-1.90776e-10	-1.51095	6.08388e-05	-1.90776e-10	-1.40064	0.000132587	-1.90776e-10	-1.44231
48687108	chr19:48687108:A:G	1.05184e-05	-1.5172	1.30981	0.000179442	-0.799214	0.480196	0.000518936	-0.797832	0.720063
48687308	chr19:48687308:CCCAGTCT:C	3.01852e-06	-1.45575	-9.17177e-10	7.41487e-05	-1.2028	-9.17177e-10	0.000168485	-1.20271	-9.17177e-10
48687819	chr19:48687819:G:A	2.3741e-06	-1.55393	-0.14197	7.38716e-05	-1.09218	-0.114361	0.000144649	-1.09113	-0.264108
48687870	chr19:48687870:T:C	6.42943e-07	-1.50752	-1.4947	1.18558e-05	-1.53461	-1.50144	2.68822e-05	-1.53456	-1.50353
48687879	chr19:48687879:A:G	6.42584e-07	-1.50773	-1.49505	1.18509e-05	-1.53476	-1.50172	2.68716e-05	-1.5347	-1.50378
48687968	chr19:48687968:T:C	6.58965e-07	-1.49367	-1.48393	1.20742e-05	-1.52529	-1.49252	2.73516e-05	-1.52522	-1.49555
48688099	chr19:48688099:G:A	4.95533e-06	-1.90776e-10	-0.960058	9.32727e-05	-1.90776e-10	-0.973346	0.000222546	-1.90776e-10	-0.924414
48688376	chr19:48688376:G:A	1.40262e-05	-1.90776e-10	0.0804032	0.000204804	-1.90776e-10	-0.186819	0.000473888	-1.90776e-10	-0.168578
48688434	chr19:48688434:C:T	6.36617e-07	-1.51157	-1.50054	1.17696e-05	-1.53719	-1.50616	2.66983e-05	-1.53715	-1.50781
48688664	chr19:48688664:A:G	6.3946e-07	-1.51164	-1.49601	1.1811e-05	-1.53723	-1.50262	2.67806e-05	-1.53718	-1.50469
48688746	chr19:48688746:G:T	6.3351e-07	-1.5177	-1.4993	1.1737e-05	-1.54096	-1.50517	2.66193e-05	-1.54092	-1.507
48688792	chr19:48688792:C:T	8.47353e-07	-1.35534	-1.37082	1.49639e-05	-1.4088	-1.39443	3.39636e-05	-1.40861	-1.39565
48689126	chr19:48689126:C:T	8.03307e-07	-1.48194	-1.29759	1.48579e-05	-1.50427	-1.30607	3.45029e-05	-1.50424	-1.28427
48689297	chr19:48689297:C:T	5.46479e-05	1.44039	-9.17177e-10	0.000423576	0.539859	-9.17177e-10	0.000971214	0.548998	-9.17177e-10
48689384	chr19:48689384:TAATA:T	7.60814e-07	-1.5206	-1.31329	1.41901e-05	-1.53543	-1.3209	3.29551e-05	-1.53541	-1.29899
48689477	chr19:48689477:C:T	9.76029e-07	-1.51236	-1.07242	3.62449e-05	-0.797	-1.12157	7.76681e-05	-0.795594	-1.18151
48689599	chr19:48689599:A:G	7.27216e-07	-1.42028	-1.45877	1.30467e-05	-1.46871	-1.47163	2.94379e-05	-1.46869	-1.47858
48689837	chr19:48689837:A:G	6.94264e-07	-1.5531	-1.37232	1.91375e-05	-1.17207	-1.38515	4.18204e-05	-1.17108	-1.42509
48689925	chr19:48689925:A:G	3.45455e-06	-1.90776e-10	-1.32083	7.51512e-05	-1.90776e-10	-1.18937	0.000157186	-1.90776e-10	-1.27212
48690217	chr19:48690217:T:C	3.26173e-06	-1.90776e-10	-1.37826	6.08251e-05	-1.90776e-10	-1.40087	0.000136789	-1.90776e-10	-1.41111
48690328	chr19:48690328:G:A	7.74118e-07	-1.37273	-1.44382	1.37357e-05	-1.43032	-1.45856	3.09607e-05	-1.4303	-1.46653
48690335	chr19:48690335:T:A	7.72111e-07	-1.37208	-1.44707	1.37034e-05	-1.42979	-1.46144	3.08946e-05	-1.42977	-1.4692
48690404	chr19:48690404:A:T	8.41339e-07	-1.34272	-1.39056	1.47567e-05	-1.40578	-1.4114	3.31846e-05	-1.40575	-1.42171
48690492	chr19:48690492:C:T	0.000103067	-1.90776e-10	2.07486	0.00135866	-1.90776e-10	1.70538	0.00330831	-1.90776e-10	1.77464
48690549	chr19:48690549:T:C	7.65355e-07	-1.37931	-1.44862	1.36602e-05	-1.43506	-1.45933	3.07546e-05	-1.43502	-1.46848
48690595	chr19:48690595:A:T	7.30987e-07	-1.412	-1.46188	1.31454e-05	-1.46149	-1.47131	2.96203e-05	-1.46146	-1.47963
48690601	chr19:48690601:G:A	7.546e-07	-1.39231	-1.44977	1.34983e-05	-1.44584	-1.46047	3.03945e-05	-1.44581	-1.46947
48690632	chr19:48690632:C:T	7.44224e-07	-1.40761	-1.44833	1.33462e-05	-1.45854	-1.45911	3.00508e-05	-1.45851	-1.46815
48690680	chr19:48690680:G:A	8.28512e-07	-1.39732	-1.35133	1.52927e-05	-1.45198	-1.32951	3.33801e-05	-1.45194	-1.36965
48690701	chr19:48690701:T:A	7.22181e-07	-1.40598	-1.48002	1.29898e-05	-1.45735	-1.48736	2.93223e-05	-1.45732	-1.49388
48690714	chr19:48690714:G:A	5.81836e-06	-1.90776e-10	-0.799503	0.000144352	-1.90776e-10	-0.536621	0.000284393	-1.90776e-10	-0.679194
48690848	chr19:48690848:C:G	7.44849e-07	-1.43248	-1.42262	1.33635e-05	-1.47856	-1.43778	2.99889e-05	-1.47854	-1.45018
48690959	chr19:48690959:T:G	8.5857e-07	-1.33495	-1.37806	1.34376e-05	-1.52507	-1.38575	2.93339e-05	-1.52494	-1.42587
48691039	chr19:48691039:T:C	7.5062e-07	-1.40648	-1.4409	1.34169e-05	-1.45773	-1.45463	3.01621e-05	-1.4577	-1.46526
48691151	chr19:48691151:C:G	9.94852e-05	-1.90776e-10	2.03949	0.00131319	-1.90776e-10	1.67134	0.00319769	-1.90776e-10	1.74063
48691183	chr19:48691183:C:T	7.33849e-07	-1.46426	-1.40571	1.32921e-05	-1.50311	-1.41859	2.96786e-05	-1.50309	-1.43604
48691269	chr19:48691269:T:C	7.79185e-07	-1.43663	-1.3734	1.40676e-05	-1.48427	-1.38073	3.12331e-05	-1.48424	-1.40383
48691505	chr19:48691505:T:A	6.68028e-07	-1.48548	-1.47846	1.2219e-05	-1.52054	-1.48534	2.74843e-05	-1.52051	-1.49542
48691513	chr19:48691513:A:T	2.86527e-06	-1.90776e-10	-1.50786	6.09717e-05	-1.90776e-10	-1.39846	0.000135805	-1.90776e-10	-1.41833
48691623	chr19:48691623:C:T	9.6597e-07	-1.20007	-1.39507	1.66075e-05	-1.29342	-1.40559	3.706e-05	-1.29329	-1.42372
48691635	chr19:48691635:T:C	7.66197e-07	-1.44145	-1.38538	1.38357e-05	-1.48558	-1.39604	3.08464e-05	-1.48555	-1.41498
48691640	chr19:48691640:G:A	2.89946e-06	-1.90776e-10	-1.49599	5.88833e-05	-1.90776e-10	-1.43332	0.000128659	-1.90776e-10	-1.47238
48691703	chr19:48691703:T:C	5.13415e-06	-1.90776e-10	-0.924607	9.66639e-05	-1.90776e-10	-0.937633	0.000230776	-1.90776e-10	-0.8881
48691833	chr19:48691833:A:G	7.52331e-07	-1.44093	-1.40417	1.3599e-05	-1.48526	-1.41361	3.0347e-05	-1.48523	-1.43162
48691985	chr19:48691985:TTGTA:T	8.11904e-07	-1.48643	-1.28246	1.485e-05	-1.51853	-1.29234	3.29881e-05	-1.51852	-1.31489
48692018	chr19:48692018:C:G	4.53078e-06	-1.90776e-10	-1.04963	8.54259e-05	-1.90776e-10	-1.06122	0.000202643	-1.90776e-10	-1.0181
48692051	chr19:48692051:T:C	8.07814e-07	-1.48792	-1.28603	1.47844e-05	-1.51973	-1.29557	3.28369e-05	-1.51972	-1.31828
48692101	chr19:48692101:C:T	8.09898e-07	-1.49204	-1.27933	1.48355e-05	-1.52267	-1.28917	3.29459e-05	-1.52266	-1.31202
48692154	chr19:48692154:C:T	7.09878e-07	-1.39552	-1.50767	1.22687e-05	-1.48818	-1.51364	2.78817e-05	-1.48796	-1.51362
48692424	chr19:48692424:C:T	8.10692e-07	-1.49564	-1.27475	1.48655e-05	-1.52523	-1.2846	3.2991e-05	-1.52521	-1.3081
48692425	chr19:48692425:A:G	8.22754e-07	-1.48852	-1.26709	1.50551e-05	-1.52016	-1.277	3.34123e-05	-1.52014	-1.30048
48692504	chr19:48692504:AC:A	6.4593e-07	-1.54575	-1.45184	1.208e-05	-1.55185	-1.46547	2.78903e-05	-1.55184	-1.44943
48692510	chr19:48692510:C:T	7.82452e-07	-1.49031	-1.31553	1.43415e-05	-1.52147	-1.32424	3.18842e-05	-1.52146	-1.34598
48692528	chr19:48692528:T:C	8.28119e-07	-1.49157	-1.25755	1.51669e-05	-1.52233	-1.26743	3.36259e-05	-1.52232	-1.29193
48692998	chr19:48692998:G:A	8.1001e-07	-1.44026	-1.33097	1.49961e-05	-1.47528	-1.3258	3.39903e-05	-1.47523	-1.32824
48693206	chr19:48693206:G:A	8.139e-07	-1.50684	-1.2596	1.49667e-05	-1.53302	-1.27003	3.3196e-05	-1.53301	-1.29411
48693406	chr19:48693406:G:A	7.97786e-05	-1.90776e-10	1.81874	0.00106983	-1.90776e-10	1.46638	0.00257085	-1.90776e-10	1.52244
48693465	chr19:48693465:G:A	6.97681e-07	-1.46001	-1.4605	1.25126e-05	-1.50394	-1.47819	2.82426e-05	-1.50394	-1.48477
48693719	chr19:48693719:C:T	4.8456e-06	-1.90776e-10	-0.98245	0.000107664	-1.90776e-10	-0.82986	0.000236416	-1.90776e-10	-0.863955
48693956	chr19:48693956:A:G	3.00686e-06	-1.90776e-10	-1.45962	6.47084e-05	-1.90776e-10	-1.33898	0.000152696	-1.90776e-10	-1.3011
48693992	chr19:48693992:G:A	3.18852e-06	-1.90776e-10	-1.40096	6.77439e-05	-1.90776e-10	-1.29314	0.000150007	-1.90776e-10	-1.31887
48694447	chr19:48694447:G:A	4.99864e-06	-1.90776e-10	-0.951355	7.95183e-05	-1.90776e-10	-1.13289	0.000176369	-1.90776e-10	-1.15697
48694728	chr19:48694728:C:A	6.9384e-05	-1.90776e-10	1.67914	0.000937815	-1.90776e-10	1.33468	0.00225307	-1.90776e-10	1.3905
48695079	chr19:48695079:T:C	9.18806e-07	-1.34106	-1.30414	1.42406e-05	-1.52461	-1.32817	3.13753e-05	-1.52452	-1.35901
48695088	chr19:48695088:G:A	3.28806e-06	-1.90776e-10	-1.37022	7.03797e-05	-1.90776e-10	-1.25497	0.000148725	-1.90776e-10	-1.32745
48695419	chr19:48695419:C:T	2.99527e-06	-1.90776e-10	-1.46349	6.42445e-05	-1.90776e-10	-1.34618	0.000151469	-1.90776e-10	-1.30917
48695512	chr19:48695512:A:G	2.85443e-06	-1.90776e-10	-1.51165	5.6468e-05	-1.90776e-10	-1.4752	0.000125118	-1.90776e-10	-1.5003
48695615	chr19:48695615:G:A	9.13715e-06	-1.90776e-10	-0.348172	0.000203227	-1.90776e-10	-0.194548	0.000238644	-1.90776e-10	-0.854579
48695707	chr19:48695707:C:T	6.33284e-06	-1.90776e-10	-0.714772	0.00013609	-1.90776e-10	-0.595557	0.000317249	-1.90776e-10	-0.569864
48695750	chr19:48695750:T:C	8.98257e-07	-1.30487	-1.36295	1.62253e-05	-1.35958	-1.36272	3.67898e-05	-1.35954	-1.36479
48695865	chr19:48695865:T:G	6.25677e-07	-1.54398	-1.48546	1.17313e-05	-1.53798	-1.50863	2.6981e-05	-1.538	-1.49642
48696176	chr19:48696176:T:C	7.34201e-07	-1.52802	-1.34147	1.42368e-05	-1.54368	-1.30937	3.10661e-05	-1.54367	-1.34976
48696196	chr19:48696196:G:C	3.78253e-06	-1.90776e-10	-1.23013	6.65317e-05	-1.90776e-10	-1.31119	0.000152734	-1.90776e-10	-1.30085
48696547	chr19:48696547:G:C	4.17736e-06	0.356729	-1.48757	1.65388e-05	-1.2041	-1.49906	3.72247e-05	-1.20179	-1.51079
48696569	chr19:48696569:G:C	1.86673e-05	-1.90776e-10	0.366252	0.000264155	-1.90776e-10	0.0676639	0.000616483	-1.90776e-10	0.0944806
48697008	chr19:48697008:T:C	2.93597e-06	-1.90776e-10	-1.48348	5.91849e-05	-1.90776e-10	-1.42821	0.000133005	-1.90776e-10	-1.43916
48697768	chr19:48697768:C:T	3.17268e-06	-1.90776e-10	-1.40594	5.52869e-05	-1.90776e-10	-1.49634	0.00012729	-1.90776e-10	-1.48309
48697960	chr19:48697960:C:T	0.00207373	4.0731	1.00348	0.000182158	-1.47929	1.17529	0.000211873	-1.47759	0.50403
48698868	chr19:48698868:G:A	6.16361e-06	-1.90776e-10	-0.741858	0.000113319	-1.90776e-10	-0.778664	0.000276997	-1.90776e-10	-0.705544
48699514	chr19:48699514:T:G	5.01334e-06	-1.90776e-10	-0.948419	0.000215409	-1.90776e-10	-0.136334	0.000420824	-1.90776e-10	-0.287336
48700403	chr19:48700403:C:T	4.49777e-06	0.266381	-1.32332	1.27143e-05	-1.45398	-1.51217	2.89988e-05	-1.45236	-1.50993
48700471	chr19:48700471:C:T	2.8613e-06	-1.90776e-10	-1.50924	5.95535e-05	-1.90776e-10	-1.422	0.000123456	-1.90776e-10	-1.51366
48700476	chr19:48700476:A:G	2.84158e-06	-0.18926	-1.3269	1.18231e-05	-1.52695	-1.51187	2.69494e-05	-1.52614	-1.50945
48700482	chr19:48700482:A:G	3.5385e-06	0.0301782	-1.327	1.21594e-05	-1.49906	-1.51172	2.77254e-05	-1.49786	-1.50935
48700735	chr19:48700735:G:A	4.00418e-06	0.18863	-1.36181	1.24049e-05	-1.48494	-1.50584	2.80048e-05	-1.48344	-1.51373
48700764	chr19:48700764:A:C	4.231e-06	0.153583	-1.27167	1.21491e-05	-1.49799	-1.51363	2.76403e-05	-1.49666	-1.51361
48701573	chr19:48701573:A:G	2.76511e-06	-1.54344	-9.17177e-10	5.70863e-05	-1.46431	-9.17177e-10	0.000129622	-1.46493	-9.17177e-10
48702748	chr19:48702748:C:G	3.65623e-06	0.202974	-1.46706	2.11503e-05	-0.963842	-1.49338	4.7374e-05	-0.964287	-1.50719
48702851	chr19:48702851:C:G	0.0527661	7.78419	0.528911	2.19887e-05	-1.40689	-1.01145	4.68641e-05	-1.40421	-1.07809
48702888	chr19:48702888:G:C	0.0534469	7.74722	0.578699	2.24553e-05	-1.41133	-0.986014	4.77476e-05	-1.40869	-1.05493
48702915	chr19:48702915:C:T	0.0427811	7.55275	0.550584	2.17093e-05	-1.43434	-0.996792	4.61212e-05	-1.43192	-1.06636
48703029	chr19:48703029:A:G	4.59729e-06	-1.90776e-10	-1.03505	6.00858e-05	-1.90776e-10	-1.4131	0.000149346	-1.90776e-10	-1.32328
48703102	chr19:48703102:C:T	2.9087e-06	-1.90776e-10	-1.49281	5.83387e-05	-1.90776e-10	-1.44261	0.000131132	-1.90776e-10	-1.45334
48703304	chr19:48703304:C:T	5.34576e-06	-1.90776e-10	-0.884216	9.92291e-05	-1.90776e-10	-0.911441	0.000238812	-1.90776e-10	-0.853872
48703364	chr19:48703364:A:G	4.15482e-06	-1.90776e-10	-1.13625	7.57893e-05	-1.90776e-10	-1.18092	0.000163262	-1.90776e-10	-1.2342
48703417	chr19:48703417:G:A	0.0493812	7.70946	0.537343	2.18569e-05	-1.41678	-1.00757	4.65793e-05	-1.41419	-1.0742
48703469	chr19:48703469:C:T	4.17199e-06	0.381354	-1.51348	1.98861e-05	-1.00878	-1.51007	4.56751e-05	-1.00904	-1.49896
48703470	chr19:48703470:G:A	2.98242e-06	-1.90776e-10	-1.46779	6.42369e-05	-1.90776e-10	-1.34629	0.000150845	-1.90776e-10	-1.31329
48703728	chr19:48703728:G:A	0.0700858	8.36814	0.228817	1.97966e-05	-1.36218	-1.16119	4.27922e-05	-1.35892	-1.21428
48703766	chr19:48703766:AC:A	3.48352e-06	-1.90776e-10	-1.31248	7.10201e-05	-1.90776e-10	-1.24591	0.000163648	-1.90776e-10	-1.23183
48703998	chr19:48703998:A:G	0.0250074	7.83547	-0.26906	1.54813e-05	-1.42698	-1.34226	3.39801e-05	-1.42432	-1.37945
48704000	chr19:48704000:T:C	0.0309909	8.03579	-0.254864	1.57638e-05	-1.40389	-1.34726	3.44096e-05	-1.40101	-1.3902
48704175	chr19:48704175:A:G	3.32673e-06	-1.90776e-10	-1.35853	5.44277e-05	-1.90776e-10	-1.512	0.000128965	-1.90776e-10	-1.47001
48704297	chr19:48704297:C:T	0.0140947	7.63979	-0.646763	1.48058e-05	-1.44827	-1.36559	3.08349e-05	-1.44583	-1.45508
48704430	chr19:48704430:AAAAAAAAAAAAG:A	0.0706698	8.60525	-9.17177e-10	6.64135e-05	-1.31297	-9.17177e-10	0.000151455	-1.30926	-9.17177e-10
48704461	chr19:48704461:T:C	0.0180957	7.81502	-0.57211	1.56185e-05	-1.42805	-1.33236	3.21429e-05	-1.42539	-1.43396
48704535	chr19:48704535:G:A	0.025707	8.43695	-0.842951	1.41404e-05	-1.35863	-1.50121	3.18828e-05	-1.35535	-1.51213
48704783	chr19:48704783:C:A	3.7933e-06	-1.90776e-10	-1.22728	5.60518e-05	-1.90776e-10	-1.4826	0.000140398	-1.90776e-10	-1.38507
48704791	chr19:48704791:A:G	3.71568e-06	-1.90776e-10	-1.24796	5.57078e-05	-1.90776e-10	-1.48875	0.000138464	-1.90776e-10	-1.39894
48704795	chr19:48704795:G:A	2.91706e-06	-1.90776e-10	-1.48994	8.02759e-05	-1.90776e-10	-1.1234	0.00015547	-1.90776e-10	-1.28309
48705244	chr19:48705244:A:G	0.0090263	7.5941	-1.04672	1.30587e-05	-1.45267	-1.48675	2.89574e-05	-1.45032	-1.5134
48705286	chr19:48705286:T:C	0.00943296	7.63945	-1.04801	1.31164e-05	-1.44796	-1.48705	2.90939e-05	-1.44555	-1.51347
48705307	chr19:48705307:C:T	0.00928109	7.63846	-1.06325	1.3067e-05	-1.44818	-1.4906	2.90802e-05	-1.44578	-1.51372
48705351	chr19:48705351:C:T	3.36317e-06	-1.90776e-10	-1.34764	7.12979e-05	-1.90776e-10	-1.24201	0.000156572	-1.90776e-10	-1.27604
48705372	chr19:48705372:G:C	0.00860088	7.51897	-1.01987	1.30437e-05	-1.46057	-1.48	2.87565e-05	-1.45831	-1.51238
48705484	chr19:48705484:G:C	8.4333e-06	-1.90776e-10	-0.428332	0.000124782	-1.90776e-10	-0.682302	0.000289915	-1.90776e-10	-0.659961
48705721	chr19:48705721:A:G	0.0399727	8.40319	-0.367763	1.59481e-05	-1.36246	-1.37708	3.45049e-05	-1.35924	-1.42921
48705969	chr19:48705969:G:A	0.0302213	8.45873	-0.702947	1.45519e-05	-1.35592	-1.47523	3.24009e-05	-1.35265	-1.49872
48706061	chr19:48706061:G:A	0.0259326	8.33874	-0.736001	1.42427e-05	-1.37025	-1.48237	3.18014e-05	-1.36712	-1.50292
48706068	chr19:48706068:C:T	0.0269079	8.31885	-0.679196	1.43748e-05	-1.37351	-1.46989	3.19379e-05	-1.37039	-1.49536
48706082	chr19:48706082:T:C	0.0277643	8.39765	-0.72667	1.43756e-05	-1.36275	-1.48059	3.20779e-05	-1.35955	-1.50183
48706186	chr19:48706186:C:T	3.00711e-06	-1.90776e-10	-1.45954	5.48895e-05	-1.90776e-10	-1.50355	0.000123563	-1.90776e-10	-1.5128
48706207	chr19:48706207:C:A	0.0138377	7.93479	-0.96016	1.39322e-05	-1.41133	-1.46333	3.03682e-05	-1.40862	-1.50753
48706250	chr19:48706250:G:GCAC	2.99582e-06	-1.90776e-10	-1.4633	5.49842e-05	-1.90776e-10	-1.50183	0.000123511	-1.90776e-10	-1.51322
48706309	chr19:48706309:A:G	0.0249781	8.35596	-0.790725	1.41566e-05	-1.36662	-1.49207	3.17497e-05	-1.36349	-1.50817
48706539	chr19:48706539:A:G	5.07956e-06	-1.90776e-10	-0.935296	9.44732e-05	-1.90776e-10	-0.960557	0.000226705	-1.90776e-10	-0.905901
48706643	chr19:48706643:A:G	2.78414e-06	-1.53658	-9.17177e-10	7.20339e-05	-1.23174	-9.17177e-10	0.000163714	-1.23143	-9.17177e-10
48706778	chr19:48706778:C:T	2.96132e-06	-1.90776e-10	-1.47488	5.77533e-05	-1.90776e-10	-1.45269	0.00013385	-1.90776e-10	-1.43283
48706885	chr19:48706885:G:T	2.88876e-06	-1.90776e-10	-1.49969	5.70539e-05	-1.90776e-10	-1.46488	0.000124184	-1.90776e-10	-1.50778
48707126	chr19:48707126:G:A	2.85746e-06	-1.90776e-10	-1.51059	6.5848e-05	-1.90776e-10	-1.32152	0.000135208	-1.90776e-10	-1.42274
48707184	chr19:48707184:C:T	2.96272e-06	-1.90776e-10	-1.47441	5.53468e-05	-1.90776e-10	-1.49525	0.000123447	-1.90776e-10	-1.51374
48707576	chr19:48707576:G:A	3.00058e-06	-1.90776e-10	-1.46172	5.504e-05	-1.90776e-10	-1.50081	0.000123528	-1.90776e-10	-1.51308
48707650	chr19:48707650:A:T	3.72766e-06	-1.90776e-10	-1.24474	6.27302e-05	-1.90776e-10	-1.37003	0.000142354	-1.90776e-10	-1.37123
48708047	chr19:48708047:C:T	3.27123e-06	-1.90776e-10	-1.37535	5.43928e-05	-1.90776e-10	-1.51264	0.000128266	-1.90776e-10	-1.47544
48708051	chr19:48708051:G:A	3.29607e-06	-1.90776e-10	-1.36779	5.44311e-05	-1.90776e-10	-1.51194	0.000128788	-1.90776e-10	-1.47138
48708450	chr19:48708450:A:G	3.2237e-06	-1.90776e-10	-1.38999	5.43424e-05	-1.90776e-10	-1.51357	0.000127315	-1.90776e-10	-1.48288
48708454	chr19:48708454:A:C	3.15008e-06	-1.90776e-10	-1.41309	5.43575e-05	-1.90776e-10	-1.51329	0.00012593	-1.90776e-10	-1.49382
48708681	chr19:48708681:G:A	2.98469e-06	-1.90776e-10	-1.46703	5.84057e-05	-1.90776e-10	-1.44146	0.000135316	-1.90776e-10	-1.42194
48708712	chr19:48708712:T:C	0.0120767	7.52666	-0.688145	1.49446e-05	-1.43895	-1.36557	3.08651e-05	-1.43656	-1.46337
48708948	chr19:48708948:G:C	3.17888e-06	-1.90776e-10	-1.40399	5.43354e-05	-1.90776e-10	-1.5137	0.000126468	-1.90776e-10	-1.48956
48709041	chr19:48709041:G:A	3.13648e-06	-1.90776e-10	-1.41742	5.4374e-05	-1.90776e-10	-1.51299	0.000125705	-1.90776e-10	-1.49561
48709163	chr19:48709163:A:G	3.1035e-06	-1.90776e-10	-1.42799	5.44423e-05	-1.90776e-10	-1.51173	0.000125152	-1.90776e-10	-1.50002
48709235	chr19:48709235:G:A	2.86484e-06	-1.90776e-10	-1.50801	5.84415e-05	-1.90776e-10	-1.44085	0.000135765	-1.90776e-10	-1.41862
48709808	chr19:48709808:C:A	3.47965e-06	-1.90776e-10	-1.31359	5.50587e-05	-1.90776e-10	-1.50047	0.000133133	-1.90776e-10	-1.4382
48709907	chr19:48709907:TC:T	3.48039e-06	-1.90776e-10	-1.31338	5.50606e-05	-1.90776e-10	-1.50044	0.000133146	-1.90776e-10	-1.4381
48710027	chr19:48710027:G:A	0.0397628	8.28033	-0.250163	1.68988e-05	-1.3498	-1.33182	3.62674e-05	-1.34662	-1.39201
48710247	chr19:48710247:G:A	0.0347508	8.23289	-0.337452	1.62755e-05	-1.35659	-1.36262	3.51102e-05	-1.35344	-1.41762
48710249	chr19:48710249:T:C	4.12166e-06	-1.90776e-10	-1.14426	5.85494e-05	-1.90776e-10	-1.439	0.000149159	-1.90776e-10	-1.32454
48710303	chr19:48710303:T:G	5.77953e-06	-1.90776e-10	-0.806198	7.0816e-05	-1.90776e-10	-1.24879	0.000203871	-1.90776e-10	-1.01206
48710347	chr19:48710347:T:C	4.58506e-06	-1.03772	-9.17177e-10	5.38333e-05	-1.52298	-9.17177e-10	0.000122393	-1.52231	-9.17177e-10
48710362	chr19:48710362:G:A	1.17207e-05	-1.90776e-10	-0.0991674	0.000179896	-1.90776e-10	-0.316494	0.000402592	-1.90776e-10	-0.331627
48710434	chr19:48710434:TTTTG:T	3.39376e-06	-1.90776e-10	-1.33858	7.1022e-05	-1.90776e-10	-1.24588	0.000161183	-1.90776e-10	-1.24701
48710576	chr19:48710576:G:A	0.00581716	6.77075	-0.662702	1.30723e-05	-1.51181	-1.42657	2.8278e-05	-1.51035	-1.47712
48710876	chr19:48710876:C:T	3.49628e-06	0.0354494	-1.34427	3.24901e-05	-1.07755	-0.950384	6.18825e-05	-1.07786	-1.12645
48710883	chr19:48710883:G:A	3.92037e-06	-1.90776e-10	-1.19434	7.38544e-05	-1.90776e-10	-1.20678	0.000173124	-1.90776e-10	-1.17554
48711017	chr19:48711017:G:A	0.0121395	8.20815	-1.36445	1.4943e-05	-1.30089	-1.50374	3.40054e-05	-1.29729	-1.50574
48711213	chr19:48711213:T:C	0.000424286	2.66602	0.823869	4.00957e-05	-1.54543	-0.272175	8.90232e-05	-1.54487	-0.295787
48711491	chr19:48711491:T:C	4.86253e-05	2.02228	-0.698653	1.20489e-05	-1.54815	-1.47176	3.5358e-05	-1.54768	-1.21634
48711823	chr19:48711823:G:T	3.53058e-06	-1.90776e-10	-1.29906	6.29451e-05	-1.90776e-10	-1.36661	0.00014283	-1.90776e-10	-1.3679
48711838	chr19:48711838:C:T	0.0085427	6.94219	-0.449877	1.69415e-05	-1.30297	-1.37614	4.45363e-05	-1.2995	-1.23374
48711902	chr19:48711902:T:C	4.82581e-06	-1.90776e-10	-0.986542	8.99161e-05	-1.90776e-10	-1.01	0.000215401	-1.90776e-10	-0.957049
48711957	chr19:48711957:C:T	3.06243e-06	-1.90776e-10	-1.44131	0.000140999	-1.90776e-10	-0.560118	0.000132376	-1.90776e-10	-1.4439
48712045	chr19:48712045:C:T	5.76503e-06	0.697861	-1.50657	1.65744e-05	-1.25353	-1.44748	3.62224e-05	-1.25259	-1.48728
48712082	chr19:48712082:T:C	3.14387e-06	-1.90776e-10	-1.41507	0.000137463	-1.90776e-10	-0.585516	0.000137546	-1.90776e-10	-1.40559
48712391	chr19:48712391:T:C	3.18698e-06	-1.90776e-10	-1.40145	0.000143169	-1.90776e-10	-0.544848	0.000139511	-1.90776e-10	-1.3914
48712776	chr19:48712776:G:C	3.32174e-06	-1.36003	-9.17177e-10	5.40531e-05	-1.51891	-9.17177e-10	0.00012279	-1.51907	-9.17177e-10
48713836	chr19:48713836:C:T	3.02619e-06	-1.90776e-10	-1.45322	5.47864e-05	-1.90776e-10	-1.50543	0.000125744	-1.90776e-10	-1.4953
48714048	chr19:48714048:A:G	4.46733e-05	2.1783	-0.939441	1.16724e-05	-1.53985	-1.5118	3.10189e-05	-1.53915	-1.35581
48714183	chr19:48714183:T:C	2.85452e-06	-1.90776e-10	-1.51162	5.44331e-05	-1.90776e-10	-1.5119	0.000123449	-1.90776e-10	-1.51372
48714803	chr19:48714803:C:T	0.0655826	7.7039	0.826642	3.76018e-05	-1.31513	-0.566689	0.000113481	-1.31166	-0.286255
48715085	chr19:48715085:G:A	2.88107e-06	-1.90776e-10	-1.50236	5.45296e-05	-1.90776e-10	-1.51013	0.000123451	-1.90776e-10	-1.51371
48715173	chr19:48715173:A:G	0.0127606	7.20239	-0.308792	1.87817e-05	-1.25342	-1.32257	5.04205e-05	-1.24964	-1.15952
48715181	chr19:48715181:A:G	2.84869e-06	-1.90776e-10	-1.51366	5.53237e-05	-1.90776e-10	-1.49567	0.000125393	-1.90776e-10	-1.4981
48715345	chr19:48715345:C:T	0.0160336	7.34224	-0.220321	2.04534e-05	-1.22086	-1.26986	5.69472e-05	-1.21691	-1.07052
48716202	chr19:48716202:T:C	0.0137791	7.85304	-0.882654	1.74361e-05	-1.13686	-1.51347	4.25442e-05	-1.13232	-1.44668
48716885	chr19:48716885:C:T	3.58701e-06	-1.90776e-10	-1.2832	7.21148e-05	-1.90776e-10	-1.23061	0.000169727	-1.90776e-10	-1.19536
48717066	chr19:48717066:A:G	0.0108599	7.20259	-0.470278	1.76656e-05	-1.25509	-1.38217	4.62875e-05	-1.25129	-1.24339
48717113	chr19:48717113:A:C	2.20984e-06	-1.31552	-0.452083	3.01191e-05	-1.44432	-0.659396	6.39083e-05	-1.44461	-0.727489
48717297	chr19:48717297:T:C	8.83135e-06	-1.90776e-10	-0.382213	0.000144322	-1.90776e-10	-0.536828	0.000310061	-1.90776e-10	-0.59278
48717406	chr19:48717406:C:G	2.99851e-06	-1.90776e-10	-1.4624	5.52211e-05	-1.90776e-10	-1.49753	0.000125267	-1.90776e-10	-1.4991
48717786	chr19:48717786:C:A	4.32836e-06	-1.90776e-10	-1.09533	0.00010386	-1.90776e-10	-0.86583	0.000248025	-1.90776e-10	-0.816022
48717893	chr19:48717893:T:TG	4.76826e-06	-1.90776e-10	-0.998538	8.82892e-05	-1.90776e-10	-1.02826	0.000212686	-1.90776e-10	-0.969733
48717947	chr19:48717947:C:T	1.26209e-06	-0.909657	-1.41809	1.41618e-05	-1.54883	-1.30949	3.33344e-05	-1.54861	-1.27435
48717948	chr19:48717948:G:GC	3.19364e-06	-1.39936	-9.17177e-10	6.42302e-05	-1.3464	-9.17177e-10	0.000145858	-1.34692	-9.17177e-10
48717952	chr19:48717952:G:A	1.22398e-06	-0.940324	-1.41809	1.41273e-05	-1.55127	-1.30949	3.32512e-05	-1.55111	-1.27435
48717956	chr19:48717956:T:C	1.21194e-06	-0.95021	-1.41809	1.41189e-05	-1.55187	-1.30949	3.3231e-05	-1.55172	-1.27435
48718415	chr19:48718415:T:A	0.00752712	7.4344	-1.06865	2.16276e-05	-0.969356	-1.46555	5.24112e-05	-0.965773	-1.40466
48718808	chr19:48718808:G:A	3.00354e-06	-1.90776e-10	-1.46073	0.00010685	-1.90776e-10	-0.83745	0.000130097	-1.90776e-10	-1.46127
48719088	chr19:48719088:A:G	2.89039e-06	-1.90776e-10	-1.49913	5.4375e-05	-1.90776e-10	-1.51297	0.000123478	-1.90776e-10	-1.51349
48719152	chr19:48719152:C:T	2.85016e-06	-1.90776e-10	-1.51315	5.43913e-05	-1.90776e-10	-1.51267	0.000123604	-1.90776e-10	-1.51247
48719226	chr19:48719226:C:G	0.000128074	3.79752	-1.50543	2.83238e-05	-1.31621	-0.848964	4.47151e-05	-1.31342	-1.21582
48719256	chr19:48719256:A:C	2.85269e-06	-1.90776e-10	-1.51226	5.43554e-05	-1.90776e-10	-1.51333	0.000123747	-1.90776e-10	-1.51131
48719308	chr19:48719308:C:G	2.85297e-06	-1.90776e-10	-1.51216	5.43535e-05	-1.90776e-10	-1.51336	0.000123765	-1.90776e-10	-1.51117
48719585	chr19:48719585:A:C	2.80634e-06	-1.52864	-9.17177e-10	5.26126e-05	-1.54592	-9.17177e-10	0.000119525	-1.54603	-9.17177e-10
48719762	chr19:48719762:C:G	7.15235e-05	2.81146	-1.10195	1.28508e-05	-1.48048	-1.47499	3.06378e-05	-1.47888	-1.42843
48719928	chr19:48719928:T:G	3.46322e-06	-1.90776e-10	-1.31832	6.51568e-05	-1.90776e-10	-1.33208	0.000152838	-1.90776e-10	-1.30017
48720010	chr19:48720010:C:T	8.92708e-06	-1.90776e-10	-0.371431	0.000140487	-1.90776e-10	-0.563758	0.000332607	-1.90776e-10	-0.522587
48720376	chr19:48720376:C:G	0.000113612	3.68412	-1.51185	1.69834e-05	-1.52021	-1.15643	3.0067e-05	-1.51892	-1.40721
48720492	chr19:48720492:C:T	2.84902e-06	-1.90776e-10	-1.51355	5.44484e-05	-1.90776e-10	-1.51162	0.000123524	-1.90776e-10	-1.51312
48720560	chr19:48720560:C:A	3.49272e-06	-1.90776e-10	-1.30984	6.56744e-05	-1.90776e-10	-1.32416	0.000154222	-1.90776e-10	-1.29115
48720596	chr19:48720596:C:T	5.72234e-06	-1.90776e-10	-0.816142	0.000105071	-1.90776e-10	-0.854238	0.00024912	-1.90776e-10	-0.811613
48720684	chr19:48720684:A:G	4.37844e-06	-1.90776e-10	-1.08383	8.3654e-05	-1.90776e-10	-1.08218	0.000198122	-1.90776e-10	-1.04067
48721132	chr19:48721132:T:C	0.000103411	3.59175	-1.51356	1.75053e-05	-1.52682	-1.11955	3.04758e-05	-1.52566	-1.38695
48721227	chr19:48721227:C:T	6.11876e-05	2.83037	-1.27695	1.30701e-05	-1.47675	-1.4618	2.86755e-05	-1.47513	-1.49837
48721457	chr19:48721457:A:G	4.74096e-06	-1.90776e-10	-1.00428	0.000182048	-1.90776e-10	-0.3046	0.000328722	-1.90776e-10	-0.534336
48721709	chr19:48721709:A:C	9.03739e-05	3.45569	-1.51225	1.67798e-05	-1.53446	-1.15424	2.97696e-05	-1.5335	-1.40256
48721764	chr19:48721764:T:C	5.47377e-06	-1.90776e-10	-0.860553	0.000122799	-1.90776e-10	-0.698322	0.000280513	-1.90776e-10	-0.692929
48723445	chr19:48723445:G:A	3.75799e-06	-1.90776e-10	-1.23664	6.47325e-05	-1.90776e-10	-1.33861	0.000143434	-1.90776e-10	-1.36367
48723474	chr19:48723474:C:T	3.23887e-06	-1.90776e-10	-1.3853	6.76045e-05	-1.90776e-10	-1.2952	0.000161705	-1.90776e-10	-1.24377
48723638	chr19:48723638:ACAGT:A	8.55906e-06	-1.90776e-10	-0.413531	0.000425282	-1.90776e-10	0.54388	0.000701042	-1.90776e-10	0.223018
48723786	chr19:48723786:G:A	0.00331155	6.07937	-0.534721	1.52469e-05	-1.41991	-1.36459	4.04673e-05	-1.41737	-1.21169
48723999	chr19:48723999:C:T	0.00303838	6.19091	-0.732355	1.43014e-05	-1.4052	-1.44331	3.65998e-05	-1.40253	-1.32698
48724186	chr19:48724186:C:T	0.00310852	6.39584	-0.914459	1.40851e-05	-1.37563	-1.48812	3.4873e-05	-1.3727	-1.40513
48724579	chr19:48724579:C:G	3.44859e-06	-1.90776e-10	-1.32256	6.48812e-05	-1.90776e-10	-1.33632	0.000152194	-1.90776e-10	-1.30439
48724748	chr19:48724748:G:A	3.10488e-06	-1.90776e-10	-1.42755	5.9401e-05	-1.90776e-10	-1.42456	0.000131729	-1.90776e-10	-1.4488
48724802	chr19:48724802:C:T	2.73659e-06	-1.55381	-9.17177e-10	6.23087e-05	-1.37677	-9.17177e-10	0.000141477	-1.37741	-9.17177e-10
48725015	chr19:48725015:T:C	0.00327899	6.42683	-0.892062	1.42307e-05	-1.37004	-1.48343	3.54169e-05	-1.36705	-1.39531
48725347	chr19:48725347:C:T	6.23874e-07	-1.53615	-1.49618	1.75515e-05	-1.15169	-1.49205	4.05528e-05	-1.15167	-1.47527
48725812	chr19:48725812:G:A	6.2208e-07	-1.53903	-1.49618	1.73037e-05	-1.16591	-1.49205	3.998e-05	-1.1659	-1.47527
48725974	chr19:48725974:T:C	7.19721e-06	0.427782	-1.01461	9.57806e-05	-0.159675	-0.787138	0.000165294	-0.156641	-1.06518
48726066	chr19:48726066:G:A	0.00013347	3.84709	-1.51373	1.76526e-05	-1.55415	-1.08384	2.88284e-05	-1.55412	-1.41407
48726076	chr19:48726076:G:A	3.4532e-06	-1.90776e-10	-1.32122	6.49654e-05	-1.90776e-10	-1.33502	0.000152406	-1.90776e-10	-1.303
48726268	chr19:48726268:T:C	0.00364871	6.27061	-0.628998	1.5158e-05	-1.39362	-1.39673	4.06574e-05	-1.39083	-1.23354
48726702	chr19:48726702:G:T	3.0603e-06	-1.90776e-10	-1.44201	5.85159e-05	-1.90776e-10	-1.43958	0.000130071	-1.90776e-10	-1.46147
48727122	chr19:48727122:A:G	7.99474e-06	0.438448	-0.920185	0.000107951	-0.152437	-0.674756	0.000182361	-0.149384	-0.974177
48727955	chr19:48727955:C:T	6.73198e-07	-1.49465	-1.46159	1.4561e-05	-1.34974	-1.48078	3.38594e-05	-1.35102	-1.45631
48728943	chr19:48728943:G:A	3.8647e-06	-1.90776e-10	-1.20864	0.000238265	-1.90776e-10	-0.0354909	0.000158808	-1.90776e-10	-1.26185
48728969	chr19:48728969:G:A	0.0033745	6.40782	-0.844336	1.4338e-05	-1.36767	-1.47828	3.56892e-05	-1.36463	-1.39008
48730149	chr19:48730149:C:A	4.09755e-05	2.6268	-1.47434	1.23545e-05	-1.53543	-1.45942	2.71147e-05	-1.53469	-1.49478
48730181	chr19:48730181:C:T	6.49091e-07	-1.50403	-1.48867	1.44849e-05	-1.33336	-1.5024	3.34264e-05	-1.33474	-1.48546
48730394	chr19:48730394:C:T	3.56763e-06	-1.90776e-10	-1.28862	6.82369e-05	-1.90776e-10	-1.28589	0.000149324	-1.90776e-10	-1.32343
48730568	chr19:48730568:T:C	3.1796e-06	-1.90776e-10	-1.40377	5.77253e-05	-1.90776e-10	-1.45318	0.000129031	-1.90776e-10	-1.4695
48730791	chr19:48730791:C:T	2.96308e-06	-1.90776e-10	-1.47429	6.612e-05	-1.90776e-10	-1.3174	0.000142088	-1.90776e-10	-1.3731
48731024	chr19:48731024:C:T	5.22247e-05	2.77533	-1.3803	0.00030746	1.65852	-1.43905	0.000682616	1.66606	-1.46968
48731042	chr19:48731042:A:T	5.01271e-05	2.86754	-1.5135	1.87464e-05	-1.51555	-1.06233	2.95834e-05	-1.5145	-1.42784
48731114	chr19:48731114:A:C	3.04134e-06	-1.90776e-10	-1.44822	5.60394e-05	-1.90776e-10	-1.48282	0.000131291	-1.90776e-10	-1.45214
48731302	chr19:48731302:A:C	3.57283e-06	-1.90776e-10	-1.28716	6.83308e-05	-1.90776e-10	-1.28451	0.000149523	-1.90776e-10	-1.3221
48731311	chr19:48731311:A:G	3.15303e-06	-1.90776e-10	-1.41216	5.8414e-05	-1.90776e-10	-1.44132	0.000137887	-1.90776e-10	-1.40312
48731422	chr19:48731422:A:G	3.04499e-06	-1.90776e-10	-1.44702	5.60841e-05	-1.90776e-10	-1.48202	0.000131443	-1.90776e-10	-1.45097
48732230	chr19:48732230:A:G	3.5589e-06	-1.90776e-10	-1.29107	6.8081e-05	-1.90776e-10	-1.28817	0.000148978	-1.90776e-10	-1.32575
48732240	chr19:48732240:A:T	2.97479e-06	-1.90776e-10	-1.47035	5.98371e-05	-1.90776e-10	-1.41725	0.000140645	-1.90776e-10	-1.38331
48732921	chr19:48732921:A:G	7.28347e-06	-1.90776e-10	-0.574914	0.000336521	-1.90776e-10	0.309789	0.000560016	-1.90776e-10	-0.0015837
48733208	chr19:48733208:G:A	5.08939e-06	0.206239	-1.1396	4.08531e-05	-0.82652	-0.972369	9.18471e-05	-0.826159	-0.983265
48733762	chr19:48733762:G:A	3.02419e-06	-1.90776e-10	-1.45388	5.58098e-05	-1.90776e-10	-1.48692	0.000130548	-1.90776e-10	-1.45781
48733996	chr19:48733996:C:T	7.03144e-07	-1.45019	-1.46253	1.35937e-05	-1.41732	-1.48194	3.16162e-05	-1.4184	-1.45748
48734290	chr19:48734290:G:A	2.53876e-05	2.15558	-1.48184	1.22385e-05	-1.55379	-1.4505	2.67413e-05	-1.55368	-1.48966
48734295	chr19:48734295:A:C	3.91044e-05	2.59457	-1.48885	1.25908e-05	-1.53648	-1.43943	2.74269e-05	-1.53577	-1.48226
48734438	chr19:48734438:C:T	4.03917e-06	-1.90776e-10	-1.16448	9.39695e-05	-1.90776e-10	-0.965902	0.00018311	-1.90776e-10	-1.11946
48734471	chr19:48734471:G:A	3.0981e-06	-1.90776e-10	-1.42973	5.67113e-05	-1.90776e-10	-1.4709	0.000133388	-1.90776e-10	-1.43629
48734494	chr19:48734494:T:C	5.76495e-05	2.95581	-1.46195	0.000337784	1.80883	-1.4953	0.000763105	1.8165	-1.50866
48734565	chr19:48734565:G:A	6.51153e-07	-1.47588	-1.51366	2.08912e-05	-0.95586	-1.51368	4.76104e-05	-0.955821	-1.51068
48734583	chr19:48734583:G:A	2.86047e-06	-1.90776e-10	-1.50953	5.49292e-05	-1.90776e-10	-1.50283	0.000123918	-1.90776e-10	-1.50993
48734673	chr19:48734673:T:G	7.08241e-07	-1.44913	-1.45636	1.36391e-05	-1.41887	-1.47706	3.17748e-05	-1.41995	-1.45092
48734900	chr19:48734900:C:G	2.86385e-06	-1.90776e-10	-1.50835	5.43436e-05	-1.90776e-10	-1.51355	0.000123865	-1.90776e-10	-1.51036
48735094	chr19:48735094:G:A	3.34966e-06	-1.90776e-10	-1.35166	6.30384e-05	-1.90776e-10	-1.36513	0.000147783	-1.90776e-10	-1.33381
48735595	chr19:48735595:G:T	1.07756e-05	-0.183236	-9.17177e-10	0.000104516	-0.859529	-9.17177e-10	0.000238045	-0.857092	-9.17177e-10
48735769	chr19:48735769:T:C	0.00865854	6.12009	0.385689	2.69948e-05	-1.29082	-0.922412	8.12239e-05	-1.28694	-0.645402
48735782	chr19:48735782:C:G	2.85098e-06	-1.90776e-10	-1.51286	5.45097e-05	-1.90776e-10	-1.51049	0.000123476	-1.90776e-10	-1.5135
48735796	chr19:48735796:T:C	0.00289357	5.39763	0.0121015	2.56729e-05	-1.40033	-0.863111	8.42802e-05	-1.39732	-0.498078
48736017	chr19:48736017:G:A	7.33398e-07	-1.42846	-1.44213	1.35141e-05	-1.43962	-1.46551	3.15914e-05	-1.44061	-1.43606
48736135	chr19:48736135:G:A	3.14091e-06	-1.90776e-10	-1.41601	6.56748e-05	-1.90776e-10	-1.32416	0.000157656	-1.90776e-10	-1.26913
48736214	chr19:48736214:G:A	6.39387e-06	-1.90776e-10	-0.705181	0.000100474	-1.90776e-10	-0.898972	0.000218887	-1.90776e-10	-0.940992
48736359	chr19:48736359:T:C	7.48493e-07	-1.42117	-1.42904	1.35606e-05	-1.44744	-1.45426	3.17886e-05	-1.44838	-1.42206
48736575	chr19:48736575:A:G	7.08688e-06	-1.90776e-10	-0.602276	0.000324387	-1.90776e-10	0.273064	0.00054028	-1.90776e-10	-0.0374627
48736600	chr19:48736600:T:A	7.21481e-07	-1.43755	-1.44942	1.35556e-05	-1.43061	-1.47146	3.16348e-05	-1.43163	-1.44366
48736883	chr19:48736883:A:G	3.90425e-06	-1.90776e-10	-1.19845	8.27941e-05	-1.90776e-10	-1.09252	0.000190065	-1.90776e-10	-1.08218
48737242	chr19:48737242:T:C	2.89889e-06	-1.90776e-10	-1.49619	5.78041e-05	-1.90776e-10	-1.45181	0.000130121	-1.90776e-10	-1.46109
48737434	chr19:48737434:G:C	3.32598e-06	-1.90776e-10	-1.35875	7.09507e-05	-1.90776e-10	-1.24689	0.000171985	-1.90776e-10	-1.18214
48737757	chr19:48737757:G:A	0.0030288	5.84634	-0.390945	1.76159e-05	-1.33759	-1.30249	4.82568e-05	-1.33407	-1.11894
48737758	chr19:48737758:C:T	0.00302434	5.84699	-0.393064	1.75998e-05	-1.33771	-1.30327	4.81878e-05	-1.3342	-1.12025
48737890	chr19:48737890:G:A	2.96127e-06	-1.4749	-9.17177e-10	7.14935e-05	-1.23927	-9.17177e-10	0.000162483	-1.23898	-9.17177e-10
48738143	chr19:48738143:C:T	4.21846e-05	2.54655	-1.36502	1.18706e-05	-1.5213	-1.51351	2.71718e-05	-1.52035	-1.50702
48738237	chr19:48738237:G:A	2.89932e-06	-1.90776e-10	-1.49604	7.4361e-05	-1.90776e-10	-1.19994	0.000137489	-1.90776e-10	-1.406
48738253	chr19:48738253:T:C	2.84937e-06	-1.90776e-10	-1.51342	5.4918e-05	-1.90776e-10	-1.50303	0.000123573	-1.90776e-10	-1.51272
48738719	chr19:48738719:A:G	0.00205605	5.49749	-0.429472	1.61189e-05	-1.39525	-1.33363	4.33656e-05	-1.39224	-1.16764
48740748	chr19:48740748:G:A	3.34683e-06	-1.90776e-10	-1.35251	6.40075e-05	-1.90776e-10	-1.34987	0.000140901	-1.90776e-10	-1.38149
48740962	chr19:48740962:C:A	6.10543e-05	2.93464	-1.3834	1.3631e-05	-1.46519	-1.43133	2.88289e-05	-1.46375	-1.50442
48740963	chr19:48740963:G:A	6.10543e-05	2.93464	-1.3834	1.3631e-05	-1.46519	-1.43133	2.88289e-05	-1.46375	-1.50442
48741324	chr19:48741324:T:C	6.04789e-06	-1.90776e-10	-0.76081	0.000132437	-1.90776e-10	-0.622769	0.000271031	-1.90776e-10	-0.727315
48742202	chr19:48742202:C:G	3.24989e-06	-1.90776e-10	-1.3819	0.000153956	-1.90776e-10	-0.472205	0.000136529	-1.90776e-10	-1.41301
48742592	chr19:48742592:C:T	3.31059e-06	-1.90776e-10	-1.3634	6.23179e-05	-1.90776e-10	-1.37662	0.000145999	-1.90776e-10	-1.34595
48743121	chr19:48743121:G:A	1.31129e-06	-0.942909	-1.3466	1.73388e-05	-1.55222	-1.1037	3.30842e-05	-1.552	-1.27849
48743609	chr19:48743609:A:G	0.00294846	5.82242	-0.393902	2.09052e-05	-1.32731	-1.14156	6.14358e-05	-1.3237	-0.887852
48743829	chr19:48743829:A:G	8.96719e-05	2.99762	-1.06198	1.38436e-05	-1.45143	-1.42961	3.35328e-05	-1.4499	-1.36712
48744344	chr19:48744344:C:T	8.1648e-05	2.96975	-1.12785	1.34184e-05	-1.4555	-1.45675	3.21919e-05	-1.454	-1.40383
48744436	chr19:48744436:C:T	9.41133e-05	3.1186	-1.13462	1.3696e-05	-1.43241	-1.45936	3.28327e-05	-1.43075	-1.40738
48744529	chr19:48744529:G:A	8.60083e-05	3.02182	-1.1279	1.35244e-05	-1.44774	-1.45664	3.24487e-05	-1.44618	-1.40371
48744643	chr19:48744643:G:A	0.000100764	3.17712	-1.12486	1.38939e-05	-1.42138	-1.45605	3.33811e-05	-1.41964	-1.40192
48744684	chr19:48744684:G:A	3.14208e-06	-1.90776e-10	-1.41564	5.92354e-05	-1.90776e-10	-1.42735	0.000137974	-1.90776e-10	-1.40248
48744706	chr19:48744706:G:T	7.77332e-05	2.91812	-1.12536	1.33289e-05	-1.46284	-1.4561	3.20118e-05	-1.46139	-1.40205
48744765	chr19:48744765:A:C	8.5305e-05	2.99848	-1.11276	1.35522e-05	-1.45118	-1.45114	3.26124e-05	-1.44965	-1.39521
48744774	chr19:48744774:A:G	3.31e-06	-1.90776e-10	-1.36357	6.43325e-05	-1.90776e-10	-1.34481	0.000151453	-1.90776e-10	-1.30927
48744795	chr19:48744795:C:T	0.0015747	5.84441	-1.04311	1.44942e-05	-1.33031	-1.50482	3.49423e-05	-1.3268	-1.44905
48744863	chr19:48744863:A:G	9.18093e-05	3.08309	-1.1239	1.36813e-05	-1.4377	-1.45515	3.28705e-05	-1.43607	-1.40091
48745038	chr19:48745038:G:A	8.16499e-05	2.98022	-1.1383	1.33901e-05	-1.45371	-1.46065	3.2091e-05	-1.4522	-1.40878
48745074	chr19:48745074:G:A	9.01082e-05	3.06682	-1.12633	1.3631e-05	-1.44038	-1.45614	3.27312e-05	-1.43877	-1.40245
48745383	chr19:48745383:A:G	8.49895e-05	2.9522	-1.07019	1.37626e-05	-1.45566	-1.43126	3.33588e-05	-1.45412	-1.36811
48746080	chr19:48746080:CTG:C	3.13097e-06	-1.90776e-10	-1.41918	5.90396e-05	-1.90776e-10	-1.43066	0.000137438	-1.90776e-10	-1.40638
48746120	chr19:48746120:C:G	3.04858e-06	-1.90776e-10	-1.44584	5.92557e-05	-1.90776e-10	-1.42701	0.000129883	-1.90776e-10	-1.46292
48746186	chr19:48746186:A:T	9.14082e-05	3.05644	-1.10163	1.38125e-05	-1.44003	-1.44327	3.33215e-05	-1.43838	-1.38497
48746189	chr19:48746189:A:G	4.13174e-06	-1.90776e-10	-1.14182	6.69748e-05	-1.90776e-10	-1.30456	0.00015835	-1.90776e-10	-1.26474
48746379	chr19:48746379:C:G	4.75371e-06	-1.90776e-10	-1.00159	8.76171e-05	-1.90776e-10	-1.0359	0.000189926	-1.90776e-10	-1.08292
48746406	chr19:48746406:C:G	2.74822e-06	-1.54957	-9.17177e-10	5.64569e-05	-1.4754	-9.17177e-10	0.000128265	-1.47545	-9.17177e-10
48746538	chr19:48746538:C:T	7.08899e-05	3.00938	-1.30877	1.32005e-05	-1.44575	-1.48287	3.03855e-05	-1.44415	-1.47143
48746631	chr19:48746631:G:A	6.8934e-05	2.97415	-1.30152	1.30957e-05	-1.45099	-1.4856	3.03263e-05	-1.44943	-1.4681
48746933	chr19:48746933:C:G	2.86355e-06	-1.90776e-10	-1.50846	5.44569e-05	-1.90776e-10	-1.51146	0.000123559	-1.90776e-10	-1.51283
48746982	chr19:48746982:C:T	0.00265008	5.76219	-0.440364	2.06411e-05	-1.33424	-1.14735	5.9967e-05	-1.33075	-0.905001
48747151	chr19:48747151:C:A	2.85533e-06	-1.90776e-10	-1.51133	5.52631e-05	-1.90776e-10	-1.49677	0.000126473	-1.90776e-10	-1.48952
48747281	chr19:48747281:A:G	0.000662277	5.42873	-1.49357	2.64361e-05	-1.00042	-1.23372	4.70568e-05	-0.995837	-1.48236
48747336	chr19:48747336:TCCTCCGC:T	2.99024e-06	-1.90776e-10	-1.46517	6.04796e-05	-1.90776e-10	-1.40657	0.000142042	-1.90776e-10	-1.37343
48747415	chr19:48747415:C:T	8.71506e-06	1.01917	-1.41464	4.28143e-05	-0.385	-1.367	9.34993e-05	-0.383337	-1.40826
48748396	chr19:48748396:G:A	3.3588e-06	-1.90776e-10	-1.34894	6.00794e-05	-1.90776e-10	-1.41321	0.000133967	-1.90776e-10	-1.43196
48748498	chr19:48748498:G:A	1.20592e-06	-0.872905	-1.50037	1.16051e-05	-1.54751	-1.50992	2.68367e-05	-1.54715	-1.49263
48748631	chr19:48748631:C:T	2.87476e-06	-1.90776e-10	-1.50455	5.52803e-05	-1.90776e-10	-1.49646	0.000126355	-1.90776e-10	-1.49045
48748894	chr19:48748894:A:G	3.65404e-06	0.248425	-1.51311	1.15913e-05	-1.553	-1.50563	2.69985e-05	-1.55318	-1.48059
48748917	chr19:48748917:C:T	5.28712e-06	-1.90776e-10	-0.895247	0.000124876	-1.90776e-10	-0.681551	0.000279156	-1.90776e-10	-0.69778
48748980	chr19:48748980:C:T	1.24851e-06	-0.855307	-1.48326	1.19741e-05	-1.52187	-1.50425	2.69535e-05	-1.52243	-1.513
48749163	chr19:48749163:G:A	3.28161e-06	-1.90776e-10	-1.37219	5.90427e-05	-1.90776e-10	-1.43061	0.000131758	-1.90776e-10	-1.44858
48749422	chr19:48749422:T:C	1.63895e-05	0.997851	-0.761734	1.74162e-05	-1.39806	-1.25341	4.6342e-05	-1.3969	-1.0966
48749441	chr19:48749441:C:T	2.8296e-06	-0.00714226	-1.51324	1.1738e-05	-1.55173	-1.49431	2.65864e-05	-1.55198	-1.49717
48749794	chr19:48749794:C:T	3.45254e-06	-1.90776e-10	-1.32141	7.31626e-05	-1.90776e-10	-1.21619	0.000176682	-1.90776e-10	-1.1552
48749952	chr19:48749952:T:C	1.27109e-05	-0.0180583	-9.17177e-10	0.000135751	-0.598054	-9.17177e-10	0.000309508	-0.594567	-9.17177e-10
48750004	chr19:48750004:A:G	3.03316e-06	0.0617004	-1.51262	1.16839e-05	-1.54386	-1.5068	2.73126e-05	-1.54441	-1.47779
48750460	chr19:48750460:G:T	1.25449e-05	-1.90776e-10	-0.0312042	0.00060852	-1.90776e-10	0.902157	0.00095488	-1.90776e-10	0.532037
48751247	chr19:48751247:G:A	2.16659e-05	0.51522	-9.17177e-10	0.000121204	-0.711401	-9.17177e-10	0.000275804	-0.709859	-9.17177e-10
48751316	chr19:48751316:T:A	2.17958e-05	1.77759	-1.2564	1.84178e-05	-1.3836	-1.21195	3.42331e-05	-1.38167	-1.41469
48751678	chr19:48751678:G:A	2.85192e-06	-1.90776e-10	-1.51253	5.43331e-05	-1.90776e-10	-1.51374	0.000123497	-1.90776e-10	-1.51333
48751698	chr19:48751698:C:T	5.95088e-06	0.73637	-1.51335	1.76093e-05	-1.40244	-1.23801	3.26526e-05	-1.40439	-1.43923
48752271	chr19:48752271:G:A	2.86888e-06	-1.90776e-10	-1.5066	5.46646e-05	-1.90776e-10	-1.50766	0.00012351	-1.90776e-10	-1.51323
48752465	chr19:48752465:A:G	3.43311e-06	-1.90776e-10	-1.32705	5.87395e-05	-1.90776e-10	-1.43576	0.000136447	-1.90776e-10	-1.41361
48752738	chr19:48752738:G:A	3.73929e-06	-1.90776e-10	-1.24163	7.51815e-05	-1.90776e-10	-1.18897	0.00016009	-1.90776e-10	-1.25381
48752973	chr19:48752973:A:G	2.88976e-06	-1.90776e-10	-1.49935	5.44148e-05	-1.90776e-10	-1.51224	0.000123467	-1.90776e-10	-1.51358
48753131	chr19:48753131:T:C	3.70795e-06	0.219402	-1.46944	1.16165e-05	-1.55302	-1.50343	2.62851e-05	-1.55319	-1.50736
48753330	chr19:48753330:C:T	3.56964e-06	-1.90776e-10	-1.28806	6.63489e-05	-1.90776e-10	-1.31395	0.000161883	-1.90776e-10	-1.24268
48753402	chr19:48753402:G:A	3.72816e-06	-1.24461	-9.17177e-10	5.37184e-05	-1.52512	-9.17177e-10	0.000122064	-1.525	-9.17177e-10
48753746	chr19:48753746:T:C	4.7523e-06	-1.90776e-10	-1.00189	9.76695e-05	-1.90776e-10	-0.927283	0.000203107	-1.90776e-10	-1.01582
48753777	chr19:48753777:G:A	3.16135e-06	-1.90776e-10	-1.40952	6.18645e-05	-1.90776e-10	-1.38393	0.00013596	-1.90776e-10	-1.41719
48753884	chr19:48753884:T:G	1.7019e-06	-0.57622	-1.45256	1.20683e-05	-1.55127	-1.46702	2.6841e-05	-1.5511	-1.48852
48754385	chr19:48754385:G:A	3.98557e-06	-1.90776e-10	-1.17784	7.42022e-05	-1.90776e-10	-1.20208	0.000177043	-1.90776e-10	-1.15316
48755303	chr19:48755303:G:C	2.08553e-05	1.15954	-0.682452	0.000184425	0.235446	-0.527074	0.00042871	0.241231	-0.51
48756064	chr19:48756064:C:G	7.36655e-06	-0.563571	-9.17177e-10	7.53381e-05	-1.18689	-9.17177e-10	0.000171365	-1.18575	-9.17177e-10
48756118	chr19:48756118:C:T	3.99558e-05	2.35426	-1.22701	0.00026678	1.14794	-1.07039	0.000602196	1.15427	-1.08323
48756272	chr19:48756272:A:G	4.73338e-05	2.23001	-0.933303	1.23719e-05	-1.55407	-1.43937	3.20354e-05	-1.55412	-1.30858
48756844	chr19:48756844:C:T	6.88004e-07	-1.42952	-1.50496	1.15676e-05	-1.55334	-1.50733	2.68032e-05	-1.55336	-1.48767
48757371	chr19:48757371:G:A	1.94202e-06	-0.742368	-1.15442	2.00353e-05	-1.41728	-1.0941	4.67829e-05	-1.41573	-1.06831
48757376	chr19:48757376:G:A	5.48502e-06	-1.90776e-10	-0.858499	0.000122242	-1.90776e-10	-0.702868	0.000248926	-1.90776e-10	-0.812396
48757885	chr19:48757885:G:A	3.31108e-06	-1.90776e-10	-1.36325	6.31726e-05	-1.90776e-10	-1.363	0.000149441	-1.90776e-10	-1.32265
48758010	chr19:48758010:C:T	1.2504e-06	-1.22523	-1.11183	1.77274e-05	-1.55232	-1.08145	4.40323e-05	-1.55212	-0.992511
48758211	chr19:48758211:C:T	1.54829e-05	-1.90776e-10	0.179214	0.000409908	-1.90776e-10	0.507059	0.000711527	-1.90776e-10	0.237864
48758381	chr19:48758381:C:T	8.29008e-07	-1.24696	-1.50108	1.21587e-05	-1.54107	-1.46976	2.6689e-05	-1.54115	-1.50415
48758397	chr19:48758397:T:C	1.73619e-06	-1.34106	-0.667772	3.36991e-05	-1.50844	-0.48296	5.56919e-05	-1.50861	-0.801108
48758505	chr19:48758505:C:G	8.93095e-07	-1.16503	-1.50855	1.18396e-05	-1.55223	-1.48519	2.62292e-05	-1.55226	-1.51041
48758524	chr19:48758524:T:C	1.25305e-06	-1.5083	-0.82664	2.34371e-05	-1.53598	-0.818573	5.88193e-05	-1.53571	-0.719368
48758988	chr19:48758988:G:T	5.55839e-06	-1.90776e-10	-0.845212	0.00015008	-1.90776e-10	-0.497706	0.000271275	-1.90776e-10	-0.726417
48759106	chr19:48759106:G:A	3.16157e-05	-1.90776e-10	0.893134	0.000887381	-1.90776e-10	1.2794	0.00148628	-1.90776e-10	0.974485
48759675	chr19:48759675:C:T	8.84838e-07	-1.25672	-1.42615	1.35119e-05	-1.52658	-1.37872	2.97851e-05	-1.52605	-1.40949
48759809	chr19:48759809:C:A	7.13179e-06	-0.187339	-0.40862	5.3573e-05	-1.54429	0.0164584	7.86124e-05	-1.5438	-0.421222
48759871	chr19:48759871:C:T	8.97658e-07	-1.27286	-1.39563	1.40206e-05	-1.52658	-1.34177	3.07702e-05	-1.52606	-1.37695
48760050	chr19:48760050:T:C	7.10959e-07	-1.52521	-1.37645	1.53546e-05	-1.55416	-1.2233	3.09576e-05	-1.55416	-1.34277
48760057	chr19:48760057:C:T	7.25462e-06	-1.90776e-10	-0.578882	0.000139569	-1.90776e-10	-0.570315	0.000287972	-1.90776e-10	-0.666686
48760070	chr19:48760070:G:A	2.77926e-06	-1.53834	-9.17177e-10	6.52335e-05	-1.3309	-9.17177e-10	0.000148055	-1.33196	-9.17177e-10
48760213	chr19:48760213:C:A	2.85301e-06	-1.90776e-10	-1.51215	5.47577e-05	-1.90776e-10	-1.50595	0.000123556	-1.90776e-10	-1.51286
48760251	chr19:48760251:G:A	1.28081e-06	-1.39969	-0.913338	2.44468e-05	-1.54872	-0.763657	4.68469e-05	-1.54871	-0.933956
48760613	chr19:48760613:G:A	2.92508e-06	-1.90776e-10	-1.4872	5.43543e-05	-1.90776e-10	-1.51335	0.000124244	-1.90776e-10	-1.5073
48760629	chr19:48760629:G:A	9.82162e-07	-1.47102	-1.1075	1.74585e-05	-1.53953	-1.10952	4.18419e-05	-1.54001	-1.05564
48760993	chr19:48760993:C:G	5.68384e-06	-1.90776e-10	-0.822893	0.000162721	-1.90776e-10	-0.416836	0.00025572	-1.90776e-10	-0.785465
48761108	chr19:48761108:G:A	3.13338e-06	-1.90776e-10	-1.41841	6.01346e-05	-1.90776e-10	-1.41229	0.000132177	-1.90776e-10	-1.44541
48762721	chr19:48762721:G:C	2.8585e-06	-1.90776e-10	-1.51022	5.44325e-05	-1.90776e-10	-1.51191	0.000123449	-1.90776e-10	-1.51372
48762802	chr19:48762802:G:C	5.47357e-06	-1.90776e-10	-0.860591	0.000104539	-1.90776e-10	-0.859312	0.000217268	-1.90776e-10	-0.948419
48762979	chr19:48762979:C:T	3.01026e-06	-1.90776e-10	-1.45849	6.24252e-05	-1.90776e-10	-1.3749	0.000135012	-1.90776e-10	-1.42419
48763125	chr19:48763125:G:A	8.8395e-07	-1.23153	-1.45234	1.51935e-05	-1.54262	-1.24538	2.74654e-05	-1.543	-1.47362
48763133	chr19:48763133:C:G	6.9331e-06	-0.884749	0.260536	0.000227578	-1.46103	1.37965	0.000140412	-1.46246	0.0774858
48763508	chr19:48763508:G:T	4.04145e-06	-1.90776e-10	-1.16392	6.82431e-05	-1.90776e-10	-1.2858	0.000178688	-1.90776e-10	-1.14391
48763549	chr19:48763549:C:T	2.183e-06	-0.633106	-1.14671	3.19244e-05	-1.3287	-0.716799	5.23983e-05	-1.3259	-1.04477
48763679	chr19:48763679:G:A	5.39264e-06	-0.780332	-0.0951533	0.000115961	-1.49178	0.73616	8.92404e-05	-1.49298	-0.34524
48763744	chr19:48763744:T:C	1.23396e-05	-1.90776e-10	-0.0477049	0.000219924	-1.90776e-10	-0.115592	0.000468691	-1.90776e-10	-0.179606
48764266	chr19:48764266:A:C	2.90038e-06	-1.90776e-10	-1.49568	5.54903e-05	-1.90776e-10	-1.49266	0.000128123	-1.90776e-10	-1.47656
48764480	chr19:48764480:G:C	2.3707e-06	-0.394326	-1.30301	0.000176415	0.986944	-1.32298	0.000381237	0.992633	-1.37876
48764481	chr19:48764481:G:A	2.25977e-06	-0.306929	-1.43833	0.000176222	1.11284	-1.44997	0.000390725	1.1187	-1.48025
48764625	chr19:48764625:A:T	1.33609e-05	0.400221	-0.368409	7.75678e-05	-0.766143	-0.391578	0.000157231	-0.760548	-0.511286
48764937	chr19:48764937:G:A	3.80939e-06	-0.73089	-0.492161	5.96279e-05	-1.50091	0.0801637	5.71001e-05	-1.50203	-0.78271
48765091	chr19:48765091:T:C	3.43695e-06	-1.90776e-10	-1.32594	6.61239e-05	-1.90776e-10	-1.31734	0.000157593	-1.90776e-10	-1.26953
48766302	chr19:48766302:T:C	7.8613e-06	-0.559044	0.0604755	0.000130737	-1.53707	0.901392	9.52669e-05	-1.53771	-0.235158
48766449	chr19:48766449:C:T	8.96923e-07	-1.48997	-1.17934	1.41498e-05	-1.55411	-1.30507	3.56968e-05	-1.5541	-1.20038
48766589	chr19:48766589:G:C	2.89223e-06	-1.90776e-10	-1.49849	5.48893e-05	-1.90776e-10	-1.50355	0.000123936	-1.90776e-10	-1.50979
48766839	chr19:48766839:CTT:C	2.89091e-06	-1.90776e-10	-1.49895	5.48691e-05	-1.90776e-10	-1.50392	0.000123907	-1.90776e-10	-1.51002
48766973	chr19:48766973:G:A	2.97099e-06	-0.420327	-1.0513	0.000214876	0.943716	-1.08253	0.00045176	0.949414	-1.16581
48767062	chr19:48767062:T:C	6.94321e-06	-1.90776e-10	-0.622756	0.000104	-1.90776e-10	-0.864483	0.000310368	-1.90776e-10	-0.591792
48767219	chr19:48767219:G:A	6.82139e-06	-1.90776e-10	-0.640457	0.000125003	-1.90776e-10	-0.680535	0.000310248	-1.90776e-10	-0.592177
48767251	chr19:48767251:T:TC	7.22608e-06	-1.90776e-10	-0.582824	0.000139054	-1.90776e-10	-0.574012	0.000266286	-1.90776e-10	-0.744979
48767403	chr19:48767403:G:GAGGAAGTTGCACAGTTGGGTGCATT	2.89543e-06	-1.90776e-10	-1.49739	5.46101e-05	-1.90776e-10	-1.50865	0.000123449	-1.90776e-10	-1.51372
48767477	chr19:48767477:G:A	3.4974e-06	0.151886	-1.46039	0.000333582	1.72191	-1.4209	0.00072225	1.72838	-1.47556
48767481	chr19:48767481:A:G	7.28437e-06	0.297377	-0.872167	1.44838e-05	-1.54276	-1.29309	3.71795e-05	-1.5432	-1.17059
48767615	chr19:48767615:C:T	2.44835e-06	-0.170498	-1.49461	1.2582e-05	-1.466	-1.5106	3.07901e-05	-1.46393	-1.43843
48767752	chr19:48767752:G:A	3.84387e-06	-0.130812	-1.08323	3.46204e-05	-0.880677	-1.08375	8.50331e-05	-0.877708	-1.0088
48767989	chr19:48767989:G:A	3.70571e-06	-1.90776e-10	-1.25065	8.21501e-05	-1.90776e-10	-1.10032	0.000171031	-1.90776e-10	-1.1877
48768209	chr19:48768209:C:CGAG	3.6051e-06	-1.90776e-10	-1.27817	7.92999e-05	-1.90776e-10	-1.13564	0.000165773	-1.90776e-10	-1.21893
48768211	chr19:48768211:CCT:C	1.65032e-06	-0.562805	-1.49675	0.000115018	0.736556	-1.50034	0.000259524	0.741943	-1.51265
48768212	chr19:48768212:CT:C	3.5075e-06	-1.90776e-10	-1.30562	7.67996e-05	-1.90776e-10	-1.16767	0.000159907	-1.90776e-10	-1.25496
48768226	chr19:48768226:T:C	3.98895e-06	-1.90776e-10	-1.17699	7.63148e-05	-1.90776e-10	-1.17401	0.000159084	-1.90776e-10	-1.26012
48768292	chr19:48768292:A:G	3.10492e-06	-1.90776e-10	-1.42753	8.53059e-05	-1.90776e-10	-1.06263	0.000139599	-1.90776e-10	-1.39077
48768450	chr19:48768450:A:C	3.49006e-06	-1.90776e-10	-1.3106	7.35218e-05	-1.90776e-10	-1.21129	0.000148605	-1.90776e-10	-1.32826
48768514	chr19:48768514:G:A	3.25061e-06	-1.38168	-9.17177e-10	5.34938e-05	-1.52931	-9.17177e-10	0.000121581	-1.52897	-9.17177e-10
48768652	chr19:48768652:G:C	2.94454e-06	-1.90776e-10	-1.48057	5.44436e-05	-1.90776e-10	-1.51171	0.000125296	-1.90776e-10	-1.49887
48768716	chr19:48768716:A:C	3.04159e-06	-1.90776e-10	-1.44814	5.76182e-05	-1.90776e-10	-1.45503	0.000128599	-1.90776e-10	-1.47285
48769036	chr19:48769036:C:T	3.44187e-06	-1.90776e-10	-1.32451	7.47094e-05	-1.90776e-10	-1.19527	0.000157421	-1.90776e-10	-1.27062
48769227	chr19:48769227:G:T	2.59684e-06	-1.09461	-0.511615	7.9588e-05	-1.38968	0.25767	6.89536e-05	-1.39154	-0.704576
48769670	chr19:48769670:G:A	2.89345e-06	-1.90776e-10	-1.49807	6.63098e-05	-1.90776e-10	-1.31454	0.000127048	-1.90776e-10	-1.48499
48769893	chr19:48769893:G:A	2.85021e-06	-1.90776e-10	-1.51313	5.69591e-05	-1.90776e-10	-1.46654	0.000126009	-1.90776e-10	-1.4932
48769897	chr19:48769897:A:G	3.01774e-06	-0.371866	-1.08415	2.92594e-05	-1.05676	-1.07591	7.13872e-05	-1.05421	-1.00722
48769956	chr19:48769956:T:C	3.60393e-06	-1.31255	0.0340557	0.000168929	-1.19351	0.81411	0.000121194	-1.19632	-0.33583
48769983	chr19:48769983:G:A	2.73709e-06	-1.55363	-9.17177e-10	5.89429e-05	-1.4323	-9.17177e-10	0.000133701	-1.43394	-9.17177e-10
48770527	chr19:48770527:G:A	2.21716e-06	-1.13522	-0.629072	0.000174352	-1.43526	1.08746	7.61116e-05	-1.43548	-0.561866
48770586	chr19:48770586:G:A	1.31375e-05	-0.00126839	0.0162217	8.87176e-05	-1.01328	-0.0101359	0.000176806	-1.00879	-0.14571
48770641	chr19:48770641:C:T	2.99309e-06	-1.46422	-9.17177e-10	5.96796e-05	-1.41988	-9.17177e-10	0.000135524	-1.4204	-9.17177e-10
48770760	chr19:48770760:C:T	3.02436e-06	-0.335424	-1.1184	0.000226885	1.07576	-1.16019	0.000483736	1.08156	-1.22957
48770843	chr19:48770843:C:T	2.9053e-06	-1.90776e-10	-1.49398	6.43536e-05	-1.90776e-10	-1.34448	0.00013289	-1.90776e-10	-1.44003
48770850	chr19:48770850:T:G	3.04739e-06	-1.90776e-10	-1.44623	6.77951e-05	-1.90776e-10	-1.29238	0.000140633	-1.90776e-10	-1.38339
48771455	chr19:48771455:T:C	2.19813e-05	-1.90776e-10	0.52967	0.559953	-1.90776e-10	7.72673	0.000909537	-1.90776e-10	0.483386
48771619	chr19:48771619:G:A	5.4664e-06	-1.90776e-10	-0.861901	0.000121834	-1.90776e-10	-0.706215	0.000220849	-1.90776e-10	-0.932069
48771718	chr19:48771718:C:T	2.94012e-06	-1.21637	-0.265702	0.000124999	-1.2973	0.616726	8.89956e-05	-1.29959	-0.541369
48772316	chr19:48772316:G:A	1.52705e-05	-0.168763	0.334167	0.000109494	-1.10718	0.294176	0.000217904	-1.10314	0.157648
48772527	chr19:48772527:C:T	3.01681e-06	-1.90776e-10	-1.45632	5.72398e-05	-1.90776e-10	-1.46162	0.000127849	-1.90776e-10	-1.4787
48772925	chr19:48772925:A:G	8.44949e-06	-1.90776e-10	-0.426414	0.00015198	-1.90776e-10	-0.485123	0.000374966	-1.90776e-10	-0.402714
48772968	chr19:48772968:A:G	3.43236e-06	0.0711122	-1.39839	0.000320687	1.6747	-1.41311	0.000705853	1.68116	-1.4513
48773073	chr19:48773073:G:A	6.2053e-06	-1.90776e-10	-0.735117	0.00015073	-1.90776e-10	-0.493383	0.000270296	-1.90776e-10	-0.730032
48773375	chr19:48773375:A:G	3.45658e-06	-1.90776e-10	-1.32024	7.39115e-05	-1.90776e-10	-1.206	0.000150664	-1.90776e-10	-1.3145
48774202	chr19:48774202:G:A	4.49728e-06	-1.90776e-10	-1.05705	8.70212e-05	-1.90776e-10	-1.04272	0.000184449	-1.90776e-10	-1.11218
48774705	chr19:48774705:A:C	2.86211e-06	-1.90776e-10	-1.50896	6.09241e-05	-1.90776e-10	-1.39924	0.000126073	-1.90776e-10	-1.49269
48774825	chr19:48774825:T:C	3.05921e-06	-1.90776e-10	-1.44237	6.34091e-05	-1.90776e-10	-1.35927	0.000136824	-1.90776e-10	-1.41085
48774889	chr19:48774889:C:T	4.44885e-06	-1.06787	-9.17177e-10	5.34733e-05	-1.52969	-9.17177e-10	0.000121611	-1.52872	-9.17177e-10
48774893	chr19:48774893:C:T	7.98831e-06	-1.90776e-10	-0.482541	0.000182254	-1.90776e-10	-0.303474	0.000332052	-1.90776e-10	-0.524258
48774986	chr19:48774986:A:G	4.93789e-06	-1.90776e-10	-0.963582	8.80524e-05	-1.90776e-10	-1.03094	0.000196537	-1.90776e-10	-1.0487
48775046	chr19:48775046:G:A	2.032e-06	-0.653112	-1.19839	1.85002e-05	-1.54705	-1.04404	3.13877e-05	-1.54646	-1.33667
48775193	chr19:48775193:C:T	3.25471e-06	-1.90776e-10	-1.38042	6.9031e-05	-1.90776e-10	-1.27432	0.000141845	-1.90776e-10	-1.37482
48776291	chr19:48776291:C:T	4.99192e-06	-1.90776e-10	-0.9527	9.79753e-05	-1.90776e-10	-0.924158	0.000231488	-1.90776e-10	-0.88502
48776778	chr19:48776778:C:T	6.56515e-07	-1.50034	-1.48099	1.57588e-05	-1.32946	-1.42202	3.29266e-05	-1.32809	-1.50718
48776883	chr19:48776883:C:T	7.00434e-07	-1.51073	-1.40585	1.39153e-05	-1.36442	-1.51146	3.60948e-05	-1.36314	-1.38026
48777458	chr19:48777458:A:G	6.19478e-07	-1.52723	-1.51217	1.35629e-05	-1.40941	-1.49213	3.0286e-05	-1.408	-1.51087
48777510	chr19:48777510:C:CT	1.4877e-05	-1.90776e-10	0.139292	0.000261919	-1.90776e-10	0.059161	0.000656069	-1.90776e-10	0.156716
48777568	chr19:48777568:G:A	1.64354e-05	-1.90776e-10	0.23892	0.000407704	-1.90776e-10	0.501667	0.000810396	-1.90776e-10	0.367974
48777632	chr19:48777632:A:G	5.16217e-06	-1.90776e-10	-0.919164	0.000111918	-1.90776e-10	-0.791102	0.000217001	-1.90776e-10	-0.949649
48778141	chr19:48778141:C:T	3.38616e-06	-1.90776e-10	-1.34083	5.73118e-05	-1.90776e-10	-1.46037	0.000135277	-1.90776e-10	-1.42223
48778581	chr19:48778581:A:G	1.72208e-06	-1.39013	-0.626862	3.25509e-05	-1.31434	-0.711726	8.29177e-05	-1.31234	-0.599365
48779148	chr19:48779148:A:T	3.9881e-06	-1.90776e-10	-1.1772	7.59031e-05	-1.90776e-10	-1.17942	0.000181337	-1.90776e-10	-1.12919
48779378	chr19:48779378:C:T	2.94702e-06	-1.90776e-10	-1.47972	5.8509e-05	-1.90776e-10	-1.43969	0.000129358	-1.90776e-10	-1.46697
48779546	chr19:48779546:G:C	6.71165e-06	0.769514	-1.42619	2.16567e-05	-0.923432	-1.51013	5.19319e-05	-0.921856	-1.45776
48779992	chr19:48779992:C:T	2.93255e-06	-1.90776e-10	-1.48465	5.97164e-05	-1.90776e-10	-1.41927	0.000131291	-1.90776e-10	-1.45213
48780780	chr19:48780780:TG:T	3.26473e-06	-1.90776e-10	-1.37734	6.33735e-05	-1.90776e-10	-1.35983	0.000138622	-1.90776e-10	-1.3978
48780939	chr19:48780939:CA:C	1.05834e-06	-0.995011	-1.50881	2.02233e-05	-0.990919	-1.51112	4.6164e-05	-0.989716	-1.50763
48781408	chr19:48781408:C:A	1.53406e-05	-1.90776e-10	0.169983	0.000301426	-1.90776e-10	0.199652	0.000644282	-1.90776e-10	0.138586
48781568	chr19:48781568:T:C	4.81563e-06	-1.90776e-10	-0.988653	9.26585e-05	-1.90776e-10	-0.979953	0.000213282	-1.90776e-10	-0.966934
48781591	chr19:48781591:G:C	8.83571e-07	-1.27748	-1.40683	2.23604e-05	-1.07072	-1.33086	4.89662e-05	-1.06958	-1.36884
48781624	chr19:48781624:C:T	1.21017e-05	-1.90776e-10	-0.0671749	0.000237744	-1.90776e-10	-0.0376765	0.000509957	-1.90776e-10	-0.0952233
48782114	chr19:48782114:G:T	8.05779e-06	-1.90776e-10	-0.473881	0.000151739	-1.90776e-10	-0.48671	0.00035897	-1.90776e-10	-0.44631
48782191	chr19:48782191:T:A	2.89433e-06	-1.90776e-10	-1.49777	5.51692e-05	-1.90776e-10	-1.49847	0.000125268	-1.90776e-10	-1.4991
48782230	chr19:48782230:C:T	6.31529e-07	-1.5534	-1.46673	2.00627e-05	-1.44381	-1.0662	3.18425e-05	-1.44347	-1.42527
48782261	chr19:48782261:A:C	6.16386e-07	-1.54752	-1.49688	1.70609e-05	-1.50368	-1.1684	2.86839e-05	-1.50345	-1.46977
48782500	chr19:48782500:C:A	6.06449e-07	-1.54734	-1.51332	1.24412e-05	-1.48409	-1.50377	2.80203e-05	-1.4851	-1.51152
48782738	chr19:48782738:T:C	9.56461e-07	-1.17217	-1.43286	1.74426e-05	-1.32372	-1.32624	3.5843e-05	-1.32473	-1.42567
48783001	chr19:48783001:A:G	6.27977e-07	-1.55416	-1.47162	1.72492e-05	-1.46742	-1.19369	3.01265e-05	-1.46713	-1.45702
48783029	chr19:48783029:G:A	9.08222e-07	-1.22646	-1.43033	1.49835e-05	-1.34571	-1.45621	3.6215e-05	-1.3444	-1.39567
48783365	chr19:48783365:G:A	9.09206e-07	-1.14211	-1.5136	1.92661e-05	-1.06033	-1.4902	4.27881e-05	-1.05961	-1.51368
48783405	chr19:48783405:C:T	9.17911e-07	-1.13249	-1.51369	1.93662e-05	-1.04953	-1.49581	4.32562e-05	-1.0488	-1.51361
48783450	chr19:48783450:C:A	6.07365e-07	-1.54823	-1.51092	2.11271e-05	-1.0423	-1.41601	4.46453e-05	-1.04201	-1.48879
48783453	chr19:48783453:C:A	2.48265e-06	-1.27058	-0.380617	2.93446e-05	-1.45124	-0.678519	7.39051e-05	-1.45087	-0.575896
48783511	chr19:48783511:CAG:C	6.02378e-06	-1.90776e-10	-0.764806	0.000100054	-1.90776e-10	-0.903161	0.000250088	-1.90776e-10	-0.807738
48783588	chr19:48783588:G:A	6.36996e-06	-1.90776e-10	-0.708928	0.00010583	-1.90776e-10	-0.847035	0.000268515	-1.90776e-10	-0.736644
48783665	chr19:48783665:T:A	4.35908e-06	-1.90776e-10	-1.08826	7.2623e-05	-1.90776e-10	-1.22359	0.000181442	-1.90776e-10	-1.12861
48783766	chr19:48783766:C:T	3.58226e-06	-1.90776e-10	-1.28453	5.49691e-05	-1.90776e-10	-1.5021	0.000152413	-1.90776e-10	-1.30296
48783954	chr19:48783954:C:T	7.62443e-07	-1.50268	-1.32906	1.34425e-05	-1.54963	-1.36082	3.17364e-05	-1.54957	-1.32252
48783974	chr19:48783974:A:G	7.71649e-07	-1.48957	-1.33017	1.33899e-05	-1.55254	-1.36184	3.16011e-05	-1.5525	-1.32386
48783983	chr19:48783983:C:T	2.87226e-06	-1.90776e-10	-1.50542	5.50462e-05	-1.90776e-10	-1.5007	0.000123842	-1.90776e-10	-1.51055
48784044	chr19:48784044:C:T	6.07184e-07	-1.55271	-1.50673	1.23489e-05	-1.50594	-1.48936	2.75741e-05	-1.50676	-1.50591
48784170	chr19:48784170:C:T	3.47807e-06	-1.90776e-10	-1.31404	5.52802e-05	-1.90776e-10	-1.49646	0.00014812	-1.90776e-10	-1.33153
48784235	chr19:48784235:C:T	1.13416e-06	-0.925292	-1.50934	1.82973e-05	-1.08845	-1.51366	4.22021e-05	-1.08655	-1.50053
48784524	chr19:48784524:T:C	9.56736e-07	-1.20175	-1.403	2.33606e-05	-1.12894	-1.22888	4.453e-05	-1.1285	-1.40488
48785155	chr19:48785155:G:A	1.07939e-06	-0.97401	-1.51011	2.39523e-05	-0.876206	-1.4566	5.17816e-05	-0.875631	-1.50688
48785405	chr19:48785405:G:C	9.64446e-07	-1.19023	-1.40649	2.11131e-05	-0.956751	-1.50223	5.16094e-05	-0.958226	-1.42762
48785617	chr19:48785617:G:A	6.15196e-07	-1.53365	-1.51269	1.1656e-05	-1.55205	-1.501	2.62355e-05	-1.55223	-1.51021
48785631	chr19:48785631:C:T	7.52072e-07	-1.37752	-1.46792	1.88632e-05	-1.21086	-1.36081	3.83104e-05	-1.212	-1.47183
48785819	chr19:48785819:A:G	7.85951e-07	-1.37004	-1.43134	2.02879e-05	-1.20014	-1.29871	4.01184e-05	-1.2013	-1.43642
48785845	chr19:48785845:C:T	7.60505e-07	-1.50317	-1.33113	1.67693e-05	-1.55205	-1.13728	3.24979e-05	-1.55179	-1.29658
48785853	chr19:48785853:G:A	1.03768e-05	-1.90776e-10	-0.220951	0.000183458	-1.90776e-10	-0.296887	0.000471735	-1.90776e-10	-0.173131
48785948	chr19:48785948:T:TATTG	1.8939e-06	-1.39065	-0.531238	2.55441e-05	-1.54476	-0.723707	6.76277e-05	-1.54484	-0.570692
48786258	chr19:48786258:ATCTG:A	1.36861e-06	-0.734215	-1.51251	3.00404e-05	-0.626636	-1.47969	6.60828e-05	-0.625931	-1.51271
48786648	chr19:48786648:C:T	3.31056e-06	-1.90776e-10	-1.3634	5.64448e-05	-1.90776e-10	-1.47561	0.000141346	-1.90776e-10	-1.37834
48786726	chr19:48786726:T:C	4.00379e-06	-1.90776e-10	-1.17328	7.85651e-05	-1.90776e-10	-1.14494	0.000171381	-1.90776e-10	-1.18566
48787329	chr19:48787329:T:A	7.12692e-07	-1.50173	-1.3975	1.20216e-05	-1.55233	-1.46983	2.93136e-05	-1.55216	-1.39934
48787333	chr19:48787333:T:C	1.2103e-05	-1.90776e-10	-0.0670642	0.000189597	-1.90776e-10	-0.263974	0.000461164	-1.90776e-10	-0.195796
48787477	chr19:48787477:A:G	1.09933e-06	-0.957303	-1.50851	2.30432e-05	-0.862111	-1.50939	5.24917e-05	-0.861511	-1.50738
48787543	chr19:48787543:A:G	6.10767e-07	-1.54636	-1.5072	1.19056e-05	-1.54403	-1.48783	2.66516e-05	-1.54443	-1.50227
48788253	chr19:48788253:A:G	6.12088e-07	-1.53803	-1.51337	1.28127e-05	-1.45438	-1.50406	2.88528e-05	-1.45564	-1.51171
48788347	chr19:48788347:GAC:G	3.68058e-06	-1.90776e-10	-1.25745	5.65503e-05	-1.90776e-10	-1.47374	0.000154667	-1.90776e-10	-1.28827
48788406	chr19:48788406:A:T	8.43173e-06	-1.90776e-10	-0.428518	6.63474e-05	-1.90776e-10	-1.31397	0.000363412	-1.90776e-10	-0.434012
48788676	chr19:48788676:C:T	3.9571e-06	-1.18501	-9.17177e-10	6.74323e-05	-1.29775	-9.17177e-10	0.000153301	-1.29715	-9.17177e-10
48788879	chr19:48788879:A:G	7.64581e-06	-1.90776e-10	-0.526364	0.000123785	-1.90776e-10	-0.690325	0.000315046	-1.90776e-10	-0.57683
48788985	chr19:48788985:A:G	7.23159e-07	-1.38321	-1.50143	1.39877e-05	-1.37312	-1.49758	3.14859e-05	-1.37263	-1.50738
48789249	chr19:48789249:C:T	2.836e-06	-1.51813	-9.17177e-10	5.58965e-05	-1.48537	-9.17177e-10	0.000127025	-1.48516	-9.17177e-10
48789389	chr19:48789389:T:C	7.84604e-07	-1.46873	-1.33437	2.70292e-05	-0.869861	-1.34209	5.96958e-05	-0.867128	-1.37316
48789469	chr19:48789469:G:A	6.46118e-07	-1.53744	-1.45986	1.19916e-05	-1.52417	-1.5005	2.77888e-05	-1.52485	-1.48007
48789639	chr19:48789639:G:A	2.88574e-06	-1.90776e-10	-1.50074	5.52616e-05	-1.90776e-10	-1.49679	0.00012668	-1.90776e-10	-1.48788
48789709	chr19:48789709:T:A	5.16715e-06	-0.9182	-9.17177e-10	9.1276e-05	-0.994985	-9.17177e-10	0.000207689	-0.993508	-9.17177e-10
48789845	chr19:48789845:C:G	6.04581e-07	-1.55415	-1.50959	1.24026e-05	-1.55402	-1.43694	2.63009e-05	-1.55401	-1.50594
48789904	chr19:48789904:T:C	2.96342e-06	-1.90776e-10	-1.47418	5.45058e-05	-1.90776e-10	-1.51057	0.000125197	-1.90776e-10	-1.49966
48790233	chr19:48790233:G:A	3.21912e-06	-1.90776e-10	-1.39141	6.53716e-05	-1.90776e-10	-1.32878	0.000142527	-1.90776e-10	-1.37002
48790339	chr19:48790339:C:T	2.85426e-06	-1.90776e-10	-1.51171	8.86159e-05	-1.90776e-10	-1.02456	0.000123611	-1.90776e-10	-1.51241
48790640	chr19:48790640:G:A	6.37238e-07	-1.54617	-1.46496	1.21406e-05	-1.51015	-1.50217	2.80723e-05	-1.51098	-1.48379
48790801	chr19:48790801:C:A	6.26316e-07	-1.53898	-1.48944	1.43832e-05	-1.53791	-1.3049	2.69573e-05	-1.5378	-1.49749
48790914	chr19:48790914:G:A	6.099e-07	-1.54789	-1.50709	1.32748e-05	-1.54919	-1.37382	2.63083e-05	-1.54913	-1.51054
48790920	chr19:48790920:C:T	6.36872e-07	-1.51529	-1.49642	1.42728e-05	-1.51308	-1.33743	2.74825e-05	-1.5129	-1.5031
48790967	chr19:48790967:A:G	6.20999e-07	-1.52464	-1.5123	1.31929e-05	-1.52451	-1.40468	2.68846e-05	-1.52436	-1.51363
48791076	chr19:48791076:T:C	6.42059e-07	-1.52396	-1.47964	1.48232e-05	-1.52438	-1.2883	2.75549e-05	-1.52424	-1.48913
48791080	chr19:48791080:T:C	9.08736e-07	-1.40144	-1.25478	1.89504e-05	-1.24989	-1.31716	4.65093e-05	-1.2478	-1.2421
48791217	chr19:48791217:A:G	3.42835e-06	-1.90776e-10	-1.32844	6.42233e-05	-1.90776e-10	-1.34651	0.000139597	-1.90776e-10	-1.39079
48791261	chr19:48791261:T:G	3.8319e-06	-1.90776e-10	-1.21716	6.82883e-05	-1.90776e-10	-1.28513	0.000164096	-1.90776e-10	-1.2291
48791372	chr19:48791372:G:A	1.10495e-06	-0.9853	-1.47542	2.96463e-05	-0.73775	-1.38178	6.46281e-05	-0.736156	-1.42474
48791443	chr19:48791443:G:T	6.68481e-07	-1.44954	-1.51373	1.30646e-05	-1.44925	-1.48972	2.89977e-05	-1.44896	-1.51337
48791458	chr19:48791458:C:T	2.96145e-06	-1.90776e-10	-1.47484	5.86544e-05	-1.90776e-10	-1.43721	0.000130093	-1.90776e-10	-1.4613
48791585	chr19:48791585:G:A	1.52949e-06	-0.874075	-1.26151	2.21234e-05	-1.08244	-1.32979	5.56577e-05	-1.07995	-1.23038
48791596	chr19:48791596:T:C	2.84876e-06	-1.90776e-10	-1.51364	9.45575e-05	-1.90776e-10	-0.959665	0.000123476	-1.90776e-10	-1.51351
48791660	chr19:48791660:T:C	2.25453e-06	-0.545175	-1.2024	6.04881e-05	-0.79513	-0.611296	7.72404e-05	-0.791979	-1.19065
48791691	chr19:48791691:G:A	2.59857e-06	-0.430832	-1.17473	6.99262e-05	-0.69658	-0.564852	8.7691e-05	-0.693224	-1.16251
48791742	chr19:48791742:G:A	2.22159e-06	-0.5685	-1.1938	5.9975e-05	-0.817759	-0.597186	7.61614e-05	-0.814652	-1.18204
48791844	chr19:48791844:T:C	2.25592e-06	-0.545496	-1.20147	6.04155e-05	-0.798144	-0.609483	7.7063e-05	-0.795006	-1.18992
48791917	chr19:48791917:GATTCAAACA:G	2.31579e-06	-0.488606	-1.23216	6.02284e-05	-0.748162	-0.662566	7.85389e-05	-0.744916	-1.22104
48792083	chr19:48792083:G:C	3.97259e-06	-1.90776e-10	-1.1811	7.80188e-05	-1.90776e-10	-1.15192	0.000170476	-1.90776e-10	-1.19096
48792473	chr19:48792473:T:C	5.50836e-06	-1.90776e-10	-0.854253	9.94509e-05	-1.90776e-10	-0.909209	0.000226408	-1.90776e-10	-0.907212
48792519	chr19:48792519:T:C	8.84943e-07	-1.40377	-1.27899	1.41206e-05	-1.55309	-1.30815	3.42565e-05	-1.55305	-1.24263
48792563	chr19:48792563:G:A	2.08708e-06	-0.699043	-1.12571	6.52256e-05	-0.926445	-0.404577	7.42607e-05	-0.923594	-1.09837
48792573	chr19:48792573:G:A	2.13723e-06	-0.699092	-1.10192	6.77304e-05	-0.927065	-0.366272	7.60125e-05	-0.924212	-1.07444
48792596	chr19:48792596:A:G	1.64361e-06	-1.41007	-0.65356	3.29364e-05	-1.52521	-0.489081	6.08638e-05	-1.52503	-0.695881
48792831	chr19:48792831:G:C	6.2506e-07	-1.54187	-1.48856	1.67051e-05	-1.19476	-1.4984	3.79617e-05	-1.1931	-1.49987
48792972	chr19:48792972:C:T	5.32401e-05	-1.90776e-10	1.41429	0.00103804	-1.90776e-10	1.43621	0.00296018	-1.90776e-10	1.66345
48793118	chr19:48793118:G:A	5.0391e-06	-0.943293	-9.17177e-10	6.44028e-05	-1.34372	-9.17177e-10	0.000146625	-1.34167	-9.17177e-10
48793397	chr19:48793397:C:T	6.27337e-07	-1.53468	-1.49211	1.72934e-05	-1.15563	-1.50292	3.94136e-05	-1.154	-1.50144
48793511	chr19:48793511:A:C	3.40412e-06	-1.90776e-10	-1.33553	6.15925e-05	-1.90776e-10	-1.38833	0.000146001	-1.90776e-10	-1.34593
48793551	chr19:48793551:C:A	3.29179e-05	0.933497	-9.17177e-10	0.000439314	0.576342	-9.17177e-10	0.00100249	0.580691	-9.17177e-10
48793568	chr19:48793568:T:C	2.95313e-06	-1.90776e-10	-1.47765	5.50327e-05	-1.90776e-10	-1.50094	0.000127545	-1.90776e-10	-1.48108
48793720	chr19:48793720:T:C	1.90453e-06	-0.913048	-1.00324	2.58833e-05	-1.13829	-1.11699	6.48108e-05	-1.13589	-1.02218
48793930	chr19:48793930:G:A	3.02705e-06	-1.90776e-10	-1.45293	5.5889e-05	-1.90776e-10	-1.4855	0.000130577	-1.90776e-10	-1.45759
48793948	chr19:48793948:AAAAAT:A	1.22368e-06	-0.882002	-1.47665	1.78623e-05	-1.12185	-1.50433	4.14532e-05	-1.11937	-1.48561
48794211	chr19:48794211:C:T	4.694e-06	-1.90776e-10	-1.01424	8.33704e-05	-1.90776e-10	-1.08558	0.000194947	-1.90776e-10	-1.05682
48794422	chr19:48794422:C:T	3.37296e-06	-1.90776e-10	-1.34473	6.92465e-05	-1.90776e-10	-1.2712	0.000147664	-1.90776e-10	-1.33461
48794479	chr19:48794479:C:A	3.06438e-06	-1.90776e-10	-1.44067	7.29664e-05	-1.90776e-10	-1.21887	0.000132286	-1.90776e-10	-1.44458
48794551	chr19:48794551:G:A	3.32824e-06	-1.90776e-10	-1.35808	6.81375e-05	-1.90776e-10	-1.28735	0.000145649	-1.90776e-10	-1.34835
48794756	chr19:48794756:G:A	2.96316e-06	-1.90776e-10	-1.47427	8.10639e-05	-1.90776e-10	-1.11363	0.000127983	-1.90776e-10	-1.47765
48795259	chr19:48795259:C:T	2.92146e-06	-1.90776e-10	-1.48844	5.65056e-05	-1.90776e-10	-1.47453	0.000126552	-1.90776e-10	-1.48889
48795545	chr19:48795545:G:A	2.97942e-06	-1.90776e-10	-1.46879	5.7857e-05	-1.90776e-10	-1.4509	0.000129046	-1.90776e-10	-1.46938
48795582	chr19:48795582:T:C	4.47719e-06	-1.90776e-10	-1.06152	7.98231e-05	-1.90776e-10	-1.12906	0.000186378	-1.90776e-10	-1.10177
48795668	chr19:48795668:T:C	3.39967e-06	-1.90776e-10	-1.33684	6.15244e-05	-1.90776e-10	-1.38944	0.000145816	-1.90776e-10	-1.34721
48795671	chr19:48795671:A:G	4.79991e-06	-1.90776e-10	-0.991923	8.79134e-05	-1.90776e-10	-1.03252	0.000189491	-1.90776e-10	-1.08521
48795814	chr19:48795814:C:A	1.37368e-06	-0.984471	-1.25856	1.9446e-05	-1.19639	-1.34484	4.71134e-05	-1.19418	-1.28282
48795852	chr19:48795852:T:C	6.18392e-06	-1.90776e-10	-0.738568	0.00012832	-1.90776e-10	-0.654345	0.000270427	-1.90776e-10	-0.729548
48796202	chr19:48796202:A:C	3.01525e-06	-1.45684	-9.17177e-10	7.07906e-05	-1.24915	-9.17177e-10	0.000160934	-1.24855	-9.17177e-10
48796570	chr19:48796570:C:T	1.92379e-06	-0.832928	-1.07329	2.39205e-05	-1.08774	-1.2464	5.93777e-05	-1.08521	-1.16042
48796868	chr19:48796868:A:G	2.85348e-06	-1.90776e-10	-1.51198	5.51457e-05	-1.90776e-10	-1.49889	0.000124019	-1.90776e-10	-1.50912
48796911	chr19:48796911:A:G	6.25607e-06	-1.90776e-10	-0.726969	0.000129861	-1.90776e-10	-0.642406	0.000273561	-1.90776e-10	-0.718026
48797174	chr19:48797174:G:A	6.45835e-06	-0.695146	-9.17177e-10	8.9156e-05	-1.01849	-9.17177e-10	0.000203085	-1.01592	-9.17177e-10
48797243	chr19:48797243:G:A	8.69598e-06	-1.90776e-10	-0.39766	0.000176161	-1.90776e-10	-0.337473	0.000381794	-1.90776e-10	-0.384669
48797348	chr19:48797348:T:C	1.67978e-06	-1.52802	-0.513832	3.62701e-05	-1.20166	-0.716223	0.000104886	-1.2019	-0.474771
48797636	chr19:48797636:C:T	7.11229e-07	-1.47814	-1.42314	1.26165e-05	-1.53915	-1.43472	2.93005e-05	-1.53969	-1.41225
48797656	chr19:48797656:T:C	9.67185e-07	-1.42336	-1.17052	1.34232e-05	-1.55308	-1.35881	3.32256e-05	-1.5529	-1.27333
48797676	chr19:48797676:T:C	2.97658e-06	-1.90776e-10	-1.46975	7.78008e-05	-1.90776e-10	-1.15472	0.000128648	-1.90776e-10	-1.47247
48797794	chr19:48797794:ATTTCTTTT:A	1.61985e-06	-0.924284	-1.1539	2.10468e-05	-1.15121	-1.31092	5.13762e-05	-1.1488	-1.24157
48797994	chr19:48797994:C:T	6.525e-07	-1.47433	-1.51313	1.27199e-05	-1.50366	-1.46205	2.74719e-05	-1.50394	-1.51245
48798367	chr19:48798367:A:G	2.84861e-06	-1.90776e-10	-1.51369	9.91692e-05	-1.90776e-10	-0.912046	0.000123455	-1.90776e-10	-1.51367
48798412	chr19:48798412:A:G	1.46214e-06	-1.45728	-0.723338	2.87778e-05	-1.53559	-0.613683	5.91857e-05	-1.53538	-0.713486
48798620	chr19:48798620:C:T	7.62082e-07	-1.53448	-1.29774	1.23964e-05	-1.52415	-1.46732	3.04966e-05	-1.52405	-1.38789
48799029	chr19:48799029:A:G	8.40853e-07	-1.28781	-1.44605	1.28962e-05	-1.43937	-1.51257	2.96471e-05	-1.43896	-1.50123
48799066	chr19:48799066:T:C	9.40651e-07	-1.26862	-1.35308	1.30955e-05	-1.45031	-1.4863	3.06824e-05	-1.44992	-1.45594
48799205	chr19:48799205:C:T	2.98255e-06	-1.90776e-10	-1.46774	5.79464e-05	-1.90776e-10	-1.44936	0.000129383	-1.90776e-10	-1.46677
48799881	chr19:48799881:G:C	2.90751e-06	-1.90776e-10	-1.49322	5.49561e-05	-1.90776e-10	-1.50234	0.000128557	-1.90776e-10	-1.47318
48800483	chr19:48800483:G:A	1.07859e-06	-0.971449	-1.51342	1.34527e-05	-1.54728	-1.36241	2.63062e-05	-1.54719	-1.51256
48800570	chr19:48800570:G:A	9.56641e-07	-1.26914	-1.3357	1.31969e-05	-1.45012	-1.47877	3.10167e-05	-1.44973	-1.4453
48800958	chr19:48800958:C:T	4.06693e-06	0.128827	-1.28646	2.35904e-05	-1.36233	-0.985706	3.70505e-05	-1.362	-1.35526
48801008	chr19:48801008:G:A	2.28471e-06	-0.323315	-1.41097	2.90466e-05	-0.65868	-1.48129	6.80004e-05	-0.655267	-1.45477
48801143	chr19:48801143:A:G	3.00349e-06	-1.90776e-10	-1.46075	5.72075e-05	-1.90776e-10	-1.46219	0.000128667	-1.90776e-10	-1.47232
48801293	chr19:48801293:A:C	3.00917e-06	-1.90776e-10	-1.45886	5.93763e-05	-1.90776e-10	-1.42498	0.000128802	-1.90776e-10	-1.47127
48801403	chr19:48801403:T:G	9.27584e-07	-1.29579	-1.33991	1.33962e-05	-1.4334	-1.4805	3.14665e-05	-1.43298	-1.44764
48801567	chr19:48801567:T:A	2.86011e-06	-1.90776e-10	-1.50966	0.000117249	-1.90776e-10	-0.744573	0.000124072	-1.90776e-10	-1.50869
48801569	chr19:48801569:T:A	2.88756e-06	-1.90776e-10	-1.50011	0.000128514	-1.90776e-10	-0.652835	0.000125359	-1.90776e-10	-1.49837
48801796	chr19:48801796:C:T	4.84883e-06	-0.981784	-9.17177e-10	7.03599e-05	-1.25525	-9.17177e-10	0.000160079	-1.25388	-9.17177e-10
48801984	chr19:48801984:G:T	3.54069e-06	-1.90776e-10	-1.2962	6.17285e-05	-1.90776e-10	-1.38613	0.000146107	-1.90776e-10	-1.34521
48802164	chr19:48802164:C:T	2.16506e-06	-0.509647	-1.27843	2.70196e-05	-0.817569	-1.39474	6.46998e-05	-0.814463	-1.34533
48802985	chr19:48802985:A:T	2.39752e-06	-0.413532	-1.27256	2.93883e-05	-0.735831	-1.39245	7.03045e-05	-0.732566	-1.34415
48803019	chr19:48803019:A:G	9.55147e-07	-1.28301	-1.3234	1.33846e-05	-1.44197	-1.4728	3.15301e-05	-1.44156	-1.43705
48803364	chr19:48803364:A:T	3.67176e-06	-1.90776e-10	-1.25985	6.82549e-05	-1.90776e-10	-1.28562	0.000166702	-1.90776e-10	-1.21334
48803516	chr19:48803516:A:G	4.0709e-06	-1.90776e-10	-1.15666	7.37376e-05	-1.90776e-10	-1.20836	0.000179897	-1.90776e-10	-1.13717
48803933	chr19:48803933:T:C	5.54801e-05	-1.90776e-10	1.4555	0.00110947	-1.90776e-10	1.50277	0.00298176	-1.90776e-10	1.67072
48804058	chr19:48804058:A:G	9.62213e-07	-1.28108	-1.31796	1.33994e-05	-1.44345	-1.47021	3.15931e-05	-1.44305	-1.43356
48804286	chr19:48804286:G:A	8.90318e-07	-1.28563	-1.39107	1.39383e-05	-1.4827	-1.39154	3.12753e-05	-1.48182	-1.4049
48804360	chr19:48804360:A:G	7.69964e-07	-1.33001	-1.49192	1.9101e-05	-1.50114	-1.058	2.85802e-05	-1.50043	-1.4764
48804401	chr19:48804401:G:A	3.53318e-06	-1.90776e-10	-1.29832	6.67453e-05	-1.90776e-10	-1.30799	0.00014906	-1.90776e-10	-1.3252
48804591	chr19:48804591:G:A	3.59718e-06	-1.90776e-10	-1.28037	6.68182e-05	-1.90776e-10	-1.3069	0.000162758	-1.90776e-10	-1.23728
48804682	chr19:48804682:G:A	9.29028e-07	-1.31074	-1.3234	1.36412e-05	-1.42298	-1.4728	3.21357e-05	-1.42254	-1.43705
48804725	chr19:48804725:T:C	4.60802e-06	-1.90776e-10	-1.03272	9.7589e-05	-1.90776e-10	-0.928108	0.000200855	-1.90776e-10	-1.02696
48804742	chr19:48804742:G:A	6.88957e-07	-1.55386	-1.37923	1.3331e-05	-1.45066	-1.46812	3.20961e-05	-1.45054	-1.41027
48805410	chr19:48805410:T:TG	3.04979e-06	-1.90776e-10	-1.44545	5.90025e-05	-1.90776e-10	-1.43129	0.000135629	-1.90776e-10	-1.41963
48807508	chr19:48807508:C:T	1.086e-06	-1.51456	-0.963465	2.14797e-05	-1.55345	-0.888313	4.17267e-05	-1.55346	-1.04495
48808264	chr19:48808264:T:C	3.2351e-06	-1.38646	-9.17177e-10	5.29375e-05	-1.53976	-9.17177e-10	0.000120287	-1.53967	-9.17177e-10
48808273	chr19:48808273:C:G	1.19719e-06	-1.55358	-0.826961	1.95923e-05	-1.47476	-1.05897	5.22211e-05	-1.47466	-0.899403
48808687	chr19:48808687:G:A	3.23359e-06	-1.90776e-10	-1.38693	6.6853e-05	-1.90776e-10	-1.30638	0.000143812	-1.90776e-10	-1.36104
48808715	chr19:48808715:A:G	2.89598e-06	-1.90776e-10	-1.4972	5.49074e-05	-1.90776e-10	-1.50322	0.000128183	-1.90776e-10	-1.47609
48809369	chr19:48809369:T:C	2.84971e-06	-1.90776e-10	-1.5133	5.44857e-05	-1.90776e-10	-1.51093	0.000123462	-1.90776e-10	-1.51361
48809522	chr19:48809522:C:T	7.43423e-07	-1.52808	-1.32893	1.53715e-05	-1.48545	-1.29091	3.21506e-05	-1.48501	-1.37411
48809743	chr19:48809743:T:C	9.53909e-07	-1.2956	-1.3121	1.35735e-05	-1.43396	-1.46679	3.20414e-05	-1.43354	-1.42898
48809765	chr19:48809765:A:AT	4.41252e-06	-1.90776e-10	-1.07607	8.11883e-05	-1.90776e-10	-1.1121	0.000197979	-1.90776e-10	-1.04139
48809982	chr19:48809982:A:C	3.30691e-06	-0.589766	-0.774739	3.78339e-05	-0.882485	-0.993184	9.27904e-05	-0.879567	-0.919639
48811879	chr19:48811879:C:T	6.42624e-07	-1.50095	-1.50176	1.19782e-05	-1.52506	-1.50072	2.75026e-05	-1.526	-1.48927
48812103	chr19:48812103:C:T	2.58372e-05	-1.90776e-10	0.691293	0.000515506	-1.90776e-10	0.736276	0.0013503	-1.90776e-10	0.878532
48812313	chr19:48812313:G:T	7.2267e-06	-0.582738	-9.17177e-10	0.000226324	-0.0869049	-9.17177e-10	0.000513392	-0.0885093	-9.17177e-10
48812444	chr19:48812444:G:A	8.14051e-07	-1.52263	-1.24362	1.70851e-05	-1.46955	-1.20112	3.52151e-05	-1.46907	-1.29901
48812557	chr19:48812557:G:T	1.29755e-05	0.00254539	-9.17177e-10	0.000174564	-0.346582	-9.17177e-10	0.000397633	-0.344021	-9.17177e-10
48812728	chr19:48812728:C:T	3.88031e-06	-1.90776e-10	-1.20461	8.07691e-05	-1.90776e-10	-1.11728	0.000169146	-1.90776e-10	-1.19879
48812735	chr19:48812735:C:T	7.03882e-07	-1.40942	-1.50225	1.26534e-05	-1.52908	-1.44187	2.69885e-05	-1.52918	-1.50496
48812871	chr19:48812871:T:A	3.12793e-06	-1.90776e-10	-1.42015	6.32331e-05	-1.90776e-10	-1.36205	0.00013823	-1.90776e-10	-1.40063
48812949	chr19:48812949:T:C	3.58877e-06	-1.28271	-9.17177e-10	6.42963e-05	-1.34537	-9.17177e-10	0.000146247	-1.34425	-9.17177e-10
48813841	chr19:48813841:C:T	8.53434e-07	-1.55369	-1.16532	1.71726e-05	-1.54534	-1.12021	3.49653e-05	-1.54514	-1.23006
48813938	chr19:48813938:G:A	2.85484e-06	-1.90776e-10	-1.5115	8.09136e-05	-1.90776e-10	-1.11549	0.000123564	-1.90776e-10	-1.51279
48814143	chr19:48814143:T:G	3.33908e-06	-1.90776e-10	-1.35483	6.21972e-05	-1.90776e-10	-1.37856	0.000142319	-1.90776e-10	-1.37148
48814144	chr19:48814144:G:T	3.26922e-06	-1.90776e-10	-1.37597	6.09784e-05	-1.90776e-10	-1.39835	0.000139513	-1.90776e-10	-1.39139
48814259	chr19:48814259:C:T	5.2163e-06	-1.90776e-10	-0.908732	0.000103435	-1.90776e-10	-0.869925	0.000222953	-1.90776e-10	-0.922591
48814453	chr19:48814453:C:T	9.31711e-07	-1.18042	-1.45084	1.21533e-05	-1.49774	-1.51353	2.78626e-05	-1.49743	-1.50483
48814509	chr19:48814509:C:T	1.73297e-06	-0.496994	-1.51369	2.24845e-05	-0.883436	-1.51261	5.13045e-05	-0.881128	-1.51064
48814624	chr19:48814624:G:A	2.85454e-06	-1.90776e-10	-1.51161	8.07742e-05	-1.90776e-10	-1.11722	0.000123556	-1.90776e-10	-1.51285
48814669	chr19:48814669:G:A	2.84972e-06	-1.90776e-10	-1.5133	7.83199e-05	-1.90776e-10	-1.14807	0.000123449	-1.90776e-10	-1.51372
48814967	chr19:48814967:T:C	6.4476e-07	-1.48891	-1.51049	1.17613e-05	-1.53388	-1.51018	2.68871e-05	-1.53465	-1.50325
48815123	chr19:48815123:G:A	7.06435e-06	-0.60546	-9.17177e-10	9.8658e-05	-0.917213	-9.17177e-10	0.000224791	-0.914378	-9.17177e-10
48815222	chr19:48815222:T:C	2.85564e-06	-1.90776e-10	-1.51122	8.12418e-05	-1.90776e-10	-1.11144	0.000123588	-1.90776e-10	-1.5126
48815526	chr19:48815526:T:G	2.90007e-06	-1.90776e-10	-1.49579	5.51285e-05	-1.90776e-10	-1.49921	0.000124366	-1.90776e-10	-1.50632
48815536	chr19:48815536:G:A	2.8681e-06	-1.90776e-10	-1.50687	5.45981e-05	-1.90776e-10	-1.50887	0.000123603	-1.90776e-10	-1.51248
48815653	chr19:48815653:G:A	2.96877e-06	-1.90776e-10	-1.47237	5.76786e-05	-1.90776e-10	-1.45399	0.000128793	-1.90776e-10	-1.47134
48815657	chr19:48815657:C:T	2.85758e-06	-1.90776e-10	-1.51055	8.17922e-05	-1.90776e-10	-1.10469	0.000123646	-1.90776e-10	-1.51212
48815747	chr19:48815747:C:A	1.03448e-06	-1.16178	-1.36484	1.23468e-05	-1.50461	-1.49086	2.88804e-05	-1.50432	-1.46206
48816230	chr19:48816230:C:T	1.29342e-06	-1.5491	-0.754123	2.24949e-05	-1.40901	-0.986571	6.44688e-05	-1.40882	-0.754549
48816407	chr19:48816407:A:C	2.26404e-06	-1.23148	-0.511894	2.10591e-05	-1.52084	-0.940702	6.37841e-05	-1.52094	-0.653109
48816956	chr19:48816956:T:C	8.73105e-07	-1.55415	-1.14207	1.56198e-05	-1.45809	-1.30224	3.96153e-05	-1.45793	-1.1924
48816975	chr19:48816975:A:T	8.21325e-07	-1.48846	-1.2689	1.20203e-05	-1.55251	-1.46976	3.22469e-05	-1.55254	-1.30359
48817308	chr19:48817308:G:C	7.07606e-07	-1.44987	-1.45652	1.2788e-05	-1.54336	-1.41701	2.76097e-05	-1.54336	-1.46802
48817399	chr19:48817399:G:C	7.89193e-07	-1.39131	-1.40595	1.40962e-05	-1.51939	-1.34358	3.0159e-05	-1.5194	-1.40367
48817750	chr19:48817750:A:C	7.87661e-07	-1.38486	-1.41435	1.39677e-05	-1.51655	-1.35558	2.99618e-05	-1.51655	-1.41308
48818168	chr19:48818168:G:A	1.31554e-06	-1.30178	-0.98449	2.25952e-05	-1.4705	-0.92063	4.43586e-05	-1.47067	-1.06657
48818654	chr19:48818654:G:A	9.78153e-07	-1.22693	-1.35568	1.27235e-05	-1.47826	-1.48716	2.98159e-05	-1.47789	-1.45662
48818860	chr19:48818860:G:A	7.40477e-07	-1.41836	-1.44262	1.31761e-05	-1.53212	-1.39836	2.82795e-05	-1.53212	-1.4553
48819146	chr19:48819146:G:A	2.86577e-06	-1.90776e-10	-1.50769	5.48669e-05	-1.90776e-10	-1.50396	0.000123651	-1.90776e-10	-1.51209
48819330	chr19:48819330:G:A	3.75194e-06	-1.90776e-10	-1.23825	6.68636e-05	-1.90776e-10	-1.30622	0.000159721	-1.90776e-10	-1.25612
48820006	chr19:48820006:A:C	7.57677e-07	-1.47445	-1.36357	1.43733e-05	-1.55043	-1.29307	2.98777e-05	-1.55043	-1.382
48820247	chr19:48820247:G:T	3.00213e-06	-1.90776e-10	-1.4612	5.84575e-05	-1.90776e-10	-1.44057	0.000130285	-1.90776e-10	-1.45982
48820342	chr19:48820342:T:C	2.86779e-06	-1.90776e-10	-1.50698	8.21502e-05	-1.90776e-10	-1.10032	0.000123986	-1.90776e-10	-1.50938
48820459	chr19:48820459:G:C	2.94646e-06	-1.90776e-10	-1.47992	9.72691e-05	-1.90776e-10	-0.931392	0.000127085	-1.90776e-10	-1.4847
48820617	chr19:48820617:C:T	7.51194e-07	-1.51149	-1.33512	1.47213e-05	-1.55404	-1.26553	3.08857e-05	-1.55404	-1.34521
48820904	chr19:48820904:A:C	1.12726e-05	-1.90776e-10	-0.138144	0.000235119	-1.90776e-10	-0.0487794	0.000521985	-1.90776e-10	-0.0719108
48820920	chr19:48820920:T:C	4.99376e-06	-1.90776e-10	-0.952332	9.87594e-05	-1.90776e-10	-0.916186	0.000213303	-1.90776e-10	-0.966838
48821073	chr19:48821073:C:T	3.4589e-06	-1.31957	-9.17177e-10	5.87424e-05	-1.43571	-9.17177e-10	0.000133542	-1.43513	-9.17177e-10
48821117	chr19:48821117:A:G	2.90022e-06	-1.90776e-10	-1.49573	8.80693e-05	-1.90776e-10	-1.03075	0.00012518	-1.90776e-10	-1.49979
48821144	chr19:48821144:G:C	6.83123e-07	-1.51288	-1.42872	1.25606e-05	-1.47299	-1.50532	3.13046e-05	-1.47285	-1.41293
48821368	chr19:48821368:C:T	9.39448e-06	-0.320398	-9.17177e-10	0.000123779	-0.690374	-9.17177e-10	0.000282179	-0.687009	-9.17177e-10
48821422	chr19:48821422:T:C	3.77424e-06	-1.90776e-10	-1.23232	6.97459e-05	-1.90776e-10	-1.26401	0.000160014	-1.90776e-10	-1.25429
48821681	chr19:48821681:GTGA:G	1.41342e-06	-1.25234	-0.962166	2.36522e-05	-1.44608	-0.899339	4.64013e-05	-1.44624	-1.04599
48821958	chr19:48821958:G:A	6.5186e-06	-1.90776e-10	-0.68586	0.000129021	-1.90776e-10	-0.648899	0.000284999	-1.90776e-10	-0.677064
48822443	chr19:48822443:ATGG:A	1.29319e-06	-1.21335	-1.09006	2.14461e-05	-1.4245	-1.01883	4.22987e-05	-1.42468	-1.16011
48822528	chr19:48822528:C:T	7.9708e-07	-1.48963	-1.29769	1.71013e-05	-1.2594	-1.41032	4.19468e-05	-1.25917	-1.33398
48822663	chr19:48822663:GTGA:G	3.265e-06	-1.90776e-10	-1.37726	6.48804e-05	-1.90776e-10	-1.33633	0.000142017	-1.90776e-10	-1.37361
48823200	chr19:48823200:G:A	3.22938e-06	-1.90776e-10	-1.38823	5.74999e-05	-1.90776e-10	-1.45709	0.000134708	-1.90776e-10	-1.42644
48823525	chr19:48823525:A:G	2.74008e-06	-1.55253	-9.17177e-10	5.72277e-05	-1.46184	-9.17177e-10	0.000129858	-1.46311	-9.17177e-10
48823939	chr19:48823939:T:C	9.60003e-07	-1.43682	-1.16452	1.30052e-05	-1.53727	-1.40625	3.81404e-05	-1.5373	-1.15097
48823943	chr19:48823943:T:A	2.84851e-06	-1.90776e-10	-1.51373	5.43381e-05	-1.90776e-10	-1.51365	0.000124111	-1.90776e-10	-1.50837
48824021	chr19:48824021:G:A	2.88456e-06	-1.90776e-10	-1.50115	6.71814e-05	-1.90776e-10	-1.30148	0.000125444	-1.90776e-10	-1.49769
48824024	chr19:48824024:G:A	3.07542e-06	-1.90776e-10	-1.43708	6.01206e-05	-1.90776e-10	-1.41252	0.000133488	-1.90776e-10	-1.43554
48824073	chr19:48824073:G:A	1.22743e-06	-1.423	-0.932599	2.22379e-05	-1.5354	-0.871674	4.34101e-05	-1.53547	-1.02338
48824637	chr19:48824637:G:A	3.0189e-06	-1.90776e-10	-1.45563	5.88069e-05	-1.90776e-10	-1.43461	0.000131008	-1.90776e-10	-1.45429
48824712	chr19:48824712:G:A	9.17267e-07	-1.26343	-1.38345	1.56395e-05	-1.44525	-1.31383	3.321e-05	-1.44527	-1.38143
48824828	chr19:48824828:C:T	2.9048e-06	-1.90776e-10	-1.49415	9.11492e-05	-1.90776e-10	-0.996375	0.00012545	-1.90776e-10	-1.49764
48824933	chr19:48824933:G:A	2.98577e-06	-1.90776e-10	-1.46666	5.80824e-05	-1.90776e-10	-1.44701	0.000129567	-1.90776e-10	-1.46535
48825109	chr19:48825109:G:A	4.20349e-06	-1.90776e-10	-1.12461	8.07898e-05	-1.90776e-10	-1.11702	0.00017456	-1.90776e-10	-1.16728
48825128	chr19:48825128:T:C	7.35635e-07	-1.39406	-1.47348	1.43023e-05	-1.51456	-1.33389	2.83269e-05	-1.51458	-1.47115
48825618	chr19:48825618:G:C	1.10017e-06	-1.12393	-1.34112	1.24678e-05	-1.47345	-1.51228	3.33106e-05	-1.47317	-1.3505
48825704	chr19:48825704:T:C	6.10463e-07	-1.55403	-1.50002	2.06514e-05	-0.997216	-1.48387	4.75481e-05	-0.996536	-1.47127
48825936	chr19:48825936:T:C	1.86095e-06	-0.572315	-1.36712	2.94247e-05	-0.688665	-1.43837	6.9037e-05	-0.68652	-1.40839
48826028	chr19:48826028:G:A	7.75228e-07	-1.35238	-1.46273	5.3749e-05	-0.0108194	-1.51373	0.000123199	-0.008401	-1.50735
48826117	chr19:48826117:G:C	6.1251e-06	-1.90776e-10	-0.748126	0.000104701	-1.90776e-10	-0.857764	0.000234842	-1.90776e-10	-0.870638
48826146	chr19:48826146:C:G	4.13562e-06	-1.90776e-10	-1.14088	5.6041e-05	-1.90776e-10	-1.48279	0.00016634	-1.90776e-10	-1.21552
48826176	chr19:48826176:C:T	8.84794e-07	-1.54793	-1.13499	1.75609e-05	-1.37131	-1.27189	4.5631e-05	-1.37166	-1.1373
48826272	chr19:48826272:C:T	7.42086e-07	-1.37335	-1.48546	1.5335e-05	-1.31235	-1.46639	3.37139e-05	-1.31245	-1.49919
48826355	chr19:48826355:G:A	8.40112e-07	-1.28284	-1.4519	1.61804e-05	-1.23185	-1.49322	3.78886e-05	-1.23215	-1.46275
48826443	chr19:48826443:G:A	3.00275e-06	-1.90776e-10	-1.46099	5.81586e-05	-1.90776e-10	-1.4457	0.000134615	-1.90776e-10	-1.42713
48826777	chr19:48826777:G:A	2.95963e-06	-1.90776e-10	-1.47546	5.63383e-05	-1.90776e-10	-1.4775	0.000128576	-1.90776e-10	-1.47303
48827074	chr19:48827074:G:A	9.47138e-07	-1.1822	-1.43263	1.79957e-05	-1.11444	-1.5043	4.32759e-05	-1.11454	-1.44742
48827325	chr19:48827325:G:A	1.01787e-06	-1.17602	-1.36679	1.79453e-05	-1.1078	-1.51374	4.62866e-05	-1.1079	-1.38679
48827559	chr19:48827559:A:G	3.25556e-06	-1.90776e-10	-1.38016	6.09725e-05	-1.90776e-10	-1.39845	0.000143032	-1.90776e-10	-1.36648
48827561	chr19:48827561:A:G	3.74142e-06	-1.90776e-10	-1.24106	6.41995e-05	-1.90776e-10	-1.34688	0.000149389	-1.90776e-10	-1.32299
48827914	chr19:48827914:A:G	6.25863e-07	-1.53139	-1.49775	1.19092e-05	-1.52044	-1.51112	2.71425e-05	-1.52071	-1.50774
48828012	chr19:48828012:G:A	6.08758e-07	-1.54683	-1.51003	1.16864e-05	-1.5496	-1.50084	2.62204e-05	-1.54951	-1.5135
48828058	chr19:48828058:G:A	3.05098e-06	-1.90776e-10	-1.44506	5.76489e-05	-1.90776e-10	-1.4545	0.000129847	-1.90776e-10	-1.46319
48828368	chr19:48828368:T:C	1.07809e-06	-1.2178	-1.26753	1.74096e-05	-1.15119	-1.50066	4.86782e-05	-1.15129	-1.29303
48828844	chr19:48828844:G:A	9.33588e-07	-1.27801	-1.35123	1.6054e-05	-1.21959	-1.51332	4.20544e-05	-1.21972	-1.37087
48828951	chr19:48828951:A:T	3.56522e-06	-1.90776e-10	-1.2893	7.15947e-05	-1.90776e-10	-1.23785	0.000150545	-1.90776e-10	-1.31529
48829078	chr19:48829078:A:C	3.15507e-06	-1.90776e-10	-1.41151	5.94553e-05	-1.90776e-10	-1.42365	0.000133631	-1.90776e-10	-1.43446
48829084	chr19:48829084:A:T	7.06401e-07	-1.5448	-1.3633	1.88942e-05	-1.32713	-1.24288	3.76767e-05	-1.32707	-1.37344
48829413	chr19:48829413:A:G	9.29002e-07	-1.31263	-1.32154	1.54766e-05	-1.25891	-1.51063	4.15135e-05	-1.25895	-1.34458
48830359	chr19:48830359:G:T	6.10573e-07	-1.54756	-1.50632	1.19263e-05	-1.55077	-1.47935	2.68415e-05	-1.5507	-1.48891
48830541	chr19:48830541:G:A	2.94405e-06	-1.90776e-10	-1.48074	5.57653e-05	-1.90776e-10	-1.48772	0.00012607	-1.90776e-10	-1.49272
48830934	chr19:48830934:G:A	2.97852e-06	-1.90776e-10	-1.46909	5.7693e-05	-1.90776e-10	-1.45374	0.000131388	-1.90776e-10	-1.4514
48831222	chr19:48831222:T:A	7.23455e-07	-1.37775	-1.50649	5.02555e-05	-0.16779	-1.42396	0.00011011	-0.165533	-1.46253
48831277	chr19:48831277:G:A	6.79008e-07	-1.54997	-1.39767	1.21222e-05	-1.5518	-1.46203	2.81158e-05	-1.55174	-1.44148
48831356	chr19:48831356:C:T	2.7578e-06	-1.54609	-9.17177e-10	5.59735e-05	-1.48399	-9.17177e-10	0.000127114	-1.48447	-9.17177e-10
48831734	chr19:48831734:C:T	7.42367e-07	-1.357	-1.50144	5.39044e-05	-0.113634	-1.40803	0.000117682	-0.111379	-1.45018
48831946	chr19:48831946:C:T	3.12484e-05	-0.280138	1.16158	0.000215708	-0.887678	0.752729	0.000592272	-0.884215	0.938632
48832037	chr19:48832037:C:T	4.69084e-06	-1.90776e-10	-1.01491	9.68929e-05	-1.90776e-10	-0.935267	0.000208269	-1.90776e-10	-0.99072
48832708	chr19:48832708:G:A	3.86418e-06	-1.90776e-10	-1.20877	7.37386e-05	-1.90776e-10	-1.20835	0.00017109	-1.90776e-10	-1.18736
48833601	chr19:48833601:C:T	2.7403e-06	-1.55245	-9.17177e-10	5.26911e-05	-1.54443	-9.17177e-10	0.000119695	-1.5446	-9.17177e-10
48833624	chr19:48833624:C:T	9.51499e-06	0.225871	-0.533523	7.38699e-05	-0.7346	-0.471967	0.000151774	-0.733778	-0.573377
48833778	chr19:48833778:A:G	1.35706e-06	-1.01008	-1.24512	2.20868e-05	-1.07337	-1.34052	5.29373e-05	-1.07226	-1.28818
48833980	chr19:48833980:A:G	1.8725e-06	-0.864224	-1.06902	2.17155e-05	-1.39974	-1.03111	4.68596e-05	-1.39942	-1.08297
48834054	chr19:48834054:G:T	3.05082e-06	-1.90776e-10	-1.44511	5.9178e-05	-1.90776e-10	-1.42832	0.000128793	-1.90776e-10	-1.47134
48834127	chr19:48834127:T:C	3.04355e-06	-1.90776e-10	-1.4475	5.77931e-05	-1.90776e-10	-1.452	0.000133105	-1.90776e-10	-1.43841
48834187	chr19:48834187:G:GT	9.68123e-06	-1.90776e-10	-0.290332	0.000174299	-1.90776e-10	-0.348099	0.000405435	-1.90776e-10	-0.324589
48835841	chr19:48835841:T:C	8.75709e-07	-1.41832	-1.27493	1.95671e-05	-1.23003	-1.30499	4.78903e-05	-1.23001	-1.23062
48836453	chr19:48836453:T:C	2.99681e-06	-1.46297	-9.17177e-10	5.8228e-05	-1.44451	-9.17177e-10	0.000132307	-1.44442	-9.17177e-10
48837233	chr19:48837233:G:A	3.40048e-06	-1.90776e-10	-1.3366	6.44732e-05	-1.90776e-10	-1.34262	0.0001489	-1.90776e-10	-1.32628
48837286	chr19:48837286:G:A	1.10072e-06	-1.32879	-1.13577	1.95153e-05	-1.35654	-1.18114	4.87452e-05	-1.35773	-1.08521
48837404	chr19:48837404:C:A	1.10257e-06	-1.30989	-1.15298	1.9529e-05	-1.33882	-1.19815	4.86552e-05	-1.34007	-1.10473
48837489	chr19:48837489:T:C	1.16132e-06	-1.30909	-1.10187	2.05386e-05	-1.33808	-1.14849	5.145e-05	-1.33933	-1.04961
48838135	chr19:48838135:A:G	3.0781e-06	-1.90776e-10	-1.43621	5.94171e-05	-1.90776e-10	-1.42429	0.000137221	-1.90776e-10	-1.40796
48838491	chr19:48838491:C:T	3.79437e-06	-1.90776e-10	-1.227	7.01668e-05	-1.90776e-10	-1.258	0.000163687	-1.90776e-10	-1.2316
48838888	chr19:48838888:T:G	3.14315e-06	-1.21336	-0.20194	0.000110085	-0.398625	-0.408996	0.000310551	-0.395817	-0.195385
48838980	chr19:48838980:C:G	7.05498e-07	-1.39917	-1.5102	2.7825e-05	-0.680741	-1.5022	6.28275e-05	-0.67705	-1.51211
48839012	chr19:48839012:T:C	1.16354e-06	-1.42435	-0.984701	2.63722e-05	-1.11583	-1.12073	6.22303e-05	-1.11376	-1.08494
48839109	chr19:48839109:C:G	2.11965e-06	-1.27022	-0.539055	7.69585e-05	-0.45737	-0.708236	0.000208865	-0.453333	-0.534528
48839143	chr19:48839143:C:T	4.43362e-06	-1.90776e-10	-1.0713	8.21631e-05	-1.90776e-10	-1.10017	0.000195879	-1.90776e-10	-1.05205
48839153	chr19:48839153:C:T	1.08173e-06	-1.32252	-1.15944	1.91917e-05	-1.35064	-1.20376	4.7808e-05	-1.35185	-1.1105
48840030	chr19:48840030:C:T	1.0895e-05	-0.172213	-9.17177e-10	0.000163742	-0.410583	-9.17177e-10	0.00037305	-0.407837	-9.17177e-10
48840032	chr19:48840032:T:C	2.40109e-06	-1.23254	-0.45206	8.58978e-05	-0.433419	-0.622296	0.000234442	-0.430649	-0.441691
48840213	chr19:48840213:G:A	4.37532e-06	-1.90776e-10	-1.08454	8.15928e-05	-1.90776e-10	-1.10713	0.000184427	-1.90776e-10	-1.1123
48840436	chr19:48840436:T:C	3.4071e-06	-1.90776e-10	-1.33466	6.80526e-05	-1.90776e-10	-1.28859	0.00014633	-1.90776e-10	-1.34368
48841094	chr19:48841094:G:A	2.73699e-06	-1.55366	-9.17177e-10	5.73228e-05	-1.46017	-9.17177e-10	0.000130077	-1.46142	-9.17177e-10
48841264	chr19:48841264:C:T	9.4768e-07	-1.31301	-1.30125	1.67132e-05	-1.31372	-1.37896	3.88588e-05	-1.31334	-1.35628
48841575	chr19:48841575:C:T	2.74229e-06	-1.55173	-9.17177e-10	5.61957e-05	-1.48003	-9.17177e-10	0.000127596	-1.48068	-9.17177e-10
48841856	chr19:48841856:G:T	1.28497e-06	-1.07908	-1.2307	2.2257e-05	-1.12096	-1.28525	5.52026e-05	-1.12273	-1.19581
48842229	chr19:48842229:C:T	1.02762e-06	-1.11843	-1.41485	1.94905e-05	-1.15799	-1.38096	4.42621e-05	-1.15959	-1.37983
48842384	chr19:48842384:C:T	3.01856e-06	-1.90776e-10	-1.45574	5.92773e-05	-1.90776e-10	-1.42665	0.000133547	-1.90776e-10	-1.43509
48842401	chr19:48842401:G:A	2.86138e-06	-1.50922	-9.17177e-10	5.64979e-05	-1.47467	-9.17177e-10	0.000128364	-1.47468	-9.17177e-10
48842831	chr19:48842831:C:T	2.86765e-06	-1.90776e-10	-1.50703	5.48749e-05	-1.90776e-10	-1.50382	0.000124459	-1.90776e-10	-1.50557
48842841	chr19:48842841:C:T	1.34836e-05	0.0409511	-9.17177e-10	0.000618293	0.91809	-9.17177e-10	0.00141029	0.922004	-9.17177e-10
48842991	chr19:48842991:G:C	2.8627e-06	-1.90776e-10	-1.50876	5.83566e-05	-1.90776e-10	-1.4423	0.000124753	-1.90776e-10	-1.50322
48842992	chr19:48842992:G:A	7.34838e-07	-1.48543	-1.38319	1.31982e-05	-1.51935	-1.40944	2.9762e-05	-1.51934	-1.41698
48843108	chr19:48843108:T:C	1.28711e-06	-1.48014	-0.827974	2.33751e-05	-1.48174	-0.875459	5.53489e-05	-1.48263	-0.833263
48843183	chr19:48843183:T:A	2.9601e-06	-1.90776e-10	-1.4753	5.71214e-05	-1.90776e-10	-1.46369	0.00013297	-1.90776e-10	-1.43943
48843281	chr19:48843281:C:T	7.15953e-07	-1.42501	-1.46965	2.56758e-05	-0.751276	-1.51205	5.91013e-05	-0.74774	-1.50256
48843629	chr19:48843629:C:T	9.68502e-07	-1.27828	-1.31424	1.71184e-05	-1.28003	-1.38868	3.97788e-05	-1.27965	-1.36657
48843913	chr19:48843913:A:C	6.75069e-07	-1.54016	-1.4133	1.53437e-05	-1.44322	-1.33495	3.24658e-05	-1.44282	-1.40654
48843961	chr19:48843961:G:A	2.81866e-06	-1.52426	-9.17177e-10	5.54531e-05	-1.49333	-9.17177e-10	0.000125981	-1.49341	-9.17177e-10
48844507	chr19:48844507:A:G	3.34622e-06	-1.90776e-10	-1.35269	6.45665e-05	-1.90776e-10	-1.34118	0.000143835	-1.90776e-10	-1.36088
48845285	chr19:48845285:A:G	1.14705e-06	-1.42566	-0.99767	2.60683e-05	-1.11963	-1.12852	6.13045e-05	-1.11767	-1.09603
48845585	chr19:48845585:G:C	9.20648e-07	-1.29248	-1.35072	1.64356e-05	-1.29367	-1.41575	3.81848e-05	-1.2933	-1.39381
48845638	chr19:48845638:G:A	2.85185e-06	-1.90776e-10	-1.51255	5.44336e-05	-1.90776e-10	-1.51189	0.000123521	-1.90776e-10	-1.51314
48845766	chr19:48845766:G:A	9.27438e-07	-1.28766	-1.34819	1.65472e-05	-1.28886	-1.4138	3.84524e-05	-1.28849	-1.39164
48845768	chr19:48845768:G:A	7.14841e-07	-1.4208	-1.47541	2.59874e-05	-0.738133	-1.51313	5.96947e-05	-0.734656	-1.50565
48845838	chr19:48845838:C:A	6.61679e-07	-1.47521	-1.49828	1.24109e-05	-1.48744	-1.50286	2.89427e-05	-1.48812	-1.47611
48845990	chr19:48845990:G:A	3.67321e-06	-1.90776e-10	-1.25945	7.44098e-05	-1.90776e-10	-1.19929	0.000157394	-1.90776e-10	-1.2708
48846220	chr19:48846220:G:A	2.85084e-06	-1.90776e-10	-1.51291	5.44092e-05	-1.90776e-10	-1.51234	0.000123491	-1.90776e-10	-1.51338
48846225	chr19:48846225:A:C	2.84846e-06	-1.90776e-10	-1.51374	5.43336e-05	-1.90776e-10	-1.51373	0.000123457	-1.90776e-10	-1.51366
48846367	chr19:48846367:T:C	9.62533e-07	-1.28405	-1.31466	3.64259e-05	-0.478987	-1.43461	8.66936e-05	-0.474874	-1.3923
48846406	chr19:48846406:G:A	9.57079e-07	-1.26638	-1.33801	1.70319e-05	-1.26759	-1.4062	3.96224e-05	-1.2672	-1.38296
48846751	chr19:48846751:G:C	2.85185e-06	-1.90776e-10	-1.51255	5.44336e-05	-1.90776e-10	-1.51189	0.000123521	-1.90776e-10	-1.51314
48846983	chr19:48846983:G:A	9.18799e-07	-1.29449	-1.35072	1.64025e-05	-1.29568	-1.41575	3.81078e-05	-1.29532	-1.39381
48847183	chr19:48847183:G:A	2.85145e-06	-1.90776e-10	-1.51269	5.4435e-05	-1.90776e-10	-1.51187	0.000123518	-1.90776e-10	-1.51316
48847306	chr19:48847306:C:T	2.84851e-06	-1.90776e-10	-1.51372	5.44074e-05	-1.90776e-10	-1.51237	0.000123993	-1.90776e-10	-1.50933
48847323	chr19:48847323:C:T	9.62932e-07	-1.24529	-1.35301	1.71885e-05	-1.2471	-1.41754	3.99281e-05	-1.2467	-1.39577
48847436	chr19:48847436:A:T	9.30745e-07	-1.30911	-1.32318	3.44378e-05	-0.529727	-1.43999	8.18906e-05	-0.525731	-1.39843
48847727	chr19:48847727:G:A	6.41614e-07	-1.49087	-1.51342	2.14969e-05	-0.950004	-1.49096	4.82252e-05	-0.947113	-1.50656
48847878	chr19:48847878:G:A	2.95367e-06	-1.90776e-10	-1.47747	5.65931e-05	-1.90776e-10	-1.47299	0.000127759	-1.90776e-10	-1.4794
48848117	chr19:48848117:G:T	2.84962e-06	-1.90776e-10	-1.51333	5.43509e-05	-1.90776e-10	-1.51341	0.000123558	-1.90776e-10	-1.51284
48848172	chr19:48848172:T:A	4.05066e-06	-1.90776e-10	-1.16164	7.45165e-05	-1.90776e-10	-1.19785	0.000178299	-1.90776e-10	-1.14609
48848258	chr19:48848258:G:A	6.21831e-06	-1.90776e-10	-0.733023	0.000127579	-1.90776e-10	-0.660134	0.000279382	-1.90776e-10	-0.696971
48848359	chr19:48848359:A:G	1.5092e-05	-1.90776e-10	0.153644	0.000233105	-1.90776e-10	-0.0573822	0.000620748	-1.90776e-10	0.101376
48849027	chr19:48849027:G:A	3.78374e-06	-1.90776e-10	-1.22981	7.66529e-05	-1.90776e-10	-1.16959	0.000162078	-1.90776e-10	-1.24147
48849045	chr19:48849045:G:A	7.22174e-07	-1.37309	-1.51292	1.35025e-05	-1.39317	-1.51283	3.09199e-05	-1.39421	-1.50394
48849208	chr19:48849208:G:T	7.27781e-07	-1.48071	-1.39756	1.70091e-05	-1.22395	-1.45117	3.91821e-05	-1.2222	-1.43913
48850084	chr19:48850084:G:A	3.75093e-06	-1.90776e-10	-1.23852	7.01126e-05	-1.90776e-10	-1.25877	0.000160594	-1.90776e-10	-1.25067
48850223	chr19:48850223:C:T	1.17835e-06	-1.41969	-0.976708	2.77205e-05	-1.10514	-1.08156	6.35233e-05	-1.10309	-1.07505
48850272	chr19:48850272:G:A	8.31309e-07	-1.38684	-1.35843	2.31579e-05	-1.04794	-1.3186	4.87791e-05	-1.04572	-1.39653
48850279	chr19:48850279:G:A	2.87879e-06	-1.90776e-10	-1.50315	5.52023e-05	-1.90776e-10	-1.49787	0.00012652	-1.90776e-10	-1.48915
48850281	chr19:48850281:G:A	1.37495e-05	-1.90776e-10	0.0604834	0.000283722	-1.90776e-10	0.139121	0.000595732	-1.90776e-10	0.0602411
48850624	chr19:48850624:C:T	7.43932e-07	-1.40679	-1.44954	2.70075e-05	-0.706094	-1.50666	6.25074e-05	-0.702579	-1.49169
48850724	chr19:48850724:G:A	1.62919e-05	-1.90776e-10	0.230149	0.000244952	-1.90776e-10	-0.00780937	0.000620977	-1.90776e-10	0.101744
48851059	chr19:48851059:T:C	4.28604e-06	-1.90776e-10	-1.10516	8.42195e-05	-1.90776e-10	-1.07545	0.000183903	-1.90776e-10	-1.11514
48851072	chr19:48851072:C:T	6.78156e-07	-1.44538	-1.50352	2.44928e-05	-0.801873	-1.50862	5.55491e-05	-0.798561	-1.51372
48851124	chr19:48851124:A:G	9.90615e-07	-1.10974	-1.46021	4.3577e-05	-0.236176	-1.49817	0.000102684	-0.233093	-1.4648
48851169	chr19:48851169:A:G	4.64889e-06	-1.90776e-10	-1.02389	8.5403e-05	-1.90776e-10	-1.06149	0.000196883	-1.90776e-10	-1.04694
48851206	chr19:48851206:G:A	3.194e-06	-1.90776e-10	-1.39925	6.14775e-05	-1.90776e-10	-1.3902	0.000133239	-1.90776e-10	-1.43741
48851265	chr19:48851265:A:G	9.3548e-07	-1.43591	-1.1913	2.21302e-05	-1.13911	-1.27282	5.0702e-05	-1.13715	-1.26643
48851590	chr19:48851590:C:T	6.89955e-07	-1.484	-1.44764	1.26195e-05	-1.48209	-1.49154	2.89129e-05	-1.48185	-1.48341
48851739	chr19:48851739:G:A	9.11734e-07	-1.30876	-1.34417	1.62218e-05	-1.31036	-1.41215	3.77484e-05	-1.31001	-1.3886
48851807	chr19:48851807:G:A	1.47441e-06	-1.24487	-0.927396	2.46807e-05	-1.24612	-1.05674	5.76521e-05	-1.24571	-1.02941
48851871	chr19:48851871:A:G	1.10041e-06	-1.24091	-1.22394	4.17119e-05	-0.390942	-1.38715	0.000100282	-0.386734	-1.33483
48852148	chr19:48852148:C:T	7.8216e-07	-1.36456	-1.44165	2.98747e-05	-0.607964	-1.5039	6.9292e-05	-0.604237	-1.48698
48852379	chr19:48852379:C:G	5.88793e-06	-0.787616	-9.17177e-10	0.000121046	-0.712706	-9.17177e-10	0.000274476	-0.714684	-9.17177e-10
48852704	chr19:48852704:G:A	3.3107e-06	-1.90776e-10	-1.36336	6.22369e-05	-1.90776e-10	-1.37792	0.0001473	-1.90776e-10	-1.33708
48852864	chr19:48852864:CAG:C	7.57686e-07	-1.40286	-1.43514	2.74413e-05	-0.69556	-1.50126	6.37375e-05	-0.691995	-1.48278
48852927	chr19:48852927:C:T	2.86203e-06	-1.90776e-10	-1.50899	5.52495e-05	-1.90776e-10	-1.49701	0.000123784	-1.90776e-10	-1.51101
48853037	chr19:48853037:T:C	9.13659e-07	-1.14459	-1.50623	4.34836e-05	-0.222748	-1.51374	9.92469e-05	-0.218196	-1.51374
48853060	chr19:48853060:A:G	8.88536e-07	-1.1777	-1.501	4.12729e-05	-0.275647	-1.51302	9.41769e-05	-0.271211	-1.51316
48853216	chr19:48853216:G:A	3.76929e-06	-1.90776e-10	-1.23363	6.49107e-05	-1.90776e-10	-1.33586	0.000151138	-1.90776e-10	-1.31136
48853940	chr19:48853940:G:A	6.75861e-07	-1.47112	-1.48117	1.23737e-05	-1.50714	-1.48617	2.84347e-05	-1.50713	-1.47481
48854085	chr19:48854085:C:T	2.89511e-06	-1.90776e-10	-1.4975	5.58283e-05	-1.90776e-10	-1.48659	0.000126665	-1.90776e-10	-1.48801
48854165	chr19:48854165:TTCTCTCCCCAACTC:T	3.13882e-06	-1.90776e-10	-1.41667	6.15619e-05	-1.90776e-10	-1.38883	0.000138991	-1.90776e-10	-1.39514
48854184	chr19:48854184:A:G	3.14744e-06	-1.90776e-10	-1.41393	6.17575e-05	-1.90776e-10	-1.38566	0.00013941	-1.90776e-10	-1.39213
48854395	chr19:48854395:G:T	3.17529e-06	-1.90776e-10	-1.40512	6.2394e-05	-1.90776e-10	-1.3754	0.000140685	-1.90776e-10	-1.38303
48854419	chr19:48854419:T:C	1.15397e-06	-0.92971	-1.4876	5.9394e-05	0.0455523	-1.47023	0.000132675	0.0489897	-1.49064
48854550	chr19:48854550:A:C	3.75904e-06	-1.90776e-10	-1.23636	6.47847e-05	-1.90776e-10	-1.3378	0.000150802	-1.90776e-10	-1.31358
48854822	chr19:48854822:C:T	5.45892e-06	-1.90776e-10	-0.863271	0.000106278	-1.90776e-10	-0.84281	0.000233386	-1.90776e-10	-0.876855
48854854	chr19:48854854:C:T	7.87455e-07	-1.39779	-1.40168	2.81832e-05	-0.684259	-1.48589	6.5921e-05	-0.680678	-1.46041
48855062	chr19:48855062:C:G	8.356e-07	-1.51337	-1.22675	1.91476e-05	-1.3059	-1.2508	4.11131e-05	-1.30451	-1.30872
48855476	chr19:48855476:C:T	2.97411e-06	-1.90776e-10	-1.47058	5.52529e-05	-1.90776e-10	-1.49695	0.000129671	-1.90776e-10	-1.46455
48855539	chr19:48855539:G:A	8.95604e-07	-1.50135	-1.16943	2.08353e-05	-1.27545	-1.19677	4.44935e-05	-1.27397	-1.26024
48855772	chr19:48855772:G:C	2.9838e-06	-1.90776e-10	-1.46732	5.53405e-05	-1.90776e-10	-1.49537	0.000130203	-1.90776e-10	-1.46045
48855890	chr19:48855890:T:C	9.11621e-07	-1.22716	-1.42589	4.32824e-05	-0.38375	-1.35738	9.80279e-05	-0.379273	-1.36502
48855963	chr19:48855963:G:A	2.95338e-06	-1.90776e-10	-1.47757	5.50292e-05	-1.90776e-10	-1.50101	0.000128794	-1.90776e-10	-1.47133
48855973	chr19:48855973:G:C	9.43134e-06	-0.316482	-9.17177e-10	0.000206235	-0.179858	-9.17177e-10	0.000468657	-0.179678	-9.17177e-10
48856515	chr19:48856515:C:T	2.86101e-06	-1.90776e-10	-1.50935	5.48029e-05	-1.90776e-10	-1.50513	0.000124221	-1.90776e-10	-1.50749
48856684	chr19:48856684:A:C	1.56039e-06	-0.88748	-1.2281	8.58032e-05	0.0936394	-1.15046	0.000185578	0.0986597	-1.20474
48856701	chr19:48856701:G:A	1.01148e-06	-1.35751	-1.1916	1.38002e-05	-1.54008	-1.34411	3.36653e-05	-1.53966	-1.27342
48856767	chr19:48856767:C:T	8.92265e-06	-1.90776e-10	-0.371928	0.000171705	-1.90776e-10	-0.363093	0.000359226	-1.90776e-10	-0.445598
48856836	chr19:48856836:T:C	2.73572e-06	-1.55412	-9.17177e-10	5.21818e-05	-1.55414	-9.17177e-10	0.000118558	-1.55415	-9.17177e-10
48857001	chr19:48857001:T:C	6.04686e-07	-1.5538	-1.50977	1.1905e-05	-1.55381	-1.47811	2.63827e-05	-1.55386	-1.50298
48857161	chr19:48857161:C:T	8.48082e-07	-1.54763	-1.17767	1.97333e-05	-1.37839	-1.14818	4.23835e-05	-1.37676	-1.20603
48857358	chr19:48857358:T:C	0.000207778	-1.90776e-10	2.77595	0.00448618	-1.90776e-10	2.89988	0.00906986	-1.90776e-10	2.78316
48857391	chr19:48857391:C:T	3.27303e-06	0.138506	-1.51331	4.80226e-05	-0.128761	-1.50844	0.000108491	-0.129273	-1.51361
48857519	chr19:48857519:G:C	3.26484e-06	-1.90776e-10	-1.37731	6.23875e-05	-1.90776e-10	-1.37551	0.000142918	-1.90776e-10	-1.36728
48857647	chr19:48857647:T:C	3.2294e-06	-1.90776e-10	-1.38822	6.21797e-05	-1.90776e-10	-1.37884	0.000144692	-1.90776e-10	-1.35494
48857998	chr19:48857998:T:C	6.19418e-07	-1.54236	-1.49714	2.05388e-05	-1.06086	-1.4257	4.52205e-05	-1.05824	-1.45976
48858040	chr19:48858040:A:G	2.95174e-06	-1.90776e-10	-1.47813	5.53145e-05	-1.90776e-10	-1.49584	0.000126849	-1.90776e-10	-1.48655
48858184	chr19:48858184:T:G	6.03177e-07	-1.55392	-1.51215	1.73569e-05	-1.18535	-1.46953	3.86189e-05	-1.18308	-1.49273
48858406	chr19:48858406:G:A	6.02167e-07	-1.55407	-1.51367	1.69268e-05	-1.19219	-1.48778	3.79077e-05	-1.18994	-1.50446
48858514	chr19:48858514:C:T	2.88357e-06	-1.55415	0.052662	5.89774e-05	-1.46272	0.0309985	0.000117863	-1.46195	-0.0980757
48858516	chr19:48858516:A:G	8.00399e-06	-1.90776e-10	-0.480581	0.000151801	-1.90776e-10	-0.486303	0.000344389	-1.90776e-10	-0.487779
48858744	chr19:48858744:T:A	2.75899e-06	-1.54566	-9.17177e-10	8.28031e-05	-1.09241	-9.17177e-10	0.000188619	-1.08982	-9.17177e-10
48860294	chr19:48860294:A:G	2.8988e-06	-1.90776e-10	-1.49622	5.57136e-05	-1.90776e-10	-1.48865	0.000127766	-1.90776e-10	-1.47935
48860415	chr19:48860415:G:C	2.86175e-06	-1.50909	-9.17177e-10	5.26207e-05	-1.54576	-9.17177e-10	0.000119578	-1.54558	-9.17177e-10
48861139	chr19:48861139:C:T	6.03175e-07	-1.55239	-1.51368	1.75669e-05	-1.16079	-1.48206	3.92626e-05	-1.15839	-1.50089
48861163	chr19:48861163:G:A	1.74781e-06	-0.819241	-1.18292	2.82089e-05	-0.924477	-1.24476	6.75334e-05	-0.924792	-1.19213
48861194	chr19:48861194:A:T	1.24067e-06	-0.86728	-1.47759	2.13053e-05	-0.938305	-1.51161	4.93292e-05	-0.939545	-1.49149
48861254	chr19:48861254:G:A	6.05644e-07	-1.54873	-1.51325	1.84815e-05	-1.11917	-1.47294	4.10953e-05	-1.11665	-1.497
48861368	chr19:48861368:C:T	1.24703e-06	-1.46244	-0.877315	2.97993e-05	-1.1966	-0.91779	6.29629e-05	-1.19501	-0.991994
48861791	chr19:48861791:A:C	1.46078e-06	-1.46364	-0.717912	2.67653e-05	-1.44717	-0.774601	6.48537e-05	-1.44604	-0.711372
48861848	chr19:48861848:G:A	3.20124e-06	-1.90776e-10	-1.39698	6.21887e-05	-1.90776e-10	-1.3787	0.000139761	-1.90776e-10	-1.38962
48862331	chr19:48862331:A:G	1.13299e-06	-1.53505	-0.90061	2.5092e-05	-1.54675	-0.739569	4.42463e-05	-1.54675	-0.993028
48862398	chr19:48862398:A:G	3.13191e-06	-1.90776e-10	-1.41888	5.98707e-05	-1.90776e-10	-1.41669	0.000138105	-1.90776e-10	-1.40154
48862565	chr19:48862565:G:A	2.44014e-05	-1.90776e-10	0.634121	0.000503878	-1.90776e-10	0.71346	0.00125641	-1.90776e-10	0.806463
48862889	chr19:48862889:G:C	1.80705e-06	-1.22384	-0.744988	3.3566e-05	-1.19501	-0.800351	8.1268e-05	-1.19294	-0.738855
48862913	chr19:48862913:T:C	6.09544e-07	-1.54252	-1.51305	1.9366e-05	-1.07405	-1.47131	4.30445e-05	-1.0714	-1.49591
48863079	chr19:48863079:CACTA:C	3.01509e-06	-1.90776e-10	-1.45689	5.75539e-05	-1.90776e-10	-1.45615	0.00013245	-1.90776e-10	-1.44334
48863505	chr19:48863505:G:A	2.84846e-06	-1.90776e-10	-1.51374	5.47099e-05	-1.90776e-10	-1.50683	0.000123712	-1.90776e-10	-1.51159
48863570	chr19:48863570:G:A	6.25576e-07	-1.54965	-1.47995	1.7584e-05	-1.12865	-1.51324	4.03294e-05	-1.12616	-1.50631
48863851	chr19:48863851:C:T	2.45459e-05	-1.90776e-10	0.640026	0.000506458	-1.90776e-10	0.718568	0.0011226	-1.90776e-10	0.69385
48863999	chr19:48863999:C:T	3.16856e-06	-1.90776e-10	-1.40724	6.04295e-05	-1.90776e-10	-1.4074	0.000139882	-1.90776e-10	-1.38875
48864127	chr19:48864127:G:A	6.41943e-06	-1.90776e-10	-0.701192	0.000133073	-1.90776e-10	-0.617977	0.000286506	-1.90776e-10	-0.671788
48864318	chr19:48864318:A:G	9.38385e-07	-1.54632	-1.0778	2.06245e-05	-1.53403	-0.948361	3.80494e-05	-1.53403	-1.15664
48864415	chr19:48864415:G:A	1.09814e-06	-1.53595	-0.930958	2.36271e-05	-1.37468	-0.971802	5.01785e-05	-1.37354	-1.04042
48864482	chr19:48864482:C:T	1.15926e-06	-1.54522	-0.867521	2.42808e-05	-1.40745	-0.911742	5.12665e-05	-1.40642	-0.986091
48864702	chr19:48864702:A:G	6.08227e-07	-1.54407	-1.51366	1.88262e-05	-1.08515	-1.48847	4.21928e-05	-1.08253	-1.50477
48864894	chr19:48864894:A:G	6.07902e-07	-1.54513	-1.51313	1.861e-05	-1.09191	-1.49326	4.17931e-05	-1.08932	-1.5075
48865140	chr19:48865140:T:C	6.44501e-06	-1.90776e-10	-0.697215	0.000133735	-1.90776e-10	-0.613012	0.000287745	-1.90776e-10	-0.667477
48865154	chr19:48865154:G:GC	2.85578e-06	-1.90776e-10	-1.51117	5.48173e-05	-1.90776e-10	-1.50487	0.000123815	-1.90776e-10	-1.51076
48865208	chr19:48865208:A:G	6.00289e-06	-1.90776e-10	-0.76828	0.000124061	-1.90776e-10	-0.688103	0.000267609	-1.90776e-10	-0.740023
48865586	chr19:48865586:T:C	7.17029e-07	-1.55408	-1.33908	1.52232e-05	-1.50338	-1.28267	3.11727e-05	-1.50338	-1.38663
48865897	chr19:48865897:C:T	1.12419e-06	-1.4919	-0.95156	5.0315e-05	-0.876825	-0.713744	0.000102147	-0.873742	-0.829399
48866686	chr19:48866686:A:G	7.27193e-07	-1.54356	-1.33552	1.51832e-05	-1.52951	-1.25917	3.07912e-05	-1.52969	-1.37263
48866732	chr19:48866732:G:A	6.18647e-07	-1.52702	-1.51372	2.06179e-05	-0.995579	-1.48713	4.61924e-05	-0.992724	-1.50401
48866834	chr19:48866834:G:A	3.64599e-06	-1.90776e-10	-1.26689	6.93436e-05	-1.90776e-10	-1.2698	0.00015873	-1.90776e-10	-1.26235
48866905	chr19:48866905:G:A	3.77599e-06	-1.23186	-9.17177e-10	7.65458e-05	-1.17098	-9.17177e-10	0.000174024	-1.17035	-9.17177e-10
48866981	chr19:48866981:G:A	3.64599e-06	-1.90776e-10	-1.26689	6.93436e-05	-1.90776e-10	-1.2698	0.00015873	-1.90776e-10	-1.26235
48867053	chr19:48867053:C:T	1.06713e-06	-1.55224	-0.943306	2.40877e-05	-1.21342	-1.11375	6.10726e-05	-1.21199	-1.0055
48867244	chr19:48867244:ACTT:A	7.77346e-07	-1.55411	-1.25828	1.77319e-05	-1.26712	-1.36639	4.31215e-05	-1.26582	-1.2997
48867352	chr19:48867352:G:T	9.18123e-07	-1.55248	-1.09346	2.12965e-05	-1.21719	-1.23314	5.29779e-05	-1.21577	-1.1439
48867562	chr19:48867562:G:T	6.13429e-07	-1.53678	-1.51243	1.15603e-05	-1.54755	-1.51374	2.63162e-05	-1.5473	-1.51206
48867931	chr19:48867931:A:G	1.83957e-06	-1.3913	-0.559684	3.34366e-05	-1.36887	-0.630352	8.19704e-05	-1.36737	-0.555819
48867973	chr19:48867973:G:A	3.81665e-06	-1.41492	0.193773	7.14993e-05	-1.39317	0.153984	0.000183353	-1.39181	0.273671
48868154	chr19:48868154:G:A	0.000114746	-1.90776e-10	2.1822	0.00241383	-1.90776e-10	2.2801	0.00585231	-1.90776e-10	2.34504
48868241	chr19:48868241:T:C	7.45519e-07	-1.54617	-1.30802	1.61838e-05	-1.52821	-1.19665	3.13731e-05	-1.52841	-1.35519
48868278	chr19:48868278:C:T	2.96216e-06	-1.90776e-10	-1.4746	5.88955e-05	-1.90776e-10	-1.43311	0.000131964	-1.90776e-10	-1.44702
48868849	chr19:48868849:G:A	1.71633e-06	-1.44104	-0.579289	3.0453e-05	-1.42063	-0.672063	7.69895e-05	-1.41949	-0.566394
48868987	chr19:48868987:G:A	9.78687e-07	-1.51325	-1.06882	2.09753e-05	-1.37865	-1.08688	4.39299e-05	-1.37693	-1.17002
48869119	chr19:48869119:G:C	6.44269e-07	-1.52154	-1.47862	2.03936e-05	-0.980328	-1.51332	4.67803e-05	-0.977412	-1.50667
48869729	chr19:48869729:C:T	3.53419e-06	-1.90776e-10	-1.29804	6.93598e-05	-1.90776e-10	-1.26957	0.000161527	-1.90776e-10	-1.24488
48869737	chr19:48869737:C:T	3.33113e-06	-1.90776e-10	-1.35721	6.34772e-05	-1.90776e-10	-1.35819	0.000145193	-1.90776e-10	-1.35149
48869742	chr19:48869742:C:A	2.99131e-06	-1.90776e-10	-1.46481	5.75231e-05	-1.90776e-10	-1.45669	0.000129136	-1.90776e-10	-1.46868
48869826	chr19:48869826:AC:A	2.95225e-05	-1.90776e-10	0.824631	0.000590474	-1.90776e-10	0.872053	0.0013244	-1.90776e-10	0.859163
48869877	chr19:48869877:C:G	3.52866e-06	-1.90776e-10	-1.2996	6.92364e-05	-1.90776e-10	-1.27135	0.000161288	-1.90776e-10	-1.24636
48869943	chr19:48869943:C:T	2.8897e-06	-1.90776e-10	-1.49937	5.66921e-05	-1.90776e-10	-1.47124	0.000127396	-1.90776e-10	-1.48225
48870124	chr19:48870124:G:A	7.76533e-06	-1.90776e-10	-0.510852	0.000136766	-1.90776e-10	-0.590602	0.000333346	-1.90776e-10	-0.52037
48870167	chr19:48870167:T:C	9.55406e-07	-1.51142	-1.09472	2.04827e-05	-1.37609	-1.11321	4.30915e-05	-1.37435	-1.19187
48870168	chr19:48870168:T:C	2.88781e-06	-1.90776e-10	-1.50002	5.6626e-05	-1.90776e-10	-1.4724	0.00012727	-1.90776e-10	-1.48324
48870375	chr19:48870375:A:G	7.6919e-07	-1.55415	-1.26879	1.75682e-05	-1.48937	-1.15342	3.38254e-05	-1.48968	-1.31866
48870438	chr19:48870438:G:A	6.06519e-06	-0.757956	-9.17177e-10	0.000131438	-0.630341	-9.17177e-10	0.00029869	-0.630145	-9.17177e-10
48870754	chr19:48870754:G:A	2.88775e-06	-1.90776e-10	-1.50004	5.66364e-05	-1.90776e-10	-1.47222	0.000127274	-1.90776e-10	-1.48321
48870817	chr19:48870817:G:A	3.31447e-06	-1.36222	-9.17177e-10	6.07469e-05	-1.40216	-9.17177e-10	0.000138188	-1.40094	-9.17177e-10
48870851	chr19:48870851:C:T	9.53334e-07	-1.51848	-1.08983	2.03032e-05	-1.39028	-1.10781	4.26773e-05	-1.38863	-1.18725
48870864	chr19:48870864:A:G	6.05288e-07	-1.55363	-1.50894	1.21596e-05	-1.49777	-1.51298	2.79947e-05	-1.49808	-1.49946
48871089	chr19:48871089:G:A	9.38354e-07	-1.51405	-1.1101	2.00642e-05	-1.38239	-1.12755	4.22311e-05	-1.38069	-1.2057
48871281	chr19:48871281:A:G	2.78668e-06	-1.53567	-9.17177e-10	5.25312e-05	-1.54747	-9.17177e-10	0.000119347	-1.54752	-9.17177e-10
48871284	chr19:48871284:C:T	6.15668e-07	-1.54997	-1.4956	1.19397e-05	-1.51682	-1.51219	2.80436e-05	-1.51706	-1.47873
48871689	chr19:48871689:T:C	3.50736e-06	-1.90776e-10	-1.30566	6.37599e-05	-1.90776e-10	-1.35375	0.000152075	-1.90776e-10	-1.30518
48871708	chr19:48871708:C:T	3.4795e-06	-1.90776e-10	-1.31363	6.82658e-05	-1.90776e-10	-1.28546	0.000158747	-1.90776e-10	-1.26224
48872134	chr19:48872134:A:C	3.48347e-06	-1.90776e-10	-1.31249	6.42139e-05	-1.90776e-10	-1.34665	0.000153165	-1.90776e-10	-1.29804
48872268	chr19:48872268:G:T	4.74747e-06	-1.00291	-9.17177e-10	8.51938e-05	-1.06394	-9.17177e-10	0.000194001	-1.06169	-9.17177e-10
48872419	chr19:48872419:T:C	6.17966e-07	-1.55066	-1.49118	1.1985e-05	-1.51439	-1.51082	2.82816e-05	-1.51463	-1.47271
48872643	chr19:48872643:T:C	6.2563e-07	-1.54229	-1.48723	1.17986e-05	-1.53158	-1.50931	2.79479e-05	-1.53176	-1.46745
48872749	chr19:48872749:A:C	3.1111e-05	-1.90776e-10	0.877041	0.000621653	-1.90776e-10	0.923509	0.00139731	-1.90776e-10	0.912757
48872755	chr19:48872755:G:C	2.80203e-05	-1.90776e-10	0.772408	0.000559164	-1.90776e-10	0.81757	0.00125738	-1.90776e-10	0.807236
48872829	chr19:48872829:A:G	9.3421e-07	-1.4886	-1.13997	2.04681e-05	-1.33219	-1.15781	4.32806e-05	-1.33029	-1.23156
48872964	chr19:48872964:C:T	2.98277e-06	-1.46767	-9.17177e-10	6.03167e-05	-1.40926	-9.17177e-10	0.000136984	-1.40968	-9.17177e-10
48873015	chr19:48873015:AC:A	3.02997e-06	-1.90776e-10	-1.45197	5.72114e-05	-1.90776e-10	-1.46212	0.00012903	-1.90776e-10	-1.4695
48873055	chr19:48873055:G:C	3.49296e-05	-1.90776e-10	0.992813	0.000698838	-1.90776e-10	1.04055	0.00156981	-1.90776e-10	1.02916
48873577	chr19:48873577:A:G	3.06496e-06	-1.90776e-10	-1.44048	0.000136688	-1.90776e-10	-0.591175	0.000130093	-1.90776e-10	-1.4613
48873785	chr19:48873785:G:A	2.84982e-06	-1.90776e-10	-1.51327	5.44949e-05	-1.90776e-10	-1.51077	0.000123461	-1.90776e-10	-1.51362
48873863	chr19:48873863:C:T	3.18079e-06	-1.90776e-10	-1.40339	5.97461e-05	-1.90776e-10	-1.41877	0.00013835	-1.90776e-10	-1.39976
48873955	chr19:48873955:A:G	5.96401e-06	-1.90776e-10	-0.774777	0.000103555	-1.90776e-10	-0.868774	0.000257777	-1.90776e-10	-0.777456
48873985	chr19:48873985:G:C	7.29914e-07	-1.46909	-1.40626	1.62898e-05	-1.2929	-1.42543	4.00485e-05	-1.29089	-1.34857
48874167	chr19:48874167:G:A	1.25962e-06	-1.55396	-0.775756	2.89196e-05	-1.29541	-0.848948	6.77644e-05	-1.29422	-0.819295
48874616	chr19:48874616:G:A	7.15588e-07	-1.55378	-1.34139	2.006e-05	-1.22259	-1.28756	4.48865e-05	-1.22057	-1.30484
48874834	chr19:48874834:G:A	6.10012e-06	-1.90776e-10	-0.752213	0.000110922	-1.90776e-10	-0.800043	0.000268683	-1.90776e-10	-0.736018
48874867	chr19:48874867:C:T	3.14038e-06	-1.90776e-10	-1.41618	6.43332e-05	-1.90776e-10	-1.3448	0.000140862	-1.90776e-10	-1.38177
48874988	chr19:48874988:T:C	6.45887e-07	-1.53593	-1.46172	1.19235e-05	-1.54056	-1.4898	2.85859e-05	-1.54071	-1.43593
48875016	chr19:48875016:G:A	3.94077e-06	-1.18914	-9.17177e-10	6.74678e-05	-1.29722	-9.17177e-10	0.000153446	-1.2962	-9.17177e-10
48875051	chr19:48875051:A:G	6.54872e-07	-1.50378	-1.48005	1.16389e-05	-1.55301	-1.50151	2.75955e-05	-1.55306	-1.45884
48875260	chr19:48875260:A:G	6.50992e-07	-1.50597	-1.48381	1.48272e-05	-1.3527	-1.45971	3.23836e-05	-1.35231	-1.49959
48875414	chr19:48875414:C:T	3.79962e-06	-1.90776e-10	-1.22562	7.21774e-05	-1.90776e-10	-1.22975	0.000165617	-1.90776e-10	-1.21987
48875442	chr19:48875442:CAGAT:C	6.32072e-07	-1.54743	-1.47185	1.23701e-05	-1.53427	-1.45932	2.71884e-05	-1.53418	-1.49258
48875491	chr19:48875491:T:C	1.09708e-05	-1.90776e-10	-0.165287	0.000177817	-1.90776e-10	-0.328117	0.000438966	-1.90776e-10	-0.245128
48875737	chr19:48875737:A:G	6.99722e-07	-1.44108	-1.47651	1.67787e-05	-1.23485	-1.45391	3.67415e-05	-1.23443	-1.49121
48875910	chr19:48875910:C:T	7.15331e-07	-1.41541	-1.48012	1.74202e-05	-1.19256	-1.45869	3.82465e-05	-1.19208	-1.49342
48876069	chr19:48876069:T:C	1.05367e-06	-1.38889	-1.11934	1.71683e-05	-1.53067	-1.13513	3.59848e-05	-1.53108	-1.21537
48876100	chr19:48876100:C:T	3.8221e-06	-1.90776e-10	-1.21972	7.24526e-05	-1.90776e-10	-1.22594	0.000166206	-1.90776e-10	-1.21632
48876374	chr19:48876374:C:T	2.97801e-06	-1.90776e-10	-1.46927	5.48253e-05	-1.90776e-10	-1.50472	0.000126163	-1.90776e-10	-1.49197
48876609	chr19:48876609:A:G	7.59438e-07	-1.3265	-1.5092	1.89304e-05	-1.05776	-1.51034	4.35525e-05	-1.0572	-1.49838
48876620	chr19:48876620:C:T	7.4303e-07	-1.34435	-1.51319	1.83717e-05	-1.08454	-1.51353	4.2023e-05	-1.08399	-1.50734
48876705	chr19:48876705:T:C	7.30948e-07	-1.37778	-1.49615	1.81047e-05	-1.1329	-1.4798	4.0111e-05	-1.13238	-1.50552
48876731	chr19:48876731:C:T	7.22604e-07	-1.40471	-1.48071	1.72348e-05	-1.18335	-1.47859	3.84154e-05	-1.18286	-1.49823
48876889	chr19:48876889:G:A	3.66354e-06	-1.90776e-10	-1.26209	6.94898e-05	-1.90776e-10	-1.26769	0.000159344	-1.90776e-10	-1.25848
48877272	chr19:48877272:C:T	3.51034e-06	-1.90776e-10	-1.30481	7.23265e-05	-1.90776e-10	-1.22768	0.000155351	-1.90776e-10	-1.28386
48877390	chr19:48877390:C:T	3.07876e-06	-1.90776e-10	-1.43599	5.88084e-05	-1.90776e-10	-1.43459	0.000130641	-1.90776e-10	-1.4571
48877608	chr19:48877608:G:A	8.06546e-07	-1.38957	-1.38595	2.06407e-05	-1.1509	-1.33071	4.28432e-05	-1.15042	-1.42158
48877832	chr19:48877832:C:T	6.24167e-07	-1.5197	-1.51216	1.16175e-05	-1.54328	-1.51308	2.68315e-05	-1.543	-1.49697
48878011	chr19:48878011:TCTC:T	6.9426e-07	-1.42732	-1.49811	1.62468e-05	-1.21738	-1.5036	3.77509e-05	-1.2169	-1.48164
48878016	chr19:48878016:TCC:T	2.88098e-06	-1.90776e-10	-1.50239	5.4787e-05	-1.90776e-10	-1.50542	0.000126142	-1.90776e-10	-1.49214
48878108	chr19:48878108:A:G	7.45668e-07	-1.35152	-1.50248	1.83397e-05	-1.10355	-1.49626	4.10675e-05	-1.10304	-1.51129
48878375	chr19:48878375:G:A	3.0686e-06	-1.90776e-10	-1.4393	5.86299e-05	-1.90776e-10	-1.43763	0.000130266	-1.90776e-10	-1.45997
48878899	chr19:48878899:C:T	2.9386e-06	-1.90776e-10	-1.48259	5.56372e-05	-1.90776e-10	-1.49002	0.000126305	-1.90776e-10	-1.49085
48878940	chr19:48878940:C:T	3.38696e-06	-1.90776e-10	-1.34059	6.67398e-05	-1.90776e-10	-1.30807	0.000150145	-1.90776e-10	-1.31795
48879161	chr19:48879161:G:A	7.86615e-07	-1.31139	-1.48914	1.93547e-05	-1.05036	-1.49558	4.50927e-05	-1.04966	-1.47117
48879397	chr19:48879397:GC:AC	6.54115e-07	-1.47886	-1.50613	2.44855e-05	-0.8603	-1.45049	5.42675e-05	-0.857366	-1.47826
48879442	chr19:48879442:AG:A	4.7533e-06	-1.90776e-10	-1.00168	9.38869e-05	-1.90776e-10	-0.966782	0.000202068	-1.90776e-10	-1.02094
48879651	chr19:48879651:C:T	2.85354e-06	-1.90776e-10	-1.51196	5.48685e-05	-1.90776e-10	-1.50393	0.000124163	-1.90776e-10	-1.50796
48879712	chr19:48879712:G:A	6.78038e-07	-1.43842	-1.51065	2.60997e-05	-0.74532	-1.50163	5.88915e-05	-0.742143	-1.51171
48879813	chr19:48879813:C:A	2.8539e-06	-1.90776e-10	-1.51183	5.43793e-05	-1.90776e-10	-1.51289	0.000123449	-1.90776e-10	-1.51372
48879988	chr19:48879988:C:T	7.00452e-06	-1.90776e-10	-0.613965	0.000124449	-1.90776e-10	-0.684974	0.000306661	-1.90776e-10	-0.603806
48880012	chr19:48880012:C:T	7.95556e-07	-1.44014	-1.34909	1.35816e-05	-1.55237	-1.34779	2.89204e-05	-1.55247	-1.41253
48880395	chr19:48880395:T:C	2.23259e-05	-1.90776e-10	0.545225	0.000343485	-1.90776e-10	0.330269	0.000945645	-1.90776e-10	0.522317
48880429	chr19:48880429:C:G	6.8327e-07	-1.46969	-1.47169	1.19556e-05	-1.55413	-1.47354	2.64678e-05	-1.55412	-1.4995
48880432	chr19:48880432:G:A	3.00818e-05	-1.90776e-10	0.843398	0.000462173	-1.90776e-10	0.627067	0.0011709	-1.90776e-10	0.735978
48880731	chr19:48880731:G:A	2.96938e-06	-1.90776e-10	-1.47217	5.61507e-05	-1.90776e-10	-1.48083	0.000128952	-1.90776e-10	-1.47011
48880817	chr19:48880817:T:A	7.22769e-07	-1.43486	-1.45033	1.20588e-05	-1.55243	-1.46664	2.6851e-05	-1.55254	-1.48671
48881015	chr19:48881015:T:C	3.23543e-06	-1.90776e-10	-1.38636	5.68121e-05	-1.90776e-10	-1.46912	0.000139099	-1.90776e-10	-1.39436
48881529	chr19:48881529:C:A	1.94336e-05	-1.16247	1.56896	0.000327686	-1.41086	1.69405	0.000707656	-1.40659	1.639
48881666	chr19:48881666:G:A	4.03859e-06	-1.90776e-10	-1.16462	7.91638e-05	-1.90776e-10	-1.13735	0.000180726	-1.90776e-10	-1.13257
48881678	chr19:48881678:G:A	2.80457e-06	-1.52927	-9.17177e-10	5.35616e-05	-1.52804	-9.17177e-10	0.000121619	-1.52866	-9.17177e-10
48881897	chr19:48881897:A:G	6.05211e-07	-1.54896	-1.51374	1.41821e-05	-1.36527	-1.49163	3.18605e-05	-1.36346	-1.50472
48881974	chr19:48881974:G:A	2.31019e-05	-1.24991	1.8293	0.00033942	-1.46414	1.7825	0.000893494	-1.46069	1.92628
48882222	chr19:48882222:G:A	3.2349e-06	-1.90776e-10	-1.38652	5.68067e-05	-1.90776e-10	-1.46922	0.000139079	-1.90776e-10	-1.3945
48882680	chr19:48882680:G:A	6.65075e-06	-1.90776e-10	-0.665792	0.000112942	-1.90776e-10	-0.782	0.00028649	-1.90776e-10	-0.671844
48882706	chr19:48882706:A:C	6.65075e-06	-1.90776e-10	-0.665792	0.000112942	-1.90776e-10	-0.782	0.00028649	-1.90776e-10	-0.671844
48883239	chr19:48883239:A:G	7.47651e-06	-1.90776e-10	-0.548754	0.000126582	-1.90776e-10	-0.667981	0.00032148	-1.90776e-10	-0.556614
48883490	chr19:48883490:T:G	3.01867e-06	-1.90776e-10	-1.45571	5.99752e-05	-1.90776e-10	-1.41494	0.000134054	-1.90776e-10	-1.43131
48883545	chr19:48883545:A:C	2.8486e-06	-1.90776e-10	-1.51369	5.43386e-05	-1.90776e-10	-1.51364	0.000123529	-1.90776e-10	-1.51307
48883601	chr19:48883601:A:G	2.85428e-06	-1.90776e-10	-1.5117	5.43664e-05	-1.90776e-10	-1.51313	0.000123448	-1.90776e-10	-1.51373
48884232	chr19:48884232:G:A	4.46327e-06	-1.06464	-9.17177e-10	0.000119244	-0.727702	-9.17177e-10	0.000270336	-0.729885	-9.17177e-10
48884383	chr19:48884383:C:G	2.9556e-06	-1.90776e-10	-1.47682	5.58926e-05	-1.90776e-10	-1.48544	0.00012873	-1.90776e-10	-1.47183
48884386	chr19:48884386:A:G	1.07337e-05	-1.90776e-10	-0.187132	0.000173885	-1.90776e-10	-0.35048	0.000458239	-1.90776e-10	-0.202158
48884500	chr19:48884500:G:A	1.00699e-06	-1.13439	-1.41916	5.87224e-05	-0.152499	-1.28355	0.000126206	-0.14803	-1.3436
48884678	chr19:48884678:G:A	2.94878e-06	-1.90776e-10	-1.47913	5.58204e-05	-1.90776e-10	-1.48673	0.00012845	-1.90776e-10	-1.47401
48885052	chr19:48885052:C:T	5.33664e-06	-1.50739	0.621467	0.000109981	-1.55367	0.74511	0.000258816	-1.55385	0.780421
48885205	chr19:48885205:A:T	1.91325e-06	-0.813272	-1.09844	3.79125e-05	-0.722834	-1.15076	0.000100174	-0.716713	-1.00593
48885314	chr19:48885314:C:T	2.96045e-06	-1.90776e-10	-1.47518	5.60149e-05	-1.90776e-10	-1.48325	0.000128992	-1.90776e-10	-1.4698
48885397	chr19:48885397:C:A	6.31648e-06	-1.53809	0.820733	0.000155709	-1.40899	0.948109	0.000367901	-1.41225	0.990513
48885712	chr19:48885712:C:T	2.97393e-06	-1.90776e-10	-1.47063	5.62481e-05	-1.90776e-10	-1.4791	0.00012959	-1.90776e-10	-1.46517
48885752	chr19:48885752:G:A	2.854e-06	-1.90776e-10	-1.5118	5.4413e-05	-1.90776e-10	-1.51227	0.000123475	-1.90776e-10	-1.51351
48885774	chr19:48885774:A:G	2.95483e-06	-1.90776e-10	-1.47708	5.59184e-05	-1.90776e-10	-1.48498	0.000128729	-1.90776e-10	-1.47184
48885784	chr19:48885784:C:T	3.0317e-06	-1.90776e-10	-1.4514	5.72747e-05	-1.90776e-10	-1.46101	0.000132271	-1.90776e-10	-1.4447
48886037	chr19:48886037:T:C	2.87985e-06	-1.90776e-10	-1.50278	5.61352e-05	-1.90776e-10	-1.48111	0.000126273	-1.90776e-10	-1.49111
48886078	chr19:48886078:G:A	3.44673e-06	-1.90776e-10	-1.3231	6.4559e-05	-1.90776e-10	-1.34129	0.000146712	-1.90776e-10	-1.34108
48886167	chr19:48886167:G:A	6.34151e-06	-1.53135	0.817944	0.000135603	-1.54662	0.947476	0.000320078	-1.54739	0.986403
48886255	chr19:48886255:G:A	1.30896e-06	-1.40589	-0.885399	2.38306e-05	-1.53641	-0.801494	4.7488e-05	-1.53673	-0.932347
48886364	chr19:48886364:C:T	2.95984e-06	-1.90776e-10	-1.47539	5.60377e-05	-1.90776e-10	-1.48285	0.000128952	-1.90776e-10	-1.47011
48886584	chr19:48886584:C:T	2.96219e-06	-1.90776e-10	-1.47459	5.60444e-05	-1.90776e-10	-1.48273	0.000129073	-1.90776e-10	-1.46917
48886677	chr19:48886677:A:G	1.9448e-06	-0.851499	-1.04386	3.81431e-05	-0.762295	-1.10523	0.000102071	-0.756363	-0.947514
48886911	chr19:48886911:A:C	3.26222e-06	-1.90776e-10	-1.37811	6.30011e-05	-1.90776e-10	-1.36572	0.000146016	-1.90776e-10	-1.34584
48887481	chr19:48887481:T:C	2.2107e-06	-0.848286	-0.918927	4.25743e-05	-0.756384	-1.00124	0.000117623	-0.75038	-0.811684
48887544	chr19:48887544:T:C	9.2609e-06	-1.90776e-10	-0.33472	0.00018203	-1.90776e-10	-0.3047	0.000397142	-1.90776e-10	-0.345256
48887621	chr19:48887621:A:G	1.83112e-06	-0.816803	-1.13879	3.63386e-05	-0.722264	-1.19373	9.55259e-05	-0.716152	-1.054
48888028	chr19:48888028:G:A	3.48444e-06	-1.90776e-10	-1.31221	6.52086e-05	-1.90776e-10	-1.33128	0.000148315	-1.90776e-10	-1.33021
48888113	chr19:48888113:C:T	3.13848e-06	-1.90776e-10	-1.41678	5.91379e-05	-1.90776e-10	-1.429	0.00013433	-1.90776e-10	-1.42925
48888328	chr19:48888328:A:G	3.60571e-06	-1.52421	0.246208	7.70002e-05	-1.54956	0.384493	0.000175435	-1.55015	0.387865
48888478	chr19:48888478:T:C	3.1621e-06	-1.90776e-10	-1.40928	6.30717e-05	-1.90776e-10	-1.3646	0.000138986	-1.90776e-10	-1.39518
48888939	chr19:48888939:G:A	2.84849e-06	-1.90776e-10	-1.51373	5.43348e-05	-1.90776e-10	-1.51371	0.000123527	-1.90776e-10	-1.51309
48889125	chr19:48889125:C:T	2.867e-06	-1.90776e-10	-1.50726	5.5522e-05	-1.90776e-10	-1.49209	0.000124802	-1.90776e-10	-1.50282
48889126	chr19:48889126:G:A	6.16141e-06	0.767103	-1.50932	9.19256e-05	0.516986	-1.50488	0.000214347	0.549465	-1.51142
48889172	chr19:48889172:C:T	1.16564e-05	-1.55391	1.44924	0.000286857	-1.50495	1.65506	0.000585569	-1.507	1.55004
48889291	chr19:48889291:C:T	1.22177e-06	-1.39718	-0.963044	2.21427e-05	-1.53221	-0.879157	4.42591e-05	-1.53256	-1.00693
48889610	chr19:48889610:C:G	0.000346194	3.28648	-9.17177e-10	0.00523188	3.05365	-9.17177e-10	0.012731	3.12225	-9.17177e-10
48889817	chr19:48889817:T:C	2.85624e-06	-1.90776e-10	-1.51102	5.45291e-05	-1.90776e-10	-1.51014	0.00012357	-1.90776e-10	-1.51274
48889942	chr19:48889942:G:A	3.02475e-06	-1.54647	0.0927778	6.74629e-05	-1.53102	0.23372	0.000153226	-1.53235	0.234721
48890758	chr19:48890758:A:G	2.98306e-06	-1.90776e-10	-1.46757	5.64708e-05	-1.90776e-10	-1.47515	0.000130065	-1.90776e-10	-1.46151
48890875	chr19:48890875:G:A	3.28074e-06	-1.37245	-9.17177e-10	5.81543e-05	-1.44577	-9.17177e-10	0.000132252	-1.44484	-9.17177e-10
48891246	chr19:48891246:C:A	4.74446e-06	-1.90776e-10	-1.00354	8.22834e-05	-1.90776e-10	-1.0987	0.000203919	-1.90776e-10	-1.01183
48891539	chr19:48891539:A:G	2.99247e-06	-1.46442	-9.17177e-10	5.59593e-05	-1.48425	-9.17177e-10	0.000127151	-1.48417	-9.17177e-10
48891556	chr19:48891556:GC:G	1.614e-06	-1.02093	-1.06088	3.12746e-05	-0.939056	-1.12701	8.3753e-05	-0.933817	-0.96786
48891643	chr19:48891643:C:T	9.56841e-07	-1.12817	-1.47647	1.94402e-05	-1.04686	-1.49467	4.54097e-05	-1.04205	-1.47177
48891644	chr19:48891644:G:A	7.77122e-06	-1.90776e-10	-0.510094	0.000130565	-1.90776e-10	-0.637001	0.000332513	-1.90776e-10	-0.522871
48891675	chr19:48891675:A:G	1.27592e-06	-1.43679	-0.880065	2.38611e-05	-1.54495	-0.791667	4.74383e-05	-1.54519	-0.924934
48891725	chr19:48891725:A:G	3.40956e-06	-1.90776e-10	-1.33394	6.59992e-05	-1.90776e-10	-1.31923	0.000153845	-1.90776e-10	-1.2936
48891759	chr19:48891759:A:G	3.50245e-06	-1.90776e-10	-1.30706	6.76211e-05	-1.90776e-10	-1.29495	0.00015771	-1.90776e-10	-1.26879
48891841	chr19:48891841:T:C	3.46262e-06	-1.90776e-10	-1.3185	6.70292e-05	-1.90776e-10	-1.30374	0.000156415	-1.90776e-10	-1.27704
48892010	chr19:48892010:A:G	1.16859e-06	-1.45981	-0.944907	2.21266e-05	-1.55072	-0.861371	4.4143e-05	-1.55086	-0.991257
48892416	chr19:48892416:A:C	2.11588e-06	-0.963032	-0.848017	6.8868e-05	-0.573027	-0.703654	0.000136685	-0.571928	-0.839941
48892532	chr19:48892532:C:T	1.12732e-06	-1.42344	-1.01724	1.97553e-05	-1.54165	-0.983799	4.14812e-05	-1.54191	-1.0624
48892534	chr19:48892534:T:C	1.12297e-06	-1.40742	-1.03712	1.9434e-05	-1.53637	-1.00547	4.09057e-05	-1.53669	-1.0816
48892539	chr19:48892539:T:C	3.12476e-06	-1.90776e-10	-1.42116	6.26738e-05	-1.90776e-10	-1.37093	0.000140246	-1.90776e-10	-1.38615
48892567	chr19:48892567:G:A	3.61288e-06	-1.27602	-9.17177e-10	7.06648e-05	-1.25093	-9.17177e-10	0.000160371	-1.25206	-9.17177e-10
48892655	chr19:48892655:C:G	2.94292e-06	-1.90776e-10	-1.48112	9.38135e-05	-1.90776e-10	-0.967564	0.00012587	-1.90776e-10	-1.4943
48892658	chr19:48892658:C:T	2.8496e-06	-1.90776e-10	-1.51334	5.44904e-05	-1.90776e-10	-1.51085	0.000123669	-1.90776e-10	-1.51194
48892661	chr19:48892661:A:G	1.149e-06	-1.42939	-0.992234	2.02569e-05	-1.54321	-0.957162	4.24134e-05	-1.54346	-1.03863
48892676	chr19:48892676:T:C	4.5635e-06	-1.20221	0.159783	0.000120083	-0.833852	0.113161	0.000304121	-0.82586	0.213735
48892703	chr19:48892703:C:T	9.2455e-07	-1.12524	-1.51373	4.77385e-05	-0.15233	-1.49081	0.000107401	-0.147901	-1.50508
48892737	chr19:48892737:C:T	2.90315e-06	-1.90776e-10	-1.49472	5.50978e-05	-1.90776e-10	-1.49976	0.00012627	-1.90776e-10	-1.49113
48892852	chr19:48892852:A:G	2.87867e-06	-1.50319	-9.17177e-10	5.79076e-05	-1.45002	-9.17177e-10	0.00013159	-1.44986	-9.17177e-10
48893242	chr19:48893242:C:T	1.85745e-06	-1.53833	-0.402988	3.68704e-05	-1.53427	-0.36719	7.47142e-05	-1.53398	-0.481895
48893366	chr19:48893366:C:T	2.33175e-06	-1.01557	-0.698337	7.48531e-05	-0.648858	-0.544487	0.000146075	-0.647588	-0.697843
48893480	chr19:48893480:G:A	2.53426e-06	-0.872778	-0.757841	8.47272e-05	-0.459094	-0.610342	0.000166421	-0.457929	-0.757102
48893667	chr19:48893667:C:A	1.53125e-06	-1.39343	-0.741014	2.78695e-05	-1.52971	-0.651626	5.49522e-05	-1.53008	-0.793005
48893846	chr19:48893846:G:A	4.28009e-06	-1.10655	-9.17177e-10	5.44549e-05	-1.5115	-9.17177e-10	0.000123842	-1.51054	-9.17177e-10
48893957	chr19:48893957:C:T	9.55905e-07	-1.18518	-1.42043	5.23212e-05	-0.262598	-1.28887	0.000112686	-0.258357	-1.34659
48894093	chr19:48894093:C:A	8.88033e-07	-1.16602	-1.51324	4.46553e-05	-0.227859	-1.48204	0.000100131	-0.223545	-1.49953
48894266	chr19:48894266:G:C	1.44531e-06	-1.18441	-1.00778	2.67966e-05	-1.13911	-1.08148	7.27356e-05	-1.1349	-0.907819
48894375	chr19:48894375:G:T	1.03288e-06	-1.39053	-1.13765	1.76407e-05	-1.52978	-1.10889	3.73312e-05	-1.53014	-1.17958
48894639	chr19:48894639:CCAA:C	8.97955e-07	-1.15553	-1.51263	4.57098e-05	-0.20856	-1.478	0.000102367	-0.204216	-1.49677
48894760	chr19:48894760:AT:A	9.57966e-07	-1.18409	-1.41937	5.25561e-05	-0.259853	-1.28714	0.000113162	-0.255603	-1.34513
48894997	chr19:48894997:C:T	3.14422e-06	-1.90776e-10	-1.41495	6.2564e-05	-1.90776e-10	-1.37268	0.00013792	-1.90776e-10	-1.40287
48895148	chr19:48895148:C:T	1.13933e-05	-1.41818	1.29069	0.000189249	-1.53934	1.27353	0.000488697	-1.53794	1.40013
48895581	chr19:48895581:C:G	3.77119e-06	-1.90776e-10	-1.23313	6.97666e-05	-1.90776e-10	-1.26372	0.000157015	-1.90776e-10	-1.27321
48895590	chr19:48895590:A:G	1.04359e-06	-1.15552	-1.36233	5.83029e-05	-0.21011	-1.23311	0.000125116	-0.205765	-1.29454
48895722	chr19:48895722:A:C	2.77042e-06	-1.54152	-9.17177e-10	5.37356e-05	-1.5248	-9.17177e-10	0.000122113	-1.52461	-9.17177e-10
48896371	chr19:48896371:CCA:C	1.46026e-06	-1.3912	-0.790709	2.64852e-05	-1.52883	-0.703459	5.21622e-05	-1.5292	-0.845991
48896419	chr19:48896419:T:C	8.9038e-07	-1.16659	-1.51003	4.53739e-05	-0.230477	-1.46346	0.000101043	-0.226152	-1.48785
48896564	chr19:48896564:G:A	2.06702e-06	-0.886819	-0.947593	6.7946e-05	-0.476883	-0.813276	0.000135299	-0.475709	-0.946356
48896677	chr19:48896677:G:A	2.8716e-06	-1.90776e-10	-1.50565	5.45606e-05	-1.90776e-10	-1.50956	0.00012443	-1.90776e-10	-1.50581
48896721	chr19:48896721:T:C	8.7131e-07	-1.18936	-1.50891	4.36713e-05	-0.272913	-1.45927	9.71488e-05	-0.268653	-1.48465
48896731	chr19:48896731:T:C	8.83679e-07	-1.17513	-1.50906	4.48091e-05	-0.246704	-1.45976	9.9698e-05	-0.242403	-1.485
48896743	chr19:48896743:C:T	8.80072e-07	-1.17915	-1.50912	4.44761e-05	-0.25396	-1.45996	9.8962e-05	-0.24967	-1.48514
48897079	chr19:48897079:G:A	1.26296e-06	-1.39837	-0.928695	2.18193e-05	-1.53323	-0.892842	4.52573e-05	-1.53357	-0.983616
48897119	chr19:48897119:A:G	2.852e-06	-1.90776e-10	-1.5125	5.43364e-05	-1.90776e-10	-1.51368	0.000123585	-1.90776e-10	-1.51262
48897254	chr19:48897254:T:C	8.66447e-07	-1.19476	-1.50912	4.31877e-05	-0.283357	-1.45996	9.60891e-05	-0.27913	-1.48514
48897377	chr19:48897377:C:T	1.19177e-06	-1.43761	-0.947474	2.15063e-05	-1.54493	-0.895593	4.34326e-05	-1.54516	-1.01318
48897518	chr19:48897518:G:A	1.18951e-06	-1.39787	-0.989107	2.0499e-05	-1.533	-0.955496	4.27014e-05	-1.53334	-1.04198
48897545	chr19:48897545:C:T	2.92043e-06	-1.90776e-10	-1.48879	5.53943e-05	-1.90776e-10	-1.4944	0.000127062	-1.90776e-10	-1.48487
48897783	chr19:48897783:C:T	2.85731e-06	-1.90776e-10	-1.51064	5.52301e-05	-1.90776e-10	-1.49736	0.000123999	-1.90776e-10	-1.50928
48897799	chr19:48897799:T:G	2.87963e-06	-1.90776e-10	-1.50286	5.50153e-05	-1.90776e-10	-1.50126	0.000125484	-1.90776e-10	-1.49737
48897843	chr19:48897843:A:G	2.89332e-06	-1.90776e-10	-1.49812	5.49486e-05	-1.90776e-10	-1.50248	0.000125784	-1.90776e-10	-1.49499
48898127	chr19:48898127:C:A	8.95938e-07	-1.15992	-1.51049	4.56716e-05	-0.222973	-1.46442	0.000101711	-0.218621	-1.4888
48898187	chr19:48898187:C:T	1.45497e-06	-0.852634	-1.3329	4.40801e-05	-0.454886	-1.26798	9.11383e-05	-0.453678	-1.36349
48898380	chr19:48898380:G:A	1.17548e-05	-1.50642	1.41016	0.000267968	-1.31811	1.4001	0.000687627	-1.32244	1.52613
48898695	chr19:48898695:A:C	9.76374e-07	-1.07614	-1.50829	5.34401e-05	-0.0736412	-1.45667	0.00011878	-0.0690745	-1.4832
48898802	chr19:48898802:C:A	1.48644e-06	-0.806764	-1.35737	4.53126e-05	-0.398064	-1.29722	9.435e-05	-0.396824	-1.38571
48898995	chr19:48898995:T:C	3.02058e-06	-1.90776e-10	-1.45507	5.79028e-05	-1.90776e-10	-1.45011	0.000129595	-1.90776e-10	-1.46514
48899182	chr19:48899182:C:A	2.85575e-06	-1.90776e-10	-1.51119	5.45316e-05	-1.90776e-10	-1.51009	0.000123567	-1.90776e-10	-1.51277
48899247	chr19:48899247:C:A	2.87852e-06	-1.90776e-10	-1.50324	5.49933e-05	-1.90776e-10	-1.50166	0.000125424	-1.90776e-10	-1.49785
48899248	chr19:48899248:G:A	2.89215e-06	-1.90776e-10	-1.49852	5.52694e-05	-1.90776e-10	-1.49665	0.000126142	-1.90776e-10	-1.49214
48899429	chr19:48899429:G:T	9.85166e-07	-1.06344	-1.51202	5.38869e-05	-0.0513288	-1.47066	0.000120252	-0.0467137	-1.49324
48899508	chr19:48899508:T:C	9.4228e-07	-1.12343	-1.49655	5.0707e-05	-0.156794	-1.42601	0.000111864	-0.15236	-1.4599
48899752	chr19:48899752:T:A	9.45133e-07	-1.11157	-1.50539	5.06851e-05	-0.135297	-1.44794	0.000112387	-0.130823	-1.47678
48899798	chr19:48899798:A:G	9.11886e-07	-1.14538	-1.50738	4.73552e-05	-0.197264	-1.45393	0.000105171	-0.192892	-1.48107
48899884	chr19:48899884:A:G	9.6701e-07	-1.08443	-1.50964	5.24353e-05	-0.0880456	-1.46125	0.000116689	-0.0835007	-1.48654
48899907	chr19:48899907:G:C	1.05386e-05	-1.495	1.28953	0.000241017	-1.30372	1.27972	0.00061905	-1.30818	1.40682
48899921	chr19:48899921:G:T	7.85387e-07	-1.3276	-1.4745	3.42052e-05	-0.571978	-1.40452	7.59022e-05	-0.568324	-1.43178
48900279	chr19:48900279:G:T	8.85391e-06	-1.90776e-10	-0.379661	0.00014748	-1.90776e-10	-0.515181	0.000377876	-1.90776e-10	-0.394984
48900308	chr19:48900308:A:C	1.12367e-06	-1.40553	-1.03839	2.02484e-05	-1.53547	-0.965327	4.10745e-05	-1.5358	-1.07837
48900335	chr19:48900335:T:C	4.08375e-06	-1.90776e-10	-1.1535	7.95644e-05	-1.90776e-10	-1.13231	0.000187416	-1.90776e-10	-1.09622
48900420	chr19:48900420:G:C	1.2088e-06	-1.41691	-0.953979	2.22868e-05	-1.53932	-0.865556	4.44203e-05	-1.53961	-0.996245
48900584	chr19:48900584:G:A	3.19211e-06	-1.39984	-9.17177e-10	5.42271e-05	-1.51569	-9.17177e-10	0.00012322	-1.51558	-9.17177e-10
48900668	chr19:48900668:T:C	8.23045e-06	-0.45268	-9.17177e-10	0.000150233	-0.496684	-9.17177e-10	0.000341526	-0.496127	-9.17177e-10
48901110	chr19:48901110:CCTGACT:C	7.91244e-06	-1.53986	1.04778	0.000151925	-1.53903	1.05355	0.00038136	-1.54019	1.15439
48901136	chr19:48901136:C:T	1.08199e-06	-1.45737	-1.02435	2.04686e-05	-1.55011	-0.939873	4.10997e-05	-1.55026	-1.06329
48901191	chr19:48901191:A:T	3.20168e-06	-1.90776e-10	-1.39684	6.05029e-05	-1.90776e-10	-1.40618	0.000136653	-1.90776e-10	-1.41211
48901278	chr19:48901278:T:G	8.87305e-07	-1.16769	-1.51239	4.26554e-05	-0.24965	-1.50607	9.68767e-05	-0.24536	-1.51075
48901327	chr19:48901327:C:T	5.05888e-06	-1.90776e-10	-0.939376	0.000111961	-1.90776e-10	-0.790724	0.000223261	-1.90776e-10	-0.921209
48902311	chr19:48902311:A:G	6.41596e-06	-1.90776e-10	-0.701732	0.000126394	-1.90776e-10	-0.66947	0.000292773	-1.90776e-10	-0.650153
48902918	chr19:48902918:A:T	1.22412e-06	-0.883286	-1.47501	3.35408e-05	-0.496914	-1.4992	7.88461e-05	-0.495702	-1.46635
48902956	chr19:48902956:T:C	7.40318e-06	-1.42062	0.862009	0.000217791	-1.18759	1.06225	0.000442037	-1.19278	0.954623
48904102	chr19:48904102:G:A	8.6812e-06	-0.39936	-9.17177e-10	0.000123052	-0.696267	-9.17177e-10	0.000279892	-0.695147	-9.17177e-10
48904148	chr19:48904148:T:C	2.90621e-06	-1.90776e-10	-1.49367	5.51261e-05	-1.90776e-10	-1.49925	0.000124663	-1.90776e-10	-1.50393
48904403	chr19:48904403:G:A	1.07136e-06	-0.980977	-1.51062	5.89514e-05	0.0726765	-1.50484	0.000133568	0.0775898	-1.51253
48904476	chr19:48904476:C:T	8.49619e-07	-1.21693	-1.50656	3.88389e-05	-0.337553	-1.5119	8.84527e-05	-0.333422	-1.51366
48904690	chr19:48904690:A:G	8.87689e-07	-1.17189	-1.50776	4.20548e-05	-0.258409	-1.51149	9.57637e-05	-0.254155	-1.51351
48904758	chr19:48904758:G:A	1.03689e-06	-1.43328	-1.09101	1.91377e-05	-1.54388	-1.01333	3.87531e-05	-1.54412	-1.12821
48904764	chr19:48904764:C:T	3.57016e-06	-1.90776e-10	-1.28791	6.58025e-05	-1.90776e-10	-1.32221	0.000146756	-1.90776e-10	-1.34078
48904972	chr19:48904972:TG:T	1.00586e-06	-1.46665	-1.08802	1.91603e-05	-1.55171	-1.00433	3.85162e-05	-1.55182	-1.12665
48904988	chr19:48904988:C:T	3.50941e-06	-1.90776e-10	-1.30507	6.75711e-05	-1.90776e-10	-1.29569	0.000149171	-1.90776e-10	-1.32446
48905046	chr19:48905046:C:T	1.02805e-06	-1.549	-0.98386	2.3413e-05	-1.55064	-0.80494	4.83786e-05	-1.55076	-0.899728
48905144	chr19:48905144:G:C	3.85704e-06	-1.21062	-9.17177e-10	7.58106e-05	-1.18063	-9.17177e-10	0.000172022	-1.18193	-9.17177e-10
48905686	chr19:48905686:T:C	1.00233e-06	-1.05538	-1.50282	5.21284e-05	-0.0444287	-1.51073	0.000118637	-0.0397953	-1.51369
48905747	chr19:48905747:T:C	9.11268e-07	-1.15213	-1.50131	4.3454e-05	-0.223613	-1.51356	9.9175e-05	-0.219266	-1.5134
48905769	chr19:48905769:G:A	3.93834e-06	-1.18976	-9.17177e-10	5.91618e-05	-1.4286	-9.17177e-10	0.000134589	-1.42733	-9.17177e-10
48905964	chr19:48905964:TGTGCTAGGCAG:T	8.4712e-07	-1.39885	-1.32759	1.45571e-05	-1.53226	-1.29853	3.09819e-05	-1.53261	-1.36353
48906196	chr19:48906196:G:A	6.42495e-06	-1.90776e-10	-0.700333	0.000109643	-1.90776e-10	-0.811641	0.000274893	-1.90776e-10	-0.713168
48906211	chr19:48906211:T:C	1.1704e-06	-1.42418	-0.978997	2.06222e-05	-1.55415	-0.928353	5.10726e-05	-1.55414	-0.842167
48906934	chr19:48906934:G:T	1.18289e-06	-0.880216	-1.51235	3.3509e-05	-0.490743	-1.50632	7.56638e-05	-0.48961	-1.51364
48907005	chr19:48907005:C:T	7.14547e-06	-0.594042	-9.17177e-10	0.000205872	-0.181618	-9.17177e-10	0.000467694	-0.181736	-9.17177e-10
48907040	chr19:48907040:T:C	2.78344e-06	-1.55108	0.0142505	6.14286e-05	-1.52491	0.133909	0.000131662	-1.52645	0.0771376
48907338	chr19:48907338:C:T	2.47416e-06	-1.55365	-0.100969	5.48022e-05	-1.51376	0.0086131	0.000118369	-1.51559	-0.0401518
48907713	chr19:48907713:T:C	1.29262e-06	-1.15693	-1.14692	2.54647e-05	-1.07653	-1.19505	6.58654e-05	-1.07198	-1.06995
48907775	chr19:48907775:A:G	2.61287e-06	-1.4722	-0.127868	6.70223e-05	-1.27653	-0.0273174	0.000145759	-1.28103	-0.0665663
48907941	chr19:48907941:T:G	3.5499e-06	0.177944	-1.47155	5.62472e-05	0.0158932	-1.49501	0.000129863	0.0162494	-1.47932
48908033	chr19:48908033:G:T	6.83623e-06	-1.90776e-10	-0.638284	0.000116762	-1.90776e-10	-0.748739	0.000293235	-1.90776e-10	-0.648574
48908192	chr19:48908192:G:A	3.0117e-06	-1.90776e-10	-1.45802	5.82634e-05	-1.90776e-10	-1.4439	0.000132868	-1.90776e-10	-1.44019
48908303	chr19:48908303:T:C	9.48065e-07	-1.11663	-1.49723	4.65579e-05	-0.155342	-1.51283	0.000106266	-0.150886	-1.51272
48908602	chr19:48908602:C:T	2.93649e-06	-1.90776e-10	-1.48331	5.76315e-05	-1.90776e-10	-1.4548	0.000128976	-1.90776e-10	-1.46992
48908844	chr19:48908844:C:A	9.51721e-07	-1.11209	-1.49791	4.70107e-05	-0.14581	-1.51269	0.000107268	-0.141346	-1.51287
48909162	chr19:48909162:C:T	2.92226e-06	-1.90776e-10	-1.48816	5.72143e-05	-1.90776e-10	-1.46207	0.000128254	-1.90776e-10	-1.47554
48909248	chr19:48909248:TA:T	8.84576e-06	-0.380582	-9.17177e-10	0.000157748	-0.447873	-9.17177e-10	0.000357948	-0.449163	-9.17177e-10
48909283	chr19:48909283:C:T	3.04945e-06	-1.90776e-10	-1.44556	5.93141e-05	-1.90776e-10	-1.42603	0.000130397	-1.90776e-10	-1.45897
48909397	chr19:48909397:G:A	5.51701e-06	-0.852685	-9.17177e-10	0.000102061	-0.883304	-9.17177e-10	0.000231985	-0.882878	-9.17177e-10
48909979	chr19:48909979:T:C	5.90788e-06	-1.90776e-10	-0.784234	0.000119869	-1.90776e-10	-0.722474	0.000269942	-1.90776e-10	-0.731343
48910002	chr19:48910002:T:C	1.2234e-06	-1.16246	-1.19643	1.80271e-05	-1.43144	-1.18556	4.4089e-05	-1.43003	-1.11331
48910102	chr19:48910102:C:T	3.62966e-06	-1.27138	-9.17177e-10	7.48148e-05	-1.19386	-9.17177e-10	0.000169989	-1.19381	-9.17177e-10
48910242	chr19:48910242:A:G	2.8777e-06	-1.90776e-10	-1.50353	5.57974e-05	-1.90776e-10	-1.48715	0.000125113	-1.90776e-10	-1.50033
48910562	chr19:48910562:T:C	8.73843e-07	-1.18347	-1.5119	3.64172e-05	-0.402113	-1.51172	8.2955e-05	-0.397515	-1.51374
48910634	chr19:48910634:G:A	3.7435e-06	-1.90776e-10	-1.2405	7.50212e-05	-1.90776e-10	-1.1911	0.000171724	-1.90776e-10	-1.18366
48910665	chr19:48910665:C:G	2.8717e-06	-1.90776e-10	-1.50562	5.47927e-05	-1.90776e-10	-1.50532	0.00012413	-1.90776e-10	-1.50822
48911328	chr19:48911328:G:A	3.04561e-06	-1.90776e-10	-1.44682	5.80987e-05	-1.90776e-10	-1.44673	0.00013418	-1.90776e-10	-1.43037
48911562	chr19:48911562:C:T	4.57006e-06	-1.90776e-10	-1.04099	9.31601e-05	-1.90776e-10	-0.974553	0.000211565	-1.90776e-10	-0.975017
48911639	chr19:48911639:C:T	2.9778e-06	-1.90776e-10	-1.46933	5.70946e-05	-1.90776e-10	-1.46416	0.000131331	-1.90776e-10	-1.45183
48911704	chr19:48911704:CTCT:C	2.85032e-06	-1.90776e-10	-1.51309	5.47468e-05	-1.90776e-10	-1.50615	0.000123678	-1.90776e-10	-1.51187
48911874	chr19:48911874:C:T	1.20026e-06	-1.07871	-1.29927	4.92744e-05	-0.245716	-1.36575	0.000118141	-0.240873	-1.3168
48912225	chr19:48912225:T:C	1.55924e-06	-0.702764	-1.41356	8.07899e-05	0.349475	-1.4665	0.000189707	0.355164	-1.43923
48912377	chr19:48912377:G:T	2.55539e-06	-1.48251	-0.13981	4.30849e-05	-1.55095	-0.194753	9.15254e-05	-1.55109	-0.261844
48912714	chr19:48912714:T:TA	2.41421e-06	-1.55318	-0.125965	8.23432e-05	-1.33681	0.238837	0.000161792	-1.33595	0.0927152
48912914	chr19:48912914:C:T	2.85123e-06	-1.51277	-9.17177e-10	5.23452e-05	-1.55101	-9.17177e-10	0.000118934	-1.55098	-9.17177e-10
48913199	chr19:48913199:G:A	1.08231e-06	-0.982775	-1.49865	2.17923e-05	-0.982318	-1.445	4.73084e-05	-0.981661	-1.4912
48913304	chr19:48913304:A:C	5.08339e-06	-1.90776e-10	-0.934542	8.23756e-05	-1.90776e-10	-1.09758	0.000220022	-1.90776e-10	-0.935821
48913679	chr19:48913679:C:T	8.83159e-07	-1.19862	-1.48615	2.07898e-05	-0.962208	-1.5122	4.76845e-05	-0.961224	-1.50372
48913817	chr19:48913817:G:A	7.84882e-07	-1.55401	-1.24873	1.54369e-05	-1.51963	-1.25248	3.55609e-05	-1.51949	-1.23882
48913941	chr19:48913941:G:C	3.02331e-06	-1.90776e-10	-1.45417	5.84729e-05	-1.90776e-10	-1.44031	0.000130809	-1.90776e-10	-1.45581
48913971	chr19:48913971:T:C	5.43803e-06	-1.90776e-10	-0.867103	0.000103778	-1.90776e-10	-0.866623	0.000241467	-1.90776e-10	-0.842817
48913989	chr19:48913989:A:G	1.97877e-06	-1.36339	-0.514651	3.18663e-05	-1.29987	-0.747449	8.56925e-05	-1.29777	-0.581011
48914068	chr19:48914068:C:T	2.91039e-06	-1.90776e-10	-1.49223	5.4434e-05	-1.90776e-10	-1.51188	0.000125555	-1.90776e-10	-1.4968
48914230	chr19:48914230:A:C	9.91213e-07	-1.32585	-1.2435	2.06986e-05	-1.25599	-1.22282	4.38772e-05	-1.25503	-1.29313
48914401	chr19:48914401:T:C	5.46478e-06	-0.161184	-0.701013	7.9735e-05	-0.455734	-0.67443	0.000180742	-0.451522	-0.680956
48914432	chr19:48914432:C:G	6.19807e-06	-1.90776e-10	-0.736283	8.15933e-05	-1.90776e-10	-1.10713	0.000264062	-1.90776e-10	-0.753365
48914616	chr19:48914616:G:A	4.2046e-06	-1.90776e-10	-1.12434	6.26417e-05	-1.90776e-10	-1.37144	0.00017705	-1.90776e-10	-1.15312
48914684	chr19:48914684:T:C	9.37982e-07	-1.27932	-1.34523	1.93538e-05	-1.2211	-1.32489	4.26784e-05	-1.21973	-1.35613
48914796	chr19:48914796:AT:A	3.13202e-06	-1.41884	-9.17177e-10	5.52918e-05	-1.49625	-9.17177e-10	0.000125623	-1.49626	-9.17177e-10
48914797	chr19:48914797:T:A	9.03431e-07	-1.20535	-1.45672	1.96568e-05	-1.02502	-1.50543	4.62797e-05	-1.02262	-1.47223
48914981	chr19:48914981:G:T	2.96175e-06	-1.90776e-10	-1.47474	5.68156e-05	-1.90776e-10	-1.46906	0.000127885	-1.90776e-10	-1.47842
48915007	chr19:48915007:G:A	2.9474e-06	-1.4796	-9.17177e-10	5.75738e-05	-1.4558	-9.17177e-10	0.000130689	-1.45673	-9.17177e-10
48915111	chr19:48915111:G:A	4.50897e-06	-1.90776e-10	-1.05445	6.5571e-05	-1.90776e-10	-1.32574	0.000189983	-1.90776e-10	-1.08261
48915403	chr19:48915403:T:C	1.51257e-06	-0.854161	-1.29255	3.45306e-05	-0.681738	-1.28529	7.62515e-05	-0.68001	-1.3155
48915412	chr19:48915412:C:T	2.89284e-06	-1.90776e-10	-1.49828	5.68321e-05	-1.90776e-10	-1.46877	0.000126589	-1.90776e-10	-1.4886
48915429	chr19:48915429:C:T	2.84848e-06	-1.90776e-10	-1.51374	5.43382e-05	-1.90776e-10	-1.51365	0.000123497	-1.90776e-10	-1.51333
48915728	chr19:48915728:T:C	1.12875e-05	-1.90776e-10	-0.136828	0.000210615	-1.90776e-10	-0.158843	0.000483877	-1.90776e-10	-0.147718
48915755	chr19:48915755:C:T	3.64011e-06	-1.90776e-10	-1.26851	7.17086e-05	-1.90776e-10	-1.23626	0.000166412	-1.90776e-10	-1.21508
48915761	chr19:48915761:G:A	9.94169e-07	-1.13331	-1.43306	2.22091e-05	-0.962224	-1.44614	5.16945e-05	-0.959886	-1.42431
48916010	chr19:48916010:A:G	3.02469e-06	-0.821562	-0.632151	5.33783e-05	-0.586333	-0.945135	0.000147903	-0.583337	-0.749655
48916051	chr19:48916051:A:G	2.86147e-06	-1.90776e-10	-1.50919	5.45289e-05	-1.90776e-10	-1.51014	0.000124485	-1.90776e-10	-1.50536
48916393	chr19:48916393:G:A	4.77529e-06	-1.90776e-10	-0.997066	6.80515e-05	-1.90776e-10	-1.28861	0.000200816	-1.90776e-10	-1.02716
48916583	chr19:48916583:GC:G	6.29714e-07	-1.55222	-1.47079	1.20232e-05	-1.55166	-1.47038	2.71828e-05	-1.55159	-1.47538
48916646	chr19:48916646:A:G	2.30147e-06	-1.50265	-0.224316	5.38881e-05	-1.41344	-0.108522	0.000105455	-1.4133	-0.257965
48916654	chr19:48916654:A:C	1.10088e-06	-0.951039	-1.51337	2.62355e-05	-0.74451	-1.49725	5.88107e-05	-0.741693	-1.51353
48917684	chr19:48917684:C:T	5.35665e-06	-1.90776e-10	-0.882182	7.36294e-05	-1.90776e-10	-1.20983	0.000224079	-1.90776e-10	-0.917549
48917696	chr19:48917696:A:G	1.04958e-05	-1.90776e-10	-0.209541	0.000207216	-1.90776e-10	-0.17511	0.000486039	-1.90776e-10	-0.143262
48917797	chr19:48917797:A:G	1.84816e-06	-0.512123	-1.43421	3.78869e-05	-0.382046	-1.49222	8.96381e-05	-0.379341	-1.45443
48917879	chr19:48917879:A:ATGATC	6.36245e-07	-1.53542	-1.47727	1.29428e-05	-1.47027	-1.47806	2.91541e-05	-1.47015	-1.48681
48917894	chr19:48917894:C:T	3.45842e-06	-1.90776e-10	-1.31971	6.31518e-05	-1.90776e-10	-1.36333	0.000145609	-1.90776e-10	-1.34862
48918471	chr19:48918471:A:T	1.65802e-06	-0.712711	-1.34218	3.57283e-05	-0.484575	-1.44835	8.74166e-05	-0.481241	-1.37762
48918572	chr19:48918572:A:G	1.5082e-06	-0.775215	-1.37439	3.22184e-05	-0.674684	-1.36165	7.10619e-05	-0.67236	-1.39364
48918646	chr19:48918646:A:G	3.3158e-06	-1.42258	0.0607621	8.16411e-05	-1.30337	0.196827	0.000157398	-1.30298	0.0322117
48918709	chr19:48918709:T:C	1.88517e-06	-0.442664	-1.48384	3.94272e-05	-0.321875	-1.51254	9.13021e-05	-0.319137	-1.49624
48919175	chr19:48919175:C:T	1.19502e-05	-0.079775	-9.17177e-10	0.0002303	-0.0694885	-9.17177e-10	0.000524074	-0.0679163	-9.17177e-10
48919180	chr19:48919180:A:T	6.66644e-07	-1.51215	-1.45387	1.23281e-05	-1.5441	-1.45289	2.78683e-05	-1.54423	-1.45783
48919395	chr19:48919395:C:T	6.79409e-07	-1.51182	-1.43523	1.26138e-05	-1.54161	-1.43247	2.84445e-05	-1.54177	-1.43982
48919514	chr19:48919514:A:G	9.65673e-06	-0.0835561	-0.20931	0.000150101	-0.379108	-0.118456	0.000327992	-0.375004	-0.161557
48919607	chr19:48919607:A:G	3.02922e-06	-1.90776e-10	-1.45221	5.8578e-05	-1.90776e-10	-1.43851	0.000131021	-1.90776e-10	-1.45419
48919608	chr19:48919608:G:T	3.02342e-06	-1.90776e-10	-1.45413	5.84545e-05	-1.90776e-10	-1.44062	0.000130772	-1.90776e-10	-1.4561
48919871	chr19:48919871:C:T	3.79463e-06	-1.90776e-10	-1.22693	7.69737e-05	-1.90776e-10	-1.16541	0.000167634	-1.90776e-10	-1.20777
48919875	chr19:48919875:C:T	6.15453e-07	-1.55029	-1.49562	1.17441e-05	-1.54466	-1.50086	2.66476e-05	-1.54467	-1.50218
48919968	chr19:48919968:C:A	3.67474e-06	-1.90776e-10	-1.25904	7.26274e-05	-1.90776e-10	-1.22353	0.000167871	-1.90776e-10	-1.20636
48919997	chr19:48919997:G:T	6.79324e-06	-1.90776e-10	-0.644593	0.000137624	-1.90776e-10	-0.584351	0.000307145	-1.90776e-10	-0.602228
48920058	chr19:48920058:C:T	2.07572e-06	-1.52188	-0.308333	4.24264e-05	-1.51313	-0.24797	8.98141e-05	-1.51317	-0.318641
48920168	chr19:48920168:C:T	3.09543e-06	-1.90776e-10	-1.43059	5.87391e-05	-1.90776e-10	-1.43577	0.000134648	-1.90776e-10	-1.42689
48920270	chr19:48920270:A:G	3.16481e-06	-1.90776e-10	-1.40843	6.12698e-05	-1.90776e-10	-1.39359	0.000138123	-1.90776e-10	-1.4014
48920378	chr19:48920378:G:C	2.90612e-06	-1.90776e-10	-1.4937	5.52934e-05	-1.90776e-10	-1.49622	0.000124608	-1.90776e-10	-1.50437
48920526	chr19:48920526:G:A	2.63688e-06	-0.767903	-0.82302	6.62726e-05	-0.398843	-0.916253	0.000162171	-0.39736	-0.84354
48920599	chr19:48920599:T:C	6.6281e-07	-1.46543	-1.50636	1.33879e-05	-1.41857	-1.49595	3.01703e-05	-1.4193	-1.50339
48920877	chr19:48920877:C:T	7.18569e-07	-1.41068	-1.48033	1.47831e-05	-1.45172	-1.36367	3.06447e-05	-1.45129	-1.4558
48920904	chr19:48920904:C:T	5.5628e-05	-1.90776e-10	1.45817	0.00116409	-1.90776e-10	1.55082	0.00272051	-1.90776e-10	1.57903
48920960	chr19:48920960:G:A	6.82635e-07	-1.55329	-1.38903	1.58594e-05	-1.54482	-1.20029	3.09403e-05	-1.54499	-1.3525
48920990	chr19:48920990:C:T	6.20017e-07	-1.55391	-1.48462	1.30971e-05	-1.55353	-1.38295	2.75162e-05	-1.55357	-1.46121
48921097	chr19:48921097:C:T	1.19906e-06	-1.01066	-1.36832	2.69521e-05	-0.728095	-1.48672	6.56187e-05	-0.727222	-1.41847
48921098	chr19:48921098:A:G	3.31656e-06	-1.90776e-10	-1.36159	6.50964e-05	-1.90776e-10	-1.333	0.000150292	-1.90776e-10	-1.31697
48921124	chr19:48921124:C:A	1.15186e-06	-1.04157	-1.37757	2.57854e-05	-0.768289	-1.49078	6.25614e-05	-0.767324	-1.42608
48921163	chr19:48921163:A:G	3.61306e-06	-1.90776e-10	-1.27596	7.5165e-05	-1.90776e-10	-1.18919	0.000163144	-1.90776e-10	-1.23492
48921382	chr19:48921382:C:T	5.30046e-06	-1.90776e-10	-0.892726	0.000106899	-1.90776e-10	-0.836985	0.00023412	-1.90776e-10	-0.873715
48921668	chr19:48921668:C:T	1.13556e-06	-1.04727	-1.38613	2.55108e-05	-0.77598	-1.49379	6.16879e-05	-0.775028	-1.43243
48922001	chr19:48922001:G:A	5.25489e-06	-1.90776e-10	-0.901361	0.000100379	-1.90776e-10	-0.899918	0.000234152	-1.90776e-10	-0.87358
48922007	chr19:48922007:G:C	5.13266e-06	-1.90776e-10	-0.924896	9.80705e-05	-1.90776e-10	-0.923186	0.000228665	-1.90776e-10	-0.897292
48922085	chr19:48922085:C:T	3.01821e-06	-1.90776e-10	-1.45586	5.84398e-05	-1.90776e-10	-1.44088	0.000130745	-1.90776e-10	-1.4563
48922280	chr19:48922280:G:A	3.03213e-06	-1.90776e-10	-1.45126	5.87305e-05	-1.90776e-10	-1.43591	0.00013129	-1.90776e-10	-1.45214
48922289	chr19:48922289:G:A	3.04958e-06	-1.90776e-10	-1.44552	5.91009e-05	-1.90776e-10	-1.42963	0.000131988	-1.90776e-10	-1.44684
48922319	chr19:48922319:C:T	4.61782e-06	-1.90776e-10	-1.0306	8.94159e-05	-1.90776e-10	-1.01557	0.000204953	-1.90776e-10	-1.00677
48922394	chr19:48922394:C:G	4.09856e-06	-1.90776e-10	-1.14989	7.62172e-05	-1.90776e-10	-1.17529	0.00017559	-1.90776e-10	-1.1614
48922515	chr19:48922515:T:C	7.432e-07	-1.38211	-1.4752	1.51032e-05	-1.2967	-1.49727	3.4617e-05	-1.29761	-1.4876
48922563	chr19:48922563:G:A	2.85428e-06	-1.90776e-10	-1.5117	5.44696e-05	-1.90776e-10	-1.51123	0.000124039	-1.90776e-10	-1.50896
48922581	chr19:48922581:G:A	1.15185e-06	-1.07322	-1.34593	2.51632e-05	-0.807245	-1.47625	6.17696e-05	-0.806312	-1.39983
48922594	chr19:48922594:C:A	3.28212e-06	-1.90776e-10	-1.37203	6.36818e-05	-1.90776e-10	-1.35497	0.000141177	-1.90776e-10	-1.37954
48922765	chr19:48922765:T:C	3.01256e-06	-1.90776e-10	-1.45773	5.43997e-05	-1.90776e-10	-1.51251	0.000127783	-1.90776e-10	-1.47922
48922808	chr19:48922808:T:G	2.8567e-06	-1.90776e-10	-1.51085	5.44608e-05	-1.90776e-10	-1.51139	0.000123555	-1.90776e-10	-1.51286
48922842	chr19:48922842:G:A	1.27399e-06	-0.986648	-1.33172	2.82737e-05	-0.697699	-1.46924	6.97389e-05	-0.696837	-1.38795
48923139	chr19:48923139:C:G	2.7715e-06	-1.54113	-9.17177e-10	6.21892e-05	-1.37869	-9.17177e-10	0.000141118	-1.37995	-9.17177e-10
48923210	chr19:48923210:G:A	3.81079e-06	-1.90776e-10	-1.22268	7.28582e-05	-1.90776e-10	-1.22036	0.000158395	-1.90776e-10	-1.26446
48923230	chr19:48923230:T:C	3.89249e-06	-1.90776e-10	-1.20147	7.25336e-05	-1.90776e-10	-1.22482	0.000166889	-1.90776e-10	-1.21222
48923231	chr19:48923231:T:C	1.44459e-05	1.20503	-1.09514	0.000166067	0.589871	-0.98635	0.000361055	0.59654	-1.03706
48923241	chr19:48923241:G:A	3.89557e-06	-1.90776e-10	-1.20068	7.26026e-05	-1.90776e-10	-1.22387	0.000167033	-1.90776e-10	-1.21136
48923606	chr19:48923606:G:A	4.07482e-06	-1.90776e-10	-1.1557	8.17901e-05	-1.90776e-10	-1.10472	0.000180642	-1.90776e-10	-1.13303
48923644	chr19:48923644:C:T	4.15558e-06	-1.90776e-10	-1.13607	7.73549e-05	-1.90776e-10	-1.16047	0.000170224	-1.90776e-10	-1.19243
48924050	chr19:48924050:G:A	1.01437e-05	-1.26949	1.02583	0.000227417	-1.25441	1.17232	0.000479499	-1.25591	1.0991
48924356	chr19:48924356:G:A	1.33293e-05	-1.90776e-10	0.0294404	0.000279999	-1.90776e-10	0.125912	0.000595259	-1.90776e-10	0.0594478
48924397	chr19:48924397:ACT:A	3.42939e-06	-1.90776e-10	-1.32814	6.43982e-05	-1.90776e-10	-1.34379	0.000147288	-1.90776e-10	-1.33716
48924489	chr19:48924489:A:G	6.65023e-06	-1.45191	0.786045	0.000130275	-1.36986	0.730629	0.000314201	-1.36955	0.790031
48924897	chr19:48924897:A:G	8.82708e-07	-1.17231	-1.51297	1.66881e-05	-1.18418	-1.51	3.78413e-05	-1.18471	-1.51144
48925811	chr19:48925811:C:T	2.53494e-06	-1.47894	-0.151411	5.36499e-05	-1.40448	-0.121912	0.000127161	-1.40416	-0.0799409
48925889	chr19:48925889:AAAAT:A	4.78085e-06	-1.90776e-10	-0.995902	0.000100551	-1.90776e-10	-0.898209	0.000209749	-1.90776e-10	-0.98364
48925943	chr19:48925943:T:C	2.99018e-06	-1.90776e-10	-1.46519	5.76943e-05	-1.90776e-10	-1.45371	0.000129841	-1.90776e-10	-1.46324
48926108	chr19:48926108:C:T	2.9184e-06	-1.48948	-9.17177e-10	5.40503e-05	-1.51896	-9.17177e-10	0.000122823	-1.51881	-9.17177e-10
48926220	chr19:48926220:C:G	2.99253e-06	-1.90776e-10	-1.4644	5.6764e-05	-1.90776e-10	-1.46997	0.00012973	-1.90776e-10	-1.46409
48926330	chr19:48926330:TCTCAGAACAAAACAAA:T	1.26066e-05	-1.90776e-10	-0.0262972	0.000252697	-1.90776e-10	0.023317	0.000564849	-1.90776e-10	0.00700919
48926775	chr19:48926775:C:T	8.21247e-07	-1.50853	-1.24893	1.48385e-05	-1.51689	-1.29475	3.50566e-05	-1.51705	-1.25554
48926814	chr19:48926814:G:A	4.92651e-06	-1.90776e-10	-0.965891	9.37171e-05	-1.90776e-10	-0.968593	0.00020439	-1.90776e-10	-1.00952
48926922	chr19:48926922:C:G	6.91733e-06	-1.90776e-10	-0.626491	0.000117961	-1.90776e-10	-0.738521	0.000278861	-1.90776e-10	-0.698835
48927106	chr19:48927106:T:C	3.08893e-06	-1.90776e-10	-1.43269	5.88069e-05	-1.90776e-10	-1.43461	0.000134304	-1.90776e-10	-1.42944
48927175	chr19:48927175:C:T	3.29174e-06	-1.90776e-10	-1.3691	6.03024e-05	-1.90776e-10	-1.4095	0.000138902	-1.90776e-10	-1.39578
48927424	chr19:48927424:A:G	9.43834e-06	-1.90776e-10	-0.315741	0.000174552	-1.90776e-10	-0.346648	0.000410099	-1.90776e-10	-0.31315
48927454	chr19:48927454:A:G	6.25048e-06	-1.90776e-10	-0.727863	0.000118445	-1.90776e-10	-0.734423	0.000279641	-1.90776e-10	-0.696042
48927667	chr19:48927667:T:C	3.17409e-06	-1.90776e-10	-1.4055	6.03302e-05	-1.90776e-10	-1.40904	0.000138263	-1.90776e-10	-1.40039
48927717	chr19:48927717:G:A	1.28179e-06	-0.814951	-1.49731	3.81934e-05	-0.447048	-1.41916	8.03742e-05	-0.44956	-1.4933
48927802	chr19:48927802:GA:G	1.90062e-06	-0.523832	-1.39451	2.96167e-05	-0.811516	-1.30902	6.41472e-05	-0.808038	-1.36033
48927887	chr19:48927887:G:T	1.23829e-05	-0.0442032	-9.17177e-10	0.000173059	-0.355242	-9.17177e-10	0.00039373	-0.353885	-9.17177e-10
48928119	chr19:48928119:A:C	3.47643e-06	-1.90776e-10	-1.31452	6.54208e-05	-1.90776e-10	-1.32803	0.00014959	-1.90776e-10	-1.32165
48928145	chr19:48928145:A:C	3.46505e-06	-1.90776e-10	-1.31779	6.52078e-05	-1.90776e-10	-1.33129	0.000149087	-1.90776e-10	-1.32502
48928366	chr19:48928366:C:T	3.22571e-06	-1.90776e-10	-1.38937	6.33382e-05	-1.90776e-10	-1.36038	0.000140678	-1.90776e-10	-1.38307
48928494	chr19:48928494:T:C	3.6444e-06	-1.90776e-10	-1.26733	7.46444e-05	-1.90776e-10	-1.19614	0.000162901	-1.90776e-10	-1.23641
48928685	chr19:48928685:G:A	1.1267e-06	-1.20277	-1.23846	2.50789e-05	-0.908099	-1.37875	6.28208e-05	-0.908316	-1.28095
48928817	chr19:48928817:C:T	1.20909e-06	-0.874333	-1.49632	1.60054e-05	-1.22835	-1.5076	3.69273e-05	-1.22658	-1.49402
48928875	chr19:48928875:G:A	7.59979e-06	0.88296	-1.41536	8.30849e-05	0.366692	-1.4557	0.000192445	0.372596	-1.44234
48928962	chr19:48928962:T:A	1.71537e-06	-0.649621	-1.37127	2.62396e-05	-0.935226	-1.30638	5.7356e-05	-0.932185	-1.34809
48929006	chr19:48929006:T:A	5.10385e-06	-0.930525	-9.17177e-10	0.000109956	-0.808791	-9.17177e-10	0.000250284	-0.806954	-9.17177e-10
48929116	chr19:48929116:T:C	3.33635e-06	-1.90776e-10	-1.35564	6.36349e-05	-1.90776e-10	-1.35571	0.000147104	-1.90776e-10	-1.33841
48929268	chr19:48929268:A:G	2.92505e-06	-1.90776e-10	-1.48721	5.59526e-05	-1.90776e-10	-1.48437	0.000125621	-1.90776e-10	-1.49628
48929410	chr19:48929410:T:C	5.253e-06	-1.90776e-10	-0.901722	0.000100903	-1.90776e-10	-0.894711	0.000227394	-1.90776e-10	-0.902865
48929534	chr19:48929534:C:T	3.57742e-06	-1.90776e-10	-1.28588	6.87269e-05	-1.90776e-10	-1.27873	0.000155006	-1.90776e-10	-1.28609
48929990	chr19:48929990:C:T	1.43481e-06	-0.772324	-1.42716	4.56314e-05	-0.436016	-1.25226	8.7972e-05	-0.438902	-1.41363
48930330	chr19:48930330:G:A	3.21988e-06	-1.39118	-9.17177e-10	6.42554e-05	-1.34601	-9.17177e-10	0.000145917	-1.34651	-9.17177e-10
48930458	chr19:48930458:A:C	7.46887e-07	-1.35372	-1.49864	1.29684e-05	-1.44869	-1.49767	2.93773e-05	-1.44904	-1.50029
48930679	chr19:48930679:T:C	8.40759e-07	-1.22906	-1.50491	2.13204e-05	-0.953276	-1.49593	4.79835e-05	-0.955157	-1.50354
48931142	chr19:48931142:C:T	3.77515e-06	-1.23208	-9.17177e-10	5.94943e-05	-1.42299	-9.17177e-10	0.000135232	-1.42256	-9.17177e-10
48931533	chr19:48931533:T:C	2.89268e-06	-1.90776e-10	-1.49834	5.46975e-05	-1.90776e-10	-1.50706	0.00012492	-1.90776e-10	-1.50188
48931845	chr19:48931845:A:G	2.97125e-06	-1.90776e-10	-1.47154	5.63131e-05	-1.90776e-10	-1.47795	0.000129291	-1.90776e-10	-1.46748
48932108	chr19:48932108:G:C	3.47214e-06	-1.90776e-10	-1.31575	6.79081e-05	-1.90776e-10	-1.29072	0.00015247	-1.90776e-10	-1.30258
48932149	chr19:48932149:G:A	6.16652e-07	-1.55392	-1.49005	1.43577e-05	-1.46243	-1.38215	2.98553e-05	-1.4631	-1.47009
48932320	chr19:48932320:C:A	2.94204e-06	-1.90776e-10	-1.48142	5.60198e-05	-1.90776e-10	-1.48317	0.000128404	-1.90776e-10	-1.47437
48932466	chr19:48932466:G:A	9.8353e-06	-1.90776e-10	-0.274543	0.000181639	-1.90776e-10	-0.306852	0.000423268	-1.90776e-10	-0.281545
48932988	chr19:48932988:G:C	1.53061e-06	-1.14893	-0.985918	5.07887e-05	-0.939437	-0.641763	8.66012e-05	-0.940736	-0.9275
48933236	chr19:48933236:T:G	8.67011e-07	-1.19211	-1.51112	2.31478e-05	-0.947037	-1.41994	4.80809e-05	-0.94888	-1.50778
48933305	chr19:48933305:A:G	5.19025e-06	-1.90776e-10	-0.91374	0.000109912	-1.90776e-10	-0.809193	0.000232751	-1.90776e-10	-0.879581
48933725	chr19:48933725:G:C	2.96176e-06	-1.90776e-10	-1.47474	5.72073e-05	-1.90776e-10	-1.46219	0.000129133	-1.90776e-10	-1.46871
48933866	chr19:48933866:G:A	9.6778e-07	-1.11554	-1.47773	2.51509e-05	-0.825529	-1.45845	5.62897e-05	-0.827546	-1.47149
48934649	chr19:48934649:C:T	3.41046e-06	-1.90776e-10	-1.33367	6.62718e-05	-1.90776e-10	-1.31511	0.00014993	-1.90776e-10	-1.31938
48934729	chr19:48934729:CTCTT:C	7.85988e-07	-1.2941	-1.50723	1.2771e-05	-1.53091	-1.43079	2.71775e-05	-1.53039	-1.49677
48934744	chr19:48934744:A:G	8.04903e-07	-1.26892	-1.50863	1.28053e-05	-1.523	-1.43601	2.7333e-05	-1.5224	-1.49906
48935106	chr19:48935106:G:A	9.54698e-07	-1.09523	-1.51165	1.32466e-05	-1.49151	-1.43362	2.81918e-05	-1.49016	-1.50036
48935176	chr19:48935176:C:G	9.8777e-07	-1.06195	-1.51088	1.34802e-05	-1.47887	-1.42878	2.86087e-05	-1.47739	-1.49845
48935261	chr19:48935261:C:T	2.75549e-06	-1.54693	-9.17177e-10	5.3164e-05	-1.53549	-9.17177e-10	0.000120761	-1.53574	-9.17177e-10
48936106	chr19:48936106:G:A	4.25656e-06	-1.90776e-10	-1.11206	8.41925e-05	-1.90776e-10	-1.07577	0.000188167	-1.90776e-10	-1.09222
48936138	chr19:48936138:G:A	3.41306e-06	-1.90776e-10	-1.33291	6.04553e-05	-1.90776e-10	-1.40697	0.000147421	-1.90776e-10	-1.33626
48936324	chr19:48936324:C:T	4.52299e-06	-1.90776e-10	-1.05135	8.86095e-05	-1.90776e-10	-1.02463	0.000192431	-1.90776e-10	-1.06981
48936612	chr19:48936612:C:G	4.49416e-06	-1.90776e-10	-1.05774	8.9098e-05	-1.90776e-10	-1.01914	0.000197665	-1.90776e-10	-1.04298
48936653	chr19:48936653:G:A	6.85691e-07	-1.44313	-1.49472	1.20652e-05	-1.53284	-1.48571	2.74572e-05	-1.53219	-1.48473
48936928	chr19:48936928:C:T	9.521e-07	-1.0965	-1.5131	1.38247e-05	-1.425	-1.45742	2.99058e-05	-1.42376	-1.50774
48937004	chr19:48937004:A:G	8.77631e-07	-1.18307	-1.50798	1.27276e-05	-1.46936	-1.49574	2.84473e-05	-1.46835	-1.51314
48937163	chr19:48937163:GATC:G	9.25213e-07	-1.12503	-1.51323	1.33503e-05	-1.43921	-1.47812	2.93297e-05	-1.43803	-1.51292
48937234	chr19:48937234:G:A	4.54537e-05	-1.90776e-10	1.25617	0.00297687	-1.90776e-10	2.48975	0.00194828	-1.90776e-10	1.24515
48937572	chr19:48937572:A:G	9.14909e-07	-1.13695	-1.5125	1.3254e-05	-1.44269	-1.48189	2.9211e-05	-1.44155	-1.51346
48937580	chr19:48937580:AG:A	2.99017e-06	-1.90776e-10	-1.46519	5.77143e-05	-1.90776e-10	-1.45337	0.000130511	-1.90776e-10	-1.45809
48937639	chr19:48937639:C:T	9.44917e-07	-1.10718	-1.51	1.40503e-05	-1.42846	-1.43776	3.00259e-05	-1.42725	-1.50023
48937692	chr19:48937692:G:A	9.56093e-07	-1.09269	-1.51273	1.35466e-05	-1.4216	-1.48113	2.98392e-05	-1.42036	-1.51336
48937705	chr19:48937705:G:A	8.99069e-07	-1.17311	-1.49381	1.26327e-05	-1.46231	-1.51028	2.88939e-05	-1.46127	-1.50465
48937707	chr19:48937707:G:A	9.34168e-07	-1.12781	-1.50081	1.29747e-05	-1.43967	-1.5062	2.94274e-05	-1.43852	-1.50911
48937719	chr19:48937719:G:A	9.38629e-07	-1.12179	-1.50207	1.30343e-05	-1.43625	-1.50504	2.95042e-05	-1.43508	-1.50994
48937726	chr19:48937726:G:C	9.93163e-07	-1.07603	-1.49135	1.32695e-05	-1.41231	-1.51109	3.04324e-05	-1.41103	-1.50301
48938252	chr19:48938252:A:G	3.40019e-06	-1.90776e-10	-1.33669	6.50586e-05	-1.90776e-10	-1.33359	0.00014577	-1.90776e-10	-1.34752
48938393	chr19:48938393:A:G	9.21449e-07	-1.14485	-1.49748	1.26246e-05	-1.46488	-1.50834	2.87353e-05	-1.46393	-1.5075
48938527	chr19:48938527:G:A	9.3e-07	-1.12749	-1.5056	1.28771e-05	-1.46325	-1.49018	2.86269e-05	-1.46176	-1.51344
48938536	chr19:48938536:G:A	7.96202e-07	-1.29574	-1.49268	1.18423e-05	-1.52617	-1.51102	2.71089e-05	-1.52561	-1.50407
48938707	chr19:48938707:C:T	3.64839e-06	-1.90776e-10	-1.26623	7.11602e-05	-1.90776e-10	-1.24394	0.000160621	-1.90776e-10	-1.2505
48938726	chr19:48938726:A:G	2.87895e-06	-1.90776e-10	-1.50309	5.43707e-05	-1.90776e-10	-1.51305	0.000124135	-1.90776e-10	-1.50818
48939199	chr19:48939199:G:A	2.7496e-06	-1.54906	-9.17177e-10	5.22142e-05	-1.55352	-9.17177e-10	0.000118625	-1.55358	-9.17177e-10
48939251	chr19:48939251:G:A	1.10316e-06	-0.949091	-1.51325	1.35541e-05	-1.38878	-1.51341	3.08795e-05	-1.38692	-1.51254
48939286	chr19:48939286:A:C	9.53898e-07	-1.34005	-1.26767	1.93705e-05	-1.34831	-1.19682	4.30542e-05	-1.34748	-1.21961
48939478	chr19:48939478:C:T	1.27557e-06	-1.37655	-0.940577	2.53153e-05	-1.38798	-0.889486	5.75859e-05	-1.38715	-0.889119
48939524	chr19:48939524:C:T	3.28756e-06	-1.90776e-10	-1.37037	6.32541e-05	-1.90776e-10	-1.36171	0.000145422	-1.90776e-10	-1.34991
48939676	chr19:48939676:T:C	8.84807e-07	-1.17313	-1.50977	1.34982e-05	-1.46365	-1.44267	2.89513e-05	-1.46272	-1.50122
48940055	chr19:48940055:A:T	9.42877e-07	-1.1081	-1.51124	1.38493e-05	-1.43112	-1.44952	2.98311e-05	-1.43003	-1.50396
48940104	chr19:48940104:C:T	3.54067e-06	-1.90776e-10	-1.2962	5.87407e-05	-1.90776e-10	-1.43574	0.000153793	-1.90776e-10	-1.29394
48940193	chr19:48940193:A:G	4.48875e-06	-1.90776e-10	-1.05895	7.01445e-05	-1.90776e-10	-1.25832	0.000198001	-1.90776e-10	-1.04128
48940312	chr19:48940312:G:A	2.86463e-06	-1.90776e-10	-1.50808	5.569e-05	-1.90776e-10	-1.48907	0.000124057	-1.90776e-10	-1.50881
48940313	chr19:48940313:T:C	1.01177e-06	-1.04126	-1.50756	1.45857e-05	-1.39461	-1.43423	3.11442e-05	-1.39338	-1.49754
48940342	chr19:48940342:G:A	6.77659e-07	-1.43604	-1.5136	1.23525e-05	-1.48307	-1.51194	2.80791e-05	-1.48221	-1.51231
48940401	chr19:48940401:G:A	1.5088e-06	-0.639309	-1.5099	1.66874e-05	-1.18089	-1.51333	3.82056e-05	-1.17828	-1.50829
48941038	chr19:48941038:T:C	9.78986e-07	-1.06954	-1.51222	1.40585e-05	-1.40995	-1.45569	3.04069e-05	-1.40879	-1.50609
48941257	chr19:48941257:G:A	3.18186e-06	-1.90776e-10	-1.40306	6.16587e-05	-1.90776e-10	-1.38726	0.000139532	-1.90776e-10	-1.39125
48941506	chr19:48941506:C:A	3.10702e-06	-1.90776e-10	-1.42686	5.94154e-05	-1.90776e-10	-1.42432	0.000137245	-1.90776e-10	-1.40778
48942047	chr19:48942047:G:A	3.19485e-06	-1.90776e-10	-1.39898	6.2666e-05	-1.90776e-10	-1.37105	0.000140478	-1.90776e-10	-1.3845
48942085	chr19:48942085:T:G	1.02646e-06	-1.02066	-1.51374	1.41309e-05	-1.38495	-1.47556	3.1017e-05	-1.38367	-1.51135
48942255	chr19:48942255:C:T	9.32751e-07	-1.13008	-1.50006	1.4206e-05	-1.44218	-1.41303	3.00187e-05	-1.44115	-1.48658
48942422	chr19:48942422:C:T	1.56169e-06	-0.622733	-1.49202	1.69687e-05	-1.17135	-1.50615	3.92169e-05	-1.1687	-1.49174
48942517	chr19:48942517:C:T	6.65199e-07	-1.45458	-1.51361	1.2166e-05	-1.49691	-1.51332	2.76573e-05	-1.49614	-1.51352
48942555	chr19:48942555:C:T	2.93216e-06	-1.90776e-10	-1.48478	5.50227e-05	-1.90776e-10	-1.50113	0.000125719	-1.90776e-10	-1.4955
48942560	chr19:48942560:T:C	9.90244e-07	-1.10082	-1.4695	1.54345e-05	-1.42663	-1.34564	3.17252e-05	-1.42553	-1.44691
48943972	chr19:48943972:GC:G	1.3845e-06	-1.54353	-0.691656	3.28408e-05	-1.52683	-0.490371	6.59867e-05	-1.52681	-0.613291
48944132	chr19:48944132:TG:T	2.90197e-06	-1.90776e-10	-1.49513	5.5929e-05	-1.90776e-10	-1.48479	0.000125945	-1.90776e-10	-1.49371
48944320	chr19:48944320:G:A	6.58418e-07	-1.46868	-1.50975	1.21888e-05	-1.50412	-1.50423	2.76734e-05	-1.50335	-1.50573
48944456	chr19:48944456:G:A	6.51964e-07	-1.47638	-1.5119	1.20747e-05	-1.51009	-1.50767	2.74201e-05	-1.50936	-1.50892
48944491	chr19:48944491:GGA:G	1.62841e-06	-0.783547	-1.28937	2.71573e-05	-0.970621	-1.23661	5.8738e-05	-0.967395	-1.28907
48944651	chr19:48944651:G:C	4.25563e-06	-1.90776e-10	-1.11228	8.35117e-05	-1.90776e-10	-1.08389	0.000186526	-1.90776e-10	-1.10098
48945183	chr19:48945183:T:C	9.67608e-07	-1.53688	-1.05657	1.85616e-05	-1.54837	-1.03941	4.3164e-05	-1.54822	-1.01632
48945341	chr19:48945341:A:G	3.52317e-06	-1.90776e-10	-1.30116	6.62545e-05	-1.90776e-10	-1.31537	0.000156242	-1.90776e-10	-1.27814
48945367	chr19:48945367:A:T	3.47888e-06	-1.90776e-10	-1.31381	6.80721e-05	-1.90776e-10	-1.28831	0.000153223	-1.90776e-10	-1.29766
48945381	chr19:48945381:A:G	2.72701e-06	-0.285329	-1.27199	3.58902e-05	-0.900617	-1.02779	6.87503e-05	-0.896498	-1.20257
48945689	chr19:48945689:G:A	3.02704e-06	-1.90776e-10	-1.45294	5.89122e-05	-1.90776e-10	-1.43283	0.000132519	-1.90776e-10	-1.44283
48945945	chr19:48945945:G:C	8.11208e-07	-1.55249	-1.21726	1.45796e-05	-1.55172	-1.27752	3.44245e-05	-1.55173	-1.23905
48946246	chr19:48946246:C:T	2.84858e-06	-1.90776e-10	-1.5137	5.46076e-05	-1.90776e-10	-1.5087	0.000123693	-1.90776e-10	-1.51175
48946385	chr19:48946385:G:A	2.89543e-06	-1.90776e-10	-1.49739	5.50657e-05	-1.90776e-10	-1.50035	0.000125234	-1.90776e-10	-1.49936
48946604	chr19:48946604:G:T	3.77328e-06	-1.90776e-10	-1.23258	7.56013e-05	-1.90776e-10	-1.1834	0.000166986	-1.90776e-10	-1.21164
48946794	chr19:48946794:C:T	2.81383e-06	-1.52597	-9.17177e-10	5.42992e-05	-1.51436	-9.17177e-10	0.000123368	-1.51437	-9.17177e-10
48947339	chr19:48947339:A:G	2.91769e-06	-1.90776e-10	-1.48973	5.5201e-05	-1.90776e-10	-1.49789	0.000125611	-1.90776e-10	-1.49636
48947371	chr19:48947371:C:T	5.05445e-06	-1.90776e-10	-0.940251	9.76631e-05	-1.90776e-10	-0.927349	0.000215463	-1.90776e-10	-0.956762
48947406	chr19:48947406:A:G	5.56134e-06	-1.90776e-10	-0.844682	9.9613e-05	-1.90776e-10	-0.90758	0.00024117	-1.90776e-10	-0.844049
48947457	chr19:48947457:G:A	3.10132e-06	-1.90776e-10	-1.42869	5.93248e-05	-1.90776e-10	-1.42585	0.000135239	-1.90776e-10	-1.4225
48947465	chr19:48947465:C:T	4.54153e-06	0.463908	-1.51117	4.32817e-05	-0.285526	-1.45562	9.38962e-05	-0.280071	-1.50729
48947527	chr19:48947527:A:G	4.99783e-06	0.525248	-1.47677	6.43944e-05	0.169557	-1.5134	0.000151719	0.172586	-1.4801
48947836	chr19:48947836:C:T	3.01772e-06	-1.90776e-10	-1.45602	5.74859e-05	-1.90776e-10	-1.45733	0.000131479	-1.90776e-10	-1.4507
48947960	chr19:48947960:A:G	4.27217e-06	-1.24811	0.139716	5.17419e-05	-1.38271	-0.1799	0.000142508	-1.382	0.0118422
48947968	chr19:48947968:G:A	4.51862e-06	-1.05231	-9.17177e-10	7.979e-05	-1.12947	-9.17177e-10	0.000181569	-1.12791	-9.17177e-10
48947991	chr19:48947991:C:T	4.51525e-06	-1.90776e-10	-1.05306	8.79573e-05	-1.90776e-10	-1.03202	0.000202248	-1.90776e-10	-1.02005
48948035	chr19:48948035:T:C	5.32975e-06	0.626409	-1.51363	7.24014e-05	0.261234	-1.48788	0.000160808	0.264405	-1.51374
48948234	chr19:48948234:T:C	9.04391e-07	-1.15508	-1.50593	1.31755e-05	-1.41888	-1.51164	3.00502e-05	-1.41747	-1.50921
48948308	chr19:48948308:T:A	3.16715e-06	-1.90776e-10	-1.40769	6.03439e-05	-1.90776e-10	-1.40881	0.000138163	-1.90776e-10	-1.40112
48948396	chr19:48948396:G:A	3.15624e-06	-1.90776e-10	-1.41114	5.96785e-05	-1.90776e-10	-1.4199	0.000137852	-1.90776e-10	-1.40337
48948426	chr19:48948426:T:C	1.13273e-06	-1.18849	-1.2474	1.97754e-05	-1.25952	-1.26492	4.60029e-05	-1.25796	-1.24288
48948429	chr19:48948429:C:T	3.16715e-06	-1.90776e-10	-1.40769	6.03439e-05	-1.90776e-10	-1.40881	0.000138163	-1.90776e-10	-1.40112
48948807	chr19:48948807:G:A	2.23578e-06	-0.457941	-1.29799	2.84468e-05	-0.779183	-1.38165	6.79712e-05	-0.773916	-1.33655
48949027	chr19:48949027:T:C	2.89945e-06	-1.90776e-10	-1.496	5.53681e-05	-1.90776e-10	-1.49487	0.00012548	-1.90776e-10	-1.4974
48949143	chr19:48949143:T:C	3.86677e-06	-1.90776e-10	-1.2081	7.29884e-05	-1.90776e-10	-1.21857	0.000168476	-1.90776e-10	-1.20276
48949190	chr19:48949190:C:G	3.15109e-06	-1.90776e-10	-1.41277	6.00651e-05	-1.90776e-10	-1.41344	0.000137473	-1.90776e-10	-1.40612
48949205	chr19:48949205:A:G	1.30151e-06	-1.5541	-0.742894	2.6945e-05	-1.54774	-0.667334	5.50315e-05	-1.54778	-0.773861
48949612	chr19:48949612:A:C	1.23462e-06	-0.991648	-1.35811	2.33636e-05	-1.04987	-1.30783	5.16902e-05	-1.04769	-1.33659
48949673	chr19:48949673:C:A	2.90384e-06	-1.90776e-10	-1.49449	5.60342e-05	-1.90776e-10	-1.48291	0.000127011	-1.90776e-10	-1.48527
48949907	chr19:48949907:C:T	2.91781e-06	-1.90776e-10	-1.48969	5.59364e-05	-1.90776e-10	-1.48466	0.000126408	-1.90776e-10	-1.49004
48949909	chr19:48949909:G:A	2.86221e-06	-1.90776e-10	-1.50893	5.47356e-05	-1.90776e-10	-1.50636	0.000124026	-1.90776e-10	-1.50906
48949953	chr19:48949953:G:A	7.23844e-07	-1.37122	-1.51248	1.30153e-05	-1.47534	-1.46741	2.82703e-05	-1.4753	-1.51244
48950820	chr19:48950820:C:T	2.92727e-06	-1.90776e-10	-1.48645	5.59053e-05	-1.90776e-10	-1.48521	0.000127534	-1.90776e-10	-1.48117
48950989	chr19:48950989:C:T	6.68818e-07	-1.54451	-1.41825	1.25037e-05	-1.54773	-1.43511	2.83703e-05	-1.54731	-1.43689
48950998	chr19:48950998:C:A	7.64297e-07	-1.5357	-1.29362	1.41514e-05	-1.53982	-1.31924	3.23008e-05	-1.53919	-1.31526
48952004	chr19:48952004:TTTTTC:T	1.28153e-06	-0.914999	-1.39746	2.39498e-05	-0.981301	-1.35161	5.30386e-05	-0.978984	-1.37955
48952469	chr19:48952469:C:T	2.98098e-06	-1.90776e-10	-1.46827	5.6874e-05	-1.90776e-10	-1.46803	0.000128817	-1.90776e-10	-1.47116
48952668	chr19:48952668:A:T	1.12617e-06	-0.969087	-1.47261	2.02299e-05	-1.01279	-1.48893	4.67402e-05	-1.00784	-1.4771
48952897	chr19:48952897:G:T	8.75508e-07	-1.28294	-1.41054	1.6717e-05	-1.29955	-1.3929	3.78587e-05	-1.29689	-1.3988
48953015	chr19:48953015:G:A	2.81911e-06	-1.5241	-9.17177e-10	5.32483e-05	-1.53391	-9.17177e-10	0.000120968	-1.53402	-9.17177e-10
48953023	chr19:48953023:T:A	8.15819e-07	-1.2506	-1.51348	1.51094e-05	-1.29214	-1.50141	3.40403e-05	-1.28904	-1.51296
48953584	chr19:48953584:C:T	5.28851e-06	-0.894984	-9.17177e-10	9.05926e-05	-1.0025	-9.17177e-10	0.000206226	-1.00058	-9.17177e-10
48953695	chr19:48953695:C:T	9.92107e-07	-1.07457	-1.49387	1.66662e-05	-1.23141	-1.46408	3.68202e-05	-1.23019	-1.49331
48953748	chr19:48953748:T:C	3.21545e-06	-1.90776e-10	-1.39255	6.2883e-05	-1.90776e-10	-1.3676	0.000142486	-1.90776e-10	-1.37031
48953782	chr19:48953782:C:T	1.03476e-06	-1.05003	-1.47632	1.74791e-05	-1.20988	-1.43798	3.82906e-05	-1.20864	-1.47571
48953783	chr19:48953783:G:A	1.15084e-06	-0.906691	-1.51334	1.81869e-05	-1.10219	-1.50598	4.13194e-05	-1.09828	-1.50994
48953795	chr19:48953795:T:C	2.97706e-06	-1.90776e-10	-1.46958	5.75043e-05	-1.90776e-10	-1.45701	0.000129619	-1.90776e-10	-1.46495
48953915	chr19:48953915:C:CAT	3.36146e-06	-1.90776e-10	-1.34815	6.5859e-05	-1.90776e-10	-1.32136	0.000145429	-1.90776e-10	-1.34986
48954352	chr19:48954352:AAAAC:A	8.4649e-07	-1.26615	-1.46103	1.61042e-05	-1.30696	-1.42283	3.56283e-05	-1.30549	-1.45092
48954681	chr19:48954681:A:G	9.89301e-07	-1.05797	-1.51331	1.81006e-05	-1.10158	-1.51135	4.12453e-05	-1.09711	-1.5129
48955005	chr19:48955005:C:T	1.45361e-06	-0.68169	-1.50478	2.53877e-05	-0.806963	-1.46765	5.62788e-05	-0.80114	-1.49809
48955023	chr19:48955023:C:G	5.02115e-06	-1.90776e-10	-0.946861	9.57028e-05	-1.90776e-10	-0.947626	0.000218681	-1.90776e-10	-0.941936
48955197	chr19:48955197:C:G	6.38125e-06	-1.90776e-10	-0.707156	0.000121031	-1.90776e-10	-0.712827	0.000269305	-1.90776e-10	-0.733706
48955847	chr19:48955847:A:G	5.91942e-06	0.710023	-1.4923	5.49923e-05	0.00978067	-1.51146	0.000127974	0.0203555	-1.49808
48955955	chr19:48955955:A:G	9.98206e-07	-1.04874	-1.51358	1.8209e-05	-1.09362	-1.51333	4.1554e-05	-1.08899	-1.51357
48956353	chr19:48956353:T:C	3.09316e-06	-1.90776e-10	-1.43133	5.93192e-05	-1.90776e-10	-1.42594	0.000133749	-1.90776e-10	-1.43359
48956428	chr19:48956428:G:A	5.86316e-06	-0.791831	-9.17177e-10	0.000118138	-0.737019	-9.17177e-10	0.000268127	-0.738089	-9.17177e-10
48956619	chr19:48956619:T:A	9.63461e-07	-1.10275	-1.495	1.60867e-05	-1.25752	-1.47336	3.63413e-05	-1.25441	-1.48218
48956796	chr19:48956796:T:C	1.15555e-06	-0.939627	-1.47632	2.06872e-05	-0.98802	-1.49134	4.77367e-05	-0.982865	-1.48098
48957463	chr19:48957463:C:T	7.99263e-06	-0.482001	-9.17177e-10	0.00015618	-0.457863	-9.17177e-10	0.000354968	-0.457523	-9.17177e-10
48957466	chr19:48957466:A:G	1.3147e-06	-0.984731	-1.30218	2.28134e-05	-1.04866	-1.33286	5.37022e-05	-1.04365	-1.30245
48957504	chr19:48957504:G:A	1.41225e-05	-1.30471	1.39196	0.000220196	-1.36385	1.2495	0.00055431	-1.36286	1.35104
48957521	chr19:48957521:C:T	5.93515e-06	-1.38586	0.606227	9.71947e-05	-1.4337	0.501547	0.000236527	-1.43291	0.569418
48957523	chr19:48957523:C:T	1.1028e-05	-1.90776e-10	-0.160081	0.000211244	-1.90776e-10	-0.155857	0.000469942	-1.90776e-10	-0.176939
48957658	chr19:48957658:C:A	1.23785e-06	-1.19932	-1.14783	2.33804e-05	-1.23848	-1.11849	5.12676e-05	-1.23466	-1.15783
48957689	chr19:48957689:C:G	1.14019e-05	-0.792625	0.665888	0.000174784	-0.904593	0.559273	0.000429775	-0.902741	0.636452
48958048	chr19:48958048:T:C	2.21066e-06	-0.505045	-1.26218	3.99931e-05	-0.583802	-1.23636	8.77321e-05	-0.577612	-1.27765
48958071	chr19:48958071:T:C	6.28033e-07	-1.51493	-1.51075	1.25644e-05	-1.52703	-1.45097	2.68974e-05	-1.52717	-1.51036
48958577	chr19:48958577:G:A	7.3386e-06	-0.242382	-0.324991	0.000108842	-0.73588	-0.0830973	0.000210976	-0.736307	-0.2415
48958674	chr19:48958674:G:T	2.86154e-06	-1.90776e-10	-1.50916	5.44046e-05	-1.90776e-10	-1.51242	0.000123854	-1.90776e-10	-1.51044
48958787	chr19:48958787:C:T	6.07257e-06	-1.90776e-10	-0.75674	0.000113786	-1.90776e-10	-0.774557	0.000264337	-1.90776e-10	-0.752326
48959147	chr19:48959147:G:A	3.0338e-06	-1.90776e-10	-1.4507	5.69401e-05	-1.90776e-10	-1.46687	0.000130775	-1.90776e-10	-1.45607
48959225	chr19:48959225:T:C	8.11108e-07	-1.48148	-1.28839	1.40668e-05	-1.52022	-1.34483	3.51552e-05	-1.52003	-1.24974
48959451	chr19:48959451:G:A	9.99319e-07	-1.42718	-1.13402	1.61389e-05	-1.48325	-1.2444	4.14351e-05	-1.48274	-1.12268
48959713	chr19:48959713:C:T	4.52774e-06	-0.294428	-0.75587	5.10706e-05	-0.775505	-0.800159	0.000127486	-0.771521	-0.710023
48959783	chr19:48959783:A:G	9.1642e-07	-1.53221	-1.11559	1.59488e-05	-1.54917	-1.19032	4.0476e-05	-1.54909	-1.07975
48959831	chr19:48959831:A:AG	2.8522e-06	-1.90776e-10	-1.51243	5.43455e-05	-1.90776e-10	-1.51351	0.000123492	-1.90776e-10	-1.51337
48960027	chr19:48960027:A:C	9.15683e-07	-1.14703	-1.50158	1.4937e-05	-1.29454	-1.51049	3.41711e-05	-1.29161	-1.50656
48960437	chr19:48960437:C:G	1.44299e-05	-1.90776e-10	0.108785	0.000250774	-1.90776e-10	0.0156774	0.000657509	-1.90776e-10	0.158909
48960456	chr19:48960456:C:T	8.28743e-06	-1.90776e-10	-0.44578	0.000147749	-1.90776e-10	-0.513359	0.000370345	-1.90776e-10	-0.415114
48961106	chr19:48961106:C:T	5.17337e-06	-0.916997	-9.17177e-10	0.000106031	-0.845142	-9.17177e-10	0.000240544	-0.846646	-9.17177e-10
48961714	chr19:48961714:G:A	2.09062e-06	-0.436513	-1.38655	3.48916e-05	-0.599042	-1.35759	7.77406e-05	-0.591793	-1.38438
48961803	chr19:48961803:G:A	5.088e-06	-0.933636	-9.17177e-10	0.000101579	-0.888038	-9.17177e-10	0.000230572	-0.888987	-9.17177e-10
48962396	chr19:48962396:C:T	7.34689e-07	-1.54693	-1.3219	1.27732e-05	-1.55391	-1.40762	3.17284e-05	-1.55389	-1.31844
48962397	chr19:48962397:G:A	3.22223e-06	-1.90776e-10	-1.39045	6.18009e-05	-1.90776e-10	-1.38496	0.000139218	-1.90776e-10	-1.39351
48962467	chr19:48962467:G:A	3.22223e-06	-1.90776e-10	-1.39045	6.18009e-05	-1.90776e-10	-1.38496	0.000139218	-1.90776e-10	-1.39351
48962469	chr19:48962469:A:G	8.22238e-07	-1.47039	-1.28585	1.59947e-05	-1.47527	-1.26134	3.65595e-05	-1.47548	-1.25513
48962703	chr19:48962703:T:G	6.05281e-07	-1.54967	-1.51291	1.18584e-05	-1.53588	-1.49996	2.65702e-05	-1.53602	-1.51374
48963455	chr19:48963455:GTCTC:G	2.88215e-06	-1.90776e-10	-1.50198	5.45374e-05	-1.90776e-10	-1.50999	0.000124143	-1.90776e-10	-1.50812
48963472	chr19:48963472:C:G	2.90193e-06	-1.90776e-10	-1.49514	5.47698e-05	-1.90776e-10	-1.50573	0.000124774	-1.90776e-10	-1.50305
48964523	chr19:48964523:G:A	2.98385e-06	-1.90776e-10	-1.4673	5.61341e-05	-1.90776e-10	-1.48113	0.000127742	-1.90776e-10	-1.47954
48965159	chr19:48965159:G:A	3.30223e-06	-1.90776e-10	-1.36592	6.30815e-05	-1.90776e-10	-1.36445	0.000146445	-1.90776e-10	-1.3429
48965830	chr19:48965830:T:C	1.06158e-06	-1.0241	-1.47666	2.27689e-05	-0.883296	-1.50018	5.24121e-05	-0.88453	-1.48588
48966155	chr19:48966155:G:A	3.14191e-06	-1.90776e-10	-1.41569	6.10567e-05	-1.90776e-10	-1.39707	0.000140114	-1.90776e-10	-1.38709
48966943	chr19:48966943:G:A	2.02205e-06	-0.4212	-1.43521	3.71661e-05	-0.481375	-1.4121	8.3837e-05	-0.473234	-1.42744
48967450	chr19:48967450:G:A	1.37586e-05	0.0611433	-9.17177e-10	0.000225697	-0.0896805	-9.17177e-10	0.000514979	-0.0854232	-9.17177e-10
48967978	chr19:48967978:T:C	2.87671e-06	-1.90776e-10	-1.50388	5.452e-05	-1.90776e-10	-1.51031	0.000123946	-1.90776e-10	-1.5097
48968073	chr19:48968073:T:C	6.16208e-07	-1.53131	-1.51338	1.20655e-05	-1.50519	-1.51333	2.73945e-05	-1.5055	-1.51371
48968171	chr19:48968171:ACACT:A	3.33078e-06	-1.90776e-10	-1.35732	6.49854e-05	-1.90776e-10	-1.33471	0.0001477	-1.90776e-10	-1.33436
48968447	chr19:48968447:T:C	2.87765e-06	-1.90776e-10	-1.50355	5.45307e-05	-1.90776e-10	-1.51011	0.000123973	-1.90776e-10	-1.50949
48968563	chr19:48968563:G:A	2.0669e-06	-0.424469	-1.41	3.48914e-05	-0.526995	-1.42964	8.0937e-05	-0.518966	-1.41691
48968901	chr19:48968901:C:T	4.36673e-06	-1.90776e-10	-1.08651	8.84141e-05	-1.90776e-10	-1.02684	0.000195526	-1.90776e-10	-1.05385
48969032	chr19:48969032:C:T	2.91705e-06	-1.90776e-10	-1.48995	5.6417e-05	-1.90776e-10	-1.4761	0.000127848	-1.90776e-10	-1.47871
48969489	chr19:48969489:G:A	4.63548e-06	-1.90776e-10	-1.02678	8.18226e-05	-1.90776e-10	-1.10432	0.000208092	-1.90776e-10	-0.991567
48969576	chr19:48969576:C:T	3.01764e-06	-1.90776e-10	-1.45604	5.62404e-05	-1.90776e-10	-1.47924	0.000128876	-1.90776e-10	-1.4707
48969978	chr19:48969978:A:G	4.86858e-06	-1.90776e-10	-0.977718	8.56584e-05	-1.90776e-10	-1.05851	0.000218874	-1.90776e-10	-0.941053
48970169	chr19:48970169:G:A	8.53225e-07	-1.20583	-1.51342	1.49893e-05	-1.28852	-1.51301	3.41053e-05	-1.28722	-1.51288
48970173	chr19:48970173:G:A	2.92907e-06	-1.90776e-10	-1.48584	5.59538e-05	-1.90776e-10	-1.48435	0.000126798	-1.90776e-10	-1.48696
48971418	chr19:48971418:T:G	2.8712e-06	-1.90776e-10	-1.50579	5.48872e-05	-1.90776e-10	-1.50359	0.000124243	-1.90776e-10	-1.50731
48972058	chr19:48972058:C:T	4.00501e-06	-1.90776e-10	-1.17297	7.03533e-05	-1.90776e-10	-1.25534	0.000178791	-1.90776e-10	-1.14333
48972140	chr19:48972140:C:A	2.84923e-06	-1.90776e-10	-1.51347	5.44111e-05	-1.90776e-10	-1.5123	0.00012376	-1.90776e-10	-1.51121
48972195	chr19:48972195:G:A	7.44088e-06	-1.06009	0.506559	0.000144585	-1.38729	0.852284	0.000270833	-1.38723	0.659181
48972198	chr19:48972198:T:C	2.87543e-06	-1.90776e-10	-1.50432	5.43502e-05	-1.90776e-10	-1.51342	0.000123876	-1.90776e-10	-1.51027
48972207	chr19:48972207:A:G	5.28631e-05	-1.90776e-10	1.40718	0.0009523	-1.90776e-10	1.35001	0.00228393	-1.90776e-10	1.4041
48972301	chr19:48972301:C:G	2.95806e-06	-1.90776e-10	-1.47599	5.51986e-05	-1.90776e-10	-1.49794	0.000126529	-1.90776e-10	-1.48908
48972539	chr19:48972539:C:T	3.66243e-06	-1.90776e-10	-1.26239	7.13833e-05	-1.90776e-10	-1.24081	0.000161143	-1.90776e-10	-1.24726
48972603	chr19:48972603:C:T	6.41067e-06	-1.90776e-10	-0.702556	0.000119427	-1.90776e-10	-0.726171	0.000286619	-1.90776e-10	-0.671396
48972619	chr19:48972619:C:T	1.56945e-06	-0.809873	-1.29992	2.70372e-05	-1.03427	-1.17739	5.53238e-05	-1.03243	-1.28392
48972640	chr19:48972640:A:G	3.82337e-06	-1.90776e-10	-1.21939	6.87937e-05	-1.90776e-10	-1.27776	0.000159715	-1.90776e-10	-1.25616
48972657	chr19:48972657:G:T	7.48048e-07	-1.52923	-1.32158	1.40083e-05	-1.54352	-1.3257	3.26518e-05	-1.54335	-1.3003
48973008	chr19:48973008:A:G	1.54753e-06	-1.00743	-1.11642	2.38327e-05	-1.17512	-1.16269	5.72549e-05	-1.17119	-1.11084
48973103	chr19:48973103:T:A	2.90318e-06	-1.90776e-10	-1.49472	5.45933e-05	-1.90776e-10	-1.50896	0.000124708	-1.90776e-10	-1.50358
48973265	chr19:48973265:T:C	3.15097e-06	-1.90776e-10	-1.41281	6.03698e-05	-1.90776e-10	-1.40838	0.000136068	-1.90776e-10	-1.4164
48973421	chr19:48973421:G:A	2.95502e-06	-1.90776e-10	-1.47701	5.53205e-05	-1.90776e-10	-1.49573	0.00012654	-1.90776e-10	-1.48899
48973582	chr19:48973582:T:C	3.25331e-06	-1.90776e-10	-1.38085	6.22987e-05	-1.90776e-10	-1.37693	0.000139735	-1.90776e-10	-1.3898
48973887	chr19:48973887:C:T	4.45618e-06	-1.90776e-10	-1.06623	8.6829e-05	-1.90776e-10	-1.04493	0.000191193	-1.90776e-10	-1.07627
48973910	chr19:48973910:C:T	2.89389e-05	0.804665	-9.17177e-10	0.00038456	0.443227	-9.17177e-10	0.00087967	0.449997	-9.17177e-10
48973963	chr19:48973963:C:CATGCCCA	3.49885e-06	-1.90776e-10	-1.30809	6.3831e-05	-1.90776e-10	-1.35263	0.000147195	-1.90776e-10	-1.33779
48974176	chr19:48974176:T:C	4.42425e-06	-1.90776e-10	-1.07342	8.61631e-05	-1.90776e-10	-1.05263	0.000189729	-1.90776e-10	-1.08395
48974188	chr19:48974188:G:A	3.14082e-06	-1.90776e-10	-1.41604	6.02468e-05	-1.90776e-10	-1.41042	0.000135481	-1.90776e-10	-1.42072
48974206	chr19:48974206:C:T	2.94669e-06	-1.90776e-10	-1.47984	5.50396e-05	-1.90776e-10	-1.50082	0.000126144	-1.90776e-10	-1.49212
48974217	chr19:48974217:T:C	4.42593e-06	-1.90776e-10	-1.07304	8.61977e-05	-1.90776e-10	-1.05223	0.0001898	-1.90776e-10	-1.08358
48974476	chr19:48974476:G:C	3.12482e-06	-1.90776e-10	-1.42114	5.96889e-05	-1.90776e-10	-1.41973	0.00013501	-1.90776e-10	-1.4242
48974914	chr19:48974914:CTTTCT:C	1.32831e-06	-1.42296	-0.85365	2.19097e-05	-1.46558	-0.956364	5.47863e-05	-1.46387	-0.862241
48974994	chr19:48974994:A:G	2.99873e-06	-1.90776e-10	-1.46233	5.94872e-05	-1.90776e-10	-1.42311	0.00013332	-1.90776e-10	-1.4368
48975177	chr19:48975177:T:C	1.11358e-06	-1.14996	-1.30298	1.9053e-05	-1.23881	-1.32284	4.45618e-05	-1.23518	-1.29749
48975318	chr19:48975318:T:C	7.76591e-06	-1.90776e-10	-0.510777	0.000151275	-1.90776e-10	-0.48977	0.000332184	-1.90776e-10	-0.523861
48975463	chr19:48975463:C:T	8.50846e-06	-1.90776e-10	-0.419459	0.000165829	-1.90776e-10	-0.397915	0.000363805	-1.90776e-10	-0.432931
48975666	chr19:48975666:G:A	1.16388e-05	0.323999	-0.430175	0.000171376	0.171526	-0.53654	0.000445469	0.1759	-0.406322
48975799	chr19:48975799:T:TG	8.4749e-06	-1.90776e-10	-0.423412	0.000165301	-1.90776e-10	-0.401107	0.000362326	-1.90776e-10	-0.437006
48975801	chr19:48975801:C:CTGTAGTCCCAGCTA	8.4962e-06	-1.90776e-10	-0.420902	0.000165693	-1.90776e-10	-0.398734	0.000363284	-1.90776e-10	-0.434365
48975937	chr19:48975937:A:G	3.30044e-06	-1.90776e-10	-1.36646	6.43197e-05	-1.90776e-10	-1.34501	0.000146632	-1.90776e-10	-1.34163
48976063	chr19:48976063:T:G	8.47856e-06	-1.90776e-10	-0.42298	0.000165252	-1.90776e-10	-0.401401	0.000362545	-1.90776e-10	-0.4364
48976188	chr19:48976188:C:A	8.49739e-06	-1.90776e-10	-0.420761	0.000165613	-1.90776e-10	-0.39922	0.000363325	-1.90776e-10	-0.434251
48976194	chr19:48976194:G:A	8.52418e-06	-1.90776e-10	-0.417614	0.000166133	-1.90776e-10	-0.396082	0.000364489	-1.90776e-10	-0.431052
48976258	chr19:48976258:T:C	5.46538e-06	-1.90776e-10	-0.862087	0.00010033	-1.90776e-10	-0.900412	0.000251958	-1.90776e-10	-0.800287
48976286	chr19:48976286:C:A	8.50846e-06	-1.90776e-10	-0.419459	0.000165829	-1.90776e-10	-0.397915	0.000363805	-1.90776e-10	-0.432931
48976576	chr19:48976576:C:T	8.4788e-06	-1.90776e-10	-0.422951	0.000165244	-1.90776e-10	-0.401447	0.000362531	-1.90776e-10	-0.436439
48976635	chr19:48976635:G:A	7.42834e-06	-1.90776e-10	-0.555218	0.000123606	-1.90776e-10	-0.691776	0.000332738	-1.90776e-10	-0.522194
48976715	chr19:48976715:G:T	3.55887e-06	-1.90776e-10	-1.29108	6.90345e-05	-1.90776e-10	-1.27427	0.000157167	-1.90776e-10	-1.27224
48976720	chr19:48976720:A:T	8.36036e-06	-1.90776e-10	-0.43702	0.00014616	-1.90776e-10	-0.524172	0.000386096	-1.90776e-10	-0.373464
48976937	chr19:48976937:T:C	3.17407e-06	-1.90776e-10	-1.40551	5.86584e-05	-1.90776e-10	-1.43714	0.00013447	-1.90776e-10	-1.42821
48976954	chr19:48976954:C:A	9.05184e-06	-1.90776e-10	-0.357552	0.000176384	-1.90776e-10	-0.336212	0.00038659	-1.90776e-10	-0.372184
48977073	chr19:48977073:G:A	1.28517e-06	-1.2983	-1.01133	2.04923e-05	-1.3567	-1.13212	5.07519e-05	-1.35408	-1.04853
48977280	chr19:48977280:A:G	9.08141e-06	-1.90776e-10	-0.354291	0.000176706	-1.90776e-10	-0.334386	0.000387445	-1.90776e-10	-0.369976
48977679	chr19:48977679:G:A	2.86261e-06	-1.90776e-10	-1.50879	5.52834e-05	-1.90776e-10	-1.4964	0.00012486	-1.90776e-10	-1.50236
48977685	chr19:48977685:G:A	2.97876e-06	-1.90776e-10	-1.46901	5.57648e-05	-1.90776e-10	-1.48773	0.000127308	-1.90776e-10	-1.48294
48977799	chr19:48977799:C:G	1.12074e-05	-0.14395	-9.17177e-10	0.000186578	-0.280022	-9.17177e-10	0.000425573	-0.276113	-9.17177e-10
48977986	chr19:48977986:T:C	8.33553e-05	-1.90776e-10	1.86259	0.0013794	-1.90776e-10	1.72053	0.0034893	-1.90776e-10	1.82791
48978376	chr19:48978376:C:T	1.1113e-06	-1.06271	-1.39228	1.78523e-05	-1.13065	-1.49609	4.43658e-05	-1.12928	-1.4078
48978642	chr19:48978642:C:A	6.82789e-06	-1.90776e-10	-0.639505	0.000115693	-1.90776e-10	-0.757934	0.000307145	-1.90776e-10	-0.602229
48978699	chr19:48978699:T:G	1.34658e-05	0.0396333	-9.17177e-10	0.000220787	-0.111672	-9.17177e-10	0.000503725	-0.107519	-9.17177e-10
48978841	chr19:48978841:A:G	3.84901e-06	-1.90776e-10	-1.2127	5.92029e-05	-1.90776e-10	-1.4279	0.000166822	-1.90776e-10	-1.21262
48978844	chr19:48978844:T:A	3.52925e-06	-1.90776e-10	-1.29943	6.54801e-05	-1.90776e-10	-1.32713	0.000151124	-1.90776e-10	-1.31145
48978948	chr19:48978948:A:T	1.73371e-06	-1.06333	-0.946927	2.67708e-05	-1.165	-1.05656	6.75918e-05	-1.16097	-0.95509
48979060	chr19:48979060:C:T	5.60087e-06	-1.90776e-10	-0.837598	0.000103446	-1.90776e-10	-0.869821	0.000258588	-1.90776e-10	-0.774314
48979097	chr19:48979097:A:G	2.78244e-06	-1.53719	-9.17177e-10	5.29668e-05	-1.53921	-9.17177e-10	0.000120341	-1.53922	-9.17177e-10
48979178	chr19:48979178:C:T	3.37587e-06	-1.90776e-10	-1.34387	6.56018e-05	-1.90776e-10	-1.32527	0.000149962	-1.90776e-10	-1.31917
48979255	chr19:48979255:G:A	3.01964e-06	-1.90776e-10	-1.45538	5.92721e-05	-1.90776e-10	-1.42673	0.000133184	-1.90776e-10	-1.43782
48979786	chr19:48979786:C:T	3.52848e-06	-1.90776e-10	-1.29965	6.99093e-05	-1.90776e-10	-1.26167	0.000158096	-1.90776e-10	-1.26635
48979829	chr19:48979829:G:T	1.61343e-06	-1.16302	-0.919137	2.50237e-05	-1.24947	-1.03958	6.35474e-05	-1.24602	-0.931747
48979967	chr19:48979967:CAG:C	5.86241e-06	-1.90776e-10	-0.791959	0.000106599	-1.90776e-10	-0.8398	0.000247524	-1.90776e-10	-0.818041
48980083	chr19:48980083:C:T	3.81226e-06	-1.90776e-10	-1.2223	7.68323e-05	-1.90776e-10	-1.16725	0.000171577	-1.90776e-10	-1.18452
48980091	chr19:48980091:C:T	5.60557e-06	-1.90776e-10	-0.83676	0.00010353	-1.90776e-10	-0.869013	0.000258808	-1.90776e-10	-0.773462
48980314	chr19:48980314:C:T	4.59613e-06	-1.90776e-10	-1.03531	8.32492e-05	-1.90776e-10	-1.08703	0.000209307	-1.90776e-10	-0.98575
48980750	chr19:48980750:C:T	3.10361e-06	-1.90776e-10	-1.42796	5.97576e-05	-1.90776e-10	-1.41858	0.000136817	-1.90776e-10	-1.41091
48981045	chr19:48981045:A:G	2.49764e-06	-1.06649	-0.57868	5.54031e-05	-1.17051	-0.32373	0.000100468	-1.16636	-0.553358
48981055	chr19:48981055:G:A	2.92371e-06	-1.90776e-10	-1.48767	6.65936e-05	-1.90776e-10	-1.31026	0.000125789	-1.90776e-10	-1.49494
48981152	chr19:48981152:T:C	5.91283e-06	-1.90776e-10	-0.783396	0.0001014	-1.90776e-10	-0.889799	0.000262721	-1.90776e-10	-0.758456
48981447	chr19:48981447:A:G	3.90495e-06	-1.90776e-10	-1.19828	7.74375e-05	-1.90776e-10	-1.1594	0.000174664	-1.90776e-10	-1.16668
48982291	chr19:48982291:G:A	9.11665e-07	-1.25459	-1.39841	1.68876e-05	-1.32641	-1.35588	3.60182e-05	-1.32404	-1.42149
48982501	chr19:48982501:C:T	3.15227e-06	-0.806621	-0.605778	4.35353e-05	-1.02129	-0.714008	0.00010597	-1.01678	-0.649617
48982556	chr19:48982556:T:C	3.06616e-06	-1.90776e-10	-1.44009	5.85707e-05	-1.90776e-10	-1.43864	0.000134259	-1.90776e-10	-1.42978
48983390	chr19:48983390:T:C	3.63876e-06	-1.90776e-10	-1.26888	7.84357e-05	-1.90776e-10	-1.14659	0.000159628	-1.90776e-10	-1.2567
48983590	chr19:48983590:C:T	2.8909e-06	-1.90776e-10	-1.49895	5.5128e-05	-1.90776e-10	-1.49922	0.00012468	-1.90776e-10	-1.5038
48983725	chr19:48983725:C:CCCAG	3.02262e-06	-1.90776e-10	-1.4544	5.88348e-05	-1.90776e-10	-1.43414	0.000133158	-1.90776e-10	-1.43801
48983741	chr19:48983741:C:T	9.04724e-06	-1.90776e-10	-0.35806	0.000168533	-1.90776e-10	-0.381743	0.000383924	-1.90776e-10	-0.379105
48984298	chr19:48984298:T:C	1.15583e-06	-0.974765	-1.44094	2.24028e-05	-1.02487	-1.37482	4.8538e-05	-1.02468	-1.42253
48984556	chr19:48984556:C:T	1.17392e-05	-1.90776e-10	-0.0975899	0.000287849	-1.90776e-10	0.153562	0.000529048	-1.90776e-10	-0.0584697
48984593	chr19:48984593:G:A	2.85168e-06	-1.90776e-10	-1.51261	5.43705e-05	-1.90776e-10	-1.51305	0.000123523	-1.90776e-10	-1.51312
48984820	chr19:48984820:A:G	5.39079e-06	-1.90776e-10	-0.875829	0.000121521	-1.90776e-10	-0.708783	0.000242883	-1.90776e-10	-0.836968
48984872	chr19:48984872:C:T	4.55562e-06	-1.90776e-10	-1.04416	9.05915e-05	-1.90776e-10	-1.00251	0.000203375	-1.90776e-10	-1.0145
48984953	chr19:48984953:CAT:C	3.27695e-06	-1.90776e-10	-1.37361	6.05897e-05	-1.90776e-10	-1.40475	0.000141082	-1.90776e-10	-1.38021
48985337	chr19:48985337:G:A	6.8263e-06	-1.90776e-10	-0.639737	0.00013482	-1.90776e-10	-0.604932	0.00030606	-1.90776e-10	-0.605769
48985591	chr19:48985591:C:T	4.03604e-06	-1.90776e-10	-1.16526	8.42109e-05	-1.90776e-10	-1.07555	0.000179312	-1.90776e-10	-1.14042
48986057	chr19:48986057:C:A	3.35002e-06	-1.90776e-10	-1.35155	6.40074e-05	-1.90776e-10	-1.34987	0.000144747	-1.90776e-10	-1.35456
48986160	chr19:48986160:G:A	3.07577e-06	-1.90776e-10	-1.43696	5.73368e-05	-1.90776e-10	-1.45993	0.000132499	-1.90776e-10	-1.44297
48986688	chr19:48986688:G:T	1.00707e-06	-1.06693	-1.48655	1.91122e-05	-1.11037	-1.44817	4.21634e-05	-1.11023	-1.47776
48987021	chr19:48987021:C:T	3.63308e-06	-1.90776e-10	-1.27044	7.7233e-05	-1.90776e-10	-1.16205	0.000159338	-1.90776e-10	-1.25852
48987266	chr19:48987266:T:C	3.49458e-06	-1.90776e-10	-1.30931	7.36818e-05	-1.90776e-10	-1.20912	0.000153113	-1.90776e-10	-1.29837
48987560	chr19:48987560:C:T	5.37238e-06	-0.87925	-9.17177e-10	0.00013481	-0.605007	-9.17177e-10	0.000306554	-0.604155	-9.17177e-10
48987668	chr19:48987668:A:G	3.72557e-06	-1.90776e-10	-1.2453	7.91848e-05	-1.90776e-10	-1.13709	0.000165598	-1.90776e-10	-1.21999
48987778	chr19:48987778:A:G	4.44584e-06	0.115233	-1.18378	6.74429e-05	-0.141488	-1.1561	0.00014936	-0.129646	-1.19355
48987903	chr19:48987903:C:T	3.00039e-06	-1.90776e-10	-1.46178	5.67567e-05	-1.90776e-10	-1.4701	0.000129681	-1.90776e-10	-1.46447
48988037	chr19:48988037:T:C	7.89814e-07	-1.38699	-1.40949	1.73792e-05	-1.36345	-1.29015	3.61108e-05	-1.36451	-1.37845
48988217	chr19:48988217:T:C	3.01193e-06	-1.90776e-10	-1.45794	5.69494e-05	-1.90776e-10	-1.46671	0.000130164	-1.90776e-10	-1.46076
48988537	chr19:48988537:G:A	2.86546e-06	-1.90776e-10	-1.50779	5.44061e-05	-1.90776e-10	-1.5124	0.000124044	-1.90776e-10	-1.50892
48988588	chr19:48988588:G:C	5.50766e-06	-1.90776e-10	-0.854381	0.000108782	-1.90776e-10	-0.819527	0.000245403	-1.90776e-10	-0.826647
48988643	chr19:48988643:C:A	3.08053e-06	-1.90776e-10	-1.43542	5.8154e-05	-1.90776e-10	-1.44578	0.000133085	-1.90776e-10	-1.43856
48988724	chr19:48988724:T:C	3.85068e-06	-1.90776e-10	-1.21227	8.26028e-05	-1.90776e-10	-1.09483	0.000169153	-1.90776e-10	-1.19875
48989025	chr19:48989025:C:T	3.23294e-06	-1.90776e-10	-1.38713	6.43304e-05	-1.90776e-10	-1.34484	0.000143089	-1.90776e-10	-1.36608
48989721	chr19:48989721:G:A	7.05472e-06	-1.90776e-10	-0.606824	0.000131619	-1.90776e-10	-0.628961	0.000303572	-1.90776e-10	-0.61393
48989727	chr19:48989727:G:A	3.18952e-06	-1.90776e-10	-1.40065	6.54461e-05	-1.90776e-10	-1.32765	0.000139118	-1.90776e-10	-1.39423
48990524	chr19:48990524:C:G	5.07368e-06	-1.90776e-10	-0.936455	9.35627e-05	-1.90776e-10	-0.970241	0.000214887	-1.90776e-10	-0.959439
48992630	chr19:48992630:T:C	3.04514e-06	-1.90776e-10	-1.44697	5.88689e-05	-1.90776e-10	-1.43356	0.000133152	-1.90776e-10	-1.43806
48992870	chr19:48992870:A:ACACAGGAGT	2.91385e-06	-1.90776e-10	-1.49105	5.49629e-05	-1.90776e-10	-1.50221	0.000125745	-1.90776e-10	-1.4953
48992897	chr19:48992897:G:GGTTC	6.71462e-06	-1.90776e-10	-0.656233	0.000122358	-1.90776e-10	-0.70192	0.000291072	-1.90776e-10	-0.655979
48993294	chr19:48993294:A:C	4.8235e-06	0.332773	-1.31979	6.57681e-05	0.0194744	-1.34221	0.000153853	0.0412293	-1.33478
48993421	chr19:48993421:T:C	5.77667e-06	-0.806694	-9.17177e-10	8.31953e-05	-1.08768	-9.17177e-10	0.000189089	-1.08733	-9.17177e-10
48993529	chr19:48993529:C:T	5.67525e-06	0.493005	-1.31741	7.91574e-05	0.173638	-1.31107	0.000182873	0.196489	-1.31724
48993741	chr19:48993741:G:A	2.8747e-06	-1.90776e-10	-1.50457	5.51055e-05	-1.90776e-10	-1.49962	0.000124292	-1.90776e-10	-1.50692
48993765	chr19:48993765:A:C	5.01244e-06	0.3835	-1.3321	6.81284e-05	0.0653532	-1.35283	0.000159346	0.0874219	-1.34589
48993866	chr19:48993866:T:C	4.69459e-06	0.499395	-1.51351	6.5049e-05	0.176309	-1.51004	0.000150693	0.199121	-1.51343
48994020	chr19:48994020:G:A	4.40717e-06	0.287354	-1.36464	6.05054e-05	-0.0216679	-1.38447	0.000141411	-0.000196166	-1.37768
48994196	chr19:48994196:A:C	4.92021e-06	0.330387	-1.29756	6.70536e-05	0.0173163	-1.3207	0.000156915	0.0390412	-1.31289
48994700	chr19:48994700:C:T	4.95917e-06	-1.90776e-10	-0.959282	9.28778e-05	-1.90776e-10	-0.977588	0.000214269	-1.90776e-10	-0.962319
48995170	chr19:48995170:T:G	2.90206e-06	-1.90776e-10	-1.4951	5.47692e-05	-1.90776e-10	-1.50575	0.000124979	-1.90776e-10	-1.5014
48995844	chr19:48995844:G:A	6.70018e-07	-1.49081	-1.47016	1.26809e-05	-1.4925	-1.47628	2.88499e-05	-1.49266	-1.47478
48996073	chr19:48996073:A:G	2.89155e-06	-1.90776e-10	-1.49873	5.46422e-05	-1.90776e-10	-1.50807	0.00012461	-1.90776e-10	-1.50436
48996252	chr19:48996252:A:T	2.5657e-06	-0.316629	-1.30166	3.9875e-05	-0.474262	-1.34886	9.53939e-05	-0.468082	-1.30345
48996473	chr19:48996473:G:A	2.92169e-06	-1.90776e-10	-1.48836	5.50505e-05	-1.90776e-10	-1.50062	0.000126019	-1.90776e-10	-1.49312
48996474	chr19:48996474:C:T	5.73355e-06	0.544189	-1.35838	0.000114716	0.584927	-1.35134	0.000266287	0.609854	-1.35483
48996643	chr19:48996643:A:T	2.85252e-06	-1.90776e-10	-1.51232	5.43454e-05	-1.90776e-10	-1.51351	0.000123475	-1.90776e-10	-1.51351
48996677	chr19:48996677:C:T	2.93738e-06	-1.90776e-10	-1.483	5.57168e-05	-1.90776e-10	-1.48859	0.00012701	-1.90776e-10	-1.48528
48996747	chr19:48996747:G:A	1.11583e-06	-1.54341	-0.907515	2.03448e-05	-1.5208	-0.97525	4.82361e-05	-1.52024	-0.933205
48996838	chr19:48996838:T:A	2.86788e-06	-1.90776e-10	-1.50695	5.44795e-05	-1.90776e-10	-1.51105	0.000124449	-1.90776e-10	-1.50565
48997109	chr19:48997109:G:A	4.46516e-06	0.352603	-1.41682	8.67863e-05	0.37733	-1.42276	0.000202124	0.400788	-1.42145
48997313	chr19:48997313:G:A	2.94585e-06	-1.90776e-10	-1.48012	5.53514e-05	-1.90776e-10	-1.49517	0.000126556	-1.90776e-10	-1.48886
48997498	chr19:48997498:G:A	3.04061e-06	-1.44846	-9.17177e-10	5.67183e-05	-1.47078	-9.17177e-10	0.000128842	-1.47097	-9.17177e-10
48997522	chr19:48997522:G:A	2.91186e-06	-1.90776e-10	-1.49173	5.56369e-05	-1.90776e-10	-1.49003	0.000126012	-1.90776e-10	-1.49317
48997540	chr19:48997540:A:G	2.92606e-06	-1.90776e-10	-1.48686	5.61266e-05	-1.90776e-10	-1.48126	0.000127103	-1.90776e-10	-1.48455
48998081	chr19:48998081:G:A	2.92112e-06	-1.90776e-10	-1.48855	5.50059e-05	-1.90776e-10	-1.50143	0.000125643	-1.90776e-10	-1.49611
48998172	chr19:48998172:C:G	2.91844e-06	-1.90776e-10	-1.48947	5.49709e-05	-1.90776e-10	-1.50207	0.000125546	-1.90776e-10	-1.49687
48998526	chr19:48998526:C:T	2.90315e-06	-1.90776e-10	-1.49472	5.47762e-05	-1.90776e-10	-1.50562	0.000125003	-1.90776e-10	-1.50121
48999137	chr19:48999137:G:A	2.87182e-06	-1.90776e-10	-1.50557	5.45939e-05	-1.90776e-10	-1.50895	0.000124009	-1.90776e-10	-1.50919
48999268	chr19:48999268:G:A	3.59349e-06	-1.2814	-9.17177e-10	6.34839e-05	-1.35809	-9.17177e-10	0.000144405	-1.35693	-9.17177e-10
48999494	chr19:48999494:A:C	6.66183e-06	-1.90776e-10	-0.664126	0.000127117	-1.90776e-10	-0.663766	0.00029541	-1.90776e-10	-0.641185
48999767	chr19:48999767:T:A	2.86136e-06	-1.90776e-10	-1.50922	5.47575e-05	-1.90776e-10	-1.50596	0.000123804	-1.90776e-10	-1.51085
48999881	chr19:48999881:A:G	2.86087e-06	-1.90776e-10	-1.5094	5.43551e-05	-1.90776e-10	-1.51333	0.000123722	-1.90776e-10	-1.51151
49000064	chr19:49000064:G:T	3.47026e-06	-1.31629	-9.17177e-10	6.16972e-05	-1.38663	-9.17177e-10	0.000140326	-1.38558	-9.17177e-10
49000268	chr19:49000268:T:C	2.84847e-06	-1.90776e-10	-1.51374	5.4355e-05	-1.90776e-10	-1.51334	0.000123508	-1.90776e-10	-1.51325
49000302	chr19:49000302:T:C	2.84847e-06	-1.90776e-10	-1.51374	5.4355e-05	-1.90776e-10	-1.51334	0.000123508	-1.90776e-10	-1.51325
49000329	chr19:49000329:C:T	5.41395e-06	0.354421	-1.22596	7.70466e-05	0.0465799	-1.21104	0.000179247	0.0685861	-1.20937
49000530	chr19:49000530:G:A	3.13811e-06	-1.90776e-10	-1.4169	5.96712e-05	-1.90776e-10	-1.42002	0.000137978	-1.90776e-10	-1.40245
49000567	chr19:49000567:TAAATA:T	2.97187e-06	-1.90776e-10	-1.47133	5.64876e-05	-1.90776e-10	-1.47485	0.000129947	-1.90776e-10	-1.46242
49000686	chr19:49000686:G:A	2.84849e-06	-1.90776e-10	-1.51373	5.4678e-05	-1.90776e-10	-1.50741	0.000123485	-1.90776e-10	-1.51343
49001136	chr19:49001136:G:A	2.87053e-06	-1.90776e-10	-1.50602	5.48431e-05	-1.90776e-10	-1.5044	0.000124185	-1.90776e-10	-1.50777
49001352	chr19:49001352:T:C	2.84893e-06	-1.90776e-10	-1.51358	5.4334e-05	-1.90776e-10	-1.51372	0.000123452	-1.90776e-10	-1.5137
49001398	chr19:49001398:G:A	1.10369e-05	-0.159272	-9.17177e-10	0.000104553	-0.859178	-9.17177e-10	0.000238131	-0.856729	-9.17177e-10
49001823	chr19:49001823:G:A	6.73944e-06	0.704925	-1.35747	0.000130167	0.73646	-1.37652	0.000305957	0.762196	-1.3683
49002322	chr19:49002322:T:C	2.93844e-06	-1.90776e-10	-1.48264	5.52366e-05	-1.90776e-10	-1.49725	0.000126271	-1.90776e-10	-1.49112
49002438	chr19:49002438:A:G	4.11845e-06	-1.90776e-10	-1.14504	8.86206e-05	-1.90776e-10	-1.02451	0.000181479	-1.90776e-10	-1.12841
49002730	chr19:49002730:A:G	2.92025e-06	-1.90776e-10	-1.48885	5.49786e-05	-1.90776e-10	-1.50193	0.000125603	-1.90776e-10	-1.49642
49002745	chr19:49002745:C:T	2.98377e-06	-1.90776e-10	-1.46733	5.76083e-05	-1.90776e-10	-1.45521	0.000130346	-1.90776e-10	-1.45936
49002831	chr19:49002831:C:T	2.87316e-06	-1.90776e-10	-1.50511	5.44612e-05	-1.90776e-10	-1.51139	0.000124199	-1.90776e-10	-1.50766
49002837	chr19:49002837:G:A	1.25656e-05	-1.90776e-10	-0.0295611	0.000207421	-1.90776e-10	-0.174121	0.000508497	-1.90776e-10	-0.0980894
49002876	chr19:49002876:C:T	4.46449e-06	-1.90776e-10	-1.06437	8.35585e-05	-1.90776e-10	-1.08333	0.000190972	-1.90776e-10	-1.07742
49002880	chr19:49002880:C:T	3.90335e-06	-1.90776e-10	-1.19869	8.35384e-05	-1.90776e-10	-1.08357	0.000171579	-1.90776e-10	-1.1845
49002976	chr19:49002976:A:C	2.86126e-06	-1.50926	-9.17177e-10	5.41656e-05	-1.51683	-9.17177e-10	0.000123067	-1.51682	-9.17177e-10
49003073	chr19:49003073:C:A	7.70009e-06	0.931781	-1.45107	0.000153876	0.96977	-1.4425	0.000360026	0.997646	-1.44102
49003133	chr19:49003133:T:C	8.13064e-06	0.981672	-1.44655	0.00015753	1.00847	-1.45773	0.000369448	1.03648	-1.45402
49003150	chr19:49003150:TC:T	2.90723e-06	-1.90776e-10	-1.49332	5.48719e-05	-1.90776e-10	-1.50387	0.000125486	-1.90776e-10	-1.49735
49003401	chr19:49003401:T:C	2.87182e-06	-1.90776e-10	-1.50557	5.45939e-05	-1.90776e-10	-1.50895	0.000124009	-1.90776e-10	-1.50919
49003427	chr19:49003427:C:T	3.26232e-06	-1.90776e-10	-1.37808	6.14746e-05	-1.90776e-10	-1.39025	0.000141351	-1.90776e-10	-1.3783
49003465	chr19:49003465:A:G	2.87265e-06	-1.90776e-10	-1.50529	5.46061e-05	-1.90776e-10	-1.50873	0.000124036	-1.90776e-10	-1.50898
49003690	chr19:49003690:A:G	2.90967e-06	-1.90776e-10	-1.49248	5.49068e-05	-1.90776e-10	-1.50324	0.000125582	-1.90776e-10	-1.49659
49003720	chr19:49003720:G:T	7.50551e-07	-1.54135	-1.30612	1.40641e-05	-1.51749	-1.34776	3.27882e-05	-1.5169	-1.32258
49003765	chr19:49003765:C:T	2.90336e-06	-1.90776e-10	-1.49465	5.48192e-05	-1.90776e-10	-1.50483	0.000125336	-1.90776e-10	-1.49855
49003862	chr19:49003862:C:T	6.93798e-06	0.590724	-1.21423	0.000141517	0.631755	-1.1882	0.000327597	0.656985	-1.19475
49004261	chr19:49004261:C:T	2.90723e-06	-1.90776e-10	-1.49332	5.48719e-05	-1.90776e-10	-1.50387	0.000125486	-1.90776e-10	-1.49735
49004285	chr19:49004285:A:G	7.70877e-06	0.926051	-1.44421	0.000148683	0.948564	-1.45562	0.000348767	0.976265	-1.45141
49004321	chr19:49004321:T:C	9.07546e-06	0.639144	-0.994091	0.000166431	0.647009	-1.0413	0.00039525	0.672708	-1.02274
49004845	chr19:49004845:T:G	6.37836e-06	-1.90776e-10	-0.707609	0.000126552	-1.90776e-10	-0.668221	0.000283522	-1.90776e-10	-0.682259
49004866	chr19:49004866:G:A	7.76003e-06	0.881501	-1.39304	0.000156564	0.920099	-1.37551	0.000363634	0.947712	-1.38111
49005008	chr19:49005008:A:G	7.16099e-06	0.845148	-1.43702	0.000138568	0.872332	-1.44985	0.00032506	0.899622	-1.44516
49005354	chr19:49005354:GCTC:G	1.16784e-05	-0.102776	-9.17177e-10	0.000197525	-0.22301	-9.17177e-10	0.000452727	-0.214259	-9.17177e-10
49005639	chr19:49005639:CA:C	3.94882e-06	0.224678	-1.41178	7.81464e-05	0.246296	-1.39659	0.000181694	0.269841	-1.39706
49005790	chr19:49005790:C:T	2.85617e-06	-1.90776e-10	-1.51104	5.43799e-05	-1.90776e-10	-1.51288	0.000123565	-1.90776e-10	-1.51279
49005856	chr19:49005856:G:A	3.05498e-06	-1.90776e-10	-1.44375	5.91793e-05	-1.90776e-10	-1.4283	0.000133515	-1.90776e-10	-1.43533
49005946	chr19:49005946:G:T	2.87182e-06	-1.90776e-10	-1.50557	5.45939e-05	-1.90776e-10	-1.50895	0.000124009	-1.90776e-10	-1.50919
49006380	chr19:49006380:G:C	2.9842e-06	-1.90776e-10	-1.46719	5.76031e-05	-1.90776e-10	-1.4553	0.000130355	-1.90776e-10	-1.45929
49006540	chr19:49006540:G:T	7.43212e-06	0.792345	-1.34705	0.000150309	0.830274	-1.32645	0.000348744	0.857392	-1.3326
49006657	chr19:49006657:C:T	3.17135e-06	-1.90776e-10	-1.40636	5.88808e-05	-1.90776e-10	-1.43336	0.000136006	-1.90776e-10	-1.41685
49006985	chr19:49006985:C:T	1.7259e-06	-0.787066	-1.2277	2.37161e-05	-1.03192	-1.3108	5.69131e-05	-1.02801	-1.26002
49007173	chr19:49007173:C:T	3.20265e-06	-1.90776e-10	-1.39654	5.93944e-05	-1.90776e-10	-1.42467	0.000137287	-1.90776e-10	-1.40748
49007255	chr19:49007255:G:A	3.68986e-06	-1.90776e-10	-1.25493	7.76462e-05	-1.90776e-10	-1.15671	0.000161664	-1.90776e-10	-1.24403
49007433	chr19:49007433:T:C	2.9842e-06	-1.90776e-10	-1.46719	5.76031e-05	-1.90776e-10	-1.4553	0.000130355	-1.90776e-10	-1.45929
49007647	chr19:49007647:G:A	7.31437e-06	-1.90776e-10	-0.570679	0.000129681	-1.90776e-10	-0.643795	0.000307229	-1.90776e-10	-0.601955
49007652	chr19:49007652:G:A	4.12343e-06	-1.90776e-10	-1.14384	8.25794e-05	-1.90776e-10	-1.09511	0.000183994	-1.90776e-10	-1.11465
49007756	chr19:49007756:A:G	4.113e-06	-1.90776e-10	-1.14637	7.77917e-05	-1.90776e-10	-1.15484	0.000177709	-1.90776e-10	-1.1494
49007761	chr19:49007761:G:A	1.0357e-05	0.744831	-0.967691	0.000201566	0.777731	-0.980489	0.00047593	0.804528	-0.968807
49007798	chr19:49007798:A:G	3.39315e-06	-1.90776e-10	-1.33876	6.282e-05	-1.90776e-10	-1.3686	0.000146507	-1.90776e-10	-1.34248
49007830	chr19:49007830:G:A	3.03804e-06	-1.90776e-10	-1.44931	5.89622e-05	-1.90776e-10	-1.43198	0.00013278	-1.90776e-10	-1.44086
49007912	chr19:49007912:T:C	2.98614e-06	-1.90776e-10	-1.46654	5.79114e-05	-1.90776e-10	-1.44996	0.000130206	-1.90776e-10	-1.46043
49008402	chr19:49008402:G:A	7.05052e-06	0.892897	-1.50032	0.000138627	0.926642	-1.50373	0.000324414	0.954215	-1.50175
49008479	chr19:49008479:C:T	8.70352e-06	1.11646	-1.51325	0.000170582	1.14408	-1.51374	0.000398907	1.17285	-1.51368
49008583	chr19:49008583:C:T	6.55988e-06	0.832944	-1.51249	0.000129127	0.865253	-1.51333	0.000301471	0.891963	-1.51284
49008967	chr19:49008967:G:A	3.53975e-06	-1.90776e-10	-1.29646	6.64193e-05	-1.90776e-10	-1.31288	0.000151052	-1.90776e-10	-1.31193
49009403	chr19:49009403:C:T	3.03102e-06	-1.90776e-10	-1.45162	5.66196e-05	-1.90776e-10	-1.47252	0.000130298	-1.90776e-10	-1.45972
49009409	chr19:49009409:C:T	4.31297e-06	0.371095	-1.46999	8.69369e-05	0.43879	-1.48248	0.000204119	0.462423	-1.47327
49009587	chr19:49009587:G:A	3.40904e-06	-1.90776e-10	-1.33409	6.40846e-05	-1.90776e-10	-1.34867	0.000147695	-1.90776e-10	-1.3344
49009765	chr19:49009765:C:T	6.02414e-06	0.0392708	-0.804017	0.000122492	0.10087	-0.801699	0.000283521	0.122018	-0.804283
49010042	chr19:49010042:C:T	2.86335e-06	-1.90776e-10	-1.50853	5.45746e-05	-1.90776e-10	-1.5093	0.000124445	-1.90776e-10	-1.50569
49010143	chr19:49010143:A:G	3.98703e-06	-1.90776e-10	-1.17747	7.21162e-05	-1.90776e-10	-1.23059	0.000168077	-1.90776e-10	-1.20513
49010242	chr19:49010242:A:G	2.89405e-06	-1.90776e-10	-1.49787	5.57325e-05	-1.90776e-10	-1.48831	0.000125792	-1.90776e-10	-1.49492
49010245	chr19:49010245:T:C	8.50929e-07	-1.37187	-1.35008	1.86709e-05	-1.34497	-1.23693	3.85888e-05	-1.34501	-1.33157
49010283	chr19:49010283:T:C	9.12974e-07	-1.52603	-1.12554	1.46506e-05	-1.54623	-1.27816	3.62331e-05	-1.54667	-1.1929
49011018	chr19:49011018:G:A	3.06905e-06	-1.90776e-10	-1.43915	5.79866e-05	-1.90776e-10	-1.44866	0.000132563	-1.90776e-10	-1.44249
49011063	chr19:49011063:C:T	9.02361e-06	-1.90776e-10	-0.360677	0.000185833	-1.90776e-10	-0.284024	0.000404037	-1.90776e-10	-0.328043
49011400	chr19:49011400:G:A	3.39793e-06	-1.90776e-10	-1.33735	6.81596e-05	-1.90776e-10	-1.28702	0.000150687	-1.90776e-10	-1.31434
49011546	chr19:49011546:C:T	8.11713e-07	-1.54536	-1.22377	1.58336e-05	-1.55134	-1.1954	3.42976e-05	-1.55134	-1.24313
49011557	chr19:49011557:G:A	7.66383e-07	-1.5533	-1.27329	1.50018e-05	-1.55402	-1.24669	3.26084e-05	-1.55402	-1.29096
49011700	chr19:49011700:C:T	1.79156e-06	-0.682291	-1.29514	3.33551e-05	-0.737415	-1.26425	7.34436e-05	-0.729331	-1.3037
49012030	chr19:49012030:A:G	1.17607e-06	-1.07006	-1.32829	2.33532e-05	-1.09926	-1.25888	5.03353e-05	-1.0932	-1.31764
49012106	chr19:49012106:G:A	5.03571e-06	0.531408	-1.47537	9.94087e-05	0.568965	-1.4786	0.000230662	0.593757	-1.48235
49012146	chr19:49012146:G:A	2.849e-06	-1.90776e-10	-1.51355	5.43348e-05	-1.90776e-10	-1.51371	0.000123519	-1.90776e-10	-1.51315
49012186	chr19:49012186:A:C	8.00905e-06	-1.90776e-10	-0.479949	0.000146449	-1.90776e-10	-0.522196	0.000335093	-1.90776e-10	-0.515141
49012674	chr19:49012674:C:T	8.28644e-07	-1.54551	-1.20298	1.6249e-05	-1.55036	-1.17048	3.50254e-05	-1.55036	-1.22311
49012722	chr19:49012722:C:T	1.57325e-06	-0.857356	-1.25002	2.97478e-05	-0.901478	-1.21464	6.51241e-05	-0.894263	-1.25899
49013368	chr19:49013368:G:C	3.41822e-06	-1.90776e-10	-1.3314	6.67301e-05	-1.90776e-10	-1.30822	0.000150668	-1.90776e-10	-1.31447
49013883	chr19:49013883:C:T	5.11354e-06	0.583246	-1.51187	0.000102996	0.634576	-1.50876	0.000240264	0.659799	-1.50761
49013889	chr19:49013889:C:T	5.43048e-06	0.583854	-1.45235	0.00011106	0.634967	-1.43377	0.000258576	0.660228	-1.43459
49013956	chr19:49013956:G:A	6.0582e-07	-1.55409	-1.5076	1.15228e-05	-1.55394	-1.5106	2.61336e-05	-1.55394	-1.51239
49014036	chr19:49014036:G:C	9.76886e-07	-1.54194	-1.04197	1.95337e-05	-1.54304	-0.993691	4.15094e-05	-1.54309	-1.06054
49014074	chr19:49014074:C:G	4.98094e-06	0.544081	-1.49898	9.98202e-05	0.595604	-1.50111	0.000232018	0.620588	-1.50332
49014139	chr19:49014139:C:T	7.24351e-07	-1.37181	-1.51119	1.51185e-05	-1.28023	-1.51273	3.42944e-05	-1.28093	-1.51364
49014186	chr19:49014186:C:T	6.77958e-06	-1.90776e-10	-0.646606	0.000138896	-1.90776e-10	-0.575149	0.000302808	-1.90776e-10	-0.61645
49014304	chr19:49014304:G:A	2.99321e-06	-1.90776e-10	-1.46417	5.83395e-05	-1.90776e-10	-1.44259	0.000129908	-1.90776e-10	-1.46272
49014328	chr19:49014328:A:C	2.87787e-06	-1.90776e-10	-1.50347	5.48146e-05	-1.90776e-10	-1.50492	0.000124981	-1.90776e-10	-1.50138
49014770	chr19:49014770:G:A	8.16443e-06	-1.90776e-10	-0.460733	0.000137921	-1.90776e-10	-0.582191	0.000333729	-1.90776e-10	-0.51922
49014793	chr19:49014793:C:T	6.93453e-06	-1.90776e-10	-0.624008	0.000126556	-1.90776e-10	-0.668189	0.000290686	-1.90776e-10	-0.657304
49015227	chr19:49015227:C:T	1.69963e-06	-0.882774	-1.14734	3.40484e-05	-0.876172	-1.10492	7.36509e-05	-0.869156	-1.16106
49015318	chr19:49015318:A:G	6.05146e-07	-1.55415	-1.50865	1.15296e-05	-1.55415	-1.50981	2.61159e-05	-1.55415	-1.51285
49015801	chr19:49015801:T:C	9.70911e-07	-1.54958	-1.04046	2.12924e-05	-1.54872	-0.901801	4.27928e-05	-1.5487	-1.02448
49015983	chr19:49015983:G:A	5.34425e-06	0.614239	-1.49874	0.000106992	0.664762	-1.50088	0.000248788	0.690167	-1.50311
49016209	chr19:49016209:A:G	8.20076e-07	-1.55404	-1.20484	1.74294e-05	-1.55368	-1.09703	3.59758e-05	-1.55368	-1.19302
49016263	chr19:49016263:G:A	7.67203e-06	-1.90776e-10	-0.522939	0.000129937	-1.90776e-10	-0.64182	0.000313788	-1.90776e-10	-0.580831
49016528	chr19:49016528:CT:C	9.4346e-07	-1.55409	-1.06464	2.05869e-05	-1.55392	-0.930293	4.14742e-05	-1.55392	-1.05056
49016536	chr19:49016536:A:G	9.89677e-07	-1.5526	-1.0183	2.17459e-05	-1.552	-0.877449	4.35372e-05	-1.55198	-1.00395
49016598	chr19:49016598:T:G	1.73966e-06	-0.970436	-1.03639	3.83853e-05	-0.970433	-0.890766	7.81475e-05	-0.96389	-1.00706
49016648	chr19:49016648:A:G	5.92689e-06	0.684824	-1.46585	0.00011851	0.735882	-1.46975	0.000275157	0.761704	-1.47391
49016740	chr19:49016740:A:G	9.79142e-07	-1.53255	-1.04904	2.15218e-05	-1.52991	-0.909896	4.31028e-05	-1.52984	-1.03612
49016783	chr19:49016783:G:A	2.91173e-06	-1.90776e-10	-1.49177	5.51443e-05	-1.90776e-10	-1.49892	0.000126026	-1.90776e-10	-1.49306
49016836	chr19:49016836:G:T	3.07446e-06	-1.43739	-9.17177e-10	5.7062e-05	-1.46473	-9.17177e-10	0.000129621	-1.46493	-9.17177e-10
49017115	chr19:49017115:A:T	6.12788e-07	-1.55218	-1.49807	1.15002e-05	-1.55284	-1.51367	2.63179e-05	-1.55285	-1.50645
49017224	chr19:49017224:C:T	2.89951e-06	-1.90776e-10	-1.49598	5.56917e-05	-1.90776e-10	-1.48904	0.000126535	-1.90776e-10	-1.48903
49017319	chr19:49017319:C:T	2.09641e-06	-0.678173	-1.14212	4.12793e-05	-0.688464	-1.10005	8.93903e-05	-0.680477	-1.15606
49017355	chr19:49017355:G:A	1.02479e-06	-1.52914	-1.00689	2.0482e-05	-1.53348	-0.955846	4.33272e-05	-1.53354	-1.02723
49017357	chr19:49017357:C:T	5.1184e-06	0.541622	-1.4693	0.000102441	0.587879	-1.46746	0.000237707	0.612816	-1.47132
49017546	chr19:49017546:T:C	2.97746e-06	-1.90776e-10	-1.46945	5.73336e-05	-1.90776e-10	-1.45999	0.000130333	-1.90776e-10	-1.45946
49017571	chr19:49017571:A:T	5.36295e-06	0.611373	-1.49238	0.000107649	0.664983	-1.49498	0.000250216	0.690397	-1.49762
49017585	chr19:49017585:A:T	5.18597e-06	0.579098	-1.49366	0.000104018	0.631862	-1.49617	0.00024175	0.657085	-1.49873
49017587	chr19:49017587:A:G	5.17675e-06	0.577324	-1.49367	0.000103829	0.630057	-1.49619	0.000241309	0.655272	-1.49874
49017606	chr19:49017606:A:C	7.70773e-06	0.739089	-1.25739	0.000156214	0.784267	-1.24191	0.000356548	0.810144	-1.26323
49017633	chr19:49017633:G:A	3.98485e-06	0.334421	-1.51244	7.99806e-05	0.384081	-1.51117	0.000186124	0.407788	-1.51092
49017757	chr19:49017757:A:C	5.05443e-06	0.553361	-1.49362	0.00010135	0.605839	-1.49613	0.000235509	0.630897	-1.4987
49018228	chr19:49018228:G:A	3.22727e-06	-1.38889	-9.17177e-10	6.18167e-05	-1.3847	-9.17177e-10	0.00014045	-1.3847	-9.17177e-10
49018537	chr19:49018537:G:C	1.57828e-06	-1.5324	-0.571786	3.01857e-05	-1.54266	-0.558841	6.51517e-05	-1.54267	-0.610164
49018611	chr19:49018611:C:T	2.84885e-06	-1.90776e-10	-1.51361	5.43332e-05	-1.90776e-10	-1.51374	0.000123451	-1.90776e-10	-1.51371
49018742	chr19:49018742:G:T	3.68883e-06	-1.90776e-10	-1.25521	7.22969e-05	-1.90776e-10	-1.22809	0.000163088	-1.90776e-10	-1.23526
49018818	chr19:49018818:A:T	7.37098e-06	0.629811	-1.19278	0.00013968	0.685965	-1.25548	0.000341279	0.711077	-1.20792
49018826	chr19:49018826:C:T	3.28601e-06	-1.90776e-10	-1.37085	6.09267e-05	-1.90776e-10	-1.3992	0.000143078	-1.90776e-10	-1.36616
49018849	chr19:49018849:G:A	8.81783e-07	-1.55398	-1.13234	1.8221e-05	-1.55372	-1.05258	3.84749e-05	-1.55372	-1.12583
49018958	chr19:49018958:G:T	3.08667e-06	-1.90776e-10	-1.43343	5.87498e-05	-1.90776e-10	-1.43559	0.000135473	-1.90776e-10	-1.42078
49019194	chr19:49019194:C:G	2.97565e-06	-1.90776e-10	-1.47006	5.7315e-05	-1.90776e-10	-1.46031	0.000130277	-1.90776e-10	-1.45989
49019264	chr19:49019264:C:G	2.80771e-06	-1.52815	-9.17177e-10	5.48835e-05	-1.50366	-9.17177e-10	0.000124664	-1.50393	-9.17177e-10
49019831	chr19:49019831:C:T	1.16166e-06	-1.50864	-0.902029	2.23927e-05	-1.52005	-0.88009	4.86509e-05	-1.52005	-0.92483
49020017	chr19:49020017:A:G	3.06609e-06	-1.90776e-10	-1.44012	5.79352e-05	-1.90776e-10	-1.44955	0.00013244	-1.90776e-10	-1.44342
49020133	chr19:49020133:A:C	4.66383e-06	-1.90776e-10	-1.02068	8.74701e-05	-1.90776e-10	-1.03758	0.000200314	-1.90776e-10	-1.02966
49020941	chr19:49020941:C:G	5.5551e-06	-0.845804	-9.17177e-10	9.05279e-05	-1.00321	-9.17177e-10	0.000206075	-1.00131	-9.17177e-10
49020963	chr19:49020963:G:T	2.46387e-06	-0.812327	-0.846462	5.02614e-05	-0.821972	-0.769663	0.000106434	-0.814669	-0.847355
49021169	chr19:49021169:G:A	7.95505e-06	-1.90776e-10	-0.486713	0.000164094	-1.90776e-10	-0.408432	0.000357065	-1.90776e-10	-0.451632
49021764	chr19:49021764:C:T	6.24986e-06	-1.90776e-10	-0.727962	0.000110762	-1.90776e-10	-0.801488	0.000259587	-1.90776e-10	-0.770459
49022191	chr19:49022191:A:G	3.06696e-06	-1.43983	-9.17177e-10	5.61017e-05	-1.48171	-9.17177e-10	0.000127485	-1.48155	-9.17177e-10
49022233	chr19:49022233:C:T	8.20825e-06	-1.90776e-10	-0.45538	0.000171174	-1.90776e-10	-0.366194	0.000368322	-1.90776e-10	-0.420593
49022508	chr19:49022508:G:C	4.68488e-06	-1.90776e-10	-1.01618	9.1987e-05	-1.90776e-10	-0.987226	0.000208195	-1.90776e-10	-0.991074
49023846	chr19:49023846:C:T	7.31975e-06	-1.90776e-10	-0.569945	0.000130856	-1.90776e-10	-0.634773	0.00031547	-1.90776e-10	-0.575486
49023871	chr19:49023871:C:A	6.33262e-07	-1.54821	-1.46919	1.18954e-05	-1.54182	-1.4909	2.75711e-05	-1.54182	-1.47096
49024252	chr19:49024252:G:A	9.40647e-06	-1.90776e-10	-0.319123	0.00024634	-1.90776e-10	-0.00215977	0.000421731	-1.90776e-10	-0.285183
49024367	chr19:49024367:T:A	3.41915e-06	-1.33113	-9.17177e-10	5.79116e-05	-1.44996	-9.17177e-10	0.000131771	-1.44848	-9.17177e-10
49024503	chr19:49024503:C:T	3.71964e-06	-1.90776e-10	-1.24689	7.05811e-05	-1.90776e-10	-1.25211	0.000158426	-1.90776e-10	-1.26426
49025202	chr19:49025202:CTAT:C	2.76852e-06	-1.54221	-9.17177e-10	5.2556e-05	-1.54699	-9.17177e-10	0.000119409	-1.547	-9.17177e-10
49025283	chr19:49025283:C:A	2.84883e-06	-1.90776e-10	-1.51361	5.43469e-05	-1.90776e-10	-1.51349	0.00012345	-1.90776e-10	-1.51371
49025353	chr19:49025353:G:C	3.15466e-06	-1.90776e-10	-1.41164	5.90579e-05	-1.90776e-10	-1.43036	0.000136971	-1.90776e-10	-1.40978
49025470	chr19:49025470:G:A	4.69527e-06	-1.90776e-10	-1.01397	8.46928e-05	-1.90776e-10	-1.06984	0.000203206	-1.90776e-10	-1.01533
49025504	chr19:49025504:T:A	4.90134e-06	-1.90776e-10	-0.971012	9.65556e-05	-1.90776e-10	-0.938753	0.000217632	-1.90776e-10	-0.946742
49025523	chr19:49025523:C:T	2.49952e-05	0.658162	-9.17177e-10	0.000417759	0.526032	-9.17177e-10	0.000962026	0.539491	-9.17177e-10
49025859	chr19:49025859:T:A	3.48233e-06	-1.90776e-10	-1.31282	6.8649e-05	-1.90776e-10	-1.27987	0.000152527	-1.90776e-10	-1.30221
49025949	chr19:49025949:C:T	2.86471e-06	-1.50805	-9.17177e-10	5.2505e-05	-1.54797	-9.17177e-10	0.000119303	-1.54788	-9.17177e-10
49025960	chr19:49025960:C:A	3.55068e-06	-1.90776e-10	-1.29338	6.99226e-05	-1.90776e-10	-1.26148	0.000156018	-1.90776e-10	-1.27958
49026004	chr19:49026004:G:A	7.76354e-06	-1.90776e-10	-0.511082	0.000130899	-1.90776e-10	-0.634446	0.000317419	-1.90776e-10	-0.569328
49026113	chr19:49026113:CAG:C	3.26125e-06	-0.483707	-0.894704	4.60452e-05	-0.76698	-0.91227	0.000107817	-0.762674	-0.88644
49026144	chr19:49026144:G:A	1.09994e-05	-1.90776e-10	-0.162677	0.000192951	-1.90776e-10	-0.246435	0.000453484	-1.90776e-10	-0.21259
49026147	chr19:49026147:A:G	9.63487e-07	-1.55356	-1.04416	1.63563e-05	-1.55196	-1.16229	4.194e-05	-1.55197	-1.04134
49026462	chr19:49026462:G:C	7.38234e-06	-1.90776e-10	-0.561431	0.000133908	-1.90776e-10	-0.61172	0.000322237	-1.90776e-10	-0.554263
49026479	chr19:49026479:G:A	9.1008e-07	-1.30719	-1.34755	1.58667e-05	-1.3445	-1.40016	3.82753e-05	-1.34451	-1.34023
49026483	chr19:49026483:C:G	2.89121e-06	-1.49885	-9.17177e-10	5.28485e-05	-1.54144	-9.17177e-10	0.000120086	-1.54134	-9.17177e-10
49026532	chr19:49026532:G:A	2.88616e-06	-1.90776e-10	-1.50059	5.50178e-05	-1.90776e-10	-1.50122	0.000124879	-1.90776e-10	-1.5022
49026547	chr19:49026547:C:T	9.56294e-07	-1.09164	-1.51357	1.40427e-05	-1.35318	-1.51359	3.19195e-05	-1.35308	-1.51325
49026557	chr19:49026557:C:T	3.85135e-06	-1.90776e-10	-1.2121	7.21034e-05	-1.90776e-10	-1.23077	0.000165151	-1.90776e-10	-1.22269
49026680	chr19:49026680:T:C	8.59181e-07	-1.40177	-1.31053	1.62133e-05	-1.50648	-1.21656	3.41146e-05	-1.50621	-1.29361
49026695	chr19:49026695:G:T	4.68598e-06	-1.90776e-10	-1.01595	8.81716e-05	-1.90776e-10	-1.02959	0.000203837	-1.90776e-10	-1.01223
49026699	chr19:49026699:A:G	7.89017e-07	-1.48232	-1.31517	1.64371e-05	-1.51752	-1.19181	3.41568e-05	-1.51753	-1.28106
49026724	chr19:49026724:A:G	9.8915e-07	-1.06317	-1.50826	1.67025e-05	-1.18728	-1.50603	3.79103e-05	-1.18321	-1.51111
49026742	chr19:49026742:C:G	6.54349e-07	-1.54065	-1.44398	1.27937e-05	-1.49091	-1.46901	2.97526e-05	-1.49106	-1.44557
49026764	chr19:49026764:A:G	6.28197e-07	-1.53799	-1.48743	1.15071e-05	-1.55409	-1.51183	2.65736e-05	-1.55409	-1.49554
49026771	chr19:49026771:T:C	6.77322e-06	-1.90776e-10	-0.647544	0.000121256	-1.90776e-10	-0.710967	0.000285819	-1.90776e-10	-0.67419
49026781	chr19:49026781:T:C	8.90151e-07	-1.52683	-1.15006	1.65658e-05	-1.55195	-1.14958	3.94271e-05	-1.55192	-1.10318
49026993	chr19:49026993:G:A	1.90825e-06	-0.627925	-1.28641	3.73317e-05	-0.543157	-1.34587	8.92234e-05	-0.528373	-1.31003
49027003	chr19:49027003:T:C	5.33781e-06	-1.90776e-10	-0.885706	0.000101553	-1.90776e-10	-0.888295	0.000239772	-1.90776e-10	-0.84986
49027078	chr19:49027078:A:C	3.01925e-06	-1.90776e-10	-1.45551	5.77085e-05	-1.90776e-10	-1.45347	0.000130922	-1.90776e-10	-1.45495
49027480	chr19:49027480:T:C	2.0132e-06	-0.613092	-1.2477	4.95861e-05	-0.550826	-1.05434	9.16618e-05	-0.536705	-1.27474
49027536	chr19:49027536:A:C	3.9595e-06	-1.90776e-10	-1.1844	8.29256e-05	-1.90776e-10	-1.09093	0.000172024	-1.90776e-10	-1.18192
49027541	chr19:49027541:C:CA	3.96185e-06	-1.90776e-10	-1.18381	8.38518e-05	-1.90776e-10	-1.07982	0.000172297	-1.90776e-10	-1.18033
49027630	chr19:49027630:T:C	1.20788e-06	-1.5489	-0.822755	2.36549e-05	-1.52891	-0.81639	5.58518e-05	-1.52907	-0.777776
49027636	chr19:49027636:T:A	2.94356e-06	-1.90776e-10	-1.4809	5.51366e-05	-1.90776e-10	-1.49906	0.000126157	-1.90776e-10	-1.49202
49027730	chr19:49027730:G:A	9.07256e-07	-1.55402	-1.10383	1.85978e-05	-1.51624	-1.06959	4.22788e-05	-1.51641	-1.06886
49027835	chr19:49027835:T:C	2.97862e-06	-1.90776e-10	-1.46906	5.61592e-05	-1.90776e-10	-1.48068	0.000129027	-1.90776e-10	-1.46953
49028045	chr19:49028045:G:C	3.70044e-06	-1.90776e-10	-1.25207	0.000105955	-1.90776e-10	-0.84586	0.000157145	-1.90776e-10	-1.27238
49028063	chr19:49028063:G:T	2.15574e-06	-0.283654	-1.50873	4.60844e-05	-0.217023	-1.46137	0.000101298	-0.200739	-1.51074
49028488	chr19:49028488:G:A	6.94668e-07	-1.55136	-1.37348	1.3645e-05	-1.53461	-1.36089	3.13583e-05	-1.53475	-1.34932
49028577	chr19:49028577:A:G	1.50954e-05	-1.90776e-10	0.153867	0.00027928	-1.90776e-10	0.123341	0.000670546	-1.90776e-10	0.178543
49028609	chr19:49028609:G:A	6.2302e-07	-1.5537	-1.48	1.20466e-05	-1.54381	-1.47628	2.76086e-05	-1.5439	-1.46752
49028655	chr19:49028655:C:T	4.12035e-06	-1.90776e-10	-1.14458	7.95036e-05	-1.90776e-10	-1.13307	0.000181143	-1.90776e-10	-1.13026
49028804	chr19:49028804:G:A	3.68311e-06	-0.555007	-0.701757	5.97076e-05	-0.497701	-0.921713	0.000177465	-0.483247	-0.667532
49029019	chr19:49029019:G:T	3.90108e-06	-1.90776e-10	-1.19927	7.50998e-05	-1.90776e-10	-1.19006	0.000168712	-1.90776e-10	-1.20136
49029142	chr19:49029142:C:A	8.91316e-06	-1.90776e-10	-0.372991	0.000160368	-1.90776e-10	-0.431399	0.00039076	-1.90776e-10	-0.361457
49029253	chr19:49029253:C:T	8.46317e-07	-1.41333	-1.31405	1.49719e-05	-1.48118	-1.32152	3.52488e-05	-1.4804	-1.28672
49029314	chr19:49029314:G:C	3.47865e-06	-1.90776e-10	-1.31388	6.7751e-05	-1.90776e-10	-1.29303	0.000151018	-1.90776e-10	-1.31215
49029470	chr19:49029470:C:T	4.31626e-06	-1.90776e-10	-1.09813	8.08331e-05	-1.90776e-10	-1.11649	0.000185379	-1.90776e-10	-1.10715
49029471	chr19:49029471:C:T	4.13614e-06	-1.90776e-10	-1.14076	7.7463e-05	-1.90776e-10	-1.15907	0.000177696	-1.90776e-10	-1.14948
49029569	chr19:49029569:A:G	6.07152e-07	-1.55271	-1.50679	1.17475e-05	-1.53985	-1.50538	2.68145e-05	-1.53996	-1.50065
49029750	chr19:49029750:T:C	8.77733e-06	-1.90776e-10	-0.388348	0.000162773	-1.90776e-10	-0.416514	0.000387646	-1.90776e-10	-0.369457
49029766	chr19:49029766:C:G	5.16937e-06	-1.90776e-10	-0.917769	9.44139e-05	-1.90776e-10	-0.961184	0.000218721	-1.90776e-10	-0.941752
49029783	chr19:49029783:C:T	7.12595e-06	-0.596778	-9.17177e-10	0.000102649	-0.877559	-9.17177e-10	0.000234273	-0.873063	-9.17177e-10
49029828	chr19:49029828:A:C	4.90438e-06	-1.90776e-10	-0.970392	9.5348e-05	-1.90776e-10	-0.95134	0.000217099	-1.90776e-10	-0.949194
49029906	chr19:49029906:T:C	7.56601e-07	-1.5394	-1.30004	1.4575e-05	-1.51595	-1.31362	3.27427e-05	-1.51609	-1.32478
49030513	chr19:49030513:C:T	4.20343e-06	-1.90776e-10	-1.12462	7.9537e-05	-1.90776e-10	-1.13265	0.000182073	-1.90776e-10	-1.12514
49031306	chr19:49031306:G:GTC	8.58499e-06	-1.90776e-10	-0.410506	0.000155756	-1.90776e-10	-0.460584	0.000373765	-1.90776e-10	-0.405921
49031346	chr19:49031346:A:T	5.20017e-06	-1.90776e-10	-0.911829	9.82612e-05	-1.90776e-10	-0.921244	0.000225273	-1.90776e-10	-0.912236
49031518	chr19:49031518:C:G	4.17501e-06	-1.90776e-10	-1.1314	7.86849e-05	-1.90776e-10	-1.14342	0.00018256	-1.90776e-10	-1.12247
49031647	chr19:49031647:T:G	2.73805e-06	-1.55327	-9.17177e-10	5.22527e-05	-1.55278	-9.17177e-10	0.000118718	-1.5528	-9.17177e-10
49031652	chr19:49031652:A:G	2.92629e-06	-1.90776e-10	-1.48679	5.53387e-05	-1.90776e-10	-1.4954	0.000126337	-1.90776e-10	-1.4906
49031671	chr19:49031671:A:C	2.87899e-06	-1.50308	-9.17177e-10	7.0602e-05	-1.25181	-9.17177e-10	0.000160072	-1.25393	-9.17177e-10
49031767	chr19:49031767:T:C	6.21185e-07	-1.52508	-1.51157	1.15678e-05	-1.54787	-1.51277	2.62668e-05	-1.54778	-1.51347
49031779	chr19:49031779:T:C	9.48144e-06	-1.90776e-10	-0.311185	0.00017599	-1.90776e-10	-0.338446	0.000419071	-1.90776e-10	-0.29151
49031807	chr19:49031807:T:C	9.36727e-06	-1.90776e-10	-0.323299	0.000173961	-1.90776e-10	-0.350042	0.000414061	-1.90776e-10	-0.303535
49031934	chr19:49031934:T:C	3.76556e-06	-1.90776e-10	-1.23462	7.1104e-05	-1.90776e-10	-1.24473	0.000163362	-1.90776e-10	-1.23358
49032032	chr19:49032032:C:A	3.81681e-06	-1.90776e-10	-1.22111	7.21414e-05	-1.90776e-10	-1.23024	0.000165491	-1.90776e-10	-1.22063
49032186	chr19:49032186:G:C	6.59386e-06	-1.90776e-10	-0.674382	0.00012199	-1.90776e-10	-0.704931	0.000289003	-1.90776e-10	-0.663112
49032234	chr19:49032234:T:C	7.18548e-07	-1.55413	-1.33692	1.38933e-05	-1.54381	-1.33365	3.21302e-05	-1.54395	-1.31581
49032240	chr19:49032240:G:A	4.38525e-06	-1.90776e-10	-1.08227	8.26248e-05	-1.90776e-10	-1.09456	0.000191993	-1.90776e-10	-1.07209
49032347	chr19:49032347:G:A	2.86613e-06	-1.90776e-10	-1.50756	5.45832e-05	-1.90776e-10	-1.50915	0.000124025	-1.90776e-10	-1.50906
49033509	chr19:49033509:C:G	6.18803e-06	-1.90776e-10	-0.737904	0.000145341	-1.90776e-10	-0.529792	0.000268398	-1.90776e-10	-0.73708
49034061	chr19:49034061:C:T	4.19474e-06	-1.90776e-10	-1.12669	7.75702e-05	-1.90776e-10	-1.15769	0.000178622	-1.90776e-10	-1.14428
49034124	chr19:49034124:G:C	2.84857e-06	-1.90776e-10	-1.5137	5.43334e-05	-1.90776e-10	-1.51373	0.000123495	-1.90776e-10	-1.51335
49034414	chr19:49034414:C:T	3.0884e-06	-1.90776e-10	-1.43287	5.88748e-05	-1.90776e-10	-1.43346	0.000133888	-1.90776e-10	-1.43255
49034766	chr19:49034766:C:T	1.47722e-05	-1.90776e-10	0.132223	0.000275522	-1.90776e-10	0.109795	0.000627066	-1.90776e-10	0.111503
49034825	chr19:49034825:TTTA:T	8.34757e-06	-1.90776e-10	-0.43855	0.000154958	-1.90776e-10	-0.46572	0.000367144	-1.90776e-10	-0.423795
49034889	chr19:49034889:G:A	3.24602e-06	-1.38309	-9.17177e-10	6.15033e-05	-1.38978	-9.17177e-10	0.000139852	-1.38896	-9.17177e-10
49034967	chr19:49034967:C:T	5.03613e-06	-1.90776e-10	-0.943883	9.48123e-05	-1.90776e-10	-0.956974	0.00021778	-1.90776e-10	-0.946065
49035278	chr19:49035278:A:T	4.37225e-06	-1.90776e-10	-1.08524	8.0108e-05	-1.90776e-10	-1.1255	0.000185609	-1.90776e-10	-1.1059
49035334	chr19:49035334:G:C	1.41167e-06	-0.729982	-1.48577	3.07493e-05	-0.67731	-1.4057	6.49868e-05	-0.664217	-1.49115
49035372	chr19:49035372:T:G	3.42211e-06	-1.90776e-10	-1.33026	6.46394e-05	-1.90776e-10	-1.34005	0.000147962	-1.90776e-10	-1.3326
49035449	chr19:49035449:C:T	4.47963e-06	-1.90776e-10	-1.06098	8.16974e-05	-1.90776e-10	-1.10585	0.000188019	-1.90776e-10	-1.09301
49035719	chr19:49035719:C:A	4.64846e-06	-1.90776e-10	-1.02398	8.56308e-05	-1.90776e-10	-1.05883	0.000197252	-1.90776e-10	-1.04507
49036121	chr19:49036121:C:T	3.23145e-06	-1.90776e-10	-1.38759	6.14375e-05	-1.90776e-10	-1.39085	0.000140422	-1.90776e-10	-1.3849
49036946	chr19:49036946:T:C	1.44318e-06	-0.719759	-1.47391	2.87315e-05	-0.655767	-1.49511	6.71252e-05	-0.642562	-1.48043
49037068	chr19:49037068:A:G	3.67488e-06	-1.90776e-10	-1.259	7.15644e-05	-1.90776e-10	-1.23828	0.000157297	-1.90776e-10	-1.27141
49037178	chr19:49037178:G:C	4.75404e-06	-1.90776e-10	-1.00153	8.73139e-05	-1.90776e-10	-1.03936	0.000213538	-1.90776e-10	-0.965737
49038393	chr19:49038393:G:A	1.05968e-05	-1.90776e-10	-0.199968	0.000198293	-1.90776e-10	-0.219129	0.000468037	-1.90776e-10	-0.181002
49038568	chr19:49038568:T:C	1.95102e-06	-0.644589	-1.24758	3.45715e-05	-0.582741	-1.3831	9.26378e-05	-0.569225	-1.23163
49038749	chr19:49038749:A:G	1.6812e-06	-0.701304	-1.33971	3.07031e-05	-0.641183	-1.44333	7.95096e-05	-0.627964	-1.32571
49038813	chr19:49038813:G:C	1.76722e-06	-0.655858	-1.33526	3.2422e-05	-0.590322	-1.43971	8.41206e-05	-0.576916	-1.32038
49038920	chr19:49038920:T:C	7.24177e-06	-1.90776e-10	-0.580655	0.000133241	-1.90776e-10	-0.616712	0.000318241	-1.90776e-10	-0.566742
49039190	chr19:49039190:G:A	5.01894e-06	-0.947301	-9.17177e-10	7.56978e-05	-1.18212	-9.17177e-10	0.000171992	-1.1821	-9.17177e-10
49039381	chr19:49039381:G:C	3.47076e-06	-1.90776e-10	-1.31615	6.54337e-05	-1.90776e-10	-1.32784	0.000151047	-1.90776e-10	-1.31196
49039516	chr19:49039516:C:G	2.43065e-06	-0.740869	-0.931492	5.27203e-05	-0.679534	-0.864339	0.000114336	-0.666483	-0.923921
49039799	chr19:49039799:G:C	1.40489e-06	-0.710122	-1.51044	2.96181e-05	-0.653127	-1.46736	6.52331e-05	-0.640055	-1.51153
49039858	chr19:49039858:C:T	3.37556e-05	-0.421932	1.38056	0.000521972	-0.425814	1.17456	0.00136646	-0.414952	1.30538
49039862	chr19:49039862:A:G	3.16212e-06	-1.90776e-10	-1.40928	6.10423e-05	-1.90776e-10	-1.39731	0.000137255	-1.90776e-10	-1.40771
49040272	chr19:49040272:A:C	2.85973e-06	-1.90776e-10	-1.50979	6.12306e-05	-1.90776e-10	-1.39423	0.000123743	-1.90776e-10	-1.51134
49040538	chr19:49040538:G:A	3.12783e-06	-1.90776e-10	-1.42018	7.85914e-05	-1.90776e-10	-1.14461	0.000133863	-1.90776e-10	-1.43273
49040627	chr19:49040627:G:T	3.93432e-06	-1.90776e-10	-1.19078	7.39369e-05	-1.90776e-10	-1.20566	0.000171148	-1.90776e-10	-1.18702
49040677	chr19:49040677:C:A	3.18617e-06	-1.90776e-10	-1.4017	8.16468e-05	-1.90776e-10	-1.10647	0.000136219	-1.90776e-10	-1.41529
49041001	chr19:49041001:C:G	1.00896e-05	-1.90776e-10	-0.249012	0.000188655	-1.90776e-10	-0.268955	0.000447218	-1.90776e-10	-0.226503
49041173	chr19:49041173:G:A	5.18833e-05	-0.450679	1.83916	0.000824011	-0.475131	1.68044	0.00207817	-0.464109	1.7738
49041370	chr19:49041370:T:A	3.62398e-06	-1.90776e-10	-1.27295	6.93219e-05	-1.90776e-10	-1.27011	0.00015577	-1.90776e-10	-1.28117
49041722	chr19:49041722:C:G	3.07733e-06	-1.90776e-10	-1.43646	5.48434e-05	-1.90776e-10	-1.50439	0.000133965	-1.90776e-10	-1.43197
49041750	chr19:49041750:T:A	1.07051e-05	-1.90776e-10	-0.189802	0.000199297	-1.90776e-10	-0.214077	0.000469474	-1.90776e-10	-0.177938
49041922	chr19:49041922:T:C	3.03003e-05	-1.90776e-10	0.850637	0.000553273	-1.90776e-10	0.806978	0.00134809	-1.90776e-10	0.876897
49042250	chr19:49042250:C:T	2.86473e-06	-1.90776e-10	-1.50805	6.17953e-05	-1.90776e-10	-1.38505	0.000123909	-1.90776e-10	-1.51
49042297	chr19:49042297:C:T	8.17319e-06	-1.90776e-10	-0.459662	0.00015543	-1.90776e-10	-0.462679	0.000361186	-1.90776e-10	-0.440158
49042544	chr19:49042544:G:C	7.96476e-06	-1.90776e-10	-0.485494	0.000102284	-1.90776e-10	-0.88112	0.000357035	-1.90776e-10	-0.451716
49042563	chr19:49042563:G:T	3.61215e-06	-1.90776e-10	-1.27622	6.79725e-05	-1.90776e-10	-1.28977	0.000157108	-1.90776e-10	-1.27262
49042568	chr19:49042568:G:A	6.86916e-07	-1.55374	-1.38232	1.31824e-05	-1.5487	-1.38129	3.04466e-05	-1.54879	-1.36479
49042615	chr19:49042615:A:C	7.69217e-07	-1.49986	-1.32304	1.41222e-05	-1.44522	-1.41591	3.43063e-05	-1.44323	-1.35099
49042674	chr19:49042674:G:C	3.21621e-06	-1.90776e-10	-1.39232	8.30699e-05	-1.90776e-10	-1.08919	0.000137424	-1.90776e-10	-1.40648
49042724	chr19:49042724:G:A	2.90039e-06	-1.90776e-10	-1.49568	5.52092e-05	-1.90776e-10	-1.49774	0.000125058	-1.90776e-10	-1.50077
49042825	chr19:49042825:T:G	2.91264e-06	-1.90776e-10	-1.49146	5.43745e-05	-1.90776e-10	-1.51298	0.000126561	-1.90776e-10	-1.48882
49042961	chr19:49042961:T:C	5.07917e-06	-1.90776e-10	-0.935373	9.25433e-05	-1.90776e-10	-0.981196	0.000221687	-1.90776e-10	-0.928281
49043013	chr19:49043013:A:C	6.60341e-07	-1.54264	-1.43288	1.25045e-05	-1.55214	-1.43065	2.87732e-05	-1.55209	-1.41802
49043054	chr19:49043054:A:C	1.01866e-05	-1.90776e-10	-0.239445	0.000189629	-1.90776e-10	-0.263802	0.000446537	-1.90776e-10	-0.228027
49043110	chr19:49043110:C:G	2.39715e-05	1.21308	-0.596735	0.000270293	0.870064	-0.779428	0.00072073	0.884653	-0.633939
49043692	chr19:49043692:TG:T	2.69185e-06	-1.2404	-0.329894	5.64105e-05	-1.1969	-0.279313	0.000122209	-1.18883	-0.334987
49043742	chr19:49043742:G:A	9.15898e-06	-1.90776e-10	-0.345786	0.000181302	-1.90776e-10	-0.308708	0.000392524	-1.90776e-10	-0.356953
49043919	chr19:49043919:C:T	5.69382e-06	-1.90776e-10	-0.821139	0.000108301	-1.90776e-10	-0.823959	0.000243927	-1.90776e-10	-0.832681
49044354	chr19:49044354:G:C	2.91305e-06	-1.90776e-10	-1.49132	5.62404e-05	-1.90776e-10	-1.47924	0.000126815	-1.90776e-10	-1.48682
49044424	chr19:49044424:G:A	1.05111e-05	-0.41829	0.210199	0.000205152	-0.406696	0.221574	0.000462223	-0.396063	0.20256
49045102	chr19:49045102:C:T	7.51118e-06	-0.544128	-9.17177e-10	0.000151402	-0.488934	-9.17177e-10	0.00034516	-0.485541	-9.17177e-10
49045592	chr19:49045592:A:T	6.96522e-07	-1.55187	-1.3703	1.35363e-05	-1.5344	-1.3691	3.12562e-05	-1.53457	-1.35277
49045604	chr19:49045604:A:T	1.00165e-06	-1.21404	-1.34483	1.96308e-05	-1.11601	-1.41577	4.86105e-05	-1.10883	-1.33688
49045684	chr19:49045684:CA:C	3.97261e-06	-1.90776e-10	-1.1811	7.46218e-05	-1.90776e-10	-1.19644	0.000172893	-1.90776e-10	-1.17687
49045746	chr19:49045746:C:T	3.04728e-06	-1.90776e-10	-1.44627	5.51055e-05	-1.90776e-10	-1.49962	0.000132821	-1.90776e-10	-1.44054
49045859	chr19:49045859:C:G	3.12211e-06	-1.90776e-10	-1.42201	5.57367e-05	-1.90776e-10	-1.48823	0.000136133	-1.90776e-10	-1.41592
49045940	chr19:49045940:A:C	2.98691e-06	-1.90776e-10	-1.46628	5.4643e-05	-1.90776e-10	-1.50805	0.000130014	-1.90776e-10	-1.46191
49046205	chr19:49046205:C:G	2.86449e-06	-1.50813	-9.17177e-10	6.06367e-05	-1.40397	-9.17177e-10	0.00013769	-1.40455	-9.17177e-10
49046242	chr19:49046242:T:C	3.28084e-06	-1.90776e-10	-1.37242	8.61934e-05	-1.90776e-10	-1.05228	0.000140086	-1.90776e-10	-1.3873
49046359	chr19:49046359:A:G	9.71457e-07	-1.3653	-1.22418	2.03137e-05	-1.35788	-1.1397	4.24681e-05	-1.35695	-1.22385
49046492	chr19:49046492:T:A	3.08837e-06	-1.90776e-10	-1.43288	5.98756e-05	-1.90776e-10	-1.4166	0.000134933	-1.90776e-10	-1.42477
49046678	chr19:49046678:T:TGGG	2.9422e-06	-1.90776e-10	-1.48136	5.44211e-05	-1.90776e-10	-1.51212	0.000127985	-1.90776e-10	-1.47764
49046698	chr19:49046698:G:A	1.16408e-05	-1.90776e-10	-0.106004	0.000222183	-1.90776e-10	-0.10537	0.000519154	-1.90776e-10	-0.0773497
49046741	chr19:49046741:A:G	4.11832e-06	-1.90776e-10	-1.14507	7.81973e-05	-1.90776e-10	-1.14964	0.000175796	-1.90776e-10	-1.16022
49046820	chr19:49046820:C:A	7.67109e-07	-1.52624	-1.29941	1.52499e-05	-1.48374	-1.30056	3.54109e-05	-1.48382	-1.27871
49046836	chr19:49046836:C:T	1.20978e-05	-0.384725	0.317227	0.000213708	-0.384157	0.239896	0.000526794	-0.37303	0.310291
49046843	chr19:49046843:G:A	3.53116e-06	-1.90776e-10	-1.29889	7.89151e-05	-1.90776e-10	-1.1405	0.000152042	-1.90776e-10	-1.30539
49047511	chr19:49047511:A:G	2.84877e-06	-1.90776e-10	-1.51363	5.55591e-05	-1.90776e-10	-1.49143	0.000123447	-1.90776e-10	-1.51374
49047533	chr19:49047533:T:C	5.83392e-06	-1.90776e-10	-0.796831	0.000109516	-1.90776e-10	-0.812802	0.000259153	-1.90776e-10	-0.772132
49048811	chr19:49048811:A:T	8.42466e-07	-1.22786	-1.50408	1.55752e-05	-1.26429	-1.4989	3.53898e-05	-1.25908	-1.50405
49049007	chr19:49049007:C:G	8.70543e-06	-0.396573	-9.17177e-10	0.000171678	-0.363252	-9.17177e-10	0.000392567	-0.356841	-9.17177e-10
49049297	chr19:49049297:C:A	6.78078e-07	-1.47177	-1.47725	1.3873e-05	-1.40723	-1.4717	3.16256e-05	-1.40647	-1.46911
49049334	chr19:49049334:CT:C	2.76207e-06	-1.54454	-9.17177e-10	5.47243e-05	-1.50657	-9.17177e-10	0.000124499	-1.50525	-9.17177e-10
49049542	chr19:49049542:C:T	3.34861e-06	-1.90776e-10	-1.35198	6.42796e-05	-1.90776e-10	-1.34563	0.000146131	-1.90776e-10	-1.34505
49049591	chr19:49049591:T:C	2.9687e-06	-1.4724	-9.17177e-10	6.3657e-05	-1.35536	-9.17177e-10	0.00014455	-1.35592	-9.17177e-10
49049969	chr19:49049969:G:C	8.38238e-06	-1.90776e-10	-0.434388	0.000159214	-1.90776e-10	-0.438627	0.000371513	-1.90776e-10	-0.411966
49050010	chr19:49050010:C:T	7.15069e-06	-1.90776e-10	-0.593311	0.000134964	-1.90776e-10	-0.603863	0.000317213	-1.90776e-10	-0.569976
49050123	chr19:49050123:A:C	6.08548e-06	-1.90776e-10	-0.754616	0.000113672	-1.90776e-10	-0.775557	0.000266622	-1.90776e-10	-0.743719
49050580	chr19:49050580:C:T	6.365e-06	-1.90776e-10	-0.709706	0.000120181	-1.90776e-10	-0.71987	0.000281921	-1.90776e-10	-0.687922
49050606	chr19:49050606:C:T	5.32848e-06	-1.90776e-10	-0.887455	0.000143417	-1.90776e-10	-0.543116	0.000230324	-1.90776e-10	-0.890061
49050633	chr19:49050633:C:T	7.52286e-06	-1.90776e-10	-0.542574	0.000134789	-1.90776e-10	-0.60516	0.000326969	-1.90776e-10	-0.539683
49050709	chr19:49050709:A:G	5.93256e-06	-1.90776e-10	-0.780064	0.000165422	-1.90776e-10	-0.400373	0.000257408	-1.90776e-10	-0.778887
49050868	chr19:49050868:C:CAG	5.38786e-06	-1.90776e-10	-0.876372	0.000146799	-1.90776e-10	-0.519806	0.000233424	-1.90776e-10	-0.876692
49051092	chr19:49051092:C:T	2.88204e-06	-1.90776e-10	-1.50202	5.55221e-05	-1.90776e-10	-1.49209	0.000125932	-1.90776e-10	-1.49381
49051401	chr19:49051401:C:G	9.33033e-06	-1.01674	0.689486	0.000141025	-0.955549	0.395614	0.000412081	-0.948304	0.639974
49051444	chr19:49051444:A:G	7.98826e-07	-1.29476	-1.49037	1.4611e-05	-1.33335	-1.49374	3.34949e-05	-1.32939	-1.48876
49051472	chr19:49051472:A:G	1.13198e-06	-1.18364	-1.25291	1.8566e-05	-1.31904	-1.2685	4.26868e-05	-1.31526	-1.2604
49051529	chr19:49051529:T:C	9.61006e-06	-1.90776e-10	-0.29771	0.000147506	-1.90776e-10	-0.515007	0.000388638	-1.90776e-10	-0.366901
49051542	chr19:49051542:C:T	2.03083e-06	-0.339935	-1.51214	4.30718e-05	-0.234559	-1.51144	9.8718e-05	-0.223957	-1.51333
49051665	chr19:49051665:T:A	8.77885e-06	-0.388175	-9.17177e-10	0.000170184	-0.371991	-9.17177e-10	0.000389205	-0.365444	-9.17177e-10
49051747	chr19:49051747:C:T	2.86706e-06	-1.90776e-10	-1.50723	5.49997e-05	-1.90776e-10	-1.50155	0.000124303	-1.90776e-10	-1.50683
49052017	chr19:49052017:AT:A	5.07625e-06	-1.90776e-10	-0.935947	9.56614e-05	-1.90776e-10	-0.948058	0.000216606	-1.90776e-10	-0.95147
49052018	chr19:49052018:T:A	2.8065e-06	-1.52858	-9.17177e-10	5.37896e-05	-1.52379	-9.17177e-10	0.000122234	-1.52361	-9.17177e-10
49052170	chr19:49052170:C:T	3.25646e-05	2.29975	-1.37704	0.000497859	2.06181	-1.36037	0.00113578	2.07522	-1.36969
49052277	chr19:49052277:CAG:C	5.87733e-06	-1.90776e-10	-0.789419	0.000107173	-1.90776e-10	-0.834425	0.000247853	-1.90776e-10	-0.816713
49052334	chr19:49052334:T:C	3.25793e-05	-1.90776e-10	0.923157	0.000616345	-1.90776e-10	0.914935	0.00144904	-1.90776e-10	0.949105
49052339	chr19:49052339:T:C	3.43266e-06	-1.90776e-10	-1.32719	6.25315e-05	-1.90776e-10	-1.3732	0.000146977	-1.90776e-10	-1.33927
49052441	chr19:49052441:T:A	2.91054e-06	-1.90776e-10	-1.49218	5.51933e-05	-1.90776e-10	-1.49803	0.00012624	-1.90776e-10	-1.49137
49052442	chr19:49052442:C:A	1.24735e-05	1.05573	-1.09265	0.000215255	0.832996	-0.970047	0.000438584	0.84098	-1.08698
49052468	chr19:49052468:C:T	1.88928e-06	-0.561215	-1.36311	3.29117e-05	-0.630988	-1.38406	7.70214e-05	-0.624474	-1.36099
49052637	chr19:49052637:C:T	1.56656e-06	-1.00559	-1.10605	2.57804e-05	-1.0531	-1.20616	6.36685e-05	-1.04839	-1.12747
49052693	chr19:49052693:A:C	3.47475e-06	-1.315	-9.17177e-10	6.51493e-05	-1.33219	-9.17177e-10	0.000148072	-1.33185	-9.17177e-10
49053158	chr19:49053158:T:C	5.37696e-06	-1.90776e-10	-0.878398	9.98617e-05	-1.90776e-10	-0.905087	0.000226317	-1.90776e-10	-0.907614
49053181	chr19:49053181:G:A	6.5473e-06	-1.90776e-10	-0.681467	0.000121507	-1.90776e-10	-0.708902	0.000272494	-1.90776e-10	-0.721931
49053343	chr19:49053343:A:T	1.09246e-06	-1.16948	-1.30261	1.68554e-05	-1.31872	-1.36548	4.02363e-05	-1.31588	-1.3189
49053574	chr19:49053574:G:T	4.88835e-06	-1.90776e-10	-0.973666	8.89011e-05	-1.90776e-10	-1.02135	0.000210724	-1.90776e-10	-0.979001
49053704	chr19:49053704:G:A	3.34103e-06	-1.90776e-10	-1.35424	6.36449e-05	-1.90776e-10	-1.35555	0.000143677	-1.90776e-10	-1.36198
49053792	chr19:49053792:C:T	3.14138e-06	-1.41586	-9.17177e-10	5.89582e-05	-1.43204	-9.17177e-10	0.000133966	-1.43196	-9.17177e-10
49054266	chr19:49054266:C:T	2.91114e-06	-1.90776e-10	-1.49198	5.58663e-05	-1.90776e-10	-1.48591	0.000126166	-1.90776e-10	-1.49195
49054268	chr19:49054268:C:T	6.14194e-06	-1.90776e-10	-0.74538	0.000113337	-1.90776e-10	-0.778507	0.000256083	-1.90776e-10	-0.784046
49054282	chr19:49054282:G:C	4.70341e-06	-1.90776e-10	-1.01223	8.73734e-05	-1.90776e-10	-1.03868	0.00019742	-1.90776e-10	-1.04422
49054509	chr19:49054509:G:A	1.24167e-05	-0.0414819	-9.17177e-10	0.000227357	-0.0823514	-9.17177e-10	0.000517237	-0.0810482	-9.17177e-10
49054781	chr19:49054781:G:A	4.33787e-06	-1.90776e-10	-1.09314	8.46629e-05	-1.90776e-10	-1.0702	0.000192392	-1.90776e-10	-1.07002
49055241	chr19:49055241:T:C	1.41716e-06	-0.748289	-1.46358	2.0744e-05	-0.985346	-1.49127	4.82385e-05	-0.980817	-1.47258
49055433	chr19:49055433:T:G	1.67882e-06	-0.772383	-1.27005	2.38709e-05	-0.996341	-1.33987	5.73677e-05	-0.991766	-1.2883
49055522	chr19:49055522:G:C	9.01484e-07	-1.51815	-1.14609	1.68294e-05	-1.5258	-1.15995	3.90619e-05	-1.52527	-1.13913
49055627	chr19:49055627:C:T	1.05228e-06	-1.03204	-1.47752	1.63622e-05	-1.2118	-1.5021	3.7903e-05	-1.20821	-1.48631
49055656	chr19:49055656:A:G	5.48737e-06	-0.750824	-0.107248	0.000112369	-0.595508	-0.191573	0.000270587	-0.598362	-0.130596
49055705	chr19:49055705:A:G	4.31914e-06	-1.90776e-10	-1.09746	8.4176e-05	-1.90776e-10	-1.07596	0.00019171	-1.90776e-10	-1.07357
49055732	chr19:49055732:G:A	1.13001e-06	-0.976397	-1.4619	1.72894e-05	-1.16828	-1.4905	4.01833e-05	-1.16448	-1.47162
49055754	chr19:49055754:C:T	1.07999e-06	-1.02512	-1.45845	1.66877e-05	-1.20682	-1.48738	3.87953e-05	-1.20321	-1.46804
49055769	chr19:49055769:C:G	4.09964e-06	-1.90776e-10	-1.14962	7.61807e-05	-1.90776e-10	-1.17577	0.000172902	-1.90776e-10	-1.17682
49055771	chr19:49055771:A:T	4.11005e-06	-1.90776e-10	-1.14708	7.63565e-05	-1.90776e-10	-1.17346	0.000173317	-1.90776e-10	-1.17443
49055795	chr19:49055795:A:C	3.79514e-06	-1.90776e-10	-1.2268	7.04282e-05	-1.90776e-10	-1.25428	0.000160722	-1.90776e-10	-1.24987
49055832	chr19:49055832:G:A	5.2018e-06	-0.911516	-9.17177e-10	0.000103248	-0.871742	-9.17177e-10	0.000234651	-0.871452	-9.17177e-10
49055871	chr19:49055871:C:T	4.03864e-06	-1.90776e-10	-1.16461	7.31643e-05	-1.90776e-10	-1.21617	0.000175247	-1.90776e-10	-1.16336
49056072	chr19:49056072:G:A	8.54353e-07	-1.27271	-1.44522	1.45151e-05	-1.38028	-1.45341	3.34254e-05	-1.37902	-1.44122
49056261	chr19:49056261:C:G	6.83979e-07	-1.50954	-1.4308	1.30151e-05	-1.53018	-1.41259	2.91788e-05	-1.52989	-1.42621
49056825	chr19:49056825:C:T	2.84632e-06	-1.51449	-9.17177e-10	5.53508e-05	-1.49518	-9.17177e-10	0.000125739	-1.49534	-9.17177e-10
49057663	chr19:49057663:AC:A	7.73482e-07	-1.34692	-1.47045	1.42419e-05	-1.42239	-1.43029	3.14302e-05	-1.42181	-1.45997
49057845	chr19:49057845:G:A	7.28043e-06	-1.90776e-10	-0.575331	0.000130425	-1.90776e-10	-0.638073	0.00031455	-1.90776e-10	-0.578406
49057904	chr19:49057904:C:A	3.02118e-06	-1.90776e-10	-1.45487	5.78493e-05	-1.90776e-10	-1.45103	0.000131014	-1.90776e-10	-1.45424
49058611	chr19:49058611:C:T	8.67434e-06	-0.400152	-9.17177e-10	0.000118922	-0.730408	-9.17177e-10	0.000271324	-0.726237	-9.17177e-10
49058685	chr19:49058685:T:C	2.94929e-06	-0.577686	-0.901272	3.5838e-05	-0.905711	-1.02415	8.93097e-05	-0.90075	-0.93669
49058958	chr19:49058958:G:A	2.0935e-06	-1.06316	-0.758525	2.84302e-05	-1.25942	-0.902003	7.21119e-05	-1.25566	-0.795666
49059324	chr19:49059324:G:A	3.03124e-06	-1.90776e-10	-1.45155	5.78146e-05	-1.90776e-10	-1.45163	0.000131921	-1.90776e-10	-1.44734
49060289	chr19:49060289:G:A	1.49523e-06	-0.960326	-1.19792	2.25717e-05	-1.17021	-1.22196	5.30825e-05	-1.16596	-1.19174
49060845	chr19:49060845:C:T	3.53512e-06	-1.90776e-10	-1.29777	6.61285e-05	-1.90776e-10	-1.31727	0.000157193	-1.90776e-10	-1.27207
49060867	chr19:49060867:A:G	8.90762e-07	-1.40756	-1.26864	1.60373e-05	-1.46516	-1.2688	3.70995e-05	-1.46418	-1.25177
49061255	chr19:49061255:T:C	7.02722e-06	-1.90776e-10	-0.610729	0.000128351	-1.90776e-10	-0.6541	0.000292639	-1.90776e-10	-0.65061
49061795	chr19:49061795:C:T	2.85522e-06	-1.90776e-10	-1.51137	5.44306e-05	-1.90776e-10	-1.51195	0.000123696	-1.90776e-10	-1.51172
49062073	chr19:49062073:G:A	5.04476e-06	-1.90776e-10	-0.942171	9.39778e-05	-1.90776e-10	-0.965814	0.000216622	-1.90776e-10	-0.951398
49062161	chr19:49062161:G:A	2.95097e-06	-1.47839	-9.17177e-10	5.35359e-05	-1.52852	-9.17177e-10	0.000121629	-1.52857	-9.17177e-10
49064334	chr19:49064334:G:A	3.5891e-06	-1.28262	-9.17177e-10	6.76574e-05	-1.29442	-9.17177e-10	0.000153762	-1.29414	-9.17177e-10
49066310	chr19:49066310:C:G	3.06046e-06	-1.90776e-10	-1.44195	5.78939e-05	-1.90776e-10	-1.45026	0.000132828	-1.90776e-10	-1.44049
49066969	chr19:49066969:C:T	2.8654e-06	-1.50781	-9.17177e-10	5.44176e-05	-1.51218	-9.17177e-10	0.000123625	-1.5123	-9.17177e-10
49067856	chr19:49067856:C:T	1.2894e-06	-1.00171	-1.30463	2.16334e-05	-1.25405	-1.18059	4.4942e-05	-1.25186	-1.27232
49068136	chr19:49068136:G:A	2.87021e-06	-1.90776e-10	-1.50614	5.43351e-05	-1.90776e-10	-1.5137	0.000123922	-1.90776e-10	-1.5099
49068142	chr19:49068142:T:G	6.30918e-07	-1.52397	-1.49713	1.19424e-05	-1.54123	-1.48754	2.70683e-05	-1.54119	-1.49
49068309	chr19:49068309:T:C	8.54961e-07	-1.20847	-1.50875	1.48293e-05	-1.30138	-1.51089	3.37617e-05	-1.29902	-1.5112
49069200	chr19:49069200:C:G	3.00028e-05	-1.90776e-10	0.840772	0.0005591	-1.90776e-10	0.817455	0.00127604	-1.90776e-10	0.82197
49069290	chr19:49069290:C:T	6.24129e-07	-1.52929	-1.50263	1.18171e-05	-1.54462	-1.4947	2.6794e-05	-1.54458	-1.49679
49069504	chr19:49069504:T:C	2.86659e-06	-1.90776e-10	-1.5074	5.4481e-05	-1.90776e-10	-1.51102	0.000124079	-1.90776e-10	-1.50863
49069572	chr19:49069572:C:T	5.30695e-06	-0.891504	-9.17177e-10	9.16754e-05	-0.990619	-9.17177e-10	0.000209421	-0.985204	-9.17177e-10
49069755	chr19:49069755:C:T	6.10168e-07	-1.55414	-1.5004	1.22957e-05	-1.54793	-1.45169	2.69894e-05	-1.54801	-1.48609
49069949	chr19:49069949:C:T	4.01996e-06	-1.52082	0.351569	9.38371e-05	-1.50641	0.539098	0.000195116	-1.50586	0.449903
49070181	chr19:49070181:A:G	1.63302e-06	-1.48584	-0.584249	3.24083e-05	-1.49152	-0.538944	7.00603e-05	-1.49089	-0.589307
49070261	chr19:49070261:G:A	6.15254e-07	-1.53286	-1.51338	1.15971e-05	-1.54679	-1.51133	2.6336e-05	-1.54675	-1.51186
49070875	chr19:49070875:G:A	1.025e-05	-1.90776e-10	-0.233238	0.000212387	-1.90776e-10	-0.150462	0.000475413	-1.90776e-10	-0.165365
49070990	chr19:49070990:G:A	6.26371e-07	-1.51801	-1.51032	1.1686e-05	-1.53769	-1.51279	2.65594e-05	-1.53763	-1.51254
49071005	chr19:49071005:G:A	2.8039e-05	-1.90776e-10	0.773074	0.000512364	-1.90776e-10	0.730163	0.00119695	-1.90776e-10	0.757982
49071812	chr19:49071812:G:A	3.60256e-06	-1.90776e-10	-1.27888	0.000101379	-1.90776e-10	-0.890008	0.000153833	-1.90776e-10	-1.29368
49072361	chr19:49072361:A:G	6.07689e-07	-1.55248	-1.50614	1.15307e-05	-1.55373	-1.51013	2.61985e-05	-1.55374	-1.5101
49072773	chr19:49072773:G:T	4.96372e-06	-0.958364	-9.17177e-10	8.64223e-05	-1.04963	-9.17177e-10	0.000197357	-1.04454	-9.17177e-10
49072898	chr19:49072898:C:T	3.67895e-06	-0.575611	-0.682283	4.22892e-05	-0.893262	-0.871079	0.000113209	-0.887647	-0.712667
49073154	chr19:49073154:G:A	6.21733e-07	-1.55402	-1.48175	1.17789e-05	-1.55154	-1.49102	2.67911e-05	-1.55156	-1.48992
49073240	chr19:49073240:C:T	5.89547e-06	-0.786336	-9.17177e-10	0.000101631	-0.887526	-9.17177e-10	0.000232258	-0.881699	-9.17177e-10
49073279	chr19:49073279:T:C	1.31349e-05	-1.90776e-10	0.0147557	0.000276834	-1.90776e-10	0.114545	0.000610679	-1.90776e-10	0.0850218
49073545	chr19:49073545:C:G	3.66496e-06	-1.2617	-9.17177e-10	6.93126e-05	-1.27025	-9.17177e-10	0.000157504	-1.2701	-9.17177e-10
49073566	chr19:49073566:T:C	3.62678e-06	-1.90776e-10	-1.27217	6.68551e-05	-1.90776e-10	-1.30635	0.000158798	-1.90776e-10	-1.26191
49074263	chr19:49074263:TTTC:T	2.93774e-06	-1.90776e-10	-1.48288	5.68465e-05	-1.90776e-10	-1.46852	0.000128053	-1.90776e-10	-1.47711
49074319	chr19:49074319:T:C	1.00729e-06	-1.52882	-1.02444	1.84675e-05	-1.54495	-1.04791	4.19723e-05	-1.5449	-1.04764
49074373	chr19:49074373:T:C	1.03457e-06	-1.33006	-1.19647	1.88672e-05	-1.38605	-1.1854	4.22323e-05	-1.38586	-1.2005
49075522	chr19:49075522:C:T	3.01467e-06	-1.44641	-0.0106203	6.50945e-05	-1.42762	0.0945844	0.000140941	-1.42667	0.0454643
49075698	chr19:49075698:C:A	2.52333e-06	-1.45089	-0.184055	5.45773e-05	-1.43203	-0.0772247	0.000119341	-1.43111	-0.116458
49075703	chr19:49075703:G:A	6.79414e-07	-1.5504	-1.39664	1.37297e-05	-1.53511	-1.3542	3.08318e-05	-1.53525	-1.36575
49075997	chr19:49075997:T:C	1.68667e-06	-1.42223	-0.615531	3.03515e-05	-1.48136	-0.614669	6.89928e-05	-1.48127	-0.614274
49076174	chr19:49076174:G:A	1.71395e-05	-1.90776e-10	0.280868	0.000481629	-1.90776e-10	0.668302	0.000705963	-1.90776e-10	0.230013
49076199	chr19:49076199:CTAAAATACAT:C	2.45602e-06	-1.49997	-0.162011	5.31071e-05	-1.48571	-0.0508523	0.000115164	-1.485	-0.098188
49076589	chr19:49076589:T:C	1.97208e-05	-1.90776e-10	0.421154	0.000433598	-1.90776e-10	0.563244	0.000939869	-1.90776e-10	0.516191
49076639	chr19:49076639:G:T	2.87636e-06	-1.504	-9.17177e-10	5.54712e-05	-1.49301	-9.17177e-10	0.00012612	-1.49232	-9.17177e-10
49076880	chr19:49076880:A:G	1.43831e-05	-1.90776e-10	0.105533	0.000304506	-1.90776e-10	0.209818	0.000670892	-1.90776e-10	0.179058
49077238	chr19:49077238:T:A	1.58806e-06	-1.54889	-0.549115	2.58491e-05	-1.54595	-0.71065	6.4623e-05	-1.5464	-0.614577
49078069	chr19:49078069:T:C	1.06183e-06	-1.48973	-1.0108	1.91333e-05	-1.51766	-1.03978	4.34198e-05	-1.51757	-1.04107
49078253	chr19:49078253:T:C	1.00916e-06	-1.50067	-1.05072	1.82743e-05	-1.52568	-1.0777	4.1481e-05	-1.52561	-1.07871
49078688	chr19:49078688:T:C	1.2376e-06	-1.42403	-0.923317	2.73205e-05	-1.39447	-0.806769	5.97014e-05	-1.39334	-0.846853
49078707	chr19:49078707:TTTATTTA:T	9.97162e-07	-1.29221	-1.27115	1.7441e-05	-1.35575	-1.2943	3.9688e-05	-1.35554	-1.29296
49079567	chr19:49079567:GC:G	6.13857e-06	-0.745928	-9.17177e-10	0.000134224	-0.609362	-9.17177e-10	0.000304613	-0.610506	-9.17177e-10
49079899	chr19:49079899:G:C	3.44193e-06	-1.90776e-10	-1.32449	5.99345e-05	-1.90776e-10	-1.41562	0.000145886	-1.90776e-10	-1.34673
49080383	chr19:49080383:G:T	8.57632e-07	-1.34668	-1.36742	1.82739e-05	-1.30848	-1.29492	3.99886e-05	-1.30708	-1.33388
49080782	chr19:49080782:A:G	1.70753e-06	-1.55347	-0.472001	2.81824e-05	-1.53564	-0.634531	7.06276e-05	-1.53632	-0.535806
49080914	chr19:49080914:T:G	4.69317e-06	-1.43794	0.423524	0.000111623	-1.41527	0.621522	0.000223283	-1.41426	0.493152
49081474	chr19:49081474:C:T	2.85229e-06	-1.90776e-10	-1.5124	5.47175e-05	-1.90776e-10	-1.50669	0.000123453	-1.90776e-10	-1.51369
49081793	chr19:49081793:C:T	8.25846e-07	-1.32924	-1.42263	1.74158e-05	-1.2899	-1.3616	3.8311e-05	-1.28842	-1.3954
49081795	chr19:49081795:T:G	1.7834e-05	-1.25989	1.58048	0.000316588	-1.25668	1.50541	0.000761078	-1.2551	1.56028
49081987	chr19:49081987:T:A	2.85184e-06	-1.90776e-10	-1.51256	5.43516e-05	-1.90776e-10	-1.5134	0.000123488	-1.90776e-10	-1.51341
49082136	chr19:49082136:G:A	2.84886e-06	-1.90776e-10	-1.5136	5.43634e-05	-1.90776e-10	-1.51318	0.000123447	-1.90776e-10	-1.51374
49082137	chr19:49082137:C:G	3.17421e-06	-1.90776e-10	-1.40546	6.22119e-05	-1.90776e-10	-1.37833	0.000138195	-1.90776e-10	-1.40088
49082935	chr19:49082935:C:T	2.84942e-06	-1.90776e-10	-1.51341	5.4919e-05	-1.90776e-10	-1.50301	0.000123463	-1.90776e-10	-1.51361
49083091	chr19:49083091:AC:A	2.85436e-06	-1.90776e-10	-1.51167	5.46415e-05	-1.90776e-10	-1.50808	0.000123479	-1.90776e-10	-1.51348
49083121	chr19:49083121:C:T	2.85179e-06	-1.90776e-10	-1.51257	5.47405e-05	-1.90776e-10	-1.50627	0.000123449	-1.90776e-10	-1.51372
49083150	chr19:49083150:C:T	8.53999e-07	-1.35711	-1.36124	1.82571e-05	-1.31996	-1.28436	3.98162e-05	-1.31858	-1.3267
49083222	chr19:49083222:T:A	2.85161e-06	-1.90776e-10	-1.51264	5.435e-05	-1.90776e-10	-1.51343	0.000123483	-1.90776e-10	-1.51345
49083299	chr19:49083299:C:T	5.04735e-06	-1.34779	0.406139	0.000106491	-1.3444	0.503587	0.000228178	-1.34307	0.443648
49083988	chr19:49083988:T:C	8.10892e-07	-1.36886	-1.40128	1.71298e-05	-1.3324	-1.33566	3.75893e-05	-1.33107	-1.37176
49084258	chr19:49084258:A:G	5.33512e-06	-1.90776e-10	-0.886209	0.000103909	-1.90776e-10	-0.865353	0.000235269	-1.90776e-10	-0.868821
49086144	chr19:49086144:C:A	6.97378e-05	-1.90776e-10	1.68422	0.00123016	-1.90776e-10	1.60602	0.00285581	-1.90776e-10	1.62756
49086326	chr19:49086326:T:C	9.38124e-06	-1.90776e-10	-0.321808	0.000179453	-1.90776e-10	-0.318959	0.000413181	-1.90776e-10	-0.305663
49086781	chr19:49086781:G:A	4.47545e-06	-1.90776e-10	-1.06191	8.39009e-05	-1.90776e-10	-1.07924	0.000188989	-1.90776e-10	-1.08786
49086840	chr19:49086840:G:A	8.20741e-06	-0.455483	-9.17177e-10	0.000147972	-0.511853	-9.17177e-10	0.000336464	-0.511058	-9.17177e-10
49087041	chr19:49087041:G:A	2.022e-05	-1.90776e-10	0.446151	0.000438483	-1.90776e-10	0.574449	0.000951507	-1.90776e-10	0.528498
49087142	chr19:49087142:T:G	2.80681e-06	-1.52847	-9.17177e-10	6.77649e-05	-1.29283	-9.17177e-10	0.000153648	-1.29488	-9.17177e-10
49087298	chr19:49087298:T:C	2.85193e-06	-1.51253	-9.17177e-10	5.53524e-05	-1.49515	-9.17177e-10	0.000125734	-1.49538	-9.17177e-10
49088071	chr19:49088071:A:C	4.08081e-06	-1.15423	-9.17177e-10	7.32471e-05	-1.21503	-9.17177e-10	0.000166628	-1.21379	-9.17177e-10
49088407	chr19:49088407:G:C	2.85518e-06	-1.90776e-10	-1.51139	5.5524e-05	-1.90776e-10	-1.49206	0.000124155	-1.90776e-10	-1.50802
49088722	chr19:49088722:C:T	7.17912e-07	-1.37822	-1.51371	1.19465e-05	-1.51941	-1.50902	2.70545e-05	-1.5182	-1.5135
49089767	chr19:49089767:A:G	2.89489e-06	-1.90776e-10	-1.49757	5.52309e-05	-1.90776e-10	-1.49735	0.000125323	-1.90776e-10	-1.49865
49091207	chr19:49091207:A:G	1.0539e-06	-1.5056	-1.00243	1.99121e-05	-1.40682	-1.11072	4.83078e-05	-1.40869	-1.04327
49091506	chr19:49091506:A:T	2.84849e-06	-1.90776e-10	-1.51373	5.49053e-05	-1.90776e-10	-1.50326	0.000123559	-1.90776e-10	-1.51283
49091750	chr19:49091750:A:G	2.3212e-06	-1.45874	-0.259695	4.1369e-05	-1.54752	-0.238823	8.8815e-05	-1.54703	-0.295965
49091899	chr19:49091899:C:T	5.21715e-06	-0.908569	-9.17177e-10	8.64832e-05	-1.04892	-9.17177e-10	0.000196772	-1.04751	-9.17177e-10
49092257	chr19:49092257:C:T	3.01537e-06	-1.90776e-10	-1.4568	5.51837e-05	-1.90776e-10	-1.4982	0.000129071	-1.90776e-10	-1.46919
49092609	chr19:49092609:A:G	2.86421e-06	-1.90776e-10	-1.50823	5.44886e-05	-1.90776e-10	-1.51088	0.00012412	-1.90776e-10	-1.5083
49092750	chr19:49092750:T:G	6.67396e-07	-1.47756	-1.48733	1.28481e-05	-1.4449	-1.51078	2.95316e-05	-1.44523	-1.49886
49094047	chr19:49094047:A:G	1.92511e-05	-1.90776e-10	0.397045	0.00034505	-1.90776e-10	0.334818	0.000782065	-1.90776e-10	0.332388
49094226	chr19:49094226:C:T	4.54774e-06	-1.90776e-10	-1.04589	8.26289e-05	-1.90776e-10	-1.09451	0.00019344	-1.90776e-10	-1.06458
49094757	chr19:49094757:T:C	4.16497e-06	-1.13381	-9.17177e-10	7.4673e-05	-1.19575	-9.17177e-10	0.000169877	-1.19447	-9.17177e-10
49094941	chr19:49094941:C:T	6.68654e-07	-1.45188	-1.51113	1.32066e-05	-1.41748	-1.51068	2.99053e-05	-1.41786	-1.51365
49095023	chr19:49095023:G:A	3.74209e-06	-1.90776e-10	-1.24088	7.33746e-05	-1.90776e-10	-1.2133	0.000163362	-1.90776e-10	-1.23358
49095346	chr19:49095346:C:T	3.06834e-06	-1.43938	-9.17177e-10	5.76802e-05	-1.45396	-9.17177e-10	0.000131077	-1.45376	-9.17177e-10
49095364	chr19:49095364:C:T	7.22917e-07	-1.47237	-1.41261	1.40577e-05	-1.42003	-1.44567	3.24908e-05	-1.42124	-1.42736
49095499	chr19:49095499:T:G	2.86403e-06	-1.90776e-10	-1.50829	5.43328e-05	-1.90776e-10	-1.51374	0.000123935	-1.90776e-10	-1.50979
49095753	chr19:49095753:T:C	2.05363e-06	-1.48861	-0.352305	4.1434e-05	-1.44394	-0.340826	9.05556e-05	-1.4445	-0.379086
49096076	chr19:49096076:TG:T	2.84883e-06	-1.90776e-10	-1.51361	5.43404e-05	-1.90776e-10	-1.51361	0.000123447	-1.90776e-10	-1.51374
49096231	chr19:49096231:A:G	2.84901e-06	-1.90776e-10	-1.51355	5.50347e-05	-1.90776e-10	-1.50091	0.000123656	-1.90776e-10	-1.51205
49096371	chr19:49096371:A:AG	3.1909e-06	-1.90776e-10	-1.40022	6.05442e-05	-1.90776e-10	-1.4055	0.000136417	-1.90776e-10	-1.41384
49096405	chr19:49096405:T:G	7.75808e-07	-1.42499	-1.38938	1.52774e-05	-1.39715	-1.38535	3.44927e-05	-1.39758	-1.39122
49096927	chr19:49096927:C:T	6.37495e-07	-1.53981	-1.47092	1.2671e-05	-1.52806	-1.4415	2.81403e-05	-1.52821	-1.46414
49097086	chr19:49097086:C:T	7.83885e-07	-1.47442	-1.32959	1.42348e-05	-1.44384	-1.40934	3.38619e-05	-1.44419	-1.36307
49097121	chr19:49097121:ACT:A	0.000100952	-1.90776e-10	2.05412	0.00178386	-1.90776e-10	1.97766	0.00414427	-1.90776e-10	1.99993
49097335	chr19:49097335:G:A	6.85938e-07	-1.46941	-1.46808	1.24523e-05	-1.54969	-1.43728	2.75308e-05	-1.54933	-1.46492
49097544	chr19:49097544:G:A	3.14716e-06	-1.90776e-10	-1.41402	5.92721e-05	-1.90776e-10	-1.42673	0.000135531	-1.90776e-10	-1.42035
49097588	chr19:49097588:G:A	2.86662e-06	-1.90776e-10	-1.50739	5.43771e-05	-1.90776e-10	-1.51293	0.000124113	-1.90776e-10	-1.50836
49097653	chr19:49097653:C:T	4.87119e-06	-1.90776e-10	-0.977182	9.02038e-05	-1.90776e-10	-1.0068	0.000210847	-1.90776e-10	-0.978417
49097851	chr19:49097851:TC:T	2.84872e-06	-1.90776e-10	-1.51365	5.49844e-05	-1.90776e-10	-1.50182	0.000123615	-1.90776e-10	-1.51238
49098148	chr19:49098148:T:C	2.84848e-06	-1.90776e-10	-1.51373	5.43626e-05	-1.90776e-10	-1.5132	0.000123456	-1.90776e-10	-1.51367
49099030	chr19:49099030:T:C	2.79691e-06	-1.532	-9.17177e-10	5.40599e-05	-1.51878	-9.17177e-10	0.000122804	-1.51896	-9.17177e-10
49099103	chr19:49099103:AG:A	3.08792e-06	-1.90776e-10	-1.43302	5.82025e-05	-1.90776e-10	-1.44494	0.000133119	-1.90776e-10	-1.43831
49099366	chr19:49099366:G:A	2.73889e-06	-1.55297	-9.17177e-10	5.23365e-05	-1.55118	-9.17177e-10	0.000118949	-1.55085	-9.17177e-10
49099857	chr19:49099857:A:G	4.17879e-06	-1.90776e-10	-1.1305	7.85831e-05	-1.90776e-10	-1.14472	0.000177339	-1.90776e-10	-1.15149
49099968	chr19:49099968:A:G	1.78031e-05	-1.90776e-10	0.318851	0.000388251	-1.90776e-10	0.452779	0.00082522	-1.90776e-10	0.3861
49100573	chr19:49100573:G:A	6.12358e-06	-0.130144	-0.618229	7.25383e-05	-0.666639	-0.55812	0.000159627	-0.660089	-0.596619
49100731	chr19:49100731:G:A	2.83321e-06	-1.51911	-9.17177e-10	5.49406e-05	-1.50262	-9.17177e-10	0.000124796	-1.50287	-9.17177e-10
49100822	chr19:49100822:AAAAAG:A	2.88157e-06	-1.90776e-10	-1.50219	5.4945e-05	-1.90776e-10	-1.50254	0.000125299	-1.90776e-10	-1.49885
49100943	chr19:49100943:G:A	2.0866e-05	-1.90776e-10	0.477601	0.00037685	-1.90776e-10	0.422974	0.000863869	-1.90776e-10	0.431871
49101030	chr19:49101030:C:T	5.73021e-05	-1.90776e-10	1.48782	0.00130937	-1.90776e-10	1.66843	0.00281738	-1.90776e-10	1.61401
49101121	chr19:49101121:C:T	1.78031e-05	-1.90776e-10	0.318851	0.000388251	-1.90776e-10	0.452779	0.00082522	-1.90776e-10	0.3861
49101272	chr19:49101272:G:A	6.99095e-05	-1.90776e-10	1.68668	0.00123822	-1.90776e-10	1.61255	0.0028885	-1.90776e-10	1.63894
49102413	chr19:49102413:C:T	3.11592e-06	-1.90776e-10	-1.424	5.95922e-05	-1.90776e-10	-1.42135	0.000134645	-1.90776e-10	-1.42691
49103182	chr19:49103182:G:A	3.40043e-06	-1.33662	-9.17177e-10	6.0372e-05	-1.40835	-9.17177e-10	0.000137191	-1.40817	-9.17177e-10
49103268	chr19:49103268:T:C	3.06368e-06	-1.90776e-10	-1.4409	5.76025e-05	-1.90776e-10	-1.45531	0.000132748	-1.90776e-10	-1.4411
49103321	chr19:49103321:G:A	3.11151e-06	-1.90776e-10	-1.42541	6.17598e-05	-1.90776e-10	-1.38562	0.000136427	-1.90776e-10	-1.41376
49103724	chr19:49103724:A:G	3.97267e-06	-1.90776e-10	-1.18108	7.24445e-05	-1.90776e-10	-1.22605	0.000171351	-1.90776e-10	-1.18584
49104395	chr19:49104395:C:T	4.94479e-06	-0.962185	-9.17177e-10	8.9505e-05	-1.01458	-9.17177e-10	0.000203479	-1.01399	-9.17177e-10
49105088	chr19:49105088:G:A	2.85502e-06	-1.90776e-10	-1.51144	5.45252e-05	-1.90776e-10	-1.51021	0.000123801	-1.90776e-10	-1.51088
49105783	chr19:49105783:C:T	6.7411e-07	-1.45375	-1.50114	1.35186e-05	-1.39368	-1.51112	3.08129e-05	-1.395	-1.50662
49105925	chr19:49105925:A:G	2.75447e-06	-1.5473	-9.17177e-10	5.29068e-05	-1.54034	-9.17177e-10	0.000120201	-1.54039	-9.17177e-10
49106242	chr19:49106242:G:T	4.86347e-06	-1.90776e-10	-0.978769	0.000103306	-1.90776e-10	-0.871182	0.000208775	-1.90776e-10	-0.988294
49106600	chr19:49106600:C:A	2.85289e-06	-1.90776e-10	-1.51219	5.49243e-05	-1.90776e-10	-1.50292	0.000123602	-1.90776e-10	-1.51248
49106971	chr19:49106971:C:T	7.95756e-06	-1.90776e-10	-0.486398	0.000145769	-1.90776e-10	-0.526848	0.000337254	-1.90776e-10	-0.508712
49107132	chr19:49107132:T:C	1.2319e-06	-1.25766	-1.0943	2.84879e-05	-1.12409	-1.03531	5.98207e-05	-1.12588	-1.11232
49107156	chr19:49107156:C:T	7.66742e-07	-1.4245	-1.40163	1.46332e-05	-1.35582	-1.46976	3.44202e-05	-1.35604	-1.43487
49108062	chr19:49108062:C:T	1.55078e-06	-1.02856	-1.0932	1.95876e-05	-1.29791	-1.23607	4.96006e-05	-1.29467	-1.13088
49108608	chr19:49108608:T:G	3.69799e-06	-1.90776e-10	-1.25273	7.42323e-05	-1.90776e-10	-1.20167	0.000162675	-1.90776e-10	-1.2378
49108699	chr19:49108699:C:G	1.18666e-05	-1.90776e-10	-0.086792	0.000207478	-1.90776e-10	-0.173849	0.000489859	-1.90776e-10	-0.135433
49108997	chr19:49108997:G:A	2.88518e-06	-1.90776e-10	-1.50093	5.47845e-05	-1.90776e-10	-1.50547	0.000124805	-1.90776e-10	-1.5028
49109771	chr19:49109771:T:G	3.39497e-06	-1.90776e-10	-1.33823	6.30815e-05	-1.90776e-10	-1.36445	0.00014382	-1.90776e-10	-1.36098
49109779	chr19:49109779:A:AC	6.24541e-05	-1.90776e-10	1.57391	0.00115728	-1.90776e-10	1.54496	0.00264096	-1.90776e-10	1.54935
49109842	chr19:49109842:T:G	1.07621e-05	-1.90776e-10	-0.184486	0.000213063	-1.90776e-10	-0.147286	0.000477232	-1.90776e-10	-0.161547
49110269	chr19:49110269:G:C	3.04735e-06	-1.90776e-10	-1.44625	5.88392e-05	-1.90776e-10	-1.43407	0.000132713	-1.90776e-10	-1.44136
49110674	chr19:49110674:T:C	4.24983e-06	-1.90776e-10	-1.11364	8.39923e-05	-1.90776e-10	-1.07815	0.0001886	-1.90776e-10	-1.08992
49111409	chr19:49111409:C:T	2.7914e-06	-1.53398	-9.17177e-10	5.33415e-05	-1.53216	-9.17177e-10	0.0001212	-1.53211	-9.17177e-10
49112081	chr19:49112081:C:A	1.12245e-05	-1.90776e-10	-0.14242	0.000246872	-1.90776e-10	-1.4629e-06	0.000486073	-1.90776e-10	-0.143191
49112335	chr19:49112335:C:A	8.54095e-07	-1.53612	-1.18212	1.61952e-05	-1.52537	-1.19879	3.57315e-05	-1.52577	-1.22775
49112424	chr19:49112424:G:A	2.84898e-06	-1.90776e-10	-1.51356	5.43338e-05	-1.90776e-10	-1.51373	0.000123458	-1.90776e-10	-1.51365
49112702	chr19:49112702:G:A	4.68531e-06	-1.90776e-10	-1.01609	9.16831e-05	-1.90776e-10	-0.990535	0.000207138	-1.90776e-10	-0.996163
49113144	chr19:49113144:C:T	9.17935e-06	0.563109	-0.906673	9.08314e-05	-0.111938	-0.88793	0.000199857	-0.103496	-0.928451
49113601	chr19:49113601:T:TA	3.8464e-06	-1.90776e-10	-1.21338	7.85583e-05	-1.90776e-10	-1.14503	0.000167424	-1.90776e-10	-1.20902
49114449	chr19:49114449:T:C	6.64348e-07	-1.50358	-1.46589	1.26236e-05	-1.51378	-1.45953	2.89849e-05	-1.51338	-1.4494
49114595	chr19:49114595:G:A	1.62516e-05	-1.90776e-10	0.227672	0.000279181	-1.90776e-10	0.122987	0.000668992	-1.90776e-10	0.176223
49114632	chr19:49114632:G:T	2.67158e-06	-0.0853146	-1.49253	3.32356e-05	-0.514905	-1.49035	7.54645e-05	-0.508104	-1.49778
49114644	chr19:49114644:A:C	7.96335e-07	-1.50282	-1.28543	1.70057e-05	-1.43978	-1.23555	3.62061e-05	-1.44071	-1.29961
49114717	chr19:49114717:C:T	4.4689e-06	-1.90776e-10	-1.06338	8.75584e-05	-1.90776e-10	-1.03657	0.000198272	-1.90776e-10	-1.03991
49114745	chr19:49114745:C:T	3.01555e-06	-1.90776e-10	-1.45674	5.57902e-05	-1.90776e-10	-1.48727	0.000128751	-1.90776e-10	-1.47167
49115133	chr19:49115133:T:C	2.84979e-06	-1.90776e-10	-1.51327	5.44695e-05	-1.90776e-10	-1.51123	0.000123757	-1.90776e-10	-1.51123
49115387	chr19:49115387:A:G	1.26751e-05	-1.90776e-10	-0.0208813	0.000280032	-1.90776e-10	0.126032	0.000548923	-1.90776e-10	-0.0215923
49115424	chr19:49115424:CATG:C	1.84364e-06	-0.445607	-1.50317	2.44276e-05	-0.811332	-1.50183	5.55322e-05	-0.805789	-1.5068
49115521	chr19:49115521:A:G	1.86491e-06	-0.433493	-1.50381	2.46557e-05	-0.801444	-1.50242	5.60591e-05	-0.795865	-1.50728
49115762	chr19:49115762:G:A	7.25565e-06	0.512805	-1.09155	7.06539e-05	-0.158248	-1.09283	0.000158993	-0.14999	-1.1107
49115818	chr19:49115818:T:C	1.118e-05	-1.90776e-10	-0.14639	0.000245754	-1.90776e-10	-0.00454017	0.000484115	-1.90776e-10	-0.147228
49115819	chr19:49115819:C:T	1.30495e-05	-1.90776e-10	0.00823161	0.000289182	-1.90776e-10	0.158182	0.000565751	-1.90776e-10	0.00860392
49116224	chr19:49116224:G:C	8.14608e-06	-1.90776e-10	-0.462984	0.000149385	-1.90776e-10	-0.502347	0.000352752	-1.90776e-10	-0.463785
49116226	chr19:49116226:A:C	3.08301e-06	-1.43462	-9.17177e-10	6.37493e-05	-1.35391	-9.17177e-10	0.000144729	-1.35468	-9.17177e-10
49116304	chr19:49116304:T:C	4.01636e-06	-1.90776e-10	-1.17014	7.52465e-05	-1.90776e-10	-1.1881	0.000177595	-1.90776e-10	-1.15005
49116979	chr19:49116979:C:A	9.39441e-07	-1.54872	-1.07427	1.78508e-05	-1.55285	-1.07397	3.89764e-05	-1.55277	-1.11383
49117071	chr19:49117071:T:C	8.6537e-07	-1.54791	-1.15721	1.63688e-05	-1.55239	-1.1611	3.59504e-05	-1.55229	-1.19512
49117129	chr19:49117129:C:G	9.11398e-07	-1.55153	-1.10176	1.84446e-05	-1.54826	-1.04584	4.03386e-05	-1.54831	-1.08394
49117205	chr19:49117205:C:T	8.25046e-07	-1.55274	-1.2001	1.57246e-05	-1.54846	-1.20518	3.4703e-05	-1.54864	-1.23409
49117375	chr19:49117375:C:T	1.62163e-06	-0.59524	-1.48185	2.20956e-05	-0.933765	-1.47973	5.00342e-05	-0.928707	-1.48813
49117608	chr19:49117608:G:A	9.02924e-07	-1.55033	-1.11231	1.82497e-05	-1.5464	-1.05832	3.99657e-05	-1.54645	-1.09508
49117764	chr19:49117764:C:G	2.92087e-06	-1.90776e-10	-1.48864	5.64229e-05	-1.90776e-10	-1.476	0.000127272	-1.90776e-10	-1.48322
49118098	chr19:49118098:C:A	1.50372e-06	-0.671725	-1.48086	2.07189e-05	-0.999033	-1.47879	4.68941e-05	-0.994265	-1.48739
49118112	chr19:49118112:C:T	3.54781e-06	-1.90776e-10	-1.29419	6.44785e-05	-1.90776e-10	-1.34254	0.000149443	-1.90776e-10	-1.32264
49118166	chr19:49118166:C:T	2.54002e-06	-0.550204	-1.07815	3.23751e-05	-0.901669	-1.12981	7.83254e-05	-0.896461	-1.07222
49118335	chr19:49118335:G:C	6.61015e-07	-1.52002	-1.45448	1.25007e-05	-1.52956	-1.45352	2.88158e-05	-1.52926	-1.43937
49118594	chr19:49118594:C:T	1.28869e-05	-1.90776e-10	-0.00430928	0.000285602	-1.90776e-10	0.145727	0.00055891	-1.90776e-10	-0.0035614
49118648	chr19:49118648:A:G	2.82458e-06	-1.52216	-9.17177e-10	5.41034e-05	-1.51798	-9.17177e-10	0.000122905	-1.51813	-9.17177e-10
49118707	chr19:49118707:T:C	1.36998e-06	-1.40519	-0.840535	2.63823e-05	-1.54798	-0.688199	5.13093e-05	-1.54768	-0.843994
49119420	chr19:49119420:G:C	7.37685e-07	-1.35442	-1.51033	1.5407e-05	-1.26519	-1.50885	3.48304e-05	-1.26533	-1.51373
49119681	chr19:49119681:C:T	2.8541e-06	-1.90776e-10	-1.51176	5.44083e-05	-1.90776e-10	-1.51236	0.000123894	-1.90776e-10	-1.51012
49119824	chr19:49119824:G:C	3.42127e-06	-1.33051	-9.17177e-10	6.34685e-05	-1.35833	-9.17177e-10	0.000144177	-1.35851	-9.17177e-10
49119989	chr19:49119989:C:T	3.51675e-06	-1.90776e-10	-1.30298	6.50832e-05	-1.90776e-10	-1.33321	0.000149057	-1.90776e-10	-1.32522
49120108	chr19:49120108:C:T	4.72156e-06	0.505057	-1.51344	4.64309e-05	-0.158228	-1.51268	0.000106218	-0.150342	-1.51372
49120678	chr19:49120678:T:C	1.24628e-06	-1.55361	-0.786748	2.42554e-05	-1.55041	-0.76982	5.14235e-05	-1.55055	-0.8389
49121545	chr19:49121545:A:C	2.8492e-06	-1.90776e-10	-1.51348	5.43352e-05	-1.90776e-10	-1.5137	0.000123465	-1.90776e-10	-1.51359
49121707	chr19:49121707:C:T	4.53779e-06	-1.49112	0.443042	8.72484e-05	-1.47721	0.4371	0.000197393	-1.47747	0.433117
49121708	chr19:49121708:G:A	6.00373e-06	-1.90776e-10	-0.76814	0.000119262	-1.90776e-10	-0.727554	0.000266353	-1.90776e-10	-0.744726
49121720	chr19:49121720:G:C	1.32317e-06	-0.782234	-1.49826	1.88068e-05	-1.07813	-1.49652	4.26423e-05	-1.07372	-1.50299
49122122	chr19:49122122:T:C	2.3059e-06	-0.284381	-1.44067	2.9743e-05	-0.678495	-1.43779	6.70959e-05	-0.672466	-1.45096
49122162	chr19:49122162:C:T	4.22371e-06	-1.11981	-9.17177e-10	7.791e-05	-1.15332	-9.17177e-10	0.000176965	-1.1536	-9.17177e-10
49122226	chr19:49122226:G:A	1.8223e-06	-0.496078	-1.46434	2.43921e-05	-0.853183	-1.46143	5.50874e-05	-0.847845	-1.47278
49122410	chr19:49122410:C:T	1.83413e-06	-0.441793	-1.51216	2.42582e-05	-0.808509	-1.51161	5.53287e-05	-0.803009	-1.51325
49122412	chr19:49122412:C:T	1.05364e-06	-1.52382	-0.984452	2.22476e-05	-1.5127	-0.893936	4.75186e-05	-1.51282	-0.955606
49122562	chr19:49122562:A:G	4.63584e-06	-1.90776e-10	-1.0267	9.09472e-05	-1.90776e-10	-0.998594	0.000205375	-1.90776e-10	-1.00471
49122890	chr19:49122890:A:T	1.69833e-06	-0.523932	-1.50694	2.27153e-05	-0.877465	-1.50837	5.21275e-05	-0.872183	-1.50367
49122923	chr19:49122923:G:A	3.29335e-06	-1.90776e-10	-1.36862	6.31518e-05	-1.90776e-10	-1.36333	0.000142955	-1.90776e-10	-1.36702
49123061	chr19:49123061:C:A	7.55258e-07	-1.35162	-1.48959	1.54896e-05	-1.25549	-1.51322	3.55074e-05	-1.25565	-1.50416
49123130	chr19:49123130:A:G	1.7268e-06	-0.504173	-1.51008	2.30024e-05	-0.863866	-1.50941	5.24005e-05	-0.858555	-1.51208
49123772	chr19:49123772:G:C	2.84872e-06	-1.90776e-10	-1.51365	5.43704e-05	-1.90776e-10	-1.51305	0.0001235	-1.90776e-10	-1.51331
49123845	chr19:49123845:C:T	6.18894e-06	-1.90776e-10	-0.737757	0.000126085	-1.90776e-10	-0.671918	0.000278402	-1.90776e-10	-0.700482
49123939	chr19:49123939:CTCT:C	3.54706e-06	-1.90776e-10	-1.2944	6.56844e-05	-1.90776e-10	-1.32401	0.000149857	-1.90776e-10	-1.31987
49124598	chr19:49124598:T:C	2.73661e-06	-1.5538	-9.17177e-10	5.29027e-05	-1.54042	-9.17177e-10	0.000120166	-1.54068	-9.17177e-10
49124630	chr19:49124630:C:A	5.83109e-06	-0.797316	-9.17177e-10	0.000115905	-0.756102	-9.17177e-10	0.000263297	-0.756269	-9.17177e-10
49124722	chr19:49124722:G:C	4.00036e-06	0.260915	-1.43505	4.47951e-05	-0.212001	-1.49477	0.000105823	-0.208321	-1.45946
49124922	chr19:49124922:C:A	3.06463e-06	-1.90776e-10	-1.44059	6.02232e-05	-1.90776e-10	-1.41081	0.000134027	-1.90776e-10	-1.43151
49125074	chr19:49125074:A:T	2.85391e-06	-1.90776e-10	-1.51183	5.43723e-05	-1.90776e-10	-1.51302	0.000123616	-1.90776e-10	-1.51237
49125501	chr19:49125501:A:AG	4.26188e-06	-1.11081	-9.17177e-10	6.85874e-05	-1.28076	-9.17177e-10	0.000155999	-1.2797	-9.17177e-10
49125609	chr19:49125609:A:G	6.20243e-06	-0.73558	-9.17177e-10	9.8617e-05	-0.91763	-9.17177e-10	0.0002243	-0.916565	-9.17177e-10
49125629	chr19:49125629:G:A	1.39633e-05	-1.90776e-10	0.0759153	0.000265532	-1.90776e-10	0.0728611	0.000638942	-1.90776e-10	0.130265
49125943	chr19:49125943:G:T	1.63063e-06	-0.794981	-1.27658	2.76798e-05	-0.877468	-1.3107	6.37039e-05	-0.877331	-1.29797
49126229	chr19:49126229:T:C	1.17423e-06	-1.02243	-1.37748	1.68677e-05	-1.31832	-1.36515	3.89117e-05	-1.31758	-1.35067
49126393	chr19:49126393:T:C	3.36025e-06	0.105964	-1.45447	3.91714e-05	-0.333226	-1.5077	9.22352e-05	-0.329623	-1.47558
49126481	chr19:49126481:C:G	9.90915e-07	-1.36532	-1.20433	1.86395e-05	-1.47081	-1.11278	3.84449e-05	-1.47071	-1.20961
49126732	chr19:49126732:G:T	6.26953e-07	-1.51371	-1.5137	1.15621e-05	-1.54821	-1.51293	2.62916e-05	-1.5484	-1.5119
49127166	chr19:49127166:G:A	1.38233e-05	-1.90776e-10	0.0658373	0.000302071	-1.90776e-10	0.201788	0.000606714	-1.90776e-10	0.0785081
49127258	chr19:49127258:T:C	3.02063e-06	-1.90776e-10	-1.45506	5.79752e-05	-1.90776e-10	-1.44886	0.000131621	-1.90776e-10	-1.44962
49127606	chr19:49127606:T:A	1.22449e-06	-1.09678	-1.26121	1.77625e-05	-1.27774	-1.35404	4.29485e-05	-1.27638	-1.29316
49128212	chr19:49128212:T:C	8.03122e-06	-0.477184	-9.17177e-10	0.000185159	-0.287658	-9.17177e-10	0.000421152	-0.286555	-9.17177e-10
49128245	chr19:49128245:A:G	6.03049e-06	-0.763693	-9.17177e-10	9.62883e-05	-0.941526	-9.17177e-10	0.000219	-0.940478	-9.17177e-10
49128396	chr19:49128396:C:T	3.98522e-06	-1.90776e-10	-1.17793	7.49786e-05	-1.90776e-10	-1.19167	0.00017171	-1.90776e-10	-1.18375
49128441	chr19:49128441:G:A	3.02379e-06	-1.45401	-9.17177e-10	5.81814e-05	-1.44531	-9.17177e-10	0.000132151	-1.4456	-9.17177e-10
49128822	chr19:49128822:C:A	2.34773e-06	-0.412569	-1.2945	2.98388e-05	-0.729313	-1.38375	7.18924e-05	-0.726688	-1.32769
49129052	chr19:49129052:T:C	3.27135e-06	0.0815085	-1.45683	3.83434e-05	-0.354077	-1.50821	9.0149e-05	-0.350495	-1.47759
49129184	chr19:49129184:C:T	1.32454e-05	-1.90776e-10	0.0231324	0.000288968	-1.90776e-10	0.157443	0.000581156	-1.90776e-10	0.035469
49129197	chr19:49129197:C:T	3.76015e-06	-1.90776e-10	-1.23606	7.42919e-05	-1.90776e-10	-1.20087	0.000166279	-1.90776e-10	-1.21588
49129340	chr19:49129340:T:C	2.88983e-06	-1.49932	-9.17177e-10	5.45361e-05	-1.51001	-9.17177e-10	0.000123913	-1.50997	-9.17177e-10
49129369	chr19:49129369:C:T	4.89138e-06	-1.90776e-10	-0.973046	8.97418e-05	-1.90776e-10	-1.01194	0.000203551	-1.90776e-10	-1.01363
49129370	chr19:49129370:CG:C	3.61567e-06	-1.90776e-10	-1.27524	7.27591e-05	-1.90776e-10	-1.22172	0.000159089	-1.90776e-10	-1.26009
49129515	chr19:49129515:C:T	2.94477e-06	-0.0245821	-1.45591	3.47696e-05	-0.453312	-1.50682	8.16812e-05	-0.449908	-1.47682
49130258	chr19:49130258:C:T	2.84327e-06	-1.51557	-9.17177e-10	5.21964e-05	-1.55386	-9.17177e-10	0.000118579	-1.55397	-9.17177e-10
49131099	chr19:49131099:C:G	3.64931e-06	-1.90776e-10	-1.26598	6.79991e-05	-1.90776e-10	-1.28938	0.000156421	-1.90776e-10	-1.277
49131341	chr19:49131341:T:C	4.73377e-06	-1.0058	-9.17177e-10	7.81558e-05	-1.15017	-9.17177e-10	0.000177723	-1.14932	-9.17177e-10
49131437	chr19:49131437:G:A	4.73721e-06	-1.00507	-9.17177e-10	8.14766e-05	-1.10856	-9.17177e-10	0.000185122	-1.10854	-9.17177e-10
49132023	chr19:49132023:A:G	4.78784e-06	-0.994442	-9.17177e-10	7.89351e-05	-1.14025	-9.17177e-10	0.000179493	-1.13941	-9.17177e-10
49132081	chr19:49132081:C:T	4.78919e-06	-0.994159	-9.17177e-10	7.89544e-05	-1.14	-9.17177e-10	0.000179536	-1.13917	-9.17177e-10
49132143	chr19:49132143:T:C	1.72201e-06	-1.55387	-0.463165	2.34484e-05	-1.54741	-0.806661	6.71689e-05	-1.54767	-0.574666
49132222	chr19:49132222:C:T	3.00824e-06	-1.90776e-10	-1.45917	5.67685e-05	-1.90776e-10	-1.46989	0.000130342	-1.90776e-10	-1.45939
49132981	chr19:49132981:G:C	2.85888e-06	-1.90776e-10	-1.51009	5.4366e-05	-1.90776e-10	-1.51313	0.000123807	-1.90776e-10	-1.51083
49134439	chr19:49134439:G:A	4.74172e-06	-1.90776e-10	-1.00412	9.74578e-05	-1.90776e-10	-0.929454	0.000206418	-1.90776e-10	-0.999645
49134468	chr19:49134468:C:T	2.89294e-06	-1.90776e-10	-1.49825	5.48678e-05	-1.90776e-10	-1.50395	0.000125325	-1.90776e-10	-1.49864
49134933	chr19:49134933:GC:G	5.03325e-06	-0.944456	-9.17177e-10	8.23874e-05	-1.09744	-9.17177e-10	0.000187353	-1.09655	-9.17177e-10
49135199	chr19:49135199:A:G	4.32957e-06	-1.09505	-9.17177e-10	6.87445e-05	-1.27848	-9.17177e-10	0.000156367	-1.27735	-9.17177e-10
49136142	chr19:49136142:C:G	7.53399e-07	-1.55004	-1.29364	1.53936e-05	-1.52826	-1.24666	3.38106e-05	-1.52837	-1.28041
49136691	chr19:49136691:A:G	4.83567e-06	0.0968735	-1.08137	4.16331e-05	-0.545186	-1.23479	0.000105506	-0.540114	-1.13067
49136745	chr19:49136745:G:T	1.0428e-06	-1.43802	-1.08059	1.73355e-05	-1.48609	-1.17002	4.21332e-05	-1.48542	-1.10329
49137037	chr19:49137037:C:T	1.06431e-06	-1.27165	-1.22655	2.32535e-05	-1.08836	-1.27406	5.42801e-05	-1.08807	-1.24733
49137154	chr19:49137154:G:A	8.00224e-06	-1.90776e-10	-0.480799	0.000147686	-1.90776e-10	-0.513784	0.00034309	-1.90776e-10	-0.491558
49137281	chr19:49137281:T:C	3.43759e-06	-1.32575	-9.17177e-10	6.01411e-05	-1.41218	-9.17177e-10	0.000136594	-1.41254	-9.17177e-10
49137360	chr19:49137360:C:T	9.15375e-06	-0.923814	0.577458	8.43137e-05	-1.27977	0.205439	0.000250762	-1.27792	0.472876
49137578	chr19:49137578:C:T	8.24033e-06	-1.90776e-10	-0.451481	0.000120107	-1.90776e-10	-0.720493	0.000329468	-1.90776e-10	-0.53207
49137761	chr19:49137761:T:G	4.53353e-06	-1.90776e-10	-1.04902	8.48965e-05	-1.90776e-10	-1.06744	0.000195565	-1.90776e-10	-1.05366
49137973	chr19:49137973:A:G	6.23408e-07	-1.52384	-1.50924	1.20711e-05	-1.52317	-1.49489	2.70453e-05	-1.52377	-1.50826
49138394	chr19:49138394:C:T	2.98845e-06	-1.46577	-9.17177e-10	5.73459e-05	-1.45977	-9.17177e-10	0.000130258	-1.46004	-9.17177e-10
49138567	chr19:49138567:CAA:C	8.52476e-07	-1.33987	-1.38026	1.85759e-05	-1.17431	-1.4127	4.29244e-05	-1.17404	-1.39607
49138697	chr19:49138697:C:T	8.29274e-07	-1.32608	-1.42165	1.82192e-05	-1.15848	-1.44791	4.19772e-05	-1.15821	-1.43421
49138772	chr19:49138772:C:T	6.1255e-06	-0.74806	-9.17177e-10	9.77188e-05	-0.926779	-9.17177e-10	0.000222251	-0.925743	-9.17177e-10
49138898	chr19:49138898:G:A	2.97675e-06	-1.90776e-10	-1.46969	5.70166e-05	-1.90776e-10	-1.46553	0.000128956	-1.90776e-10	-1.47008
49139007	chr19:49139007:A:G	6.78637e-07	-1.52112	-1.42707	1.39104e-05	-1.41778	-1.45846	3.22536e-05	-1.41782	-1.4381
49139483	chr19:49139483:C:G	5.65957e-06	-1.90776e-10	-0.827172	0.000106323	-1.90776e-10	-0.84239	0.000241927	-1.90776e-10	-0.840914
49139651	chr19:49139651:G:A	5.83969e-06	-0.795843	-9.17177e-10	9.37454e-05	-0.96829	-9.17177e-10	0.000213207	-0.967287	-9.17177e-10
49139839	chr19:49139839:G:T	1.4826e-06	-0.690914	-1.47581	2.41923e-05	-0.852001	-1.47084	5.48625e-05	-0.8512	-1.47352
49140147	chr19:49140147:T:C	3.04529e-06	-1.11571	-0.331212	4.57975e-05	-1.24088	-0.443764	0.000113597	-1.23935	-0.357545
49140232	chr19:49140232:T:C	6.11435e-06	-0.749883	-9.17177e-10	9.76164e-05	-0.927827	-9.17177e-10	0.00022202	-0.92678	-9.17177e-10
49140280	chr19:49140280:A:G	1.165e-06	-1.33937	-1.06844	1.98322e-05	-1.40705	-1.11452	4.63276e-05	-1.40607	-1.08774
49140511	chr19:49140511:G:T	5.97273e-06	-0.773317	-9.17177e-10	9.5626e-05	-0.948428	-9.17177e-10	0.000217486	-0.947416	-9.17177e-10
49140755	chr19:49140755:T:C	3.35235e-06	-1.07501	-0.275847	5.17138e-05	-1.18836	-0.374788	0.000128129	-1.18686	-0.289648
49141049	chr19:49141049:C:T	5.9914e-06	-0.770196	-9.17177e-10	9.59085e-05	-0.945478	-9.17177e-10	0.000218128	-0.944466	-9.17177e-10
49141051	chr19:49141051:G:A	2.85633e-06	-1.90776e-10	-1.51098	5.44958e-05	-1.90776e-10	-1.51075	0.000123733	-1.90776e-10	-1.51142
49141077	chr19:49141077:C:T	1.37545e-06	-0.779399	-1.46234	2.17511e-05	-0.95312	-1.47609	4.98866e-05	-0.952145	-1.46765
49141223	chr19:49141223:C:A	2.0265e-06	-1.36323	-0.490979	3.29309e-05	-1.42623	-0.588228	8.02238e-05	-1.42532	-0.519414
49141557	chr19:49141557:TGA:T	1.20875e-06	-0.954027	-1.4169	2.26971e-05	-0.970765	-1.41587	5.17269e-05	-0.971229	-1.41234
49141919	chr19:49141919:C:G	1.05083e-06	-1.17543	-1.33551	1.71316e-05	-1.29191	-1.37604	4.00265e-05	-1.29044	-1.34956
49141929	chr19:49141929:G:A	2.7371e-06	-1.55362	-9.17177e-10	5.28123e-05	-1.54213	-9.17177e-10	0.000119986	-1.54218	-9.17177e-10
49142492	chr19:49142492:C:T	6.54495e-06	-0.681827	-9.17177e-10	0.000103695	-0.867418	-9.17177e-10	0.000235856	-0.866328	-9.17177e-10
49142749	chr19:49142749:A:G	6.55829e-07	-1.48636	-1.49602	1.20506e-05	-1.55243	-1.46733	2.67721e-05	-1.5523	-1.48988
49142792	chr19:49142792:C:T	3.06734e-06	-1.90776e-10	-1.43971	6.15424e-05	-1.90776e-10	-1.38915	0.000133321	-1.90776e-10	-1.43679
49143130	chr19:49143130:C:G	6.09166e-06	-0.7536	-9.17177e-10	9.72338e-05	-0.931755	-9.17177e-10	0.000221146	-0.930725	-9.17177e-10
49143219	chr19:49143219:C:G	8.63485e-07	-1.41034	-1.29696	1.56468e-05	-1.52794	-1.23067	3.38596e-05	-1.52745	-1.27988
49143585	chr19:49143585:C:T	2.89843e-06	-1.90776e-10	-1.49635	5.52481e-05	-1.90776e-10	-1.49704	0.0001255	-1.90776e-10	-1.49724
49143593	chr19:49143593:G:A	2.85561e-06	-1.90776e-10	-1.51124	5.45036e-05	-1.90776e-10	-1.51061	0.000124002	-1.90776e-10	-1.50925
49143801	chr19:49143801:G:A	8.20569e-07	-1.37998	-1.37829	1.44638e-05	-1.516	-1.32123	3.15178e-05	-1.5154	-1.3636
49143878	chr19:49143878:T:G	7.6551e-07	-1.32261	-1.50512	1.53155e-05	-1.29133	-1.48868	3.44099e-05	-1.29098	-1.50023
49143949	chr19:49143949:C:T	6.92207e-06	-1.16534	0.539531	0.000118686	-1.43288	0.700483	0.000232886	-1.43118	0.552183
49144027	chr19:49144027:TG:T	7.71995e-07	-1.32119	-1.4981	1.28368e-05	-1.48533	-1.47123	2.85864e-05	-1.48452	-1.4921
49144361	chr19:49144361:T:A	7.99571e-07	-1.35899	-1.42521	1.384e-05	-1.50579	-1.37552	3.03292e-05	-1.50512	-1.41232
49144807	chr19:49144807:A:G	1.78798e-06	-1.31617	-0.663264	2.90242e-05	-1.38916	-0.751588	7.14551e-05	-1.38817	-0.672312
49145273	chr19:49145273:A:G	1.4021e-06	-1.42224	-0.800309	2.34059e-05	-1.474	-0.881886	5.72422e-05	-1.47328	-0.808978
49145413	chr19:49145413:C:T	9.40545e-07	-1.25526	-1.36656	1.49993e-05	-1.48054	-1.32033	3.25903e-05	-1.47922	-1.36632
49145565	chr19:49145565:A:C	4.63321e-06	-1.90776e-10	-1.02727	8.62773e-05	-1.90776e-10	-1.05131	0.000199921	-1.90776e-10	-1.03163
49145794	chr19:49145794:T:G	6.7864e-07	-1.50972	-1.43847	1.30488e-05	-1.55398	-1.3862	2.84617e-05	-1.55394	-1.42705
49146241	chr19:49146241:C:T	1.019e-06	-1.25636	-1.28535	1.5192e-05	-1.44271	-1.34539	3.65446e-05	-1.44111	-1.2899
49146315	chr19:49146315:G:A	3.28273e-06	-1.37184	-9.17177e-10	6.59753e-05	-1.31959	-9.17177e-10	0.000149822	-1.3201	-9.17177e-10
49146531	chr19:49146531:A:T	3.06962e-06	-1.90776e-10	-1.43897	5.97505e-05	-1.90776e-10	-1.4187	0.000135636	-1.90776e-10	-1.41957
49146636	chr19:49146636:G:A	2.32252e-06	-0.965142	-0.752726	3.69238e-05	-0.906894	-0.993122	0.000101481	-0.907319	-0.802357
49146755	chr19:49146755:C:A	3.87805e-06	-1.90776e-10	-1.20519	7.0033e-05	-1.90776e-10	-1.25991	0.000167793	-1.90776e-10	-1.20682
49146911	chr19:49146911:T:C	7.29636e-07	-1.40367	-1.47206	1.26951e-05	-1.53088	-1.43677	2.80583e-05	-1.53042	-1.46484
49147062	chr19:49147062:G:A	1.38699e-06	-1.08747	-1.14591	1.87777e-05	-1.3703	-1.2059	4.55219e-05	-1.36836	-1.14299
49147116	chr19:49147116:A:G	3.36658e-06	-1.90776e-10	-1.34662	6.40552e-05	-1.90776e-10	-1.34913	0.000147218	-1.90776e-10	-1.33763
49147214	chr19:49147214:T:G	6.94036e-07	-1.42014	-1.50561	1.16857e-05	-1.53703	-1.51348	2.66978e-05	-1.53664	-1.50833
49147288	chr19:49147288:A:G	1.05574e-06	-1.51065	-0.995622	2.28581e-05	-1.41261	-0.966964	5.08709e-05	-1.41268	-0.987582
49147301	chr19:49147301:C:T	2.87385e-06	-1.90776e-10	-1.50487	5.48573e-05	-1.90776e-10	-1.50414	0.0001247	-1.90776e-10	-1.50364
49147453	chr19:49147453:A:C	1.93702e-05	-1.90776e-10	0.403213	0.000354434	-1.90776e-10	0.36165	0.000848413	-1.90776e-10	0.413817
49147615	chr19:49147615:T:C	7.0469e-07	-1.45987	-1.45065	1.18379e-05	-1.54889	-1.48867	2.76618e-05	-1.54867	-1.46083
49147616	chr19:49147616:G:T	7.27153e-07	-1.43831	-1.44083	1.20357e-05	-1.54322	-1.47778	2.81302e-05	-1.5429	-1.4498
49148362	chr19:49148362:C:T	2.85355e-06	-1.90776e-10	-1.51196	5.46006e-05	-1.90776e-10	-1.50883	0.000123791	-1.90776e-10	-1.51095
49148533	chr19:49148533:G:A	6.53822e-07	-1.5305	-1.45494	1.18336e-05	-1.54908	-1.48885	2.75955e-05	-1.54929	-1.46261
49148871	chr19:49148871:GT:G	6.31707e-07	-1.50615	-1.5137	1.15545e-05	-1.55413	-1.50768	2.60956e-05	-1.55414	-1.51364
49148873	chr19:49148873:G:A	6.33455e-07	-1.50339	-1.5137	1.15544e-05	-1.55416	-1.50765	2.60953e-05	-1.55415	-1.51364
49149130	chr19:49149130:C:T	5.17824e-06	-1.90776e-10	-0.916055	0.000104343	-1.90776e-10	-0.861188	0.000229477	-1.90776e-10	-0.893747
49149359	chr19:49149359:C:T	3.43484e-06	-1.90776e-10	-1.32655	6.58688e-05	-1.90776e-10	-1.32121	0.000148983	-1.90776e-10	-1.32571
49149397	chr19:49149397:CCTGA:C	2.86837e-06	-1.90776e-10	-1.50678	5.47747e-05	-1.90776e-10	-1.50564	0.000124467	-1.90776e-10	-1.50551
49151164	chr19:49151164:C:T	1.99762e-06	-1.38746	-0.481101	3.22051e-05	-1.47279	-0.563961	7.96223e-05	-1.47202	-0.480233
49151446	chr19:49151446:T:A	2.86918e-06	-1.90776e-10	-1.50649	5.47903e-05	-1.90776e-10	-1.50536	0.000124504	-1.90776e-10	-1.50521
49151595	chr19:49151595:G:A	6.8426e-07	-1.4271	-1.51284	1.26641e-05	-1.46007	-1.51003	2.86675e-05	-1.46097	-1.51282
49151951	chr19:49151951:A:G	2.99998e-06	-1.90776e-10	-1.46192	5.74989e-05	-1.90776e-10	-1.45711	0.000130462	-1.90776e-10	-1.45847
49152984	chr19:49152984:C:G	6.16848e-06	-1.90776e-10	-0.741069	0.000129966	-1.90776e-10	-0.641599	0.000273367	-1.90776e-10	-0.718736
49153101	chr19:49153101:T:TTCA	1.46853e-06	-1.35769	-0.818572	2.05529e-05	-1.44271	-1.04316	5.46494e-05	-1.44187	-0.886741
49153168	chr19:49153168:C:T	2.80981e-06	-1.52741	-9.17177e-10	6.62983e-05	-1.31471	-9.17177e-10	0.000150442	-1.31597	-9.17177e-10
49153431	chr19:49153431:C:T	2.9432e-06	-1.90776e-10	-1.48102	5.6551e-05	-1.90776e-10	-1.47373	0.000127305	-1.90776e-10	-1.48297
49153881	chr19:49153881:C:T	5.48622e-06	-1.90776e-10	-0.858281	9.8749e-05	-1.90776e-10	-0.916292	0.00023467	-1.90776e-10	-0.871368
49154166	chr19:49154166:A:G	8.65773e-06	-1.90776e-10	-0.402068	0.000169996	-1.90776e-10	-0.373097	0.000393134	-1.90776e-10	-0.355398
49155110	chr19:49155110:C:T	7.27311e-07	-1.41558	-1.46335	1.54566e-05	-1.36212	-1.40872	3.34568e-05	-1.36311	-1.45619
49155133	chr19:49155133:T:C	2.53078e-06	-1.52553	-0.106459	6.09095e-05	-1.54489	0.145405	0.000112461	-1.54465	-0.0622944
49155210	chr19:49155210:C:T	3.36024e-06	-1.90776e-10	-1.34851	6.50547e-05	-1.90776e-10	-1.33364	0.000145741	-1.90776e-10	-1.34772
49155618	chr19:49155618:T:G	7.51803e-07	-1.50905	-1.33676	1.42068e-05	-1.45775	-1.39741	3.39401e-05	-1.45841	-1.34654
49155757	chr19:49155757:T:C	7.19301e-07	-1.39024	-1.49976	1.54227e-05	-1.30658	-1.46645	3.39636e-05	-1.30778	-1.49647
49156132	chr19:49156132:T:C	8.16328e-06	-1.90776e-10	-0.460874	0.000157428	-1.90776e-10	-0.449906	0.000345197	-1.90776e-10	-0.485435
49157632	chr19:49157632:A:G	6.36265e-07	-1.50047	-1.51219	1.19026e-05	-1.51868	-1.51343	2.70552e-05	-1.51851	-1.51316
49158325	chr19:49158325:T:C	7.23712e-07	-1.50669	-1.3772	1.23489e-05	-1.53586	-1.45945	2.97238e-05	-1.53606	-1.40154
49158421	chr19:49158421:G:C	7.52408e-07	-1.3537	-1.49129	1.2642e-05	-1.48578	-1.48607	2.85601e-05	-1.48538	-1.49216
49158582	chr19:49158582:TGTTTC:T	1.02082e-05	-0.237325	-9.17177e-10	0.000104277	-0.86182	-9.17177e-10	0.000237485	-0.859445	-9.17177e-10
49158750	chr19:49158750:TG:T	9.4255e-06	0.0668618	-0.383963	8.96126e-05	-0.403168	-0.610209	0.000234283	-0.400858	-0.472162
49158783	chr19:49158783:G:T	3.03734e-06	-1.90776e-10	-1.44954	5.82605e-05	-1.90776e-10	-1.44395	0.000131903	-1.90776e-10	-1.44748
49159613	chr19:49159613:G:A	1.60654e-06	-0.757507	-1.32893	2.70762e-05	-0.851497	-1.35872	6.29861e-05	-0.851121	-1.33552
49159698	chr19:49159698:G:A	2.85947e-06	-1.90776e-10	-1.50988	5.43403e-05	-1.90776e-10	-1.51361	0.000123803	-1.90776e-10	-1.51086
49159715	chr19:49159715:T:A	3.67622e-06	-1.90776e-10	-1.25863	6.80491e-05	-1.90776e-10	-1.28864	0.000157968	-1.90776e-10	-1.26716
49160219	chr19:49160219:T:G	6.09823e-07	-1.55368	-1.50143	1.15591e-05	-1.55054	-1.51086	2.6431e-05	-1.55053	-1.50448
49160256	chr19:49160256:C:T	4.03712e-06	-1.90776e-10	-1.16499	7.31199e-05	-1.90776e-10	-1.21677	0.000169388	-1.90776e-10	-1.19736
49160441	chr19:49160441:G:A	7.32545e-07	-1.42883	-1.44292	1.24887e-05	-1.512	-1.47205	2.87961e-05	-1.51179	-1.45752
49160532	chr19:49160532:G:A	8.18677e-06	0.0779412	-0.535942	8.60266e-05	-0.334	-0.720216	0.000217938	-0.331749	-0.613588
49160861	chr19:49160861:G:T	2.73578e-06	-1.5541	-9.17177e-10	5.21963e-05	-1.55386	-9.17177e-10	0.000118597	-1.55381	-9.17177e-10
49160967	chr19:49160967:C:G	1.00142e-06	-1.18942	-1.36968	1.39799e-05	-1.42229	-1.44897	3.34339e-05	-1.4217	-1.39828
49160980	chr19:49160980:G:A	2.82818e-06	-1.52089	-9.17177e-10	5.32517e-05	-1.53384	-9.17177e-10	0.000120988	-1.53386	-9.17177e-10
49161075	chr19:49161075:C:T	2.85011e-06	-1.90776e-10	-1.51316	5.43518e-05	-1.90776e-10	-1.5134	0.000123459	-1.90776e-10	-1.51364
49161105	chr19:49161105:A:G	4.83043e-06	-1.90776e-10	-0.985585	9.40431e-05	-1.90776e-10	-0.96512	0.000209522	-1.90776e-10	-0.98472
49161293	chr19:49161293:T:C	2.73579e-06	-1.5541	-9.17177e-10	5.25889e-05	-1.54637	-9.17177e-10	0.000119487	-1.54634	-9.17177e-10
49161445	chr19:49161445:C:A	2.81582e-06	-1.52527	-9.17177e-10	5.30718e-05	-1.53723	-9.17177e-10	0.00012058	-1.53723	-9.17177e-10
49162083	chr19:49162083:G:A	9.67479e-07	-1.49531	-1.09827	2.20715e-05	-1.48442	-0.930168	4.3994e-05	-1.48427	-1.06123
49162194	chr19:49162194:A:C	1.03708e-06	-1.07367	-1.45044	1.58434e-05	-1.28136	-1.46477	3.62021e-05	-1.28033	-1.4601
49162245	chr19:49162245:A:G	1.11958e-06	-1.00654	-1.44103	1.68197e-05	-1.23009	-1.45623	3.84425e-05	-1.22897	-1.45141
49162260	chr19:49162260:C:T	1.09934e-06	-1.03655	-1.42926	1.66254e-05	-1.25222	-1.44572	3.79944e-05	-1.25116	-1.44095
49162447	chr19:49162447:G:A	3.26275e-06	-1.90776e-10	-1.37795	6.31656e-05	-1.90776e-10	-1.36311	0.000142541	-1.90776e-10	-1.36992
49163004	chr19:49163004:C:T	7.06814e-06	-0.604923	-9.17177e-10	0.000144278	-0.53713	-9.17177e-10	0.000327867	-0.536941	-9.17177e-10
49163005	chr19:49163005:G:A	2.90184e-06	-1.90776e-10	-1.49518	5.60154e-05	-1.90776e-10	-1.48325	0.000126115	-1.90776e-10	-1.49236
49163125	chr19:49163125:A:AC	1.02285e-06	-1.0282	-1.50973	1.54934e-05	-1.25585	-1.51261	3.52565e-05	-1.2547	-1.5122
49163143	chr19:49163143:T:C	3.75553e-06	-1.90776e-10	-1.23729	7.09573e-05	-1.90776e-10	-1.24679	0.000161481	-1.90776e-10	-1.24516
49163204	chr19:49163204:T:A	1.07119e-06	-0.998963	-1.49279	1.92385e-05	-1.05905	-1.49291	4.35655e-05	-1.0593	-1.49599
49163298	chr19:49163298:T:C	1.12146e-06	-0.978763	-1.46712	1.49889e-05	-1.29483	-1.50673	3.48717e-05	-1.29402	-1.48385
49163316	chr19:49163316:C:T	6.57231e-07	-1.52476	-1.45548	1.37056e-05	-1.51405	-1.37702	2.91851e-05	-1.51392	-1.44197
49163368	chr19:49163368:G:C	2.87676e-06	-1.50386	-9.17177e-10	5.39364e-05	-1.52107	-9.17177e-10	0.000122544	-1.52108	-9.17177e-10
49163448	chr19:49163448:C:T	4.9122e-06	-1.90776e-10	-0.968799	9.36783e-05	-1.90776e-10	-0.969007	0.000213355	-1.90776e-10	-0.966594
49163588	chr19:49163588:C:G	2.83262e-06	-1.51932	-9.17177e-10	5.32891e-05	-1.53314	-9.17177e-10	0.000121073	-1.53316	-9.17177e-10
49163614	chr19:49163614:C:T	3.42252e-06	-1.90776e-10	-1.33014	6.21522e-05	-1.90776e-10	-1.37929	0.000145245	-1.90776e-10	-1.35113
49163687	chr19:49163687:G:A	4.10038e-06	-1.90776e-10	-1.14944	7.87848e-05	-1.90776e-10	-1.14215	0.00017878	-1.90776e-10	-1.14339
49163692	chr19:49163692:G:A	3.49458e-06	-1.90776e-10	-1.30931	6.62189e-05	-1.90776e-10	-1.31591	0.00015026	-1.90776e-10	-1.31718
49163779	chr19:49163779:G:A	1.03422e-05	-1.90776e-10	-0.224285	0.000189732	-1.90776e-10	-0.263261	0.000440963	-1.90776e-10	-0.240588
49164020	chr19:49164020:A:T	2.66643e-05	-1.90776e-10	0.722804	0.000506932	-1.90776e-10	0.719504	0.00116809	-1.90776e-10	0.733577
49164094	chr19:49164094:T:C	1.37694e-06	-1.1099	-1.13076	2.07069e-05	-1.30479	-1.17362	4.77577e-05	-1.30421	-1.15919
49164194	chr19:49164194:T:C	1.55758e-06	-1.42118	-0.696215	2.86062e-05	-1.45418	-0.701071	6.45747e-05	-1.45413	-0.707595
49164671	chr19:49164671:TG:T	3.6872e-06	-1.25565	-9.17177e-10	6.17991e-05	-1.38498	-9.17177e-10	0.000140491	-1.38441	-9.17177e-10
49164904	chr19:49164904:AT:A	4.04746e-06	-1.16243	-9.17177e-10	9.35915e-05	-0.969933	-9.17177e-10	0.00021243	-0.970935	-9.17177e-10
49164909	chr19:49164909:A:AT	2.95036e-06	-1.47859	-9.17177e-10	5.5114e-05	-1.49947	-9.17177e-10	0.000125219	-1.49949	-9.17177e-10
49165100	chr19:49165100:A:G	1.21834e-05	-1.90776e-10	-0.0604435	0.000254947	-1.90776e-10	0.0321822	0.000550527	-1.90776e-10	-0.0186736
49165539	chr19:49165539:C:G	4.05728e-06	-1.90776e-10	-1.16001	7.63784e-05	-1.90776e-10	-1.17317	0.000174761	-1.90776e-10	-1.16613
49165686	chr19:49165686:G:A	3.01613e-06	-1.90776e-10	-1.45655	5.78829e-05	-1.90776e-10	-1.45045	0.000129389	-1.90776e-10	-1.46673
49166229	chr19:49166229:C:G	4.90695e-06	-1.90776e-10	-0.969868	8.88244e-05	-1.90776e-10	-1.02221	0.000204682	-1.90776e-10	-1.00809
49166320	chr19:49166320:A:G	2.33961e-06	-1.55411	-0.156424	4.2168e-05	-1.55189	-0.215323	9.77705e-05	-1.55189	-0.19504
49167861	chr19:49167861:C:T	7.2679e-06	-1.90776e-10	-0.577053	0.000131323	-1.90776e-10	-0.631213	0.000306823	-1.90776e-10	-0.603279
49167894	chr19:49167894:G:A	1.09661e-06	-0.977653	-1.49065	1.69893e-05	-1.18747	-1.48882	3.86199e-05	-1.18701	-1.48877
49167955	chr19:49167955:T:G	2.523e-06	-1.53629	-0.0987874	4.76776e-05	-1.54669	-0.0977254	0.000112743	-1.5467	-0.0577369
49167971	chr19:49167971:C:T	3.18795e-05	-1.90776e-10	0.901443	0.000664676	-1.90776e-10	0.990427	0.00148121	-1.90776e-10	0.971065
49168103	chr19:49168103:C:T	4.21821e-06	-1.90776e-10	-1.12111	8.26942e-05	-1.90776e-10	-1.09372	0.000184304	-1.90776e-10	-1.11296
49168246	chr19:49168246:C:T	4.13381e-06	-1.90776e-10	-1.14132	8.07607e-05	-1.90776e-10	-1.11738	0.000183182	-1.90776e-10	-1.11907
49168514	chr19:49168514:C:T	2.89945e-06	-1.55054	0.0545443	5.58853e-05	-1.55398	0.0684096	0.000130291	-1.55398	0.0942072
49168558	chr19:49168558:G:A	3.01679e-06	-1.90776e-10	-1.45633	5.80289e-05	-1.90776e-10	-1.44793	0.000130955	-1.90776e-10	-1.4547
49168723	chr19:49168723:G:A	1.51616e-06	-1.54007	-0.60427	2.84737e-05	-1.54853	-0.611357	6.62119e-05	-1.54855	-0.588142
49169572	chr19:49169572:C:T	2.92469e-06	-1.48733	-9.17177e-10	5.67013e-05	-1.47108	-9.17177e-10	0.000128832	-1.47104	-9.17177e-10
49169769	chr19:49169769:G:A	2.90233e-06	-1.90776e-10	-1.49501	5.56548e-05	-1.90776e-10	-1.4897	0.000125587	-1.90776e-10	-1.49655
49169820	chr19:49169820:A:C	3.17873e-05	-1.90776e-10	0.898546	0.000626147	-1.90776e-10	0.930712	0.00139103	-1.90776e-10	0.908252
49169982	chr19:49169982:T:G	2.86141e-06	-1.90776e-10	-1.50921	5.47459e-05	-1.90776e-10	-1.50617	0.000123911	-1.90776e-10	-1.50999
49170095	chr19:49170095:T:G	2.86669e-06	-1.90776e-10	-1.50736	5.48626e-05	-1.90776e-10	-1.50404	0.000124144	-1.90776e-10	-1.50811
49170221	chr19:49170221:G:A	7.00317e-06	-1.90776e-10	-0.614158	0.000131348	-1.90776e-10	-0.631025	0.000308647	-1.90776e-10	-0.59735
49170416	chr19:49170416:T:G	2.8736e-06	-1.90776e-10	-1.50495	5.4932e-05	-1.90776e-10	-1.50278	0.000124118	-1.90776e-10	-1.50832
49171196	chr19:49171196:A:G	9.29378e-06	-1.90776e-10	-0.331175	0.000196764	-1.90776e-10	-0.226866	0.000414115	-1.90776e-10	-0.303406
49171232	chr19:49171232:A:G	3.68705e-06	-1.90776e-10	-1.25569	6.8215e-05	-1.90776e-10	-1.28621	0.000157297	-1.90776e-10	-1.27141
49171306	chr19:49171306:C:G	5.93929e-06	-1.90776e-10	-0.778931	0.000115715	-1.90776e-10	-0.757744	0.000257564	-1.90776e-10	-0.778282
49171514	chr19:49171514:T:C	6.06031e-06	-1.90776e-10	-0.75876	0.000125038	-1.90776e-10	-0.680259	0.000269266	-1.90776e-10	-0.73385
49171760	chr19:49171760:G:T	4.31636e-06	-1.09811	-9.17177e-10	8.64358e-05	-1.04947	-9.17177e-10	0.000196401	-1.04939	-9.17177e-10
49171781	chr19:49171781:G:GGGGC	2.91553e-06	-1.90776e-10	-1.49047	5.65901e-05	-1.90776e-10	-1.47304	0.000127211	-1.90776e-10	-1.4837
49171915	chr19:49171915:T:C	2.62907e-05	-1.90776e-10	0.708693	0.00051657	-1.90776e-10	0.738337	0.0011498	-1.90776e-10	0.717791
49171976	chr19:49171976:C:T	6.53945e-07	-1.47274	-1.51251	1.25785e-05	-1.4634	-1.51348	2.85818e-05	-1.46333	-1.51345
49172199	chr19:49172199:C:T	2.76256e-06	-1.54436	-9.17177e-10	5.24439e-05	-1.54913	-9.17177e-10	0.000119153	-1.54914	-9.17177e-10
49172546	chr19:49172546:ATTCT:A	8.61774e-07	-1.54355	-1.16573	1.60608e-05	-1.54969	-1.18281	3.68459e-05	-1.54971	-1.1731
49173500	chr19:49173500:A:G	3.57498e-06	-1.90776e-10	-1.28656	6.9636e-05	-1.90776e-10	-1.26559	0.000155312	-1.90776e-10	-1.28411
49173505	chr19:49173505:C:T	8.65115e-06	-1.90776e-10	-0.402828	0.000182467	-1.90776e-10	-0.302302	0.000386616	-1.90776e-10	-0.372118
49173513	chr19:49173513:A:G	7.44301e-07	-1.52806	-1.32777	1.38812e-05	-1.53826	-1.34008	3.17379e-05	-1.5383	-1.33374
49173671	chr19:49173671:T:C	3.99309e-06	-0.251732	-0.924223	4.73741e-05	-0.617144	-1.03365	0.000113288	-0.616221	-0.983399
49173726	chr19:49173726:C:T	3.07664e-06	-1.90776e-10	-1.43668	5.83597e-05	-1.90776e-10	-1.44225	0.00013485	-1.90776e-10	-1.42538
49173888	chr19:49173888:A:G	1.0692e-06	-1.02215	-1.47146	1.65451e-05	-1.23279	-1.46999	3.76721e-05	-1.23234	-1.46829
49174187	chr19:49174187:C:T	3.73458e-06	-0.239439	-1.00345	4.46389e-05	-0.607087	-1.10318	0.000106197	-0.60616	-1.0581
49174995	chr19:49174995:C:T	3.01051e-06	-1.90776e-10	-1.45841	5.64751e-05	-1.90776e-10	-1.47507	0.000129724	-1.90776e-10	-1.46414
49175818	chr19:49175818:G:A	7.0904e-07	-1.53861	-1.36576	1.33501e-05	-1.54556	-1.37178	3.03864e-05	-1.54559	-1.36996
49175918	chr19:49175918:C:T	2.98124e-06	-1.90776e-10	-1.46818	5.66004e-05	-1.90776e-10	-1.47286	0.000130303	-1.90776e-10	-1.45969
49176302	chr19:49176302:A:C	3.20148e-06	-1.90776e-10	-1.39691	6.16844e-05	-1.90776e-10	-1.38684	0.000139225	-1.90776e-10	-1.39346
49176400	chr19:49176400:A:G	9.52382e-07	-1.25521	-1.3541	1.57199e-05	-1.39854	-1.3554	3.57859e-05	-1.39822	-1.35378
49176528	chr19:49176528:T:C	8.5798e-07	-1.33364	-1.38005	1.62665e-05	-1.37051	-1.34925	3.58338e-05	-1.37067	-1.37999
49176602	chr19:49176602:C:T	9.84629e-07	-1.06254	-1.51347	1.52137e-05	-1.27352	-1.51316	3.45652e-05	-1.27315	-1.51355
49176671	chr19:49176671:G:T	9.9365e-07	-1.05951	-1.50738	1.54669e-05	-1.27167	-1.4985	3.48708e-05	-1.2713	-1.5066
49176796	chr19:49176796:A:T	8.52344e-07	-1.41835	-1.30194	1.63707e-05	-1.44789	-1.2655	3.61427e-05	-1.44803	-1.29405
49176912	chr19:49176912:G:A	8.42564e-07	-1.30285	-1.42898	1.5828e-05	-1.34229	-1.4048	3.51381e-05	-1.34246	-1.4278
49176947	chr19:49176947:C:A	3.24374e-06	-1.90776e-10	-1.38379	6.08266e-05	-1.90776e-10	-1.40085	0.000139265	-1.90776e-10	-1.39317
49176962	chr19:49176962:A:G	6.91222e-07	-1.54023	-1.38958	1.30076e-05	-1.54684	-1.3965	2.96384e-05	-1.54686	-1.39362
49177012	chr19:49177012:G:A	2.99398e-06	-1.90776e-10	-1.46392	5.85281e-05	-1.90776e-10	-1.43937	0.000130701	-1.90776e-10	-1.45663
49177216	chr19:49177216:A:G	2.75895e-06	-1.54567	-9.17177e-10	5.23924e-05	-1.55011	-9.17177e-10	0.000119036	-1.55013	-9.17177e-10
49177337	chr19:49177337:T:C	2.75948e-06	-1.54548	-9.17177e-10	5.23876e-05	-1.5502	-9.17177e-10	0.000119025	-1.55022	-9.17177e-10
49177432	chr19:49177432:A:G	3.05472e-06	-1.90776e-10	-1.44383	5.79421e-05	-1.90776e-10	-1.44943	0.000133839	-1.90776e-10	-1.43291
49177482	chr19:49177482:T:C	1.09871e-06	-1.38089	-1.08549	2.14318e-05	-1.41301	-1.03099	4.6282e-05	-1.41315	-1.08164
49177577	chr19:49177577:C:T	7.48473e-05	-1.90776e-10	1.75493	0.00166668	-1.90776e-10	1.90972	0.00339932	-1.90776e-10	1.80178
49177616	chr19:49177616:A:G	9.10823e-07	-1.23239	-1.42153	1.49067e-05	-1.38264	-1.42442	3.39533e-05	-1.3823	-1.42226
49177708	chr19:49177708:C:T	2.87254e-06	-1.90776e-10	-1.50532	5.45773e-05	-1.90776e-10	-1.50926	0.000124399	-1.90776e-10	-1.50606
49177764	chr19:49177764:AG:A	1.56307e-06	-0.614438	-1.49943	2.15337e-05	-0.925689	-1.51356	4.9233e-05	-0.924987	-1.508
49177881	chr19:49177881:C:T	6.29252e-06	-1.90776e-10	-0.721159	0.000129892	-1.90776e-10	-0.642166	0.000279407	-1.90776e-10	-0.696881
49177967	chr19:49177967:A:G	7.90952e-06	-1.90776e-10	-0.492454	0.000142663	-1.90776e-10	-0.548386	0.000341812	-1.90776e-10	-0.495288
49178024	chr19:49178024:G:A	7.98656e-07	-1.27543	-1.50991	1.32205e-05	-1.41513	-1.51197	3.01192e-05	-1.41481	-1.50958
49178104	chr19:49178104:G:A	1.03557e-05	-1.90776e-10	-0.22298	0.000198239	-1.90776e-10	-0.219397	0.000444041	-1.90776e-10	-0.233633
49178335	chr19:49178335:AAC:A	2.86314e-06	-1.90776e-10	-1.5086	5.45072e-05	-1.90776e-10	-1.51054	0.000124218	-1.90776e-10	-1.50751
49178432	chr19:49178432:G:A	2.73564e-06	-1.55416	-9.17177e-10	5.22253e-05	-1.55331	-9.17177e-10	0.000118659	-1.5533	-9.17177e-10
49178511	chr19:49178511:G:A	2.88115e-06	-1.90776e-10	-1.50233	5.48045e-05	-1.90776e-10	-1.5051	0.000125031	-1.90776e-10	-1.50099
49178524	chr19:49178524:A:G	3.98381e-06	-1.17828	-9.17177e-10	6.51827e-05	-1.33168	-9.17177e-10	0.000148206	-1.33094	-9.17177e-10
49178721	chr19:49178721:C:T	9.45225e-07	-1.38428	-1.23257	1.62067e-05	-1.48694	-1.23651	3.69092e-05	-1.48655	-1.23454
49178765	chr19:49178765:T:A	4.99949e-06	-0.951186	-9.17177e-10	7.58963e-05	-1.17951	-9.17177e-10	0.000172625	-1.17843	-9.17177e-10
49178915	chr19:49178915:T:A	2.85191e-06	-1.90776e-10	-1.51253	5.44131e-05	-1.90776e-10	-1.51227	0.000123663	-1.90776e-10	-1.51199
49179213	chr19:49179213:G:A	7.48095e-06	-1.90776e-10	-0.54816	0.000156624	-1.90776e-10	-0.455023	0.000333866	-1.90776e-10	-0.51881
49179274	chr19:49179274:C:T	1.22997e-06	-0.899917	-1.45361	1.76202e-05	-1.15331	-1.48652	4.05718e-05	-1.15225	-1.47422
49179297	chr19:49179297:C:T	3.32603e-06	-1.90776e-10	-1.35874	6.41803e-05	-1.90776e-10	-1.34718	0.000144719	-1.90776e-10	-1.35476
49179472	chr19:49179472:C:T	3.50102e-06	-1.90776e-10	-1.30747	6.62229e-05	-1.90776e-10	-1.31585	0.000153479	-1.90776e-10	-1.29599
49179481	chr19:49179481:C:T	2.90502e-05	-1.90776e-10	0.808503	0.000571341	-1.90776e-10	0.839113	0.00127561	-1.90776e-10	0.821627
49179594	chr19:49179594:C:T	2.93191e-06	-1.90776e-10	-1.48487	5.56965e-05	-1.90776e-10	-1.48896	0.000127924	-1.90776e-10	-1.47811
49179617	chr19:49179617:T:A	6.45805e-06	-0.695193	-9.17177e-10	0.000116679	-0.749443	-9.17177e-10	0.00026541	-0.748272	-9.17177e-10
49179641	chr19:49179641:C:T	1.03101e-06	-1.34763	-1.18235	1.73726e-05	-1.46308	-1.1909	4.00299e-05	-1.46262	-1.1773
49179668	chr19:49179668:G:A	2.93191e-06	-1.90776e-10	-1.48487	5.56965e-05	-1.90776e-10	-1.48896	0.000127924	-1.90776e-10	-1.47811
49179734	chr19:49179734:G:A	9.31003e-07	-1.38823	-1.24379	1.5991e-05	-1.48927	-1.24758	3.64177e-05	-1.48889	-1.2456
49179739	chr19:49179739:G:A	3.88984e-06	-1.20215	-9.17177e-10	6.39413e-05	-1.35091	-9.17177e-10	0.000145356	-1.35036	-9.17177e-10
49179875	chr19:49179875:G:A	3.29486e-06	-1.90776e-10	-1.36816	6.1838e-05	-1.90776e-10	-1.38436	0.000141428	-1.90776e-10	-1.37776
49179960	chr19:49179960:G:A	8.97982e-07	-1.20561	-1.46251	1.47463e-05	-1.37766	-1.44022	3.2837e-05	-1.37706	-1.46094
49179966	chr19:49179966:G:A	1.0149e-06	-1.34861	-1.19711	1.71144e-05	-1.46372	-1.20524	3.93984e-05	-1.46326	-1.19256
49180009	chr19:49180009:C:T	1.03416e-06	-1.35186	-1.17507	1.74358e-05	-1.46574	-1.1846	4.02234e-05	-1.4653	-1.1698
49180063	chr19:49180063:T:C	1.03675e-06	-1.37017	-1.15426	1.75948e-05	-1.47768	-1.16358	4.05667e-05	-1.47727	-1.14933
49180256	chr19:49180256:C:A	8.30587e-07	-1.33976	-1.40638	1.40488e-05	-1.45738	-1.40896	3.2006e-05	-1.45692	-1.40671
49180294	chr19:49180294:C:T	1.11883e-05	-1.90776e-10	-0.145652	0.000214589	-1.90776e-10	-0.140149	0.000483088	-1.90776e-10	-0.149351
49180543	chr19:49180543:T:C	2.73637e-06	-1.55389	-9.17177e-10	5.23053e-05	-1.55178	-9.17177e-10	0.000118842	-1.55176	-9.17177e-10
49181011	chr19:49181011:A:G	7.57956e-06	-1.90776e-10	-0.535065	0.000158683	-1.90776e-10	-0.441966	0.000337592	-1.90776e-10	-0.507711
49181102	chr19:49181102:A:G	1.04073e-06	-1.34234	-1.17826	1.75365e-05	-1.45817	-1.18642	4.04078e-05	-1.45782	-1.1727
49181329	chr19:49181329:T:A	6.85496e-07	-1.42695	-1.51119	1.30824e-05	-1.42429	-1.51331	2.97679e-05	-1.42376	-1.51236
49181677	chr19:49181677:G:A	3.17717e-06	-1.90776e-10	-1.40453	5.99208e-05	-1.90776e-10	-1.41585	0.000135383	-1.90776e-10	-1.42144
49182478	chr19:49182478:ATCCATCCATCCATC:A	2.85997e-06	-1.90776e-10	-1.50971	5.45199e-05	-1.90776e-10	-1.51031	0.000123853	-1.90776e-10	-1.51046
49182771	chr19:49182771:CCAAAGCCCCAGCCCTAAAAGGGGGAGCTGCGGAGCT:C	5.03042e-06	-0.945017	-9.17177e-10	9.34071e-05	-0.971905	-9.17177e-10	0.000212735	-0.9695	-9.17177e-10
49183040	chr19:49183040:G:A	2.9306e-06	-1.90776e-10	-1.48531	5.57028e-05	-1.90776e-10	-1.48884	0.000127878	-1.90776e-10	-1.47847
49183436	chr19:49183436:G:A	3.02378e-06	-1.90776e-10	-1.45401	5.74083e-05	-1.90776e-10	-1.45868	0.000132351	-1.90776e-10	-1.44409
49183458	chr19:49183458:G:T	2.73998e-06	-1.55257	-9.17177e-10	5.24207e-05	-1.54957	-9.17177e-10	0.000119104	-1.54955	-9.17177e-10
49183705	chr19:49183705:G:A	7.9791e-07	-1.28018	-1.5061	1.32468e-05	-1.41842	-1.50669	3.01499e-05	-1.41787	-1.5055
49183709	chr19:49183709:C:A	8.37562e-07	-1.26044	-1.47734	1.38103e-05	-1.40424	-1.47922	3.14981e-05	-1.40365	-1.47597
49183749	chr19:49183749:A:G	3.1552e-06	-1.90776e-10	-1.41147	5.98176e-05	-1.90776e-10	-1.41757	0.000138567	-1.90776e-10	-1.3982
49183842	chr19:49183842:C:T	2.8485e-06	-1.90776e-10	-1.51373	5.43328e-05	-1.90776e-10	-1.51374	0.000123446	-1.90776e-10	-1.51374
49184026	chr19:49184026:G:T	9.26169e-07	-1.16596	-1.47125	1.48793e-05	-1.33548	-1.47342	3.39414e-05	-1.33476	-1.47015
49184202	chr19:49184202:C:A	7.95622e-07	-1.32887	-1.46029	1.72632e-05	-1.1673	-1.493	4.00347e-05	-1.16917	-1.47063
49184628	chr19:49184628:C:T	1.05689e-05	-1.90776e-10	-0.202602	0.000191348	-1.90776e-10	-0.254778	0.000453534	-1.90776e-10	-0.21248
49185107	chr19:49185107:G:A	1.58223e-06	-0.615572	-1.48611	2.16043e-05	-0.926416	-1.50957	4.97188e-05	-0.925109	-1.49806
49185759	chr19:49185759:G:T	1.21098e-06	-1.08322	-1.28587	1.91931e-05	-1.26984	-1.28448	4.37115e-05	-1.26888	-1.28306
49186043	chr19:49186043:G:A	1.04783e-05	-1.90776e-10	-0.211215	0.000196685	-1.90776e-10	-0.227268	0.00046006	-1.90776e-10	-0.198192
49186046	chr19:49186046:C:T	2.84858e-06	-1.90776e-10	-1.5137	5.43538e-05	-1.90776e-10	-1.51336	0.000123448	-1.90776e-10	-1.51373
49186417	chr19:49186417:G:A	1.19053e-06	-1.15773	-1.22839	1.96873e-05	-1.32895	-1.19995	4.3945e-05	-1.32818	-1.21843
49186564	chr19:49186564:T:TC	3.10379e-06	-1.90776e-10	-1.4279	5.88808e-05	-1.90776e-10	-1.43336	0.000133987	-1.90776e-10	-1.43181
49186597	chr19:49186597:T:C	1.01441e-06	-1.07746	-1.46876	1.61922e-05	-1.2677	-1.45664	3.64973e-05	-1.26673	-1.46558
49186610	chr19:49186610:A:G	1.08934e-06	-1.02163	-1.45331	1.72035e-05	-1.22383	-1.43993	3.87511e-05	-1.2228	-1.44959
49186637	chr19:49186637:C:T	5.02799e-06	-0.9455	-9.17177e-10	0.000109193	-0.815759	-9.17177e-10	0.000248102	-0.815711	-9.17177e-10
49186680	chr19:49186680:T:C	8.18331e-07	-1.25172	-1.50929	1.33992e-05	-1.40051	-1.51317	3.05704e-05	-1.39985	-1.50967
49187119	chr19:49187119:G:A	9.65029e-06	-1.90776e-10	-0.293533	0.000170967	-1.90776e-10	-0.367401	0.000419465	-1.90776e-10	-0.29057
49187257	chr19:49187257:A:G	2.84955e-06	-1.90776e-10	-1.51336	5.4372e-05	-1.90776e-10	-1.51302	0.000123474	-1.90776e-10	-1.51352
49187527	chr19:49187527:T:A	3.18246e-06	-1.90776e-10	-1.40286	5.93389e-05	-1.90776e-10	-1.42561	0.000136825	-1.90776e-10	-1.41084
49187590	chr19:49187590:C:G	2.99996e-06	-1.90776e-10	-1.46192	5.75297e-05	-1.90776e-10	-1.45657	0.000130593	-1.90776e-10	-1.45746
49187622	chr19:49187622:G:A	2.8722e-06	-1.90776e-10	-1.50544	5.4776e-05	-1.90776e-10	-1.50562	0.000124819	-1.90776e-10	-1.50269
49187663	chr19:49187663:A:G	1.84875e-05	-1.90776e-10	0.356576	0.000377449	-1.90776e-10	0.424564	0.000839079	-1.90776e-10	0.402755
49187852	chr19:49187852:G:T	2.85294e-06	-1.90776e-10	-1.51217	5.43797e-05	-1.90776e-10	-1.51288	0.000123512	-1.90776e-10	-1.51321
49188001	chr19:49188001:T:C	1.84339e-05	-1.90776e-10	0.353673	0.000376343	-1.90776e-10	0.421629	0.000836619	-1.90776e-10	0.399819
49188112	chr19:49188112:T:A	1.21417e-06	-1.0392	-1.32726	1.92336e-05	-1.22359	-1.32862	4.38281e-05	-1.22284	-1.32643
49188170	chr19:49188170:G:A	2.92491e-06	-1.90776e-10	-1.48726	5.57967e-05	-1.90776e-10	-1.48716	0.000127353	-1.90776e-10	-1.48259
49188248	chr19:49188248:C:T	3.00475e-06	-1.90776e-10	-1.46033	5.7621e-05	-1.90776e-10	-1.45499	0.000130819	-1.90776e-10	-1.45574
49188335	chr19:49188335:G:T	2.94321e-06	-1.90776e-10	-1.48102	5.5153e-05	-1.90776e-10	-1.49876	0.000127319	-1.90776e-10	-1.48285
49188565	chr19:49188565:T:C	1.37735e-06	-0.980043	-1.26031	2.13862e-05	-1.18437	-1.26176	4.87819e-05	-1.18355	-1.25864
49189681	chr19:49189681:A:G	2.85028e-06	-1.90776e-10	-1.5131	5.43911e-05	-1.90776e-10	-1.51267	0.000123456	-1.90776e-10	-1.51366
49189861	chr19:49189861:A:G	2.44886e-06	-0.920357	-0.744543	3.82783e-05	-1.13513	-0.728862	8.5865e-05	-1.13426	-0.742513
49189921	chr19:49189921:A:G	2.8663e-06	-1.90776e-10	-1.5075	5.53746e-05	-1.90776e-10	-1.49475	0.000124432	-1.90776e-10	-1.50579
49190411	chr19:49190411:G:A	4.66844e-06	-1.90776e-10	-1.0197	8.84292e-05	-1.90776e-10	-1.02667	0.000201447	-1.90776e-10	-1.02402
49190567	chr19:49190567:A:G	1.30097e-06	-1.02025	-1.27715	2.28102e-05	-1.05477	-1.32689	5.37661e-05	-1.05449	-1.29042
49190609	chr19:49190609:C:T	4.21634e-06	-1.90776e-10	-1.12155	7.98431e-05	-1.90776e-10	-1.12881	0.000181831	-1.90776e-10	-1.12647
49191134	chr19:49191134:A:G	2.85477e-06	-1.90776e-10	-1.51153	5.43918e-05	-1.90776e-10	-1.51266	0.00012372	-1.90776e-10	-1.51153
49191308	chr19:49191308:A:G	3.36113e-06	-1.90776e-10	-1.34824	6.13266e-05	-1.90776e-10	-1.39266	0.000144447	-1.90776e-10	-1.35663
49191750	chr19:49191750:A:G	1.79683e-06	-0.481938	-1.49256	2.41715e-05	-0.814686	-1.50901	5.53715e-05	-0.813418	-1.50207
49191787	chr19:49191787:C:T	3.93694e-06	-1.90776e-10	-1.19012	7.25435e-05	-1.90776e-10	-1.22469	0.000169112	-1.90776e-10	-1.19899
49191890	chr19:49191890:C:T	7.16444e-07	-1.39067	-1.5033	1.41736e-05	-1.36285	-1.49464	3.21055e-05	-1.3631	-1.49742
49192047	chr19:49192047:C:G	3.92543e-06	-1.90776e-10	-1.19305	7.59148e-05	-1.90776e-10	-1.17926	0.000169021	-1.90776e-10	-1.19953
49192425	chr19:49192425:G:A	2.0724e-06	-0.321981	-1.50983	2.84792e-05	-0.67559	-1.48411	6.36047e-05	-0.674218	-1.50264
49192764	chr19:49192764:A:G	9.72896e-07	-1.46408	-1.12392	1.71742e-05	-1.48127	-1.18419	4.06722e-05	-1.48126	-1.14274
49192982	chr19:49192982:C:G	7.36752e-06	-1.90776e-10	-0.56344	0.000148763	-1.90776e-10	-0.506516	0.000324407	-1.90776e-10	-0.54755
49193608	chr19:49193608:C:T	7.70209e-07	-1.34137	-1.48025	1.54137e-05	-1.3082	-1.46541	3.48479e-05	-1.30846	-1.47009
49193763	chr19:49193763:A:G	1.27102e-06	-1.47208	-0.848613	2.23525e-05	-1.4887	-0.913233	5.29399e-05	-1.4887	-0.871697
49193800	chr19:49193800:T:C	1.23799e-06	-1.06541	-1.28162	1.97695e-05	-1.25086	-1.27387	4.52124e-05	-1.25019	-1.26799
49193854	chr19:49193854:C:T	2.93175e-06	-1.90776e-10	-1.48492	5.56834e-05	-1.90776e-10	-1.48919	0.00012682	-1.90776e-10	-1.48678
49194318	chr19:49194318:G:A	2.97136e-06	-1.90776e-10	-1.4715	5.71565e-05	-1.90776e-10	-1.46308	0.000129391	-1.90776e-10	-1.46671
49194360	chr19:49194360:C:A	1.76886e-06	-0.724837	-1.26535	2.86563e-05	-1.01015	-1.14335	6.06128e-05	-1.00922	-1.21582
49194377	chr19:49194377:T:C	1.33124e-06	-1.46613	-0.808284	2.33278e-05	-1.48362	-0.875608	5.53812e-05	-1.48361	-0.831701
49194473	chr19:49194473:A:G	1.52042e-06	-1.26517	-0.876366	2.51957e-05	-1.4005	-0.881702	5.84966e-05	-1.40007	-0.860511
49194545	chr19:49194545:T:A	3.10304e-06	-1.42814	-9.17177e-10	6.22434e-05	-1.37782	-9.17177e-10	0.000141417	-1.37784	-9.17177e-10
49194915	chr19:49194915:C:T	2.99415e-06	-1.90776e-10	-1.46386	5.68929e-05	-1.90776e-10	-1.4677	0.000128402	-1.90776e-10	-1.47438
49195001	chr19:49195001:A:G	2.84847e-06	-1.90776e-10	-1.51374	5.43346e-05	-1.90776e-10	-1.51371	0.000123471	-1.90776e-10	-1.51355
49195083	chr19:49195083:T:A	1.35368e-06	-1.39526	-0.86243	2.39389e-05	-1.41091	-0.922456	5.63821e-05	-1.41085	-0.88655
49195251	chr19:49195251:G:T	4.15193e-06	-1.90776e-10	-1.13695	0.000119878	-1.90776e-10	-0.722397	0.000178876	-1.90776e-10	-1.14286
49195393	chr19:49195393:C:T	3.36829e-06	-1.90776e-10	-1.34612	6.40913e-05	-1.90776e-10	-1.34856	0.000144453	-1.90776e-10	-1.3566
49195433	chr19:49195433:C:T	6.10609e-06	-1.90776e-10	-0.751233	0.000124976	-1.90776e-10	-0.680752	0.000277412	-1.90776e-10	-0.704046
49195440	chr19:49195440:A:G	1.15988e-06	-1.38227	-1.02993	2.06774e-05	-1.39938	-1.08045	4.83882e-05	-1.39929	-1.051
49195480	chr19:49195480:C:T	7.88853e-06	-1.90776e-10	-0.495111	0.000142474	-1.90776e-10	-0.549716	0.000339818	-1.90776e-10	-0.501139
49195605	chr19:49195605:G:A	3.74895e-06	-1.90776e-10	-1.23905	7.01021e-05	-1.90776e-10	-1.25892	0.000162682	-1.90776e-10	-1.23775
49195622	chr19:49195622:G:A	2.96159e-06	-1.47479	-9.17177e-10	6.25249e-05	-1.37331	-9.17177e-10	0.000141878	-1.37458	-9.17177e-10
49195752	chr19:49195752:T:C	7.98091e-07	-1.28626	-1.49979	1.50683e-05	-1.30167	-1.49461	3.42124e-05	-1.30149	-1.49547
49195917	chr19:49195917:G:A	1.376e-06	-0.999043	-1.2423	2.35044e-05	-1.23692	-1.11477	4.96078e-05	-1.2361	-1.1893
49196501	chr19:49196501:TGCTGCGGGGGCC:T	6.98702e-06	-1.90776e-10	-0.616466	0.000128145	-1.90776e-10	-0.655712	0.000301388	-1.90776e-10	-0.62115
49196609	chr19:49196609:C:T	9.54894e-07	-1.10361	-1.50306	1.78094e-05	-1.12194	-1.50721	4.05182e-05	-1.1217	-1.5061
49196848	chr19:49196848:C:T	3.45462e-06	-1.90776e-10	-1.32081	6.48057e-05	-1.90776e-10	-1.33748	0.000149833	-1.90776e-10	-1.32003
49196948	chr19:49196948:A:G	1.91602e-06	-0.704	-1.20627	3.14552e-05	-0.984808	-1.0755	6.6094e-05	-0.983892	-1.15458
49197714	chr19:49197714:G:A	1.00171e-06	-1.33578	-1.22303	1.75886e-05	-1.45479	-1.18683	3.90737e-05	-1.45448	-1.20962
49198314	chr19:49198314:A:G	6.98816e-06	-1.90776e-10	-0.616304	0.000125144	-1.90776e-10	-0.67941	0.0003025	-1.90776e-10	-0.617467
49198417	chr19:49198417:C:T	4.90376e-06	-1.90776e-10	-0.970519	0.000100162	-1.90776e-10	-0.902089	0.000218732	-1.90776e-10	-0.941702
49198466	chr19:49198466:G:A	3.30476e-06	-1.90776e-10	-1.36516	6.28539e-05	-1.90776e-10	-1.36806	0.000142013	-1.90776e-10	-1.37363
49198517	chr19:49198517:A:G	6.11328e-06	-1.90776e-10	-0.750058	0.000126464	-1.90776e-10	-0.668914	0.000274533	-1.90776e-10	-0.714479
49198587	chr19:49198587:G:T	8.14439e-07	-1.36128	-1.4045	1.43003e-05	-1.47306	-1.37553	3.18645e-05	-1.47275	-1.39531
49198678	chr19:49198678:G:A	2.85489e-06	-1.90776e-10	-1.51149	5.43329e-05	-1.90776e-10	-1.51374	0.000123482	-1.90776e-10	-1.51346
49198826	chr19:49198826:A:T	3.56663e-06	-1.90776e-10	-1.2889	6.78643e-05	-1.90776e-10	-1.29136	0.000152984	-1.90776e-10	-1.29921
49199002	chr19:49199002:A:G	2.7913e-05	0.768573	-9.17177e-10	0.000478869	0.662555	-9.17177e-10	0.00109449	0.668497	-9.17177e-10
49199063	chr19:49199063:G:C	8.89642e-07	-1.40619	-1.27127	1.61298e-05	-1.5015	-1.22671	3.5556e-05	-1.50124	-1.2572
49199248	chr19:49199248:TTTTGG:T	7.23032e-07	-1.51506	-1.36976	1.34953e-05	-1.50521	-1.40132	3.11125e-05	-1.50532	-1.38661
49199377	chr19:49199377:G:T	7.41695e-07	-1.35064	-1.5087	1.2695e-05	-1.46599	-1.50168	2.87356e-05	-1.46568	-1.50573
49199513	chr19:49199513:C:A	4.61943e-06	-1.90776e-10	-1.03025	8.92786e-05	-1.90776e-10	-1.01711	0.000200831	-1.90776e-10	-1.02709
49199554	chr19:49199554:C:T	2.78727e-06	-1.53546	-9.17177e-10	6.59022e-05	-1.3207	-9.17177e-10	0.000149498	-1.32227	-9.17177e-10
49199707	chr19:49199707:A:G	5.2955e-06	-1.90776e-10	-0.893663	9.41857e-05	-1.90776e-10	-0.963604	0.000225973	-1.90776e-10	-0.909135
49199778	chr19:49199778:C:T	2.78245e-06	-1.53719	-9.17177e-10	5.22321e-05	-1.55318	-9.17177e-10	0.000118671	-1.55319	-9.17177e-10
49200110	chr19:49200110:A:C	4.74724e-06	-1.90776e-10	-1.00296	8.41335e-05	-1.90776e-10	-1.07647	0.000199894	-1.90776e-10	-1.03176
49200144	chr19:49200144:T:C	1.98649e-06	-1.37119	-0.502958	3.36703e-05	-1.47811	-0.514147	7.75025e-05	-1.47779	-0.501449
49200215	chr19:49200215:C:T	8.24291e-06	-1.90776e-10	-0.451167	0.00014175	-1.90776e-10	-0.554809	0.00035246	-1.90776e-10	-0.464612
49200490	chr19:49200490:G:C	3.52693e-06	-1.90776e-10	-1.30009	6.71518e-05	-1.90776e-10	-1.30192	0.000151494	-1.90776e-10	-1.309
49200507	chr19:49200507:A:G	7.89791e-07	-1.43058	-1.36593	1.41587e-05	-1.51559	-1.34295	3.13223e-05	-1.51537	-1.36985
49200766	chr19:49200766:T:C	3.47661e-06	-1.90776e-10	-1.31446	6.63961e-05	-1.90776e-10	-1.31323	0.000149707	-1.90776e-10	-1.32087
49200800	chr19:49200800:G:A	4.62073e-06	-1.90776e-10	-1.02997	8.52937e-05	-1.90776e-10	-1.06277	0.000202696	-1.90776e-10	-1.01784
49201172	chr19:49201172:G:A	7.9861e-07	-1.46681	-1.31859	1.48289e-05	-1.53443	-1.27786	3.27527e-05	-1.53428	-1.30629
49201259	chr19:49201259:T:A	4.28249e-06	-1.90776e-10	-1.10599	7.72223e-05	-1.90776e-10	-1.16218	0.000182987	-1.90776e-10	-1.12013
49201451	chr19:49201451:A:G	9.66212e-07	-1.32678	-1.26811	1.63718e-05	-1.44603	-1.26728	3.76626e-05	-1.4455	-1.25538
49201644	chr19:49201644:C:G	4.36021e-06	-1.90776e-10	-1.088	8.41759e-05	-1.90776e-10	-1.07596	0.000189426	-1.90776e-10	-1.08555
49201828	chr19:49201828:C:G	2.8748e-06	-1.90776e-10	-1.50454	5.45157e-05	-1.90776e-10	-1.51038	0.000124514	-1.90776e-10	-1.50513
49201859	chr19:49201859:CA:C	6.85337e-07	-1.44132	-1.49704	1.20415e-05	-1.51979	-1.50072	2.73718e-05	-1.51951	-1.50053
49201881	chr19:49201881:G:A	3.27936e-06	-1.90776e-10	-1.37287	6.09086e-05	-1.90776e-10	-1.3995	0.000141924	-1.90776e-10	-1.37426
49201992	chr19:49201992:G:A	7.40322e-06	-1.90776e-10	-0.558606	0.000134411	-1.90776e-10	-0.607969	0.000319841	-1.90776e-10	-0.561725
49202034	chr19:49202034:G:A	2.89682e-06	-1.90776e-10	-1.49691	5.47909e-05	-1.90776e-10	-1.50535	0.000125455	-1.90776e-10	-1.4976
49202092	chr19:49202092:C:T	1.29271e-05	-1.90776e-10	-0.00119556	0.000241671	-1.90776e-10	-0.0212946	0.000539839	-1.90776e-10	-0.0382794
49202196	chr19:49202196:T:G	1.31979e-05	-1.90776e-10	0.0195393	0.000245988	-1.90776e-10	-0.00358856	0.000551202	-1.90776e-10	-0.0174483
49202213	chr19:49202213:C:T	4.33022e-06	-1.90776e-10	-1.0949	7.90255e-05	-1.90776e-10	-1.1391	0.000186477	-1.90776e-10	-1.10124
49202239	chr19:49202239:C:T	5.11734e-06	-1.90776e-10	-0.927886	9.24568e-05	-1.90776e-10	-0.982131	0.000218232	-1.90776e-10	-0.943991
49202246	chr19:49202246:C:G	5.52913e-06	-1.90776e-10	-0.850489	9.97327e-05	-1.90776e-10	-0.906379	0.000235603	-1.90776e-10	-0.867401
49202251	chr19:49202251:C:A	2.92797e-06	-1.90776e-10	-1.48621	5.52526e-05	-1.90776e-10	-1.49696	0.000126671	-1.90776e-10	-1.48795
49202383	chr19:49202383:G:A	9.4789e-07	-1.34092	-1.27312	1.54081e-05	-1.45267	-1.32131	3.60254e-05	-1.45217	-1.29315
49202421	chr19:49202421:G:A	2.87007e-06	-1.50618	-9.17177e-10	5.36942e-05	-1.52557	-9.17177e-10	0.00012202	-1.52537	-9.17177e-10
49202462	chr19:49202462:G:A	2.73582e-06	-1.55409	-9.17177e-10	5.22683e-05	-1.55248	-9.17177e-10	0.000118756	-1.55248	-9.17177e-10
49202677	chr19:49202677:C:T	1.33748e-05	-1.90776e-10	0.0328496	0.000231757	-1.90776e-10	-0.0631848	0.000566192	-1.90776e-10	0.009384
49202793	chr19:49202793:G:A	1.95831e-05	-1.90776e-10	0.414148	0.000363701	-1.90776e-10	0.387459	0.000861881	-1.90776e-10	0.429568
```
