## Supplementary material for "Characterization of shared and ancestry-specific signals driving complex traits using multi-ancestry fine-mapping": susiex_nc3.cs80.summary

```
# chr19:48202850-49202850
CS_ID	CS_LENGTH	CS_PURITY	MAX_PIP_SNP	BP	REF_ALLELE	ALT_ALLELE	REF_FRQ	BETA	SE	-LOG10P	MAX_PIP	POST-HOC_PROB_POP1	POST-HOC_PROB_POP2
1	23	0.810845	chr19:48704430:AAAAAAAAAAAAG:A	48704430	A,NA	AAAAAAAAAAAAG,NA	1,NA	-inf,NA	inf,NA	5.426,NA	0.0706698	0.961441	0.414977
2	724	0	chr19:48771455:T:C	48771455	NA,C	NA,T	NA,1	NA,-inf	NA,inf	NA,5.02599	0.559953	0.432334	0.521807
3	2171	0	chr19:48451988:C:T	48451988	NA,T	NA,C	NA,1	NA,-inf	NA,inf	NA,2.98216	0.0176717	0.409244	0.348653
```
