## Supplementary material for "Characterization of shared and ancestry-specific signals driving complex traits using multi-ancestry fine-mapping": orig_s1_snps

```
rs11083962
rs12979449
rs12979689
rs144589904
rs12461216
rs117114879
rs12461291
rs111575538
rs148135192
rs11083963
rs12980226
rs12980257
rs12980625
rs12972647
rs12462397
rs4802580
rs4802581
rs144727507
rs140461741
rs3760666
rs74592015
rs12984522
rs12461084
rs7252493
rs73048855
rs73590084
rs111212192
rs68004247
rs113984787
rs111783027
rs34333830
rs78444754
rs113159745
rs111930830
rs148729815
rs1477363
rs61732831
rs2287923
rs74599428
rs80017716
rs7259663
rs7247894
rs34090877
rs7248786
rs35587859
rs34722295
rs7247960
rs67279015
rs7248537
rs16981121
rs73574404
rs7256778
rs10421317
rs73574407
rs10427053
rs10401546
rs112347969
rs73574411
rs79830937
rs140361109
rs112369378
rs10408260
rs3786557
rs3786558
rs140603279
rs79932706
rs8100835
rs8100850
rs8101632
rs35540236
rs10404145
rs10404729
rs10404184
rs10406392
rs143522737
rs10410299
rs10410857
rs117580149
rs12462018
rs7251351
rs7251160
rs7252170
rs75091194
rs7251517
rs80111480
rs7255532
rs11668638
rs148189030
rs10414251
rs10413898
rs10414959
rs10414964
rs4802585
rs12151026
rs12609634
rs62127952
rs1175789
rs1177823
rs35301859
rs145324482
rs34719929
rs34271662
rs142628675
rs34762916
rs12981817
rs111542079
rs1175790
rs909010
rs1175791
rs1175792
rs7256621
rs1175795
rs4621082
rs56041179
rs1175800
rs73048884
rs1175801
rs1175802
rs1175803
rs35071219
rs1645379
rs1716270
rs181644280
rs1716267
rs2682603
rs148204137
rs73048891
rs7507764
rs3745301
rs66528168
rs12151119
rs67605147
rs185004819
rs34639121
rs34624185
rs140771467
rs1175806
rs10403114
rs12981989
rs1175809
rs56166107
rs117646304
rs181342164
rs146363641
rs35815377
rs1716274
rs2176902
rs8102299
rs8103058
rs6509421
rs10406068
rs8102409
rs139418781
rs147557149
rs1175823
rs73048902
rs7247379
rs76193804
rs80175828
rs116309626
rs141871575
rs3848547
rs75794742
rs79930852
rs11668962
rs11673283
rs76623909
rs113136004
rs73048802
rs12461375
rs79102179
rs139950293
rs113909311
rs139161579
rs115274930
rs75610145
rs9676781
rs149165845
rs144579029
rs114811385
rs56242266
rs56162137
rs181714670
rs150564911
rs139769008
rs4802590
rs73050613
rs11670722
rs8103217
rs3848548
rs188677893
rs7254520
rs117450216
rs73578334
rs8112298
rs117458611
rs3848549
rs181148647
rs3843746
rs62127956
rs116924700
rs8105169
rs141019047
rs2878571
rs117869826
rs138947250
rs147405216
rs12608776
rs150895307
rs11878934
rs62127958
rs80143224
rs144886438
rs61184327
rs186241555
rs138154597
rs149342802
rs60031049
rs191073543
rs12610107
rs35785122
rs56758737
rs58106112
rs12610169
rs59251910
rs73050623
rs56674801
rs73580436
rs73580437
rs190318816
rs76946794
rs80231469
rs74325562
rs1175812
rs1175813
rs148314679
rs1175814
rs1175815
rs1175816
rs77593183
rs1175817
rs1175818
rs1175819
rs1177825
rs1175820
rs7245633
rs79743592
rs4802591
rs114124595
rs145589777
rs112324050
rs76389581
rs2682616
rs2682615
rs2682614
rs542054354
rs115865833
rs12610858
rs111376375
rs4802592
rs117020686
rs2878364
rs77311235
rs117001838
rs74440604
rs74438527
rs2335186
rs73580456
rs79353580
rs77438947
rs113235878
rs1716276
rs4318314
rs140427710
rs112847583
19:49747099_G_A
rs141127430
rs75837822
rs353996
rs352812
rs61320246
rs192123193
rs353997
rs11666240
rs352813
rs75840971
rs138732197
rs380335
rs393979
rs353998
rs352815
rs352816
rs352817
rs117434761
rs352818
rs419174
rs430230
rs391940
rs73050646
rs74898447
rs1183071
rs117979630
rs2548473
rs117459335
rs446531
rs352820
rs352821
rs149876322
rs146238439
rs352822
rs75320906
rs352823
rs352824
rs352825
rs352826
rs352827
rs352828
rs352829
rs352830
rs352831
rs352832
rs139760505
rs113381717
rs353988
rs144360039
rs1716281
rs1654322
rs1645373
rs1625215
rs1645374
rs1615362
rs1622744
rs353989
rs1654321
rs1654320
rs1716282
rs76914663
rs1654319
rs2548476
rs2569383
rs2548475
rs117372956
rs1654318
rs353991
rs353992
rs1654317
rs1645375
rs1654316
rs1654315
rs353993
rs1645376
rs80082737
rs1654314
rs1949594
rs241593
rs10420377
rs8110026
rs62126171
rs9304681
rs143377863
rs10048620
rs9304682
rs12986007
rs117842055
rs34449315
rs8103304
rs10407143
rs10407967
rs10407801
rs8103275
rs10408011
rs55908928
rs11666829
rs11666932
rs146948416
rs10048512
rs141607537
rs10048519
rs10048520
rs10048521
rs353994
rs353995
rs10423612
rs10423060
rs10425168
rs13344511
rs12709913
rs12974448
rs12976246
rs12976294
rs13346495
rs12611225
rs10424154
rs13343614
rs13343624
rs401776
rs678052
rs12977180
rs12978114
rs12979777
rs150843864
rs147257790
rs12981275
rs145872931
rs10426868
rs7245446
rs7246008
rs116917921
rs10417155
rs183025216
rs10417748
rs117767475
rs10405117
rs353976
rs353977
rs150032686
rs353999
rs10426283
rs55846117
rs354000
rs117839478
rs354001
rs192248218
rs7507919
rs146977886
rs11083969
rs2334867
rs354003
rs354004
rs112803379
rs7249040
rs354005
rs354006
rs354007
rs45549132
rs35209882
rs75396634
rs117339514
rs354009
rs12982246
rs171342
rs185636541
rs354010
rs144577460
rs184552995
rs354011
rs354012
rs354013
rs140065341
rs354014
rs143328644
rs117125065
rs354015
rs66967196
rs111606340
rs2569381
rs375491
rs2278405
rs3760667
rs144013016
rs183049
rs184790
rs353978
rs62126190
rs353980
rs353981
rs353982
rs10414921
rs353983
rs353984
rs353985
rs111710561
rs10422677
rs168498
rs10411679
rs139663039
rs353986
rs7256363
rs8099837
rs8102658
rs8102574
rs659555
rs147762232
rs354029
rs181344
rs142581656
rs192423559
rs354030
rs1654313
rs188074964
rs12971873
rs191042557
rs12981865
rs354018
rs354019
rs1465697
rs1465696
rs148640905
rs354020
rs354021
rs354022
rs354023
rs354024
rs354025
rs145757691
rs185697375
rs354026
rs118185621
rs164820
rs30002
rs8108669
rs30003
rs117077637
rs30004
rs30006
rs30007
rs117543080
rs4417636
rs30008
rs254659
rs254660
rs116909871
rs254661
rs6509428
rs146079826
rs183023430
rs1864142
rs55711840
rs56222689
rs68156101
rs117203652
rs3745303
rs2099103
rs1864143
rs151286931
rs73066912
rs12983800
rs12709914
rs6509429
rs3745306
rs11882257
19:49863709_T_C
rs67213703
rs111064775
rs66537808
rs79421387
rs17272784
rs67827341
rs35340210
rs7250522
rs7250685
rs73066924
rs67370729
rs73066927
rs73066930
rs2288478
rs2288479
rs2288480
rs919364
rs2303758
rs2303759
rs10405465
rs7248928
rs7249190
rs7249330
rs7251966
rs8107548
rs8109880
rs12978488
rs73066943
rs4802597
rs57073172
rs55809481
rs34615749
rs35042238
rs3786562
rs3786564
rs11878470
rs8102251
rs57880550
rs78281952
rs75747868
rs73590176
rs12976192
rs66837471
rs7259611
rs55953389
rs1054770
rs2288481
rs17272791
rs2115385
rs73068815
rs73068816
rs73068817
rs7253698
rs143229533
rs7257869
rs189343958
rs6509431
rs140270629
rs142701968
rs7247563
rs74652995
rs11083970
rs139577405
rs7258431
rs7258705
rs7247883
rs11881817
rs73068821
rs10412811
rs58565668
rs11882571
rs9749416
rs11882628
rs11880129
rs4802600
rs7260029
rs7260291
rs7245989
rs7260611
rs68128780
rs11665687
rs9304683
rs59209655
rs11669998
rs7249165
rs35828275
rs7250215
rs73068831
rs73068832
rs76029565
rs146251467
rs139606874
rs7254187
rs67065809
rs66933114
rs66532151
rs147710448
rs66521834
rs66782878
rs67136437
rs142559702
rs112979647
rs12980220
rs78771673
rs60449417
rs143051985
rs73576514
rs7251704
rs35768917
rs7251212
rs139887235
rs10411630
rs9304684
rs9304685
rs56915211
rs9304686
rs4802601
rs7248176
rs55689129
rs10413687
rs10414108
rs73068849
rs7256629
rs7256984
rs7257053
rs7260434
rs7246233
rs9304687
rs10408609
rs10409838
rs35272309
rs11083971
rs11083972
rs117932964
19:49897349_C_G
rs11083973
rs118139056
rs4802602
rs10405154
rs7248502
rs78318811
rs9304688
rs12977735
rs10421748
rs12980364
rs34027012
rs10415587
rs9807898
rs8110789
rs10421723
rs8111663
rs9749000
rs112749566
rs8105430
rs73068859
rs10410843
rs149351963
rs10417256
rs7256071
rs7255503
rs7255184
rs7255390
rs7256479
rs8113620
rs8113231
rs10426452
rs34825686
rs7248378
rs148650258
rs76060370
rs117030842
rs55700331
rs55987258
rs11671438
rs11672370
rs34486765
rs118123822
rs55708249
rs34761054
rs117728146
rs117137947
rs80057768
rs1320302
rs73053931
rs17206868
rs117223926
rs117600984
rs56234966
rs55865329
rs56341323
rs9676602
rs73053942
rs77279179
rs11669675
rs12974629
rs62126231
rs73053944
rs117785585
rs4802605
rs4801798
rs12980585
rs117955048
rs145602134
rs55732330
rs10403885
rs1043558
rs75984280
rs2946851
rs3745309
rs73931783
rs3745308
rs150961618
rs36028558
rs56182524
rs2946848
rs3826718
rs2335089
rs2335088
rs111174366
rs59181603
rs2914658
rs1320301
rs11671544
rs11672810
rs11673671
19:49943976_C_G
rs113922658
rs118004903
rs74174284
rs62126236
rs1578944
rs11083974
rs7258719
rs11669017
rs11669032
rs28735534
rs12975598
rs7247490
rs7248019
rs4801799
rs78115327
rs12985192
rs4801800
rs12983291
rs12983992
rs1043263
rs7462
rs13394
rs12443
rs2335090
rs4384693
rs10401936
rs10402472
rs147435497
rs6509432
rs2293013
rs2293012
rs2293011
rs1343703
rs3905288
rs17206882
rs7259076
rs3760669
rs78750735
rs3760670
rs17206895
rs2335183
rs3760671
rs7252519
rs4802607
rs147362951
rs12974414
rs140005264
rs62128062
rs145883954
rs4277437
rs1320303
rs79109084
rs7259560
rs2914663
rs117605916
rs10406480
rs2293009
rs34601909
rs11558188
rs11669044
rs11672888
rs2914664
rs77552159
rs10422735
rs2914667
rs10853810
rs2914668
rs58847858
rs112367220
rs62128073
rs117186632
rs11879863
rs1055637
rs1006938
rs145241689
rs77210856
rs143039986
rs147109222
rs12973733
rs35538484
rs34221494
rs61141826
rs59269605
rs7251338
rs17272847
rs3826717
rs7409047
rs9653117
rs4802610
rs148341739
rs4802611
rs111705732
rs9653118
rs139038552
rs9653100
rs117486964
rs113220577
rs185216186
rs11878448
rs144504913
rs1042120
rs60403475
rs183382087
rs4352151
rs139688267
rs55992104
rs11878551
rs115776071
rs113777281
rs11878591
rs60365978
rs117751029
rs143005749
rs73054104
rs1042122
rs4802612
rs1879266
rs76687611
rs2271953
rs2271952
rs2271951
rs78663425
rs4801801
rs3786567
rs2681570
rs55991145
rs1064257
rs113259739
rs59192944
rs56974957
rs701717
rs11669553
rs76997502
rs1858742
rs8108175
rs10421294
rs141121779
rs34750569
rs10403394
rs17555056
rs4802613
rs2280401
rs79156527
rs140800343
rs739347
rs2073614
rs2009984
rs739349
rs756628
rs74529756
rs2077300
rs57035065
rs73056059
rs73056062
rs2946844
rs61371437
rs79608257
rs113788509
rs147329403
rs73056069
rs140903609
rs113176985
rs184601331
rs191720833
rs143721495
rs2946865
rs60815603
rs117211930
rs1316885
rs117756554
rs60746284
rs34010237
rs117394515
rs2946863
rs34165679
rs139039559
rs56041755
rs2335534
rs111981233
rs59774409
rs142385484
rs2878342
rs12459953
rs1997594
rs56175542
rs115159481
rs56164649
rs142838334
rs56370615
rs146835980
rs112225981
rs55836815
rs73056079
rs142841518
rs150849265
rs10469298
rs73582441
rs111561142
rs57752555
rs4802614
rs4802615
rs62128087
rs143637816
rs111508578
rs76375876
rs3810194
rs1132990
rs76650499
rs73582442
rs73582446
rs78025330
rs112330409
rs73582450
rs4296355
rs56036628
rs139852150
rs534526936
rs73582451
rs111833847
rs73582454
rs74255083
rs73582456
rs117411536
rs57875150
rs73582460
rs73582462
rs78970126
rs79476680
rs111817044
rs73582463
rs10419198
rs57215012
rs7256116
rs73057945
rs140059446
rs73582470
rs45518331
rs45450996
rs77229696
rs61102029
rs34400029
rs58075796
rs60163835
rs113367289
rs11670916
rs74504832
rs57989898
rs73582475
rs60004045
rs58269718
rs8105626
rs4560020
rs8108243
rs73582482
rs111562439
rs111652750
rs111648367
rs113305073
rs73582485
rs113784288
rs8100016
rs113886122
rs8100037
rs8102198
rs112135459
rs112212888
rs111410736
rs61212513
rs34654230
rs34459162
rs146159696
rs56084109
19:50046165_C_G
19:50046165_C_A
rs45482295
rs3187346
rs1129459
rs1129460
rs73586516
rs77480051
rs73586518
rs112173908
rs76626009
rs80094695
rs73586522
rs112445321
rs139599896
rs56971582
rs145432445
rs76544645
rs78067151
rs113683895
rs112922991
rs112590788
rs74524245
rs10417973
rs147195142
rs113083121
rs74658802
rs35279796
rs118164399
rs56709164
rs8107051
rs8107392
rs57680936
rs61187538
rs142102890
rs146918852
rs113729752
rs11672851
rs4075250
rs73057955
rs139356684
rs139530582
rs6509437
rs4594362
rs10426466
rs60284187
rs79151664
rs4426453
rs10409856
rs73057960
rs111412602
rs117317756
rs144210466
rs113086320
rs61138558
rs10412446
rs55796141
rs111261691
rs188640068
rs10401626
rs10402160
rs8103904
rs8102979
rs77080188
rs112673105
rs113710641
rs113616249
rs7254718
rs7254831
rs74683502
rs137962315
rs9304689
rs4316869
rs183080864
rs67179000
rs10410923
rs13346402
rs111381088
rs10418197
rs67546213
rs3760707
rs3760708
rs10414207
rs113205442
rs142833554
rs10421333
rs113859353
rs3745473
rs3745474
rs1865078
rs113560768
rs2379088
rs2890072
rs880986
rs118087022
rs8113357
rs143487513
rs73057994
rs10406941
rs2288920
rs117925157
rs2288921
rs62128117
rs144521999
rs7249925
rs56345999
rs55761110
rs117613997
rs11878568
rs11083979
rs10404887
rs7251295
rs73058002
rs7251877
rs57940349
rs10414643
rs16981329
rs146291703
rs12462756
rs143035740
rs146167986
rs73058052
rs3745475
rs77535345
rs111581233
rs137950054
rs150778991
rs28720835
rs10417980
rs117384714
rs2116922
rs142810131
rs6509439
rs10413099
rs10413000
rs8110004
rs151153181
rs60906557
rs6509440
rs145487209
rs145146040
rs10408930
rs10409197
rs75175713
rs73058066
rs8111956
rs8112186
rs10426151
rs111911886
rs139278099
rs117038286
rs117514114
rs148608672
rs113817466
rs117931665
rs112205523
rs150459242
rs7258363
rs147819659
rs139287202
rs73058075
rs11083980
rs12459840
rs73058080
rs77415797
rs10406006
rs76511181
rs113414650
rs76246107
rs112118092
rs76391920
rs111718072
rs12980276
rs11880923
rs113949439
rs112378716
rs144575973
rs111657600
rs144183994
rs113717944
rs60074767
rs75743949
rs73058085
rs60445174
rs59642327
rs57180225
rs149036476
rs56146695
rs56055089
rs185869847
rs73934022
rs113222846
rs57119643
rs61374887
rs7257224
rs7256146
rs75849027
rs112769502
rs7249966
rs147683818
rs28623325
rs73586581
rs112457436
rs111891740
rs10424751
rs10424801
rs57958955
rs118026246
rs755769
rs151047655
rs59947366
rs2005235
rs113751151
rs8107595
rs8111047
rs61520135
rs75967820
rs11883023
rs11880195
rs117188171
rs73058098
rs57488482
rs73586590
rs112153877
rs112539009
rs6509441
rs34647824
rs731861
rs1368464
rs1865077
rs1368463
rs1865076
rs1965104
rs113751054
rs12104272
rs73060070
rs34074594
rs45513592
rs147079635
rs2082481
rs7508601
rs7508148
rs7258381
rs7259683
rs73934025
rs12976076
rs7251334
rs186765168
rs10401743
rs143863560
rs139826768
rs10415600
rs118117859
rs149807892
rs61743199
rs76387513
rs143322306
rs7047
rs35272206
rs7251
rs10415576
rs68046065
rs1140375
rs117573928
rs2304207
rs34739574
rs2304206
rs2304205
rs3204440
rs2304204
rs145379081
rs117005178
rs881785
rs150944766
rs112226575
rs10411771
rs1045567
rs3745469
rs112467874
rs975484
rs118189612
rs117146366
rs8109314
rs116924407
rs35791962
rs148950171
rs79327580
rs148581006
rs7260179
rs3816047
rs7246510
rs10415880
rs143840166
rs74633762
rs35270176
rs45613034
rs45492293
rs1075453
rs115254624
rs892149
rs115751101
rs10423579
rs10423580
rs721885
rs61189653
rs12980063
rs12981033
rs59755901
rs80136171
rs181215714
rs113717727
rs59601394
rs12984428
rs12976001
rs12977747
rs12984268
rs12977862
rs112384921
rs59662975
rs113169954
rs10417008
rs10415869
rs10416103
rs12462954
rs12973248
rs12973329
rs67325863
rs67617277
rs62128128
rs62128129
rs74174294
rs62128130
rs62128131
rs12977128
rs12977140
rs8109119
rs12977052
rs182049376
rs12978983
rs12976936
rs12984650
rs45617640
rs45480295
rs12977028
rs7249356
rs12978911
rs12980899
rs12985728
rs151103691
rs113185396
rs28609199
rs189327343
rs75581691
rs61747405
rs78340461
rs75715304
rs143096125
rs191282495
rs10404778
rs142472919
rs10407097
rs11881828
rs116346946
rs112638321
rs113691887
rs73588437
rs12463356
rs111239932
rs62128132
rs28750115
rs112227922
rs10415559
rs10415757
rs10416440
rs75817776
rs113878971
rs143311059
rs61165577
rs60911789
rs60668354
rs8101746
rs3810261
rs1812666
rs8103298
rs74735615
rs79443536
rs79501693
rs79890159
rs189551890
rs80110690
rs117869910
rs114075582
rs112466356
rs149753349
rs76386660
rs73064004
rs144097185
rs67405884
rs10424373
rs10424546
rs12609870
rs8102379
rs8102007
rs8102150
rs892152
rs56225415
rs10414317
rs10422689
rs12461046
rs146009856
rs181211772
rs73588460
rs146733393
rs139274447
rs11668324
rs117777439
rs79763137
rs118083751
rs139940086
rs111571999
rs147676659
rs76980647
rs55869656
rs10416216
rs77131987
rs144840941
rs149290334
rs148530305
rs73064023
rs79485806
rs111814383
rs80006790
rs138055431
rs60035851
rs73064029
rs6509443
rs75070358
rs76136140
rs28485442
rs73064093
rs2304202
rs2304203
rs10405801
rs112301620
rs57733064
rs73934035
rs34701020
rs7252978
rs73064102
rs57447259
rs2380185
rs80041368
rs77280277
rs28682480
rs28506894
rs28711468
rs117693125
rs138833981
rs10424569
rs112759409
rs1674137
rs8102970
rs75363781
rs117749397
rs59279982
rs10414501
rs10414681
rs73066017
rs10421230
rs117708364
rs2001342
rs3889507
rs79720100
rs1654603
rs112289524
rs28794768
rs10403659
rs62129178
rs183754619
rs7250929
rs185028010
rs143344661
rs67006152
rs1273634
rs3745477
rs59611535
rs79516993
rs116979442
rs1273636
rs1273637
rs1273640
rs74408320
rs1273641
rs1273642
rs61398712
rs1674139
rs4801806
rs10404868
rs76668316
rs112402202
rs141490321
rs79059207
rs4802619
rs79349312
rs12971721
rs10408812
rs59722125
rs12608893
rs77220875
rs187530683
rs11669134
rs73590460
rs77968356
rs11881269
rs79075745
rs147252369
rs11671380
rs139338727
rs1273643
rs4802620
rs1273644
rs62129179
rs60458566
rs4802621
rs4802622
rs1273646
rs112331925
rs62129180
rs76907345
rs12610882
rs12609447
rs16981435
rs76330541
rs10425303
rs17310914
rs118058831
rs79483010
rs4802623
rs4802624
rs11669608
rs75287989
rs71353337
rs7247528
rs77887914
rs17370523
rs55662076
rs77827342
rs117347783
rs11879087
rs7251251
rs76653157
rs79354423
rs7251695
rs1001281
rs4802626
rs34708773
rs2302518
rs76431899
rs570834667
rs182872821
rs62129182
rs12610289
rs12610341
rs12986369
rs2072451
rs7258104
rs76403112
rs115475578
rs79716223
rs28413128
rs74892778
rs34530448
rs116381034
rs7251463
rs7251269
rs7247082
rs7248071
rs62129183
rs80232594
rs1003424
rs10421561
rs10421754
rs2159984
rs28736735
rs143459544
rs117793773
rs11879607
rs62129184
rs11879637
rs192629576
rs139317184
rs145217765
rs114198499
rs2241040
rs147959530
rs8101959
rs202052917
rs147094146
rs116763803
rs62129186
rs79229602
rs11557714
rs2305921
rs35002951
rs78389728
rs147529176
rs4801807
rs140761778
rs12973635
rs8104825
rs2305919
rs2305918
rs35816883
rs138010676
rs2286948
rs116943488
rs113008199
rs12984891
rs113537137
rs140931915
rs77498119
rs75774062
rs12709916
rs67012811
rs7246170
rs968388
rs77400039
rs1674132
rs1674133
rs1674134
rs79974763
rs117491473
rs148802382
rs117109971
rs146374267
rs1674140
rs147835893
rs114243848
rs1013322
rs66937811
rs16981464
rs117082545
rs145256948
rs149173791
rs1290650
rs143232372
rs34663047
rs117020672
rs183713569
rs112946131
rs1530882
rs4801809
rs3745479
rs3745480
rs1290652
rs7252578
rs2017698
rs752522
rs193291405
rs77029922
rs78142815
rs10403127
rs921470
rs62129201
rs1545474
rs117605034
rs184264433
rs10424397
rs12609897
rs55639641
rs143045602
rs1290655
rs117173155
rs76960744
rs71353338
rs11672587
rs74870551
rs1065249
rs7260222
rs142535734
rs78405916
rs77941735
rs12610706
rs139231513
rs75644086
rs16981486
rs10423897
rs75478119
rs1290657
rs2278836
rs141153324
rs74546599
rs3786662
rs3786663
rs75261149
rs16981492
rs78591223
rs7255409
rs10418141
rs150042098
rs2278838
rs59595912
rs62624500
rs2290286
rs187077140
rs55927506
rs7257463
rs16981493
rs185539063
rs1290646
rs3739209
rs3739198
rs1290647
rs150411318
rs1290648
rs3739193
rs3739183
rs3739182
rs3729641
rs1290649
rs3739177
rs3739172
rs2257103
rs2305922
rs3760709
rs2125346
rs3760711
rs2353005
rs2290774
rs2290775
rs8112937
rs8112830
rs74960679
rs75272647
rs4802634
rs8110265
rs11083985
rs3810267
rs3810268
rs731826
rs79983202
rs8109732
rs3745486
rs75415854
rs7248498
rs7248744
rs75874825
rs746738
rs35681527
rs150642798
rs79613141
rs150097490
rs2305917
rs2305916
rs78137368
rs11668716
rs141405871
rs76266003
rs112862536
rs56359967
rs117015420
rs74359325
rs113527040
rs11673399
rs62126286
rs114191104
rs143856524
rs58656993
rs1290751
rs3810269
rs16981522
rs76042149
rs61132178
rs1290752
rs4801810
rs10407646
rs4802635
rs1290753
rs146205725
rs145264086
rs12981001
rs28679454
rs55853951
rs1290754
rs4239488
rs1290755
rs10424777
rs144683575
rs4092428
rs2608884
rs79172961
rs12971496
rs78331666
rs1290748
rs12460687
rs12980435
rs73594179
rs62126289
rs11083988
rs8429
rs56779488
rs1127729
rs9523
rs1044276
rs11547267
rs892028
rs1062798
rs999583
rs1984656
rs45536631
rs117268160
rs182869648
rs77578935
rs1044167
rs3786664
rs35843988
rs1290739
rs142850573
rs12462389
rs58302984
rs7257503
rs4801811
rs17668162
rs74174299
rs111928045
rs11083989
rs8101363
rs1290742
rs1290743
rs1299491
rs35246621
rs151121647
rs111859357
rs7255188
rs113493051
rs1152239
rs1152238
rs1152237
rs12977375
rs74174301
rs7246947
rs7246342
rs12980474
rs736941
rs3786665
rs3786666
rs34772569
rs57737990
rs1152234
rs71353347
rs11083990
rs12610164
19:50427995_G_C
rs1273685
rs4802638
rs12984963
rs140816328
rs10420032
rs1290745
rs36220128
rs3826777
rs4802639
rs4802640
rs35018314
rs1152232
rs2241702
rs76858107
rs2241701
rs146753055
rs73053367
rs1152230
rs3760714
rs3760715
rs11554772
rs34832536
rs8103678
rs283523
rs283524
rs283525
rs283526
rs34877198
rs61742136
rs8667
rs3170545
rs1044297
rs8647
rs62126297
rs11666166
rs7247653
rs58316270
rs283528
rs283529
rs57048293
rs283530
rs75273180
rs283531
rs60162152
rs12610975
rs283532
rs62126300
rs283533
rs145842433
rs60469676
rs283534
rs78944208
rs11671845
rs8108252
rs78911811
rs8105788
rs8106831
rs79373632
rs62126303
rs62126304
rs405120
rs386486
rs12978570
rs8182515
rs144225974
rs875121
rs383441
rs9304690
rs407997
rs62126307
rs117180821
rs117341358
rs112796514
rs10405621
rs6509448
rs8107645
rs6509449
rs10420344
rs12165127
rs117126572
rs76691680
rs117971487
rs114726949
rs79972908
rs77695568
rs8103552
rs7249833
rs283514
rs9676983
rs184556939
rs1811375
rs77553517
rs59207517
rs2380186
rs283513
rs191249866
rs62115161
rs79290176
rs79156027
rs12981445
rs11083992
rs117696358
rs34785289
rs56068031
rs7408489
rs12461847
rs12459825
rs8105239
rs283512
rs113293707
rs12462012
rs12462436
rs12974204
rs12973985
rs7254512
rs12974013
rs4802642
rs62115162
rs6509450
rs283511
rs12052198
rs75917525
rs2125329
rs2125328
rs7507149
rs7507392
rs62115163
rs4310977
rs55726393
rs7246244
rs56220430
rs111622689
rs4009626
rs440731
rs144693643
rs138936320
rs12462972
rs8111526
rs12462945
rs12463036
rs12460968
rs34653225
rs55752562
rs112899993
rs78102241
rs76060754
rs283508
rs59949051
rs35238216
rs66855472
rs58165915
rs16981577
rs62115166
rs35248548
rs4802643
rs4802644
rs12609061
rs12609054
rs12984158
rs12984340
rs12975261
rs12975940
rs12976644
rs12978357
rs12978378
rs12978610
rs12609492
rs12609509
rs73576692
rs12611411
rs12609811
rs12984584
rs34038717
rs12971775
rs12985533
rs3826763
rs3826764
rs3826765
rs283509
rs3826766
rs3826767
rs3826768
rs3826769
rs1052498
rs1052450
rs12462227
rs117968480
rs34348550
rs34958342
rs3786668
rs118106868
rs8104842
rs8104102
rs35464650
rs58700842
rs283507
rs16981612
rs4802645
rs16981617
rs148070937
rs8112708
rs768574
rs76334263
rs8105972
rs12984304
rs73932232
rs17605685
rs3786669
rs3786671
rs58117051
rs7260478
rs958975
rs79633979
rs73932237
rs80100211
rs8111458
rs79376751
rs183043736
rs6509451
rs75463146
rs283518
rs10424282
rs283517
rs2304112
rs147287925
rs3786672
rs62115169
rs80202648
rs78131709
rs35853851
rs11667524
rs12462290
rs157547
rs2304113
rs111902838
rs35032991
rs745952
rs745953
rs12461843
rs2278408
rs62115170
rs58703511
rs112292605
rs117493655
rs143740361
rs12459330
rs34231555
rs4802646
rs4801812
rs7259779
rs283516
rs3786673
rs2115507
rs3786674
rs35435342
rs8101592
rs73055311
rs75665336
rs77187281
rs4802647
rs117303657
rs2162988
rs190506436
rs145692331
rs1466324
rs12461698
rs7249316
rs3816033
rs3786676
rs138240375
rs7249767
rs10500303
rs11083996
rs7259059
rs6509452
rs555624183
rs8102549
rs67553371
rs12462068
rs55922227
rs56352537
rs8100149
rs55785633
rs34698085
rs79671614
rs35382765
rs117014295
rs12461353
rs59133073
rs1469694
rs1469693
rs11672168
rs17311679
rs12460935
rs568688460
rs192356572
rs73578689
rs11673372
rs73055313
rs734910
rs3745495
rs12971442
rs117869562
rs157546
rs17311832
rs80314222
rs79602855
rs2115508
rs12978973
rs34507995
rs138464299
rs61314937
rs245110
rs117661751
rs80027603
rs55914901
rs2278410
rs245111
rs4802648
rs147870391
rs8109025
rs3760716
rs149219241
rs11083997
rs76812330
rs116841488
rs283521
rs12460419
rs283520
rs117454435
rs58576836
rs59835607
rs17661933
rs11084000
rs157550
rs12460350
rs62115246
rs245112
rs157549
rs8111334
rs80285556
rs157548
rs8111702
rs11883067
rs117524103
rs4802649
rs2278282
rs2278283
rs2278284
rs148731869
rs1469461
rs117757975
rs143172673
rs11670885
rs141919950
rs3097342
rs74636834
rs16981730
rs4802650
rs147568997
rs8104650
rs3745496
rs17312204
rs8113150
rs117146850
rs35284499
rs12459509
rs147307750
rs12460044
rs71353359
rs16981739
rs11084001
rs381569
rs11879743
rs11879764
rs61743955
rs12611180
rs957738
rs11084002
rs8112109
rs76542632
rs8101040
rs73580313
rs148395507
rs75092801
rs448800
rs413628
rs192137610
rs12151178
rs10409599
rs141216271
rs2017387
rs976282
rs12971757
rs12986240
rs12973089
rs77017066
rs62115250
rs143465944
rs12462384
rs1064320
rs8112650
rs8112680
rs57587548
rs116861843
rs117283475
rs66943439
rs141872674
rs139150596
rs13344185
rs111793142
rs55975323
rs182691773
rs118109902
rs146841758
rs113774618
rs141779972
rs117041806
rs187278149
rs150622063
rs146164051
rs192651325
rs117152532
rs147777274
rs565133441
rs140053205
rs183345199
rs62115253
rs144298465
rs8102169
rs182458618
rs570429905
rs186718448
rs56358268
rs60887837
rs139219223
rs10416029
rs4801813
rs4802657
rs145276326
rs137869194
rs113353798
rs11880139
rs181056295
rs115487435
rs114415709
rs140257058
rs11670144
rs148899950
rs57154357
rs55806553
rs112355396
rs139213549
rs8113250
rs35055749
rs149074791
rs10414850
rs8108139
rs8107344
rs62112592
rs58248621
rs150000686
rs10409245
rs117236163
rs149126633
rs143237421
rs61743455
rs79823719
rs78246235
rs10404214
rs142760176
rs28656072
rs28576284
rs80329315
rs12460458
rs76043859
rs10401323
rs117104462
rs111590278
rs1290837
rs80210022
rs147757252
rs79189122
rs62112593
rs185643423
rs117949749
rs3745499
```
