## Supplementary material for "Characterization of shared and ancestry-specific signals driving complex traits using multi-ancestry fine-mapping": s1.afreq

```
#CHROM	ID	REF	ALT	ALT_FREQS	OBS_CT
19	rs11083962	T	G	0.488072	1006
19	rs12979449	G	A	0.0934394	1006
19	rs12979689	G	A	0.250497	1006
19	rs144589904	G	T	0.0159046	1006
19	rs12461216	C	G	0.860835	1006
19	rs117114879	G	A	0.0188867	1006
19	rs12461291	G	T	0.55666	1006
19	rs111575538	T	C	0.00795229	1006
19	rs148135192	C	A	0.0188867	1006
19	rs11083963	G	A	0.554672	1006
19	rs12980226	A	C	0.305169	1006
19	rs12980257	A	G	0.306163	1006
19	rs12980625	C	T	0.306163	1006
19	rs12972647	A	G	0.309145	1006
19	rs12462397	C	T	0.0387674	1006
19	rs4802580	T	C	0.862823	1006
19	rs4802581	C	T	0.555666	1006
19	rs144727507	G	C	0.0188867	1006
19	rs140461741	C	G	0.0188867	1006
19	rs3760666	T	C	0.310139	1006
19	rs74592015	T	C	0.0218688	1006
19	rs12984522	T	C	0.310139	1006
19	rs12461084	T	G	0.301193	1006
19	rs7252493	T	C	0.0218688	1006
19	rs73048855	C	G	0.0586481	1006
19	rs73590084	A	G	0.0218688	1006
19	rs111212192	G	C	0.0218688	1006
19	rs68004247	G	A	0.33002	1006
19	rs113984787	G	A	0.0188867	1006
19	rs111783027	T	G	0.0188867	1006
19	rs34333830	G	A	0.0497018	1006
19	rs78444754	G	A	0.0238569	1006
19	rs113159745	C	T	0.0188867	1006
19	rs111930830	G	A	0.0188867	1006
19	rs148729815	C	T	0.0188867	1006
19	rs1477363	C	A	0.260437	1006
19	rs61732831	G	T	0.0417495	1006
19	rs2287923	C	T	0.0487078	1006
19	rs74599428	C	T	0.0188867	1006
19	rs80017716	C	A	0.0487078	1006
19	rs7259663	A	G	0.0188867	1006
19	rs7247894	G	A	0.0188867	1006
19	rs34090877	T	C	0.260437	1006
19	rs7248786	T	C	0.0188867	1006
19	rs35587859	A	T	0.253479	1006
19	rs34722295	C	G	0.259443	1006
19	rs7247960	A	G	0.314115	1006
19	rs67279015	C	T	0.260437	1006
19	rs7248537	C	T	0.0188867	1006
19	rs16981121	C	A	0.0487078	1006
19	rs73574404	C	T	0.0188867	1006
19	rs7256778	G	A	0.0188867	1006
19	rs10421317	A	G	0.332008	1006
19	rs73574407	T	C	0.0248509	1006
19	rs10427053	C	T	0.307157	1006
19	rs10401546	G	T	0.307157	1006
19	rs112347969	A	T	0.0248509	1006
19	rs73574411	G	A	0.0248509	1006
19	rs79830937	A	G	0.0188867	1006
19	rs140361109	A	G	0.0188867	1006
19	rs112369378	T	C	0.0248509	1006
19	rs10408260	A	G	0.332008	1006
19	rs3786557	G	A	0.332008	1006
19	rs3786558	T	C	0.332008	1006
19	rs140603279	G	A	0.0188867	1006
19	rs79932706	A	G	0.027833	1006
19	rs8100835	C	T	0.323062	1006
19	rs8100850	C	T	0.323062	1006
19	rs8101632	G	A	0.323062	1006
19	rs35540236	C	T	0.250497	1006
19	rs10404145	A	C	0.322068	1006
19	rs10404729	G	A	0.323062	1006
19	rs10404184	A	C	0.323062	1006
19	rs10406392	T	C	0.323062	1006
19	rs143522737	T	A	0.0119284	1006
19	rs10410299	C	T	0.323062	1006
19	rs10410857	G	A	0.323062	1006
19	rs117580149	G	A	0.0159046	1006
19	rs12462018	G	A	0.298211	1006
19	rs7251351	G	A	0.322068	1006
19	rs7251160	C	T	0.322068	1006
19	rs7252170	T	C	0.323062	1006
19	rs75091194	C	T	0.054672	1006
19	rs7251517	C	A	0.323062	1006
19	rs80111480	T	C	0.0188867	1006
19	rs7255532	A	G	0.329026	1006
19	rs11668638	T	A	0.0536779	1006
19	rs148189030	G	T	0.0188867	1006
19	rs10414251	G	A	0.323062	1006
19	rs10413898	C	A	0.323062	1006
19	rs10414959	G	A	0.323062	1006
19	rs10414964	G	T	0.323062	1006
19	rs4802585	C	A	0.0526839	1006
19	rs12151026	C	T	0.0417495	1006
19	rs12609634	G	A	0.248509	1006
19	rs62127952	C	T	0.210736	1006
19	rs1175789	G	T	0.329026	1006
19	rs1177823	A	G	0.88171	1006
19	rs35301859	G	A	0.319085	1006
19	rs145324482	C	G	0.0129225	1006
19	rs34719929	T	C	0.329026	1006
19	rs34271662	A	G	0.329026	1006
19	rs142628675	C	T	0.027833	1006
19	rs34762916	T	C	0.32008	1006
19	rs12981817	G	A	0.329026	1006
19	rs111542079	G	A	0.028827	1006
19	rs1175790	T	A	0.333002	1006
19	rs1175791	C	G	0.32505	1006
19	rs1175792	A	G	0.333002	1006
19	rs1175795	A	G	0.05666	1006
19	rs4621082	A	G	0.270378	1006
19	rs56041179	G	A	0.270378	1006
19	rs1175800	A	G	0.0636183	1006
19	rs73048884	C	G	0.05666	1006
19	rs1175801	A	G	0.0636183	1006
19	rs1175802	A	G	0.0636183	1006
19	rs1175803	T	C	0.34493	1006
19	rs35071219	C	A	0.27833	1006
19	rs1645379	T	C	0.0636183	1006
19	rs1716270	A	G	0.341948	1006
19	rs181644280	T	A	0.00695825	1006
19	rs1716267	T	A	0.0586481	1006
19	rs2682603	A	G	0.0576541	1006
19	rs148204137	G	A	0.0387674	1006
19	rs73048891	T	C	0.0576541	1006
19	rs7507764	G	A	0.269384	1006
19	rs3745301	C	T	0.0576541	1006
19	rs66528168	A	G	0.277336	1006
19	rs12151119	G	A	0.335984	1006
19	rs67605147	G	T	0.33996	1006
19	rs185004819	A	G	0.00894632	1006
19	rs34639121	G	C	0.33996	1006
19	rs34624185	G	T	0.33996	1006
19	rs140771467	C	T	0.0298211	1006
19	rs1175806	T	C	0.33996	1006
19	rs10403114	A	G	0.33996	1006
19	rs12981989	G	A	0.338966	1006
19	rs1175809	A	G	0.314115	1006
19	rs56166107	G	A	0.315109	1006
19	rs117646304	G	A	0.0218688	1006
19	rs181342164	A	G	0.0218688	1006
19	rs146363641	C	T	0.0238569	1006
19	rs35815377	T	C	0.109344	1006
19	rs1716274	T	G	0.11332	1006
19	rs2176902	G	A	0.0755467	1006
19	rs8102299	G	A	0.0924453	1006
19	rs8103058	T	C	0.0924453	1006
19	rs6509421	T	C	0.0904573	1006
19	rs10406068	G	A	0.0725646	1006
19	rs8102409	G	A	0.0914513	1006
19	rs139418781	G	A	0.0328032	1006
19	rs147557149	C	T	0.0347913	1006
19	rs1175823	G	A	0.0904573	1006
19	rs73048902	T	C	0.0228628	1006
19	rs7247379	A	G	0.0198807	1006
19	rs76193804	G	A	0.0487078	1006
19	rs80175828	C	T	0.0198807	1006
19	rs116309626	C	T	0.125249	1006
19	rs141871575	C	T	0.0248509	1006
19	rs3848547	T	C	0.479125	1006
19	rs75794742	G	A	0.00695825	1006
19	rs79930852	C	T	0.127237	1006
19	rs11668962	G	A	0.466203	1006
19	rs11673283	T	A	0.328032	1006
19	rs76623909	C	G	0.341948	1006
19	rs113136004	A	G	0.475149	1006
19	rs73048802	T	G	0.342942	1006
19	rs12461375	C	G	0.906561	1006
19	rs79102179	C	T	0.125249	1006
19	rs139950293	G	A	0.00695825	1006
19	rs113909311	C	T	0.00695825	1006
19	rs139161579	G	A	0.0198807	1006
19	rs115274930	C	T	0.125249	1006
19	rs75610145	G	C	0.125249	1006
19	rs9676781	T	C	0.468191	1006
19	rs149165845	C	T	0.00994036	1006
19	rs144579029	G	A	0.0188867	1006
19	rs114811385	G	C	0.126243	1006
19	rs56242266	T	C	0.469185	1006
19	rs56162137	A	C	0.476143	1006
19	rs181714670	C	T	0.00695825	1006
19	rs150564911	C	T	0.00994036	1006
19	rs139769008	C	T	0.0119284	1006
19	rs4802590	C	T	0.333002	1006
19	rs73050613	C	T	0.0328032	1006
19	rs11670722	G	A	0.333002	1006
19	rs8103217	A	G	0.476143	1006
19	rs3848548	T	C	0.468191	1006
19	rs188677893	G	A	0.0218688	1006
19	rs7254520	G	A	0.333002	1006
19	rs117450216	C	T	0.0149105	1006
19	rs73578334	C	T	0.142147	1006
19	rs8112298	T	C	0.476143	1006
19	rs117458611	G	A	0.00695825	1006
19	rs3848549	G	A	0.484095	1006
19	rs181148647	T	A	0.00695825	1006
19	rs3843746	C	T	0.479125	1006
19	rs62127956	G	A	0.250497	1006
19	rs116924700	C	T	0.127237	1006
19	rs8105169	G	C	0.476143	1006
19	rs141019047	C	T	0.128231	1006
19	rs2878571	A	G	0.480119	1006
19	rs117869826	A	G	0.00695825	1006
19	rs138947250	A	T	0.00695825	1006
19	rs147405216	A	G	0.00695825	1006
19	rs12608776	A	G	0.144135	1006
19	rs150895307	G	C	0.00695825	1006
19	rs11878934	A	C	0.151093	1006
19	rs62127958	G	A	0.0656064	1006
19	rs80143224	A	G	0.00695825	1006
19	rs144886438	C	G	0.0258449	1006
19	rs61184327	C	T	0.151093	1006
19	rs186241555	A	G	0.00695825	1006
19	rs138154597	T	C	0.00695825	1006
19	rs149342802	C	T	0.00994036	1006
19	rs60031049	C	A	0.137177	1006
19	rs191073543	G	A	0.00695825	1006
19	rs12610107	G	A	0.151093	1006
19	rs35785122	C	T	0.144135	1006
19	rs56758737	A	T	0.143141	1006
19	rs58106112	G	A	0.143141	1006
19	rs12610169	G	T	0.144135	1006
19	rs59251910	C	T	0.144135	1006
19	rs73050623	G	A	0.0318091	1006
19	rs56674801	A	G	0.144135	1006
19	rs73580436	T	G	0.144135	1006
19	rs190318816	G	A	0.00695825	1006
19	rs76946794	A	T	0.0188867	1006
19	rs80231469	T	C	0.16004	1006
19	rs74325562	T	G	0.0168986	1006
19	rs1175812	A	G	0.122266	1006
19	rs1175813	A	G	0.122266	1006
19	rs148314679	A	C	0.0208748	1006
19	rs1175814	C	T	0.291252	1006
19	rs1175815	T	C	0.801193	1006
19	rs1175816	A	G	0.275348	1006
19	rs77593183	A	G	0.0168986	1006
19	rs1175817	G	T	0.274354	1006
19	rs1175818	G	A	0.274354	1006
19	rs1175819	T	C	0.274354	1006
19	rs1177825	C	T	0.274354	1006
19	rs1175820	A	G	0.274354	1006
19	rs7245633	C	T	0.355865	1006
19	rs79743592	G	A	0.0168986	1006
19	rs4802591	C	A	0.496024	1006
19	rs114124595	C	A	0.0168986	1006
19	rs145589777	T	C	0.0168986	1006
19	rs112324050	C	G	0.0168986	1006
19	rs76389581	C	T	0.0168986	1006
19	rs2682616	G	C	0.292247	1006
19	rs2682615	C	T	0.798211	1006
19	rs2682614	G	C	0.804175	1006
19	rs115865833	T	C	0.0168986	1006
19	rs12610858	C	T	0.497018	1006
19	rs111376375	G	A	0.0168986	1006
19	rs4802592	T	C	0.522863	1006
19	rs117020686	C	G	0.0397614	1006
19	rs2878364	C	A	0.497018	1006
19	rs77311235	C	T	0.0168986	1006
19	rs117001838	G	A	0.0218688	1006
19	rs74440604	G	A	0.0168986	1006
19	rs74438527	G	A	0.0168986	1006
19	rs2335186	C	A	0.497018	1006
19	rs73580456	A	T	0.0258449	1006
19	rs79353580	A	T	0.0168986	1006
19	rs77438947	C	T	0.0168986	1006
19	rs113235878	T	G	0.0168986	1006
19	rs1716276	A	T	0.798211	1006
19	rs4318314	G	T	0.497018	1006
19	rs140427710	T	C	0.0168986	1006
19	rs112847583	A	G	0.0168986	1006
19	rs141127430	C	T	0.0168986	1006
19	rs75837822	G	A	0.0308151	1006
19	rs353996	G	C	0.276342	1006
19	rs352812	T	G	0.799205	1006
19	rs61320246	C	T	0.185885	1006
19	rs192123193	A	G	0.0198807	1006
19	rs353997	C	T	0.272366	1006
19	rs11666240	A	T	0.0387674	1006
19	rs352813	C	G	0.799205	1006
19	rs75840971	T	C	0.0168986	1006
19	rs138732197	T	C	0.0188867	1006
19	rs380335	A	G	0.50497	1006
19	rs393979	T	C	0.50497	1006
19	rs353998	G	A	0.272366	1006
19	rs352815	T	C	0.503976	1006
19	rs352816	C	T	0.503976	1006
19	rs352817	C	T	0.503976	1006
19	rs117434761	C	T	0.0168986	1006
19	rs352818	T	C	0.503976	1006
19	rs419174	G	A	0.289264	1006
19	rs430230	G	C	0.287276	1006
19	rs391940	G	A	0.296223	1006
19	rs73050646	G	C	0.0178926	1006
19	rs74898447	T	C	0.0168986	1006
19	rs1183071	C	T	0.284294	1006
19	rs117979630	G	A	0.0258449	1006
19	rs2548473	C	T	0.290258	1006
19	rs117459335	C	T	0.0168986	1006
19	rs446531	G	C	0.290258	1006
19	rs352820	A	G	0.496024	1006
19	rs352821	G	C	0.502982	1006
19	rs149876322	C	G	0.00795229	1006
19	rs146238439	C	T	0.00795229	1006
19	rs352822	G	T	0.492048	1006
19	rs75320906	C	T	0.0159046	1006
19	rs352823	C	T	0.789264	1006
19	rs352824	G	A	0.780318	1006
19	rs352825	A	C	0.780318	1006
19	rs352826	C	T	0.780318	1006
19	rs352827	G	A	0.779324	1006
19	rs352828	T	A	0.779324	1006
19	rs352829	T	G	0.770378	1006
19	rs352830	G	C	0.779324	1006
19	rs352831	A	G	0.779324	1006
19	rs352832	G	A	0.779324	1006
19	rs139760505	C	T	0.0159046	1006
19	rs113381717	G	A	0.0974155	1006
19	rs353988	C	T	0.299205	1006
19	rs144360039	G	T	0.0218688	1006
19	rs1716281	C	T	0.785288	1006
19	rs1654322	A	G	0.785288	1006
19	rs1645373	A	C	0.776342	1006
19	rs1625215	A	G	0.776342	1006
19	rs1645374	G	A	0.785288	1006
19	rs1615362	G	C	0.785288	1006
19	rs1622744	C	G	0.776342	1006
19	rs353989	T	C	0.304175	1006
19	rs1654321	G	T	0.785288	1006
19	rs1654320	G	A	0.785288	1006
19	rs1716282	A	C	0.781312	1006
19	rs76914663	C	A	0.0159046	1006
19	rs1654319	C	A	0.801193	1006
19	rs2548476	G	A	0.785288	1006
19	rs2569383	T	A	0.785288	1006
19	rs2548475	G	A	0.785288	1006
19	rs117372956	G	C	0.0526839	1006
19	rs1654318	A	G	0.785288	1006
19	rs353991	A	G	0.472167	1006
19	rs353992	G	T	0.472167	1006
19	rs1654317	T	A	0.785288	1006
19	rs1645375	A	G	0.776342	1006
19	rs1654316	G	A	0.801193	1006
19	rs1654315	G	A	0.785288	1006
19	rs353993	A	C	0.326044	1006
19	rs1645376	G	A	0.785288	1006
19	rs80082737	A	C	0.0159046	1006
19	rs1654314	A	G	0.785288	1006
19	rs1949594	C	T	0.214712	1006
19	rs241593	C	T	0.304175	1006
19	rs10420377	G	A	0.2167	1006
19	rs8110026	C	G	0.225646	1006
19	rs62126171	G	A	0.144135	1006
19	rs143377863	A	T	0.0188867	1006
19	rs10048620	C	A	0.214712	1006
19	rs9304682	T	C	0.197813	1006
19	rs12986007	G	T	0.0795229	1006
19	rs117842055	C	T	0.0159046	1006
19	rs34449315	A	G	0.223658	1006
19	rs8103304	G	C	0.223658	1006
19	rs10407143	A	T	0.214712	1006
19	rs10407967	G	C	0.214712	1006
19	rs10407801	C	A	0.214712	1006
19	rs8103275	A	G	0.223658	1006
19	rs10408011	C	T	0.214712	1006
19	rs55908928	G	A	0.209742	1006
19	rs11666829	C	T	0.214712	1006
19	rs11666932	G	A	0.214712	1006
19	rs146948416	G	A	0.0357853	1006
19	rs10048512	A	G	0.213718	1006
19	rs141607537	G	A	0.027833	1006
19	rs10048519	G	A	0.213718	1006
19	rs10048520	G	A	0.213718	1006
19	rs10048521	C	G	0.209742	1006
19	rs353994	T	C	0.975149	1006
19	rs353995	T	C	0.518887	1006
19	rs10423612	G	A	0.214712	1006
19	rs10423060	A	G	0.214712	1006
19	rs10425168	T	C	0.214712	1006
19	rs13344511	T	A	0.198807	1006
19	rs12709913	C	G	0.214712	1006
19	rs12974448	C	T	0.214712	1006
19	rs12976246	T	C	0.214712	1006
19	rs12976294	T	G	0.214712	1006
19	rs13346495	G	A	0.214712	1006
19	rs10424154	C	T	0.224652	1006
19	rs13343614	G	A	0.223658	1006
19	rs13343624	G	A	0.223658	1006
19	rs401776	A	G	0.527833	1006
19	rs678052	T	C	0.543738	1006
19	rs12977180	A	G	0.224652	1006
19	rs12978114	G	T	0.198807	1006
19	rs12979777	T	G	0.223658	1006
19	rs150843864	G	T	0.0318091	1006
19	rs147257790	G	A	0.0218688	1006
19	rs12981275	T	C	0.223658	1006
19	rs145872931	C	T	0.0139165	1006
19	rs10426868	C	G	0.223658	1006
19	rs7245446	C	T	0.198807	1006
19	rs7246008	C	A	0.223658	1006
19	rs116917921	T	G	0.0178926	1006
19	rs10417155	T	G	0.198807	1006
19	rs183025216	G	A	0.0159046	1006
19	rs10417748	T	C	0.222664	1006
19	rs117767475	G	A	0.0159046	1006
19	rs10405117	A	C	0.200795	1006
19	rs353976	C	T	0.307157	1006
19	rs353977	G	A	0.516899	1006
19	rs150032686	T	C	0.026839	1006
19	rs353999	G	A	0.316103	1006
19	rs10426283	A	G	0.201789	1006
19	rs55846117	G	A	0.0248509	1006
19	rs354000	T	C	0.687873	1006
19	rs117839478	G	C	0.0168986	1006
19	rs354001	G	A	0.307157	1006
19	rs192248218	G	T	0.00795229	1006
19	rs7507919	G	A	0.201789	1006
19	rs146977886	C	T	0.028827	1006
19	rs11083969	C	T	0.16998	1006
19	rs2334867	T	C	0.192843	1006
19	rs354003	C	G	0.521869	1006
19	rs354004	A	G	0.718688	1006
19	rs112803379	G	A	0.0119284	1006
19	rs7249040	G	A	0.192843	1006
19	rs354005	A	G	0.719682	1006
19	rs354006	C	T	0.526839	1006
19	rs354007	C	T	0.522863	1006
19	rs45549132	G	T	0.199801	1006
19	rs35209882	T	C	0.0377734	1006
19	rs75396634	A	G	0.028827	1006
19	rs117339514	C	T	0.0337972	1006
19	rs354009	A	G	0.722664	1006
19	rs12982246	T	C	0.200795	1006
19	rs171342	T	C	0.521869	1006
19	rs185636541	C	A	0.0159046	1006
19	rs354010	T	A	0.72664	1006
19	rs144577460	G	T	0.0149105	1006
19	rs184552995	G	A	0.0168986	1006
19	rs354011	T	A	0.727634	1006
19	rs354013	A	C	0.723658	1006
19	rs140065341	C	A	0.00596421	1006
19	rs354014	A	T	0.722664	1006
19	rs143328644	G	A	0.0228628	1006
19	rs117125065	C	T	0.0377734	1006
19	rs354015	T	C	0.72664	1006
19	rs66967196	G	A	0.195825	1006
19	rs111606340	A	G	0.0238569	1006
19	rs2569381	C	T	0.72664	1006
19	rs375491	G	A	0.722664	1006
19	rs2278405	G	T	0.195825	1006
19	rs3760667	C	T	0.194831	1006
19	rs144013016	G	T	0.028827	1006
19	rs183049	A	G	0.72664	1006
19	rs184790	A	G	0.722664	1006
19	rs353978	A	G	0.72664	1006
19	rs62126190	C	T	0.0974155	1006
19	rs353980	C	T	0.708748	1006
19	rs353981	C	T	0.50994	1006
19	rs353982	C	A	0.707753	1006
19	rs10414921	C	T	0.195825	1006
19	rs353983	T	G	0.708748	1006
19	rs353984	G	A	0.708748	1006
19	rs353985	C	T	0.508946	1006
19	rs111710561	C	T	0.0258449	1006
19	rs10422677	C	T	0.195825	1006
19	rs168498	G	A	0.704771	1006
19	rs10411679	A	T	0.195825	1006
19	rs139663039	C	A	0.0149105	1006
19	rs353986	C	T	0.508946	1006
19	rs7256363	C	T	0.195825	1006
19	rs8099837	C	T	0.0616302	1006
19	rs8102658	C	T	0.195825	1006
19	rs8102574	A	G	0.195825	1006
19	rs659555	T	C	0.707753	1006
19	rs147762232	T	G	0.0159046	1006
19	rs354029	T	C	0.707753	1006
19	rs181344	T	C	0.703777	1006
19	rs142581656	C	T	0.0119284	1006
19	rs192423559	G	T	0.0168986	1006
19	rs354030	T	C	0.507952	1006
19	rs1654313	C	T	0.508946	1006
19	rs188074964	T	C	0.0109344	1006
19	rs12971873	C	A	0.0218688	1006
19	rs191042557	C	T	0.00397614	1006
19	rs12981865	T	C	0.0606362	1006
19	rs354018	C	T	0.708748	1006
19	rs354019	C	G	0.708748	1006
19	rs1465697	C	T	0.237575	1006
19	rs1465696	G	A	0.141153	1006
19	rs148640905	A	G	0.0149105	1006
19	rs354020	C	A	0.742545	1006
19	rs354022	G	A	0.742545	1006
19	rs354023	T	C	0.742545	1006
19	rs354024	T	C	0.746521	1006
19	rs354025	G	C	0.50497	1006
19	rs145757691	G	A	0.0168986	1006
19	rs185697375	A	C	0.0238569	1006
19	rs354026	G	T	0.742545	1006
19	rs118185621	C	T	0.0218688	1006
19	rs164820	G	A	0.253479	1006
19	rs30002	A	T	0.256461	1006
19	rs8108669	C	T	0.241551	1006
19	rs30003	T	C	0.253479	1006
19	rs117077637	A	G	0.0238569	1006
19	rs30004	T	C	0.252485	1006
19	rs30006	T	C	0.256461	1006
19	rs30007	G	T	0.253479	1006
19	rs117543080	G	A	0.0218688	1006
19	rs30008	G	A	0.253479	1006
19	rs254659	G	A	0.253479	1006
19	rs254660	T	C	0.316103	1006
19	rs116909871	G	A	0.0188867	1006
19	rs254661	G	A	0.256461	1006
19	rs6509428	C	T	0.256461	1006
19	rs146079826	C	T	0.0149105	1006
19	rs183023430	G	A	0.0188867	1006
19	rs1864142	T	C	0.256461	1006
19	rs55711840	C	A	0.253479	1006
19	rs56222689	G	C	0.256461	1006
19	rs68156101	C	G	0.256461	1006
19	rs117203652	G	A	0.0188867	1006
19	rs3745303	A	C	0.256461	1006
19	rs2099103	C	T	0.026839	1006
19	rs1864143	A	G	0.408549	1006
19	rs151286931	C	T	0.0159046	1006
19	rs73066912	G	A	0.0168986	1006
19	rs12983800	G	A	0.239563	1006
19	rs12709914	C	T	0.239563	1006
19	rs6509429	A	C	0.499006	1006
19	rs3745306	C	G	0.259443	1006
19	rs11882257	T	G	0.259443	1006
19	rs67213703	A	G	0.253479	1006
19	rs111064775	A	G	0.253479	1006
19	rs66537808	G	A	0.253479	1006
19	rs79421387	G	A	0.253479	1006
19	rs17272784	G	C	0.253479	1006
19	rs67827341	A	G	0.253479	1006
19	rs35340210	C	T	0.253479	1006
19	rs7250522	G	A	0.253479	1006
19	rs7250685	G	T	0.499006	1006
19	rs73066924	C	A	0.253479	1006
19	rs67370729	A	G	0.253479	1006
19	rs73066927	T	A	0.253479	1006
19	rs73066930	A	C	0.253479	1006
19	rs2288478	T	G	0.5	1006
19	rs2288479	G	C	0.499006	1006
19	rs2288480	C	G	0.239563	1006
19	rs919364	G	A	0.311133	1006
19	rs2303758	G	T	0.253479	1006
19	rs2303759	T	G	0.239563	1006
19	rs10405465	C	T	0.245527	1006
19	rs7248928	T	C	0.499006	1006
19	rs7249190	T	C	0.499006	1006
19	rs7249330	T	A	0.253479	1006
19	rs7251966	G	T	0.5	1006
19	rs8107548	T	C	0.235586	1006
19	rs8109880	C	A	0.499006	1006
19	rs12978488	G	A	0.253479	1006
19	rs73066943	T	C	0.253479	1006
19	rs4802597	G	A	0.245527	1006
19	rs57073172	C	T	0.253479	1006
19	rs55809481	T	C	0.253479	1006
19	rs34615749	C	T	0.0159046	1006
19	rs35042238	C	T	0.144135	1006
19	rs3786562	A	G	0.501988	1006
19	rs3786564	T	C	0.253479	1006
19	rs11878470	G	A	0.253479	1006
19	rs8102251	T	C	0.253479	1006
19	rs57880550	A	G	0.253479	1006
19	rs78281952	T	C	0.253479	1006
19	rs75747868	C	T	0.253479	1006
19	rs73590176	G	A	0.253479	1006
19	rs12976192	C	G	0.499006	1006
19	rs66837471	G	A	0.253479	1006
19	rs7259611	A	G	0.253479	1006
19	rs55953389	G	A	0.253479	1006
19	rs1054770	G	A	0.240557	1006
19	rs2288481	G	A	0.206759	1006
19	rs17272791	T	C	0.027833	1006
19	rs2115385	G	A	0.240557	1006
19	rs73068815	C	G	0.253479	1006
19	rs73068816	A	T	0.253479	1006
19	rs73068817	G	A	0.253479	1006
19	rs7253698	T	C	0.253479	1006
19	rs143229533	A	C	0.253479	1006
19	rs7257869	G	A	0.253479	1006
19	rs189343958	G	A	0.0119284	1006
19	rs6509431	T	A	0.253479	1006
19	rs140270629	A	C	0.0318091	1006
19	rs142701968	C	T	0.253479	1006
19	rs7247563	T	C	0.499006	1006
19	rs74652995	A	G	0.253479	1006
19	rs11083970	A	G	0.253479	1006
19	rs139577405	C	T	0.0129225	1006
19	rs7258431	C	T	0.253479	1006
19	rs7258705	A	G	0.253479	1006
19	rs7247883	G	A	0.253479	1006
19	rs11881817	A	G	0.253479	1006
19	rs73068821	G	A	0.253479	1006
19	rs10412811	G	A	0.235586	1006
19	rs58565668	G	T	0.253479	1006
19	rs11882571	C	T	0.253479	1006
19	rs9749416	G	A	0.239563	1006
19	rs11882628	G	A	0.253479	1006
19	rs11880129	T	C	0.253479	1006
19	rs4802600	A	G	0.499006	1006
19	rs7260029	G	A	0.253479	1006
19	rs7260291	G	A	0.253479	1006
19	rs7245989	T	A	0.253479	1006
19	rs7260611	C	T	0.253479	1006
19	rs68128780	G	A	0.0616302	1006
19	rs11665687	A	G	0.253479	1006
19	rs9304683	C	T	0.0626243	1006
19	rs59209655	C	T	0.253479	1006
19	rs11669998	T	C	0.253479	1006
19	rs7249165	G	A	0.253479	1006
19	rs35828275	T	C	0.0616302	1006
19	rs7250215	T	C	0.253479	1006
19	rs73068831	G	A	0.253479	1006
19	rs73068832	C	T	0.253479	1006
19	rs76029565	A	G	0.253479	1006
19	rs146251467	T	C	0.253479	1006
19	rs139606874	C	G	0.253479	1006
19	rs7254187	T	C	0.240557	1006
19	rs67065809	A	C	0.253479	1006
19	rs66933114	T	C	0.253479	1006
19	rs66532151	T	C	0.253479	1006
19	rs147710448	T	G	0.254473	1006
19	rs66521834	T	C	0.253479	1006
19	rs66782878	G	T	0.253479	1006
19	rs67136437	T	A	0.253479	1006
19	rs142559702	A	G	0.0218688	1006
19	rs112979647	A	G	0.253479	1006
19	rs12980220	A	G	0.253479	1006
19	rs78771673	T	C	0.254473	1006
19	rs60449417	C	T	0.254473	1006
19	rs143051985	C	G	0.0208748	1006
19	rs73576514	C	G	0.253479	1006
19	rs7251704	T	G	0.240557	1006
19	rs35768917	T	C	0.240557	1006
19	rs7251212	A	G	0.49006	1006
19	rs139887235	T	C	0.00994036	1006
19	rs10411630	C	A	0.235586	1006
19	rs9304684	A	G	0.491054	1006
19	rs9304685	C	G	0.49006	1006
19	rs56915211	G	A	0.253479	1006
19	rs9304686	G	T	0.49006	1006
19	rs4802601	A	G	0.49006	1006
19	rs7248176	G	A	0.493042	1006
19	rs55689129	C	T	0.492048	1006
19	rs10413687	A	G	0.493042	1006
19	rs10414108	C	T	0.493042	1006
19	rs73068849	T	G	0.257455	1006
19	rs7256629	C	T	0.493042	1006
19	rs7256984	G	T	0.493042	1006
19	rs7257053	C	G	0.235586	1006
19	rs7260434	A	G	0.493042	1006
19	rs7246233	C	G	0.493042	1006
19	rs9304687	T	G	0.493042	1006
19	rs10408609	A	G	0.235586	1006
19	rs10409838	G	A	0.493042	1006
19	rs35272309	C	T	0.0318091	1006
19	rs11083971	G	C	0.493042	1006
19	rs11083972	C	G	0.244533	1006
19	rs117932964	A	G	0.0228628	1006
19	rs11083973	G	C	0.258449	1006
19	rs118139056	C	T	0.00994036	1006
19	rs4802602	T	C	0.531809	1006
19	rs10405154	G	A	0.523857	1006
19	rs7248502	G	A	0.523857	1006
19	rs78318811	C	T	0.0318091	1006
19	rs9304688	A	G	0.523857	1006
19	rs12977735	C	T	0.523857	1006
19	rs10421748	T	C	0.523857	1006
19	rs12980364	T	C	0.529821	1006
19	rs34027012	C	T	0.0218688	1006
19	rs10415587	T	C	0.524851	1006
19	rs9807898	A	C	0.523857	1006
19	rs8110789	G	C	0.909543	1006
19	rs10421723	G	C	0.525845	1006
19	rs8111663	G	C	0.529821	1006
19	rs9749000	G	T	0.523857	1006
19	rs112749566	A	G	0.0248509	1006
19	rs8105430	T	C	0.523857	1006
19	rs73068859	A	G	0.256461	1006
19	rs10410843	G	C	0.523857	1006
19	rs149351963	T	C	0.256461	1006
19	rs10417256	A	G	0.523857	1006
19	rs7256071	T	C	0.523857	1006
19	rs7255503	G	A	0.0228628	1006
19	rs7255184	A	G	0.524851	1006
19	rs7255390	C	G	0.524851	1006
19	rs7256479	T	C	0.524851	1006
19	rs8113620	T	G	0.529821	1006
19	rs8113231	G	A	0.528827	1006
19	rs10426452	G	A	0.266402	1006
19	rs34825686	C	T	0.256461	1006
19	rs7248378	C	A	0.266402	1006
19	rs148650258	T	G	0.0178926	1006
19	rs76060370	C	T	0.0477137	1006
19	rs117030842	G	A	0.0407555	1006
19	rs55700331	G	T	0.240557	1006
19	rs55987258	A	G	0.239563	1006
19	rs11671438	C	T	0.241551	1006
19	rs11672370	A	G	0.258449	1006
19	rs34486765	G	A	0.17992	1006
19	rs118123822	G	A	0.0208748	1006
19	rs55708249	G	A	0.0168986	1006
19	rs34761054	A	G	0.0178926	1006
19	rs117728146	G	T	0.0168986	1006
19	rs117137947	C	T	0.0178926	1006
19	rs80057768	G	A	0.0178926	1006
19	rs1320302	G	T	0.259443	1006
19	rs73053931	A	G	0.243539	1006
19	rs17206868	A	G	0.257455	1006
19	rs117223926	C	T	0.0377734	1006
19	rs117600984	G	A	0.0228628	1006
19	rs56234966	C	T	0.228628	1006
19	rs55865329	C	T	0.245527	1006
19	rs56341323	C	T	0.245527	1006
19	rs9676602	G	T	0.500994	1006
19	rs73053942	T	G	0.244533	1006
19	rs77279179	G	A	0.0318091	1006
19	rs11669675	A	C	0.529821	1006
19	rs12974629	T	G	0.777336	1006
19	rs62126231	A	G	0.0337972	1006
19	rs73053944	C	G	0.0168986	1006
19	rs117785585	C	A	0.0119284	1006
19	rs4802605	T	C	0.743539	1006
19	rs4801798	C	A	0.122266	1006
19	rs12980585	T	G	0.120278	1006
19	rs117955048	C	G	0.028827	1006
19	rs145602134	C	T	0.0159046	1006
19	rs55732330	A	G	0.360835	1006
19	rs10403885	A	G	0.751491	1006
19	rs1043558	G	T	0.743539	1006
19	rs75984280	C	T	0.0994036	1006
19	rs2946851	C	T	0.767396	1006
19	rs3745309	G	A	0.370775	1006
19	rs73931783	C	A	0.0119284	1006
19	rs3745308	C	G	0.0119284	1006
19	rs150961618	T	C	0.0218688	1006
19	rs36028558	G	A	0.352883	1006
19	rs56182524	G	C	0.0119284	1006
19	rs2946848	T	C	0.32008	1006
19	rs3826718	G	C	0.755467	1006
19	rs2335089	G	C	0.261431	1006
19	rs2335088	A	G	0.257455	1006
19	rs111174366	G	A	0.257455	1006
19	rs59181603	G	A	0.257455	1006
19	rs2914658	T	C	0.847913	1006
19	rs1320301	C	T	0.26839	1006
19	rs11671544	C	G	0.531809	1006
19	rs11672810	G	A	0.373757	1006
19	rs11673671	G	C	0.368787	1006
19	rs113922658	C	T	0.0477137	1006
19	rs118004903	G	A	0.0795229	1006
19	rs74174284	C	G	0.421471	1006
19	rs62126236	T	C	0.323062	1006
19	rs1578944	C	T	0.755467	1006
19	rs11083974	G	A	0.754473	1006
19	rs7258719	T	C	0.754473	1006
19	rs11669017	G	C	0.754473	1006
19	rs11669032	C	G	0.323062	1006
19	rs28735534	T	G	0.754473	1006
19	rs12975598	G	A	0.424453	1006
19	rs7247490	A	G	0.754473	1006
19	rs7248019	G	A	0.754473	1006
19	rs4801799	A	G	0.754473	1006
19	rs78115327	C	G	0.323062	1006
19	rs12985192	T	C	0.754473	1006
19	rs4801800	A	G	0.756461	1006
19	rs12983291	A	T	0.754473	1006
19	rs12983992	G	A	0.754473	1006
19	rs1043263	A	T	0.425447	1006
19	rs7462	G	A	0.323062	1006
19	rs13394	C	T	0.754473	1006
19	rs12443	C	G	0.754473	1006
19	rs2335090	C	G	0.322068	1006
19	rs4384693	A	G	0.753479	1006
19	rs10401936	A	G	0.753479	1006
19	rs10402472	G	A	0.753479	1006
19	rs147435497	A	G	0.0129225	1006
19	rs6509432	G	A	0.753479	1006
19	rs2293013	C	T	0.753479	1006
19	rs2293012	T	G	0.753479	1006
19	rs2293011	G	T	0.753479	1006
19	rs1343703	G	C	0.413519	1006
19	rs3905288	G	A	0.753479	1006
19	rs17206882	G	A	0.413519	1006
19	rs7259076	C	G	0.752485	1006
19	rs3760669	C	T	0.792247	1006
19	rs78750735	T	C	0.0208748	1006
19	rs3760670	C	T	0.40159	1006
19	rs17206895	T	G	0.336978	1006
19	rs2335183	C	T	0.751491	1006
19	rs3760671	G	C	0.751491	1006
19	rs7252519	A	T	0.751491	1006
19	rs4802607	G	C	0.422465	1006
19	rs147362951	G	A	0.0248509	1006
19	rs12974414	T	G	0.757455	1006
19	rs140005264	G	T	0.0228628	1006
19	rs62128062	G	A	0.319085	1006
19	rs145883954	C	G	0.00894632	1006
19	rs4277437	T	G	0.352883	1006
19	rs1320303	C	G	0.710736	1006
19	rs79109084	G	C	0.417495	1006
19	rs7259560	A	T	0.416501	1006
19	rs2914663	A	G	0.753479	1006
19	rs117605916	G	A	0.0258449	1006
19	rs10406480	A	G	0.754473	1006
19	rs2293009	G	A	0.416501	1006
19	rs34601909	C	T	0.33499	1006
19	rs11558188	T	G	0.33499	1006
19	rs11669044	T	C	0.33499	1006
19	rs11672888	G	C	0.33499	1006
19	rs2914664	T	C	0.752485	1006
19	rs77552159	A	G	0.0328032	1006
19	rs10422735	C	T	0.417495	1006
19	rs2914667	A	G	0.417495	1006
19	rs10853810	C	T	0.33499	1006
19	rs2914668	A	G	0.755467	1006
19	rs58847858	G	A	0.367793	1006
19	rs112367220	A	G	0.026839	1006
19	rs62128073	A	G	0.213718	1006
19	rs117186632	G	A	0.115308	1006
19	rs11879863	C	T	0.359841	1006
19	rs1055637	A	G	0.355865	1006
19	rs1006938	C	A	0.357853	1006
19	rs145241689	G	A	0.0139165	1006
19	rs77210856	G	A	0.0238569	1006
19	rs143039986	A	G	0.0139165	1006
19	rs147109222	T	C	0.0337972	1006
19	rs12973733	T	A	0.354871	1006
19	rs35538484	T	C	0.292247	1006
19	rs34221494	C	G	0.198807	1006
19	rs61141826	G	A	0.124254	1006
19	rs59269605	A	G	0.125249	1006
19	rs17272847	G	A	0.100398	1006
19	rs3826717	A	G	0.124254	1006
19	rs7409047	A	T	0.124254	1006
19	rs9653117	C	T	0.124254	1006
19	rs4802610	C	G	0.198807	1006
19	rs148341739	C	T	0.0168986	1006
19	rs4802611	A	G	0.125249	1006
19	rs111705732	G	A	0.0526839	1006
19	rs9653118	C	T	0.125249	1006
19	rs139038552	T	C	0.0218688	1006
19	rs9653100	C	A	0.125249	1006
19	rs117486964	A	G	0.0606362	1006
19	rs113220577	G	A	0.124254	1006
19	rs185216186	G	A	0.0109344	1006
19	rs11878448	T	C	0.124254	1006
19	rs144504913	G	A	0.00795229	1006
19	rs1042120	C	T	0.124254	1006
19	rs60403475	A	T	0.126243	1006
19	rs183382087	T	G	0.0228628	1006
19	rs4352151	T	C	0.124254	1006
19	rs139688267	C	T	0.026839	1006
19	rs55992104	C	T	0.125249	1006
19	rs11878551	C	T	0.166998	1006
19	rs115776071	C	T	0.0308151	1006
19	rs113777281	A	G	0.0516899	1006
19	rs11878591	C	T	0.0576541	1006
19	rs60365978	C	T	0.127237	1006
19	rs117751029	T	C	0.0119284	1006
19	rs143005749	G	A	0.0218688	1006
19	rs73054104	G	A	0.0516899	1006
19	rs1042122	T	C	0.172962	1006
19	rs4802612	A	G	0.126243	1006
19	rs1879266	C	G	0.172962	1006
19	rs76687611	G	A	0.0447316	1006
19	rs2271953	A	C	0.126243	1006
19	rs2271952	C	T	0.127237	1006
19	rs2271951	A	G	0.126243	1006
19	rs78663425	G	T	0.0258449	1006
19	rs4801801	C	T	0.126243	1006
19	rs3786567	C	T	0.127237	1006
19	rs2681570	G	A	0.172962	1006
19	rs55991145	G	T	0.126243	1006
19	rs1064257	C	G	0.0477137	1006
19	rs113259739	G	A	0.0129225	1006
19	rs59192944	T	A	0.126243	1006
19	rs56974957	T	C	0.166998	1006
19	rs701717	A	G	0.0457256	1006
19	rs11669553	G	A	0.0785288	1006
19	rs76997502	G	A	0.0616302	1006
19	rs1858742	G	A	0.125249	1006
19	rs8108175	T	G	0.127237	1006
19	rs10421294	G	A	0.127237	1006
19	rs141121779	G	A	0.0218688	1006
19	rs34750569	G	C	0.168986	1006
19	rs10403394	G	A	0.131213	1006
19	rs17555056	C	G	0.130219	1006
19	rs4802613	C	T	0.132207	1006
19	rs2280401	G	A	0.162028	1006
19	rs79156527	C	T	0.0129225	1006
19	rs140800343	C	T	0.0208748	1006
19	rs739347	T	C	0.133201	1006
19	rs2073614	A	G	0.132207	1006
19	rs2009984	T	A	0.00695825	1006
19	rs739349	C	T	0.133201	1006
19	rs756628	T	C	0.133201	1006
19	rs74529756	G	A	0.0308151	1006
19	rs2077300	C	T	0.132207	1006
19	rs57035065	G	A	0.0596421	1006
19	rs73056059	G	A	0.131213	1006
19	rs73056062	C	T	0.131213	1006
19	rs2946844	T	C	0.176938	1006
19	rs61371437	A	T	0.133201	1006
19	rs79608257	G	T	0.0178926	1006
19	rs113788509	G	A	0.00795229	1006
19	rs147329403	A	G	0.0109344	1006
19	rs73056069	C	T	0.132207	1006
19	rs140903609	C	T	0.0188867	1006
19	rs113176985	C	T	0.132207	1006
19	rs184601331	G	A	0.0218688	1006
19	rs191720833	G	A	0.0168986	1006
19	rs143721495	C	T	0.00894632	1006
19	rs2946865	T	G	0.134195	1006
19	rs60815603	C	A	0.133201	1006
19	rs117211930	G	A	0.0437376	1006
19	rs1316885	T	C	0.136183	1006
19	rs117756554	G	A	0.0437376	1006
19	rs60746284	C	T	0.134195	1006
19	rs34010237	G	A	0.16501	1006
19	rs117394515	A	C	0.0119284	1006
19	rs2946863	G	C	0.136183	1006
19	rs34165679	T	C	0.133201	1006
19	rs139039559	C	T	0.0109344	1006
19	rs56041755	C	T	0.0675944	1006
19	rs2335534	G	A	0.200795	1006
19	rs111981233	T	G	0.083499	1006
19	rs59774409	C	T	0.0914513	1006
19	rs142385484	C	T	0.147117	1006
19	rs2878342	C	T	0.0854871	1006
19	rs12459953	G	A	0.0646123	1006
19	rs1997594	C	A	0.0864811	1006
19	rs56175542	T	C	0.0874751	1006
19	rs115159481	T	C	0.054672	1006
19	rs56164649	G	A	0.084493	1006
19	rs142838334	C	T	0.0149105	1006
19	rs56370615	T	C	0.084493	1006
19	rs146835980	A	G	0.0129225	1006
19	rs112225981	C	T	0.027833	1006
19	rs55836815	A	G	0.084493	1006
19	rs73056079	T	C	0.117296	1006
19	rs142841518	A	G	0.0666004	1006
19	rs150849265	C	T	0.0765408	1006
19	rs10469298	A	G	0.200795	1006
19	rs73582441	G	A	0.082505	1006
19	rs111561142	C	T	0.126243	1006
19	rs57752555	G	A	0.0755467	1006
19	rs4802614	T	A	0.0109344	1006
19	rs4802615	C	T	0.126243	1006
19	rs62128087	C	T	0.167992	1006
19	rs143637816	C	G	0.0168986	1006
19	rs111508578	C	T	0.082505	1006
19	rs76375876	C	T	0.0308151	1006
19	rs3810194	T	C	0.082505	1006
19	rs1132990	A	G	0.199801	1006
19	rs73582442	G	A	0.082505	1006
19	rs73582446	G	A	0.082505	1006
19	rs78025330	C	T	0.083499	1006
19	rs112330409	A	C	0.082505	1006
19	rs73582450	C	T	0.082505	1006
19	rs4296355	C	T	0.082505	1006
19	rs56036628	G	A	0.0755467	1006
19	rs139852150	G	A	0.0596421	1006
19	rs534526936	C	T	0.00596421	1006
19	rs73582451	G	A	0.082505	1006
19	rs111833847	C	T	0.0477137	1006
19	rs73582454	C	G	0.082505	1006
19	rs74255083	A	G	0.082505	1006
19	rs73582456	G	A	0.082505	1006
19	rs117411536	A	G	0.0347913	1006
19	rs57875150	C	T	0.083499	1006
19	rs73582460	C	T	0.083499	1006
19	rs73582462	G	C	0.0854871	1006
19	rs78970126	C	T	0.0854871	1006
19	rs79476680	G	T	0.104374	1006
19	rs111817044	C	T	0.083499	1006
19	rs73582463	C	G	0.083499	1006
19	rs10419198	C	T	0.261431	1006
19	rs57215012	C	T	0.083499	1006
19	rs7256116	A	C	0.104374	1006
19	rs73057945	C	A	0.0656064	1006
19	rs140059446	C	T	0.0218688	1006
19	rs73582470	T	C	0.083499	1006
19	rs45518331	G	A	0.0218688	1006
19	rs45450996	C	T	0.083499	1006
19	rs77229696	G	A	0.083499	1006
19	rs61102029	C	T	0.083499	1006
19	rs34400029	A	G	0.083499	1006
19	rs58075796	A	C	0.083499	1006
19	rs60163835	G	A	0.083499	1006
19	rs113367289	C	T	0.083499	1006
19	rs11670916	C	T	0.284294	1006
19	rs74504832	T	C	0.0377734	1006
19	rs57989898	G	A	0.083499	1006
19	rs73582475	G	C	0.083499	1006
19	rs60004045	T	C	0.083499	1006
19	rs58269718	G	T	0.083499	1006
19	rs8105626	T	C	0.083499	1006
19	rs4560020	A	G	0.082505	1006
19	rs8108243	C	T	0.083499	1006
19	rs73582482	C	G	0.083499	1006
19	rs111562439	C	T	0.083499	1006
19	rs111652750	T	C	0.083499	1006
19	rs111648367	T	G	0.083499	1006
19	rs113305073	T	A	0.083499	1006
19	rs73582485	T	C	0.083499	1006
19	rs113784288	T	C	0.083499	1006
19	rs8100016	T	C	0.083499	1006
19	rs113886122	C	G	0.151093	1006
19	rs8100037	T	C	0.083499	1006
19	rs8102198	G	C	0.084493	1006
19	rs112135459	G	A	0.083499	1006
19	rs112212888	T	A	0.083499	1006
19	rs111410736	T	C	0.083499	1006
19	rs61212513	A	C	0.083499	1006
19	rs34654230	C	T	0.083499	1006
19	rs34459162	T	C	0.083499	1006
19	rs146159696	C	A	0.0168986	1006
19	rs56084109	C	T	0.083499	1006
19	rs45482295	A	G	0.083499	1006
19	rs3187346	T	C	0.083499	1006
19	rs1129459	C	T	0.083499	1006
19	rs1129460	A	C	0.181909	1006
19	rs73586516	A	G	0.083499	1006
19	rs77480051	C	T	0.083499	1006
19	rs73586518	C	T	0.083499	1006
19	rs112173908	A	G	0.083499	1006
19	rs76626009	C	T	0.083499	1006
19	rs80094695	T	C	0.083499	1006
19	rs73586522	G	A	0.083499	1006
19	rs112445321	A	G	0.083499	1006
19	rs139599896	G	C	0.0695825	1006
19	rs56971582	G	C	0.0218688	1006
19	rs145432445	T	C	0.083499	1006
19	rs76544645	G	A	0.083499	1006
19	rs78067151	A	T	0.083499	1006
19	rs113683895	G	A	0.083499	1006
19	rs112922991	C	T	0.083499	1006
19	rs112590788	T	G	0.083499	1006
19	rs74524245	G	T	0.0765408	1006
19	rs10417973	A	G	0.0695825	1006
19	rs147195142	G	C	0.0119284	1006
19	rs113083121	G	T	0.0596421	1006
19	rs74658802	C	G	0.0159046	1006
19	rs35279796	G	A	0.204771	1006
19	rs118164399	G	A	0.0337972	1006
19	rs56709164	T	C	0.0755467	1006
19	rs8107051	A	G	0.319085	1006
19	rs8107392	G	A	0.753479	1006
19	rs57680936	A	G	0.0606362	1006
19	rs61187538	T	C	0.247515	1006
19	rs142102890	C	T	0.0139165	1006
19	rs146918852	T	G	0.0328032	1006
19	rs113729752	T	C	0.151093	1006
19	rs11672851	G	A	0.145129	1006
19	rs4075250	G	A	0.0954274	1006
19	rs73057955	C	T	0.0765408	1006
19	rs139356684	A	G	0.0109344	1006
19	rs139530582	T	C	0.0119284	1006
19	rs6509437	G	A	0.11829	1006
19	rs4594362	C	G	0.0974155	1006
19	rs10426466	C	G	0.126243	1006
19	rs60284187	C	T	0.0785288	1006
19	rs79151664	C	T	0.0228628	1006
19	rs4426453	C	T	0.124254	1006
19	rs10409856	T	C	0.125249	1006
19	rs73057960	T	C	0.137177	1006
19	rs111412602	T	C	0.0357853	1006
19	rs117317756	G	A	0.0457256	1006
19	rs144210466	C	T	0.0357853	1006
19	rs113086320	C	T	0.0208748	1006
19	rs61138558	G	A	0.0785288	1006
19	rs10412446	A	G	0.219682	1006
19	rs55796141	C	A	0.132207	1006
19	rs111261691	G	A	0.147117	1006
19	rs188640068	G	C	0.00596421	1006
19	rs10401626	A	G	0.124254	1006
19	rs10402160	G	C	0.0447316	1006
19	rs8103904	T	C	0.124254	1006
19	rs8102979	A	G	0.125249	1006
19	rs77080188	T	C	0.0318091	1006
19	rs112673105	G	A	0.0775348	1006
19	rs113710641	G	A	0.0785288	1006
19	rs113616249	T	A	0.0785288	1006
19	rs7254718	A	G	0.219682	1006
19	rs7254831	C	G	0.124254	1006
19	rs74683502	G	A	0.0188867	1006
19	rs137962315	G	C	0.0347913	1006
19	rs9304689	G	T	0.12326	1006
19	rs4316869	G	C	0.12326	1006
19	rs183080864	C	T	0.0109344	1006
19	rs67179000	T	C	0.0795229	1006
19	rs10410923	G	A	0.122266	1006
19	rs13346402	A	G	0.0447316	1006
19	rs111381088	T	C	0.0228628	1006
19	rs10418197	A	G	0.224652	1006
19	rs67546213	G	A	0.172962	1006
19	rs3760707	T	C	0.173956	1006
19	rs3760708	G	C	0.219682	1006
19	rs10414207	C	T	0.0457256	1006
19	rs113205442	G	A	0.17495	1006
19	rs142833554	G	C	0.0119284	1006
19	rs10421333	A	G	0.219682	1006
19	rs113859353	C	T	0.0357853	1006
19	rs3745473	T	C	0.173956	1006
19	rs3745474	C	T	0.172962	1006
19	rs1865078	C	T	0.0477137	1006
19	rs113560768	G	A	0.0437376	1006
19	rs2379088	C	T	0.218688	1006
19	rs2890072	T	C	0.220676	1006
19	rs880986	C	G	0.0477137	1006
19	rs118087022	G	A	0.0467197	1006
19	rs8113357	T	C	0.218688	1006
19	rs143487513	G	A	0.0477137	1006
19	rs73057994	C	A	0.171968	1006
19	rs10406941	A	C	0.219682	1006
19	rs2288920	G	T	0.170974	1006
19	rs117925157	C	T	0.0109344	1006
19	rs2288921	T	G	0.218688	1006
19	rs62128117	C	A	0.206759	1006
19	rs144521999	A	T	0.11332	1006
19	rs7249925	A	G	0.22167	1006
19	rs56345999	T	C	0.0467197	1006
19	rs55761110	C	G	0.0467197	1006
19	rs117613997	T	G	0.0119284	1006
19	rs11878568	T	C	0.22167	1006
19	rs11083979	T	C	0.218688	1006
19	rs10404887	C	G	0.218688	1006
19	rs7251295	G	C	0.219682	1006
19	rs73058002	G	A	0.0447316	1006
19	rs7251877	A	G	0.218688	1006
19	rs57940349	C	T	0.170974	1006
19	rs10414643	T	C	0.224652	1006
19	rs16981329	G	C	0.217694	1006
19	rs12462756	G	A	0.16998	1006
19	rs143035740	G	A	0.00795229	1006
19	rs146167986	C	T	0.00994036	1006
19	rs73058052	C	T	0.167992	1006
19	rs3745475	A	G	0.215706	1006
19	rs77535345	G	A	0.0467197	1006
19	rs111581233	G	A	0.0238569	1006
19	rs137950054	C	T	0.0467197	1006
19	rs150778991	C	T	0.0467197	1006
19	rs28720835	A	G	0.0467197	1006
19	rs10417980	T	C	0.222664	1006
19	rs117384714	A	G	0.00795229	1006
19	rs2116922	G	A	0.22167	1006
19	rs142810131	C	A	0.0367793	1006
19	rs6509439	C	T	0.299205	1006
19	rs10413099	G	A	0.0367793	1006
19	rs10413000	C	G	0.28827	1006
19	rs8110004	G	T	0.28827	1006
19	rs151153181	G	A	0.0367793	1006
19	rs60906557	T	C	0.200795	1006
19	rs6509440	G	C	0.326044	1006
19	rs145487209	G	A	0.0367793	1006
19	rs145146040	A	G	0.0258449	1006
19	rs10408930	G	A	0.0367793	1006
19	rs10409197	C	T	0.0367793	1006
19	rs75175713	C	A	0.0367793	1006
19	rs73058066	G	C	0.0178926	1006
19	rs8111956	G	C	0.327038	1006
19	rs10426151	T	G	0.289264	1006
19	rs111911886	A	T	0.0109344	1006
19	rs139278099	C	T	0.0387674	1006
19	rs117038286	A	G	0.0367793	1006
19	rs117514114	G	A	0.0367793	1006
19	rs148608672	C	T	0.0248509	1006
19	rs113817466	C	T	0.198807	1006
19	rs117931665	G	A	0.0367793	1006
19	rs112205523	C	T	0.301193	1006
19	rs150459242	C	T	0.00994036	1006
19	rs7258363	T	G	0.305169	1006
19	rs147819659	G	A	0.027833	1006
19	rs139287202	C	A	0.0109344	1006
19	rs73058075	C	T	0.0188867	1006
19	rs11083980	C	A	0.813121	1006
19	rs12459840	C	G	0.301193	1006
19	rs73058080	C	T	0.0447316	1006
19	rs77415797	A	C	0.0954274	1006
19	rs10406006	C	T	0.303181	1006
19	rs76511181	G	C	0.028827	1006
19	rs113414650	C	T	0.028827	1006
19	rs76246107	G	A	0.0795229	1006
19	rs112118092	A	G	0.028827	1006
19	rs76391920	G	T	0.028827	1006
19	rs111718072	T	C	0.028827	1006
19	rs12980276	T	C	0.0874751	1006
19	rs11880923	T	C	0.332008	1006
19	rs113949439	A	G	0.028827	1006
19	rs112378716	G	C	0.333002	1006
19	rs144575973	A	G	0.00795229	1006
19	rs111657600	T	C	0.028827	1006
19	rs144183994	C	T	0.027833	1006
19	rs113717944	G	A	0.028827	1006
19	rs60074767	G	A	0.028827	1006
19	rs75743949	C	T	0.027833	1006
19	rs73058085	G	A	0.304175	1006
19	rs60445174	C	T	0.028827	1006
19	rs59642327	G	A	0.028827	1006
19	rs57180225	T	G	0.028827	1006
19	rs149036476	C	T	0.027833	1006
19	rs56146695	T	C	0.0854871	1006
19	rs56055089	A	G	0.209742	1006
19	rs185869847	T	C	0.0109344	1006
19	rs73934022	G	A	0.238569	1006
19	rs113222846	C	T	0.208748	1006
19	rs57119643	G	T	0.028827	1006
19	rs61374887	C	T	0.028827	1006
19	rs7257224	T	C	0.028827	1006
19	rs7256146	A	G	0.238569	1006
19	rs75849027	C	T	0.028827	1006
19	rs112769502	C	T	0.05666	1006
19	rs7249966	T	C	0.028827	1006
19	rs147683818	G	T	0.027833	1006
19	rs28623325	C	T	0.209742	1006
19	rs73586581	T	C	0.028827	1006
19	rs112457436	G	A	0.028827	1006
19	rs111891740	G	A	0.028827	1006
19	rs10424751	C	T	0.208748	1006
19	rs10424801	C	A	0.208748	1006
19	rs57958955	C	T	0.208748	1006
19	rs118026246	A	G	0.027833	1006
19	rs755769	A	G	0.238569	1006
19	rs151047655	C	A	0.027833	1006
19	rs59947366	T	C	0.028827	1006
19	rs2005235	T	C	0.239563	1006
19	rs113751151	C	T	0.0487078	1006
19	rs8111047	T	C	0.028827	1006
19	rs61520135	G	A	0.028827	1006
19	rs75967820	G	C	0.027833	1006
19	rs11883023	T	G	0.028827	1006
19	rs11880195	C	G	0.238569	1006
19	rs117188171	G	A	0.027833	1006
19	rs73058098	C	T	0.0596421	1006
19	rs57488482	T	G	0.028827	1006
19	rs73586590	T	C	0.028827	1006
19	rs112153877	C	T	0.028827	1006
19	rs112539009	G	A	0.209742	1006
19	rs6509441	T	A	0.244533	1006
19	rs34647824	A	C	0.280318	1006
19	rs731861	G	C	0.220676	1006
19	rs1368464	C	T	0.697813	1006
19	rs1865077	G	A	0.697813	1006
19	rs1368463	C	T	0.697813	1006
19	rs1865076	C	A	0.697813	1006
19	rs1965104	C	T	0.696819	1006
19	rs113751054	C	T	0.0407555	1006
19	rs12104272	G	A	0.331014	1006
19	rs73060070	C	A	0.144135	1006
19	rs34074594	G	A	0.0755467	1006
19	rs45513592	G	T	0.0139165	1006
19	rs147079635	C	T	0.00596421	1006
19	rs2082481	G	A	0.257455	1006
19	rs7508601	T	A	0.408549	1006
19	rs7508148	T	C	0.256461	1006
19	rs7258381	C	T	0.082505	1006
19	rs7259683	T	C	0.256461	1006
19	rs73934025	C	A	0.082505	1006
19	rs12976076	C	T	0.0357853	1006
19	rs7251334	A	C	0.993042	1006
19	rs186765168	A	G	0.00994036	1006
19	rs10401743	T	C	0.920477	1006
19	rs143863560	C	T	0.0109344	1006
19	rs139826768	A	C	0.00994036	1006
19	rs10415600	G	A	0.256461	1006
19	rs118117859	G	T	0.028827	1006
19	rs149807892	C	T	0.0149105	1006
19	rs61743199	A	G	0.0695825	1006
19	rs76387513	G	T	0.0695825	1006
19	rs143322306	C	T	0.0159046	1006
19	rs7047	T	C	0.257455	1006
19	rs35272206	G	T	0.110338	1006
19	rs7251	C	G	0.333002	1006
19	rs10415576	T	C	0.378728	1006
19	rs68046065	C	G	0.257455	1006
19	rs1140375	G	A	0.256461	1006
19	rs117573928	C	T	0.0417495	1006
19	rs2304207	C	G	0.173956	1006
19	rs34739574	C	T	0.111332	1006
19	rs2304206	G	A	0.259443	1006
19	rs2304205	A	C	0.258449	1006
19	rs3204440	A	G	0.0487078	1006
19	rs2304204	T	C	0.259443	1006
19	rs145379081	G	C	0.0198807	1006
19	rs117005178	G	A	0.0228628	1006
19	rs881785	C	G	0.0854871	1006
19	rs150944766	C	T	0.0308151	1006
19	rs112226575	C	T	0.167992	1006
19	rs10411771	A	G	0.262425	1006
19	rs3745469	G	A	0.0894632	1006
19	rs112467874	G	A	0.027833	1006
19	rs975484	C	G	0.262425	1006
19	rs118189612	G	A	0.0109344	1006
19	rs117146366	G	C	0.0139165	1006
19	rs8109314	T	C	0.304175	1006
19	rs116924407	G	A	0.0139165	1006
19	rs35791962	C	T	0.0397614	1006
19	rs148950171	C	T	0.0337972	1006
19	rs79327580	C	T	0.0139165	1006
19	rs148581006	G	A	0.0198807	1006
19	rs7260179	A	G	0.365805	1006
19	rs3816047	C	G	0.16501	1006
19	rs7246510	T	G	0.0437376	1006
19	rs10415880	G	A	0.341948	1006
19	rs143840166	T	C	0.0149105	1006
19	rs74633762	C	T	0.0377734	1006
19	rs35270176	G	A	0.180915	1006
19	rs45613034	C	A	0.0149105	1006
19	rs45492293	A	G	0.0616302	1006
19	rs1075453	G	C	0.406561	1006
19	rs115254624	G	C	0.0606362	1006
19	rs892149	C	A	0.0606362	1006
19	rs115751101	G	A	0.0596421	1006
19	rs10423579	T	C	0.43837	1006
19	rs10423580	T	G	0.437376	1006
19	rs721885	C	T	0.345924	1006
19	rs61189653	C	T	0.161034	1006
19	rs12980063	A	G	0.410537	1006
19	rs12981033	A	G	0.410537	1006
19	rs59755901	G	A	0.0397614	1006
19	rs80136171	C	T	0.0596421	1006
19	rs181215714	T	A	0.0119284	1006
19	rs113717727	G	A	0.16004	1006
19	rs59601394	G	C	0.0666004	1006
19	rs12984428	G	A	0.419483	1006
19	rs12976001	G	C	0.188867	1006
19	rs12977747	T	C	0.188867	1006
19	rs12984268	A	G	0.188867	1006
19	rs12977862	G	A	0.188867	1006
19	rs112384921	C	A	0.161034	1006
19	rs59662975	G	A	0.161034	1006
19	rs113169954	G	C	0.0934394	1006
19	rs10417008	T	C	0.189861	1006
19	rs10415869	G	A	0.189861	1006
19	rs10416103	G	C	0.189861	1006
19	rs12462954	C	T	0.139165	1006
19	rs12977128	T	C	0.188867	1006
19	rs12977140	T	C	0.188867	1006
19	rs8109119	G	C	0.520875	1006
19	rs12977052	G	A	0.188867	1006
19	rs182049376	A	G	0.0168986	1006
19	rs12978983	T	C	0.188867	1006
19	rs12976936	A	G	0.188867	1006
19	rs12984650	G	T	0.188867	1006
19	rs45617640	C	T	0.0894632	1006
19	rs45480295	A	G	0.0457256	1006
19	rs7249356	T	G	0.270378	1006
19	rs12978911	C	T	0.188867	1006
19	rs12980899	T	C	0.188867	1006
19	rs12985728	C	T	0.187873	1006
19	rs151103691	G	A	0.027833	1006
19	rs113185396	G	A	0.0228628	1006
19	rs28609199	A	C	0.027833	1006
19	rs189327343	A	C	0.0248509	1006
19	rs75581691	G	A	0.027833	1006
19	rs61747405	C	T	0.027833	1006
19	rs78340461	C	T	0.027833	1006
19	rs75715304	C	T	0.027833	1006
19	rs143096125	G	A	0.027833	1006
19	rs191282495	A	G	0.00497018	1006
19	rs10404778	G	A	0.027833	1006
19	rs142472919	T	C	0.0109344	1006
19	rs10407097	T	C	0.128231	1006
19	rs11881828	A	G	0.0168986	1006
19	rs116346946	G	A	0.0159046	1006
19	rs112638321	G	A	0.0159046	1006
19	rs113691887	T	C	0.0168986	1006
19	rs73588437	A	G	0.0168986	1006
19	rs12463356	G	T	0.197813	1006
19	rs62128132	T	C	0.0328032	1006
19	rs28750115	A	G	0.0168986	1006
19	rs112227922	G	A	0.0168986	1006
19	rs10415559	A	G	0.0168986	1006
19	rs10415757	C	T	0.0168986	1006
19	rs10416440	A	G	0.0168986	1006
19	rs75817776	T	C	0.0159046	1006
19	rs113878971	C	G	0.0168986	1006
19	rs143311059	C	T	0.0159046	1006
19	rs61165577	C	T	0.0168986	1006
19	rs60911789	C	T	0.0168986	1006
19	rs60668354	C	T	0.0168986	1006
19	rs8101746	G	A	0.0168986	1006
19	rs3810261	G	A	0.10338	1006
19	rs1812666	T	C	0.0208748	1006
19	rs8103298	T	C	0.0168986	1006
19	rs74735615	G	A	0.0159046	1006
19	rs79443536	C	T	0.0159046	1006
19	rs79501693	T	C	0.0188867	1006
19	rs79890159	G	A	0.0815109	1006
19	rs189551890	C	G	0.027833	1006
19	rs80110690	C	A	0.027833	1006
19	rs117869910	A	G	0.026839	1006
19	rs114075582	T	C	0.0168986	1006
19	rs149753349	A	T	0.0705765	1006
19	rs76386660	C	T	0.0924453	1006
19	rs73064004	T	G	0.0397614	1006
19	rs144097185	A	G	0.0119284	1006
19	rs67405884	G	A	0.0626243	1006
19	rs10424373	A	C	0.0785288	1006
19	rs10424546	C	T	0.0129225	1006
19	rs12609870	T	G	0.0775348	1006
19	rs8102379	T	C	0.0139165	1006
19	rs8102007	G	A	0.0139165	1006
19	rs8102150	C	G	0.0139165	1006
19	rs892152	A	G	0.854871	1006
19	rs56225415	C	T	0.0785288	1006
19	rs10414317	T	C	0.0129225	1006
19	rs10422689	C	A	0.0129225	1006
19	rs12461046	T	A	0.0636183	1006
19	rs146009856	T	G	0.0129225	1006
19	rs181211772	C	T	0.0129225	1006
19	rs73588460	A	G	0.0586481	1006
19	rs146733393	C	G	0.0357853	1006
19	rs139274447	G	A	0.0119284	1006
19	rs117777439	C	T	0.0626243	1006
19	rs79763137	G	A	0.2167	1006
19	rs118083751	C	T	0.0377734	1006
19	rs139940086	G	A	0.0228628	1006
19	rs111571999	A	G	0.2167	1006
19	rs147676659	A	C	0.0298211	1006
19	rs76980647	T	C	0.0636183	1006
19	rs55869656	T	G	0.259443	1006
19	rs10416216	C	A	0.377734	1006
19	rs77131987	G	T	0.219682	1006
19	rs144840941	C	T	0.0188867	1006
19	rs149290334	C	G	0.0139165	1006
19	rs148530305	A	G	0.0238569	1006
19	rs73064023	T	C	0.0487078	1006
19	rs79485806	C	T	0.0298211	1006
19	rs111814383	T	G	0.0228628	1006
19	rs80006790	C	T	0.00994036	1006
19	rs138055431	C	T	0.0228628	1006
19	rs60035851	C	T	0.0497018	1006
19	rs73064029	C	T	0.0497018	1006
19	rs6509443	T	C	0.485089	1006
19	rs75070358	C	T	0.0357853	1006
19	rs76136140	G	T	0.0328032	1006
19	rs28485442	T	C	0.0506958	1006
19	rs73064093	C	G	0.0437376	1006
19	rs2304202	T	C	0.0497018	1006
19	rs2304203	A	G	0.0497018	1006
19	rs10405801	T	G	0.0487078	1006
19	rs112301620	C	T	0.0487078	1006
19	rs57733064	T	C	0.0487078	1006
19	rs73934035	C	T	0.0487078	1006
19	rs34701020	C	T	0.0238569	1006
19	rs7252978	G	A	0.128231	1006
19	rs73064102	C	T	0.0934394	1006
19	rs57447259	T	G	0.196819	1006
19	rs2380185	A	G	0.264414	1006
19	rs80041368	T	A	0.0149105	1006
19	rs77280277	G	A	0.027833	1006
19	rs28682480	C	T	0.0367793	1006
19	rs28506894	C	G	0.127237	1006
19	rs28711468	C	T	0.0357853	1006
19	rs117693125	C	T	0.0188867	1006
19	rs138833981	C	G	0.0149105	1006
19	rs10424569	G	C	0.140159	1006
19	rs112759409	G	A	0.0417495	1006
19	rs1674137	C	T	0.170974	1006
19	rs8102970	A	G	0.0904573	1006
19	rs75363781	A	G	0.141153	1006
19	rs117749397	C	T	0.0367793	1006
19	rs59279982	A	G	0.0427435	1006
19	rs10414501	C	G	0.0357853	1006
19	rs10414681	C	T	0.129225	1006
19	rs73066017	A	G	0.0427435	1006
19	rs10421230	G	A	0.0367793	1006
19	rs117708364	A	G	0.0188867	1006
19	rs2001342	C	T	0.128231	1006
19	rs3889507	C	T	0.0924453	1006
19	rs79720100	G	C	0.00894632	1006
19	rs1654603	C	G	0.139165	1006
19	rs112289524	T	C	0.0864811	1006
19	rs28794768	A	G	0.180915	1006
19	rs10403659	G	T	0.180915	1006
19	rs62129178	A	G	0.0337972	1006
19	rs183754619	C	T	0.0417495	1006
19	rs7250929	C	T	0.0874751	1006
19	rs185028010	C	T	0.027833	1006
19	rs143344661	G	T	0.0129225	1006
19	rs67006152	G	A	0.105368	1006
19	rs1273634	C	T	0.286282	1006
19	rs3745477	T	G	0.724652	1006
19	rs59611535	G	C	0.00596421	1006
19	rs79516993	A	G	0.0994036	1006
19	rs116979442	T	G	0.027833	1006
19	rs1273636	C	A	0.569583	1006
19	rs1273637	A	G	0.904573	1006
19	rs1273640	C	T	0.905567	1006
19	rs74408320	G	A	0.0964215	1006
19	rs1273641	C	T	0.904573	1006
19	rs1273642	T	C	0.904573	1006
19	rs61398712	G	A	0.0964215	1006
19	rs1674139	T	C	0.564612	1006
19	rs4801806	T	A	0.00695825	1006
19	rs10404868	G	T	0.22664	1006
19	rs76668316	G	A	0.0954274	1006
19	rs112402202	A	G	0.0984095	1006
19	rs141490321	C	T	0.0238569	1006
19	rs79059207	G	A	0.0318091	1006
19	rs4802619	T	C	0.106362	1006
19	rs79349312	G	A	0.10338	1006
19	rs12971721	C	T	0.199801	1006
19	rs10408812	G	A	0.224652	1006
19	rs59722125	G	T	0.100398	1006
19	rs12608893	G	C	0.102386	1006
19	rs77220875	A	G	0.10338	1006
19	rs187530683	C	T	0.0178926	1006
19	rs11669134	G	A	0.200795	1006
19	rs73590460	C	A	0.0318091	1006
19	rs77968356	G	A	0.10338	1006
19	rs11881269	C	G	0.0318091	1006
19	rs79075745	G	T	0.0656064	1006
19	rs147252369	A	T	0.0178926	1006
19	rs11671380	C	T	0.0437376	1006
19	rs139338727	A	C	0.0178926	1006
19	rs1273643	A	G	0.544732	1006
19	rs4802620	C	G	0.10338	1006
19	rs1273644	T	C	0.56163	1006
19	rs62129179	G	A	0.0248509	1006
19	rs60458566	C	T	0.10338	1006
19	rs4802621	T	C	0.10338	1006
19	rs4802622	G	A	0.10338	1006
19	rs1273646	C	G	0.905567	1006
19	rs112331925	C	T	0.0337972	1006
19	rs62129180	G	T	0.0228628	1006
19	rs76907345	C	T	0.027833	1006
19	rs12610882	C	T	0.109344	1006
19	rs12609447	T	C	0.109344	1006
19	rs16981435	G	C	0.00695825	1006
19	rs76330541	A	G	0.110338	1006
19	rs10425303	A	G	0.437376	1006
19	rs17310914	T	C	0.197813	1006
19	rs118058831	T	C	0.0218688	1006
19	rs79483010	A	G	0.197813	1006
19	rs4802623	G	A	0.430417	1006
19	rs4802624	A	G	0.109344	1006
19	rs11669608	A	G	0.432406	1006
19	rs75287989	C	G	0.0904573	1006
19	rs71353337	T	C	0.00994036	1006
19	rs7247528	T	A	0.0904573	1006
19	rs77887914	A	G	0.109344	1006
19	rs17370523	T	G	0.199801	1006
19	rs55662076	A	T	0.0904573	1006
19	rs77827342	G	A	0.109344	1006
19	rs117347783	A	G	0.0904573	1006
19	rs11879087	C	A	0.0308151	1006
19	rs7251251	G	A	0.23161	1006
19	rs76653157	A	G	0.199801	1006
19	rs79354423	T	G	0.109344	1006
19	rs7251695	C	T	0.176938	1006
19	rs1001281	T	C	0.199801	1006
19	rs4802626	G	C	0.109344	1006
19	rs34708773	C	G	0.00994036	1006
19	rs2302518	T	C	0.109344	1006
19	rs76431899	A	C	0.109344	1006
19	rs570834667	A	T	0.0178926	1006
19	rs182872821	C	T	0.00596421	1006
19	rs62129182	T	C	0.0208748	1006
19	rs12610289	C	A	0.109344	1006
19	rs12610341	G	A	0.10835	1006
19	rs12986369	A	G	0.445328	1006
19	rs2072451	T	G	0.483101	1006
19	rs7258104	A	G	0.475149	1006
19	rs76403112	C	T	0.164016	1006
19	rs115475578	G	A	0.0109344	1006
19	rs79716223	T	C	0.0228628	1006
19	rs28413128	A	G	0.462227	1006
19	rs74892778	C	T	0.0109344	1006
19	rs34530448	A	T	0.321074	1006
19	rs116381034	C	T	0.0109344	1006
19	rs7251463	G	A	0.44831	1006
19	rs7251269	A	G	0.462227	1006
19	rs7247082	A	G	0.116302	1006
19	rs7248071	T	G	0.44831	1006
19	rs62129183	G	C	0.127237	1006
19	rs80232594	G	A	0.0109344	1006
19	rs1003424	A	G	0.463221	1006
19	rs10421561	T	C	0.463221	1006
19	rs10421754	T	C	0.463221	1006
19	rs2159984	G	C	0.449304	1006
19	rs28736735	G	T	0.116302	1006
19	rs143459544	G	A	0.0129225	1006
19	rs117793773	T	G	0.0109344	1006
19	rs11879607	C	T	0.461233	1006
19	rs62129184	G	A	0.166004	1006
19	rs11879637	G	A	0.447316	1006
19	rs192629576	C	T	0.028827	1006
19	rs139317184	C	T	0.00596421	1006
19	rs145217765	C	T	0.028827	1006
19	rs114198499	C	T	0.00596421	1006
19	rs2241040	G	C	0.460239	1006
19	rs147959530	G	A	0.0904573	1006
19	rs8101959	T	C	0.462227	1006
19	rs202052917	G	A	0.00795229	1006
19	rs147094146	G	A	0.028827	1006
19	rs116763803	G	A	0.00596421	1006
19	rs62129186	C	T	0.170974	1006
19	rs79229602	T	C	0.00596421	1006
19	rs11557714	G	A	0.055666	1006
19	rs2305921	C	T	0.11829	1006
19	rs35002951	C	T	0.0109344	1006
19	rs78389728	A	C	0.0337972	1006
19	rs147529176	C	T	0.00497018	1006
19	rs4801807	A	G	0.472167	1006
19	rs140761778	G	T	0.00894632	1006
19	rs12973635	A	C	0.0646123	1006
19	rs8104825	G	A	0.447316	1006
19	rs2305919	A	C	0.470179	1006
19	rs2305918	T	A	0.459245	1006
19	rs35816883	C	T	0.326044	1006
19	rs138010676	A	T	0.0109344	1006
19	rs2286948	C	T	0.387674	1006
19	rs116943488	A	G	0.0129225	1006
19	rs113008199	C	T	0.0119284	1006
19	rs12984891	C	T	0.736581	1006
19	rs113537137	G	A	0.0119284	1006
19	rs140931915	C	A	0.0337972	1006
19	rs77498119	G	A	0.0109344	1006
19	rs75774062	C	G	0.0129225	1006
19	rs12709916	C	T	0.154076	1006
19	rs67012811	C	T	0.367793	1006
19	rs7246170	C	T	0.144135	1006
19	rs968388	C	G	0.377734	1006
19	rs77400039	G	A	0.0129225	1006
19	rs1674132	G	C	0.576541	1006
19	rs1674133	A	G	0.580517	1006
19	rs1674134	T	C	0.600398	1006
19	rs79974763	G	C	0.0129225	1006
19	rs117491473	C	T	0.0129225	1006
19	rs148802382	T	C	0.0417495	1006
19	rs117109971	C	G	0.0129225	1006
19	rs146374267	A	G	0.0129225	1006
19	rs1674140	A	G	0.594433	1006
19	rs147835893	C	T	0.0129225	1006
19	rs114243848	A	C	0.0387674	1006
19	rs1013322	C	T	0.594433	1006
19	rs66937811	G	A	0.362823	1006
19	rs16981464	A	G	0.0129225	1006
19	rs117082545	A	G	0.0129225	1006
19	rs145256948	T	A	0.0129225	1006
19	rs149173791	G	A	0.0159046	1006
19	rs1290650	A	G	0.584493	1006
19	rs143232372	C	T	0.0109344	1006
19	rs34663047	C	T	0.0626243	1006
19	rs117020672	C	G	0.00795229	1006
19	rs183713569	G	A	0.0109344	1006
19	rs112946131	G	C	0.027833	1006
19	rs1530882	C	T	0.0695825	1006
19	rs4801809	C	T	0.0904573	1006
19	rs3745479	A	G	0.0129225	1006
19	rs3745480	T	C	0.374751	1006
19	rs1290652	A	G	0.573559	1006
19	rs7252578	T	C	0.0129225	1006
19	rs2017698	C	T	0.0258449	1006
19	rs752522	C	T	0.125249	1006
19	rs193291405	C	G	0.0119284	1006
19	rs77029922	T	G	0.027833	1006
19	rs78142815	T	C	0.00795229	1006
19	rs10403127	G	A	0.246521	1006
19	rs921470	T	C	0.503976	1006
19	rs62129201	G	A	0.208748	1006
19	rs1545474	A	G	0.359841	1006
19	rs117605034	G	C	0.0149105	1006
19	rs184264433	C	T	0.00695825	1006
19	rs10424397	A	G	0.33499	1006
19	rs12609897	T	C	0.332008	1006
19	rs55639641	A	G	0.0208748	1006
19	rs143045602	C	T	0.0129225	1006
19	rs1290655	G	A	0.553678	1006
19	rs117173155	G	A	0.0228628	1006
19	rs76960744	C	T	0.0208748	1006
19	rs71353338	A	G	0.10338	1006
19	rs11672587	T	A	0.298211	1006
19	rs74870551	A	G	0.102386	1006
19	rs1065249	G	A	0.0168986	1006
19	rs7260222	C	T	0.319085	1006
19	rs142535734	C	G	0.0139165	1006
19	rs78405916	T	C	0.00795229	1006
19	rs77941735	C	T	0.027833	1006
19	rs12610706	A	G	0.126243	1006
19	rs139231513	C	T	0.0526839	1006
19	rs75644086	A	G	0.0218688	1006
19	rs16981486	A	G	0.0218688	1006
19	rs10423897	T	C	0.322068	1006
19	rs75478119	T	G	0.317097	1006
19	rs1290657	T	C	0.697813	1006
19	rs141153324	T	C	0.0208748	1006
19	rs74546599	G	A	0.0397614	1006
19	rs3786662	A	T	0.168986	1006
19	rs3786663	C	T	0.369781	1006
19	rs16981492	C	T	0.0208748	1006
19	rs78591223	T	C	0.0208748	1006
19	rs7255409	G	A	0.0139165	1006
19	rs10418141	C	A	0.297217	1006
19	rs150042098	C	T	0.0168986	1006
19	rs2278838	A	G	0.0208748	1006
19	rs59595912	A	G	0.0884692	1006
19	rs62624500	A	G	0.0218688	1006
19	rs2290286	C	T	0.0188867	1006
19	rs187077140	G	A	0.0258449	1006
19	rs55927506	C	G	0.0208748	1006
19	rs7257463	T	A	0.322068	1006
19	rs16981493	T	C	0.0208748	1006
19	rs185539063	C	T	0.00795229	1006
19	rs1290646	A	G	0.503976	1006
19	rs3739209	T	C	0.0208748	1006
19	rs3739198	G	A	0.0149105	1006
19	rs150411318	C	A	0.0228628	1006
19	rs1290648	A	G	0.39165	1006
19	rs3739193	G	C	0.00596421	1006
19	rs3739183	T	G	0.0168986	1006
19	rs3739182	T	C	0.0168986	1006
19	rs3729641	C	A	0.193837	1006
19	rs1290649	T	A	0.405567	1006
19	rs3739177	C	T	0.0924453	1006
19	rs3739172	T	C	0.0218688	1006
19	rs2257103	C	T	0.406561	1006
19	rs2305922	T	G	0.425447	1006
19	rs3760709	G	A	0.434394	1006
19	rs2125346	T	G	0.120278	1006
19	rs3760711	C	T	0.0178926	1006
19	rs2353005	G	A	0.125249	1006
19	rs2290774	T	C	0.429423	1006
19	rs2290775	C	T	0.413519	1006
19	rs8112937	C	G	0.432406	1006
19	rs8112830	A	G	0.432406	1006
19	rs74960679	G	A	0.0228628	1006
19	rs75272647	A	C	0.0168986	1006
19	rs4802634	C	T	0.432406	1006
19	rs8110265	G	A	0.416501	1006
19	rs11083985	T	C	0.414513	1006
19	rs3810267	A	G	0.432406	1006
19	rs3810268	C	T	0.413519	1006
19	rs731826	T	G	0.414513	1006
19	rs79983202	C	T	0.0168986	1006
19	rs8109732	G	A	0.0168986	1006
19	rs3745486	T	C	0.424453	1006
19	rs75415854	T	C	0.00994036	1006
19	rs7248498	A	G	0.424453	1006
19	rs7248744	A	G	0.424453	1006
19	rs75874825	T	C	0.0328032	1006
19	rs746738	T	C	0.424453	1006
19	rs35681527	C	T	0.116302	1006
19	rs150642798	C	T	0.0248509	1006
19	rs79613141	A	C	0.0795229	1006
19	rs150097490	G	T	0.0168986	1006
19	rs2305917	C	T	0.280318	1006
19	rs2305916	T	G	0.421471	1006
19	rs78137368	G	C	0.0168986	1006
19	rs11668716	T	A	0.135189	1006
19	rs141405871	T	C	0.00596421	1006
19	rs76266003	T	C	0.0168986	1006
19	rs112862536	A	G	0.0168986	1006
19	rs56359967	A	G	0.0168986	1006
19	rs117015420	C	T	0.00795229	1006
19	rs74359325	C	T	0.0168986	1006
19	rs113527040	T	C	0.0168986	1006
19	rs11673399	T	C	0.431412	1006
19	rs62126286	A	T	0.21173	1006
19	rs114191104	C	T	0.00795229	1006
19	rs143856524	G	C	0.00795229	1006
19	rs58656993	C	T	0.0109344	1006
19	rs1290751	A	G	0.447316	1006
19	rs3810269	G	C	0.00795229	1006
19	rs16981522	C	T	0.0159046	1006
19	rs76042149	G	A	0.027833	1006
19	rs61132178	G	T	0.00695825	1006
19	rs1290752	C	G	0.107356	1006
19	rs4801810	G	A	0.132207	1006
19	rs10407646	A	G	0.136183	1006
19	rs4802635	A	G	0.557654	1006
19	rs1290753	C	T	0.148111	1006
19	rs146205725	T	C	0.00795229	1006
19	rs145264086	C	T	0.0318091	1006
19	rs12981001	C	T	0.207753	1006
19	rs28679454	T	G	0.0129225	1006
19	rs55853951	C	T	0.119284	1006
19	rs1290754	T	G	0.450298	1006
19	rs4239488	T	C	0.611332	1006
19	rs1290755	C	T	0.213718	1006
19	rs10424777	C	T	0.0238569	1006
19	rs144683575	C	T	0.0188867	1006
19	rs4092428	A	C	0.12326	1006
19	rs2608884	G	C	0.241551	1006
19	rs79172961	G	A	0.0109344	1006
19	rs12971496	C	T	0.0238569	1006
19	rs78331666	C	T	0.0367793	1006
19	rs1290748	T	C	0.786282	1006
19	rs12460687	C	T	0.0228628	1006
19	rs12980435	G	T	0.21173	1006
19	rs73594179	G	C	0.0208748	1006
19	rs62126289	T	C	0.026839	1006
19	rs11083988	C	T	0.0228628	1006
19	rs8429	G	A	0.38171	1006
19	rs56779488	G	A	0.0228628	1006
19	rs1127729	C	T	0.114314	1006
19	rs9523	T	C	0.382704	1006
19	rs1044276	T	C	0.236581	1006
19	rs11547267	C	G	0.23161	1006
19	rs892028	A	G	0.93837	1006
19	rs1062798	C	G	0.382704	1006
19	rs999583	G	A	0.77833	1006
19	rs1984656	C	T	0.00994036	1006
19	rs45536631	G	A	0.0745527	1006
19	rs117268160	G	A	0.0218688	1006
19	rs182869648	G	A	0.00795229	1006
19	rs77578935	G	A	0.0308151	1006
19	rs1044167	C	T	0.32505	1006
19	rs3786664	A	T	0.154076	1006
19	rs35843988	C	G	0.230616	1006
19	rs1290739	A	G	0.779324	1006
19	rs142850573	C	T	0.16998	1006
19	rs12462389	C	G	0.0298211	1006
19	rs58302984	G	A	0.0238569	1006
19	rs7257503	G	A	0.239563	1006
19	rs4801811	T	A	0.0795229	1006
19	rs17668162	G	A	0.235586	1006
19	rs74174299	C	G	0.0536779	1006
19	rs111928045	C	T	0.245527	1006
19	rs11083989	T	A	0.0795229	1006
19	rs8101363	G	A	0.377734	1006
19	rs1290742	C	T	0.77833	1006
19	rs1290743	G	A	0.786282	1006
19	rs1299491	A	C	0.720676	1006
19	rs35246621	G	C	0.241551	1006
19	rs151121647	G	A	0.0298211	1006
19	rs111859357	A	G	0.241551	1006
19	rs7255188	C	T	0.374751	1006
19	rs113493051	G	A	0.241551	1006
19	rs1152239	C	A	0.720676	1006
19	rs1152238	C	T	0.77833	1006
19	rs1152237	G	A	0.634195	1006
19	rs12977375	C	G	0.0576541	1006
19	rs74174301	G	A	0.241551	1006
19	rs7246947	T	G	0.375746	1006
19	rs7246342	G	A	0.375746	1006
19	rs12980474	A	G	0.241551	1006
19	rs736941	T	C	0.265408	1006
19	rs3786665	C	T	0.375746	1006
19	rs3786666	C	T	0.375746	1006
19	rs34772569	C	T	0.0178926	1006
19	rs57737990	G	A	0.375746	1006
19	rs1152234	C	G	0.258449	1006
19	rs71353347	G	T	0.241551	1006
19	rs11083990	G	A	0.348907	1006
19	rs12610164	C	T	0.375746	1006
19	rs1273685	A	G	0.257455	1006
19	rs4802638	A	T	0.084493	1006
19	rs140816328	C	T	0.0188867	1006
19	rs10420032	C	T	0.084493	1006
19	rs1290745	A	G	0.257455	1006
19	rs36220128	G	A	0.0308151	1006
19	rs3826777	G	A	0.37674	1006
19	rs4802639	T	C	0.0109344	1006
19	rs4802640	C	T	0.084493	1006
19	rs35018314	C	A	0.055666	1006
19	rs1152232	A	G	0.257455	1006
19	rs2241702	A	T	0.084493	1006
19	rs76858107	G	C	0.0337972	1006
19	rs2241701	T	C	0.0874751	1006
19	rs146753055	C	A	0.0188867	1006
19	rs73053367	G	A	0.0725646	1006
19	rs1152230	G	A	0.720676	1006
19	rs3760714	G	A	0.0725646	1006
19	rs3760715	G	A	0.0725646	1006
19	rs11554772	C	T	0.054672	1006
19	rs34832536	C	T	0.244533	1006
19	rs8103678	G	T	0.373757	1006
19	rs283523	A	G	0.935388	1006
19	rs283524	G	C	0.784294	1006
19	rs283525	T	C	0.616302	1006
19	rs283526	C	T	0.516899	1006
19	rs34877198	C	T	0.0666004	1006
19	rs61742136	C	T	0.0248509	1006
19	rs8667	G	A	0.375746	1006
19	rs3170545	G	A	0.375746	1006
19	rs1044297	G	A	0.375746	1006
19	rs8647	G	A	0.375746	1006
19	rs62126297	C	T	0.0407555	1006
19	rs11666166	T	G	0.0437376	1006
19	rs7247653	T	C	0.390656	1006
19	rs58316270	C	T	0.0188867	1006
19	rs283528	G	A	0.135189	1006
19	rs283529	A	G	0.135189	1006
19	rs57048293	G	C	0.379722	1006
19	rs283530	C	A	0.135189	1006
19	rs75273180	C	T	0.00894632	1006
19	rs283531	C	T	0.135189	1006
19	rs60162152	T	G	0.0407555	1006
19	rs12610975	G	A	0.417495	1006
19	rs283532	A	G	0.136183	1006
19	rs62126300	G	A	0.0188867	1006
19	rs283533	T	C	0.0675944	1006
19	rs60469676	C	T	0.0407555	1006
19	rs283534	C	T	0.0695825	1006
19	rs78944208	G	A	0.0427435	1006
19	rs11671845	G	A	0.0497018	1006
19	rs8108252	T	G	0.423459	1006
19	rs78911811	C	T	0.423459	1006
19	rs8105788	C	T	0.159046	1006
19	rs8106831	T	G	0.419483	1006
19	rs79373632	G	A	0.0258449	1006
19	rs62126303	T	A	0.0417495	1006
19	rs62126304	G	A	0.0258449	1006
19	rs405120	C	G	0.535785	1006
19	rs386486	A	G	0.0437376	1006
19	rs12978570	A	G	0.441352	1006
19	rs8182515	T	A	0.0109344	1006
19	rs144225974	G	C	0.0238569	1006
19	rs875121	A	C	0.241551	1006
19	rs383441	T	C	0.374751	1006
19	rs9304690	C	T	0.239563	1006
19	rs407997	C	T	0.951292	1006
19	rs62126307	G	T	0.242545	1006
19	rs117341358	G	A	0.0576541	1006
19	rs112796514	G	A	0.0149105	1006
19	rs10405621	C	T	0.243539	1006
19	rs6509448	T	C	0.357853	1006
19	rs8107645	T	A	0.356859	1006
19	rs6509449	T	A	0.357853	1006
19	rs10420344	C	T	0.355865	1006
19	rs12165127	C	T	0.0467197	1006
19	rs117126572	C	T	0.0576541	1006
19	rs76691680	A	G	0.0576541	1006
19	rs117971487	G	C	0.0576541	1006
19	rs114726949	C	T	0.0576541	1006
19	rs79972908	G	A	0.0576541	1006
19	rs77695568	T	C	0.0586481	1006
19	rs8103552	C	A	0.242545	1006
19	rs7249833	C	T	0.0626243	1006
19	rs283514	G	A	0.0159046	1006
19	rs9676983	T	G	0.0467197	1006
19	rs184556939	G	A	0.0149105	1006
19	rs1811375	G	A	0.364811	1006
19	rs59207517	C	G	0.0695825	1006
19	rs2380186	G	A	0.0685885	1006
19	rs283513	A	G	0.304175	1006
19	rs191249866	A	G	0.00695825	1006
19	rs62115161	C	T	0.0536779	1006
19	rs79290176	G	T	0.055666	1006
19	rs79156027	A	G	0.055666	1006
19	rs12981445	T	C	0.229622	1006
19	rs11083992	C	A	0.055666	1006
19	rs117696358	C	A	0.028827	1006
19	rs34785289	A	G	0.171968	1006
19	rs56068031	C	T	0.082505	1006
19	rs7408489	A	G	0.171968	1006
19	rs12461847	C	T	0.171968	1006
19	rs12459825	T	C	0.171968	1006
19	rs8105239	T	C	0.254473	1006
19	rs283512	C	T	0.116302	1006
19	rs113293707	T	C	0.171968	1006
19	rs12462012	G	A	0.055666	1006
19	rs12462436	A	G	0.055666	1006
19	rs12974204	C	T	0.171968	1006
19	rs12973985	A	G	0.171968	1006
19	rs7254512	C	T	0.0188867	1006
19	rs12974013	A	G	0.171968	1006
19	rs4802642	G	A	0.171968	1006
19	rs62115162	G	A	0.055666	1006
19	rs6509450	T	C	0.255467	1006
19	rs283511	C	T	0.11829	1006
19	rs12052198	G	T	0.255467	1006
19	rs75917525	T	C	0.082505	1006
19	rs2125329	T	C	0.171968	1006
19	rs2125328	C	T	0.171968	1006
19	rs7507149	T	C	0.255467	1006
19	rs7507392	C	T	0.171968	1006
19	rs62115163	A	C	0.0198807	1006
19	rs4310977	T	G	0.175944	1006
19	rs55726393	G	T	0.175944	1006
19	rs7246244	T	C	0.274354	1006
19	rs56220430	G	A	0.175944	1006
19	rs111622689	C	A	0.0129225	1006
19	rs4009626	T	C	0.175944	1006
19	rs440731	T	C	0.0367793	1006
19	rs144693643	G	C	0.0258449	1006
19	rs138936320	C	G	0.0805169	1006
19	rs12462972	G	A	0.178926	1006
19	rs8111526	G	C	0.254473	1006
19	rs12462945	A	C	0.184891	1006
19	rs12463036	G	C	0.178926	1006
19	rs12460968	T	A	0.0705765	1006
19	rs34653225	T	A	0.175944	1006
19	rs55752562	G	A	0.175944	1006
19	rs112899993	G	A	0.0139165	1006
19	rs78102241	A	G	0.0188867	1006
19	rs76060754	G	A	0.0248509	1006
19	rs283508	C	T	0.102386	1006
19	rs59949051	T	C	0.175944	1006
19	rs35238216	C	T	0.175944	1006
19	rs66855472	A	G	0.175944	1006
19	rs58165915	A	G	0.274354	1006
19	rs16981577	C	T	0.175944	1006
19	rs62115166	C	T	0.0208748	1006
19	rs35248548	C	G	0.175944	1006
19	rs4802643	C	T	0.175944	1006
19	rs4802644	G	A	0.119284	1006
19	rs12609061	G	A	0.175944	1006
19	rs12609054	A	G	0.175944	1006
19	rs12984158	C	T	0.175944	1006
19	rs12984340	C	T	0.175944	1006
19	rs12975261	A	G	0.175944	1006
19	rs12975940	C	G	0.175944	1006
19	rs12976644	G	T	0.175944	1006
19	rs12978357	T	C	0.171968	1006
19	rs12978378	T	C	0.17495	1006
19	rs12978610	T	C	0.175944	1006
19	rs12609492	G	A	0.175944	1006
19	rs12609509	G	T	0.175944	1006
19	rs73576692	C	T	0.0715706	1006
19	rs12611411	T	C	0.175944	1006
19	rs12609811	C	T	0.176938	1006
19	rs12984584	C	T	0.175944	1006
19	rs34038717	G	A	0.175944	1006
19	rs12971775	T	C	0.175944	1006
19	rs12985533	G	A	0.175944	1006
19	rs3826763	T	G	0.274354	1006
19	rs3826764	C	T	0.175944	1006
19	rs3826765	C	T	0.175944	1006
19	rs283509	G	C	0.0178926	1006
19	rs3826766	G	C	0.175944	1006
19	rs3826767	T	C	0.175944	1006
19	rs3826768	G	A	0.175944	1006
19	rs3826769	A	G	0.175944	1006
19	rs1052498	T	A	0.175944	1006
19	rs1052450	A	G	0.175944	1006
19	rs12462227	C	T	0.0705765	1006
19	rs117968480	T	C	0.0178926	1006
19	rs34348550	G	A	0.175944	1006
19	rs34958342	A	T	0.175944	1006
19	rs3786668	C	T	0.0705765	1006
19	rs118106868	A	T	0.0258449	1006
19	rs8104842	T	G	0.175944	1006
19	rs8104102	C	T	0.175944	1006
19	rs35464650	C	T	0.175944	1006
19	rs58700842	C	T	0.175944	1006
19	rs283507	A	G	0.377734	1006
19	rs16981612	C	T	0.0636183	1006
19	rs4802645	C	G	0.0785288	1006
19	rs16981617	G	A	0.0646123	1006
19	rs148070937	C	T	0.0139165	1006
19	rs8112708	C	T	0.0258449	1006
19	rs768574	T	G	0.286282	1006
19	rs76334263	T	C	0.00894632	1006
19	rs8105972	G	A	0.178926	1006
19	rs12984304	A	G	0.122266	1006
19	rs73932232	G	A	0.026839	1006
19	rs17605685	G	A	0.05666	1006
19	rs3786669	T	C	0.389662	1006
19	rs3786671	G	A	0.173956	1006
19	rs58117051	C	T	0.0506958	1006
19	rs7260478	C	T	0.0705765	1006
19	rs958975	T	C	0.277336	1006
19	rs79633979	G	A	0.05666	1006
19	rs73932237	C	T	0.0258449	1006
19	rs80100211	C	T	0.0168986	1006
19	rs8111458	C	T	0.0258449	1006
19	rs79376751	C	G	0.0188867	1006
19	rs183043736	C	T	0.0119284	1006
19	rs6509451	G	A	0.0705765	1006
19	rs75463146	G	A	0.05666	1006
19	rs283518	C	T	0.107356	1006
19	rs10424282	C	G	0.277336	1006
19	rs283517	T	C	0.384692	1006
19	rs2304112	G	A	0.277336	1006
19	rs147287925	G	A	0.0218688	1006
19	rs3786672	C	T	0.122266	1006
19	rs62115169	G	C	0.0715706	1006
19	rs80202648	A	T	0.05666	1006
19	rs78131709	T	C	0.0894632	1006
19	rs35853851	T	C	0.122266	1006
19	rs11667524	G	A	0.0705765	1006
19	rs12462290	T	G	0.122266	1006
19	rs157547	C	T	0.107356	1006
19	rs2304113	C	G	0.178926	1006
19	rs111902838	C	G	0.0576541	1006
19	rs35032991	C	T	0.178926	1006
19	rs745952	C	T	0.122266	1006
19	rs745953	G	C	0.122266	1006
19	rs12461843	G	A	0.121272	1006
19	rs2278408	T	C	0.277336	1006
19	rs62115170	C	A	0.0705765	1006
19	rs58703511	C	T	0.0705765	1006
19	rs112292605	C	T	0.0109344	1006
19	rs117493655	C	T	0.0258449	1006
19	rs143740361	C	T	0.0258449	1006
19	rs12459330	C	A	0.178926	1006
19	rs34231555	T	C	0.0705765	1006
19	rs4802646	T	C	0.277336	1006
19	rs4801812	C	T	0.122266	1006
19	rs283516	C	T	0.0178926	1006
19	rs3786673	C	T	0.307157	1006
19	rs2115507	T	C	0.277336	1006
19	rs3786674	G	A	0.122266	1006
19	rs35435342	T	C	0.121272	1006
19	rs8101592	T	C	0.026839	1006
19	rs73055311	C	T	0.115308	1006
19	rs75665336	G	A	0.0695825	1006
19	rs77187281	C	T	0.05666	1006
19	rs4802647	G	A	0.12326	1006
19	rs117303657	G	A	0.0129225	1006
19	rs2162988	G	A	0.122266	1006
19	rs190506436	C	T	0.0258449	1006
19	rs145692331	G	A	0.0576541	1006
19	rs1466324	C	A	0.279324	1006
19	rs12461698	C	T	0.0705765	1006
19	rs7249316	A	G	0.180915	1006
19	rs3816033	T	C	0.180915	1006
19	rs3786676	C	T	0.12326	1006
19	rs138240375	C	T	0.026839	1006
19	rs7249767	G	C	0.12326	1006
19	rs10500303	G	C	0.0576541	1006
19	rs11083996	T	C	0.279324	1006
19	rs7259059	G	A	0.180915	1006
19	rs6509452	A	T	0.279324	1006
19	rs555624183	T	A	0.0258449	1006
19	rs8102549	T	C	0.180915	1006
19	rs67553371	G	T	0.180915	1006
19	rs12462068	G	T	0.180915	1006
19	rs55922227	G	A	0.0576541	1006
19	rs56352537	G	A	0.026839	1006
19	rs8100149	T	A	0.279324	1006
19	rs55785633	G	C	0.180915	1006
19	rs34698085	G	A	0.180915	1006
19	rs79671614	C	T	0.0705765	1006
19	rs35382765	T	C	0.180915	1006
19	rs117014295	A	G	0.0258449	1006
19	rs12461353	T	C	0.122266	1006
19	rs59133073	C	G	0.0705765	1006
19	rs1469694	T	C	0.180915	1006
19	rs1469693	C	T	0.180915	1006
19	rs11672168	T	C	0.0715706	1006
19	rs17311679	A	G	0.0576541	1006
19	rs12460935	C	T	0.12326	1006
19	rs568688460	G	A	0.0178926	1006
19	rs192356572	G	A	0.0616302	1006
19	rs73578689	C	T	0.0705765	1006
19	rs11673372	C	T	0.0506958	1006
19	rs73055313	T	C	0.0218688	1006
19	rs734910	A	G	0.43837	1006
19	rs3745495	A	G	0.16998	1006
19	rs12971442	T	C	0.289264	1006
19	rs117869562	G	C	0.0258449	1006
19	rs157546	G	A	0.107356	1006
19	rs17311832	C	A	0.0576541	1006
19	rs80314222	G	C	0.0576541	1006
19	rs79602855	G	C	0.0576541	1006
19	rs2115508	T	C	0.289264	1006
19	rs12978973	A	G	0.190855	1006
19	rs34507995	A	C	0.290258	1006
19	rs138464299	G	A	0.00695825	1006
19	rs61314937	T	C	0.0705765	1006
19	rs245110	G	T	0.0884692	1006
19	rs117661751	T	C	0.0258449	1006
19	rs80027603	G	A	0.0188867	1006
19	rs55914901	C	G	0.0626243	1006
19	rs2278410	G	A	0.289264	1006
19	rs245111	C	T	0.39662	1006
19	rs4802648	C	T	0.195825	1006
19	rs147870391	C	G	0.00795229	1006
19	rs8109025	C	G	0.195825	1006
19	rs3760716	C	T	0.0656064	1006
19	rs149219241	C	T	0.026839	1006
19	rs11083997	C	T	0.289264	1006
19	rs76812330	C	T	0.0626243	1006
19	rs116841488	G	A	0.0258449	1006
19	rs283521	C	T	0.0178926	1006
19	rs12460419	T	C	0.289264	1006
19	rs283520	A	G	0.0159046	1006
19	rs117454435	C	T	0.0188867	1006
19	rs58576836	C	T	0.0656064	1006
19	rs59835607	T	C	0.0656064	1006
19	rs17661933	G	A	0.0626243	1006
19	rs11084000	C	T	0.195825	1006
19	rs157550	G	A	0.107356	1006
19	rs12460350	T	C	0.0457256	1006
19	rs62115246	G	C	0.0646123	1006
19	rs245112	C	A	0.0884692	1006
19	rs8111334	C	T	0.133201	1006
19	rs80285556	C	A	0.0626243	1006
19	rs157548	A	G	0.107356	1006
19	rs8111702	C	T	0.133201	1006
19	rs11883067	G	A	0.128231	1006
19	rs117524103	C	T	0.0258449	1006
19	rs4802649	C	T	0.289264	1006
19	rs2278282	A	G	0.289264	1006
19	rs2278283	G	A	0.133201	1006
19	rs2278284	C	T	0.133201	1006
19	rs148731869	G	A	0.0258449	1006
19	rs1469461	G	A	0.0457256	1006
19	rs117757975	G	A	0.0258449	1006
19	rs143172673	C	T	0.0258449	1006
19	rs11670885	T	A	0.187873	1006
19	rs141919950	A	G	0.0258449	1006
19	rs3097342	A	G	0.607356	1006
19	rs74636834	C	G	0.0874751	1006
19	rs16981730	G	A	0.0626243	1006
19	rs4802650	C	T	0.133201	1006
19	rs147568997	C	A	0.0248509	1006
19	rs8104650	G	A	0.607356	1006
19	rs3745496	A	G	0.220676	1006
19	rs17312204	A	G	0.0745527	1006
19	rs8113150	A	G	0.222664	1006
19	rs117146850	G	A	0.0248509	1006
19	rs35284499	C	A	0.222664	1006
19	rs12459509	A	G	0.222664	1006
19	rs147307750	C	T	0.0248509	1006
19	rs12460044	C	T	0.0626243	1006
19	rs71353359	A	G	0.133201	1006
19	rs16981739	A	G	0.133201	1006
19	rs11084001	T	C	0.222664	1006
19	rs381569	T	C	0.911531	1006
19	rs11879743	T	C	0.222664	1006
19	rs61743955	G	A	0.0427435	1006
19	rs12611180	C	T	0.133201	1006
19	rs957738	A	G	0.228628	1006
19	rs11084002	C	T	0.133201	1006
19	rs8112109	C	T	0.222664	1006
19	rs76542632	C	T	0.0417495	1006
19	rs8101040	C	A	0.133201	1006
19	rs73580313	T	C	0.0616302	1006
19	rs148395507	T	A	0.0208748	1006
19	rs75092801	G	T	0.134195	1006
19	rs448800	G	A	0.911531	1006
19	rs413628	C	G	0.0159046	1006
19	rs192137610	C	T	0.0139165	1006
19	rs12151178	G	A	0.0675944	1006
19	rs10409599	T	G	0.0636183	1006
19	rs141216271	G	A	0.0258449	1006
19	rs2017387	A	G	0.816103	1006
19	rs976282	A	C	0.230616	1006
19	rs12971757	G	C	0.166998	1006
19	rs12986240	A	G	0.168986	1006
19	rs12973089	T	C	0.166998	1006
19	rs77017066	G	T	0.0616302	1006
19	rs62115250	C	T	0.0626243	1006
19	rs143465944	G	T	0.0238569	1006
19	rs12462384	C	T	0.142147	1006
19	rs1064320	C	G	0.204771	1006
19	rs8112650	T	C	0.228628	1006
19	rs8112680	T	C	0.228628	1006
19	rs57587548	G	A	0.0954274	1006
19	rs116861843	C	T	0.0238569	1006
19	rs66943439	G	A	0.178926	1006
19	rs141872674	T	C	0.0129225	1006
19	rs139150596	A	C	0.0238569	1006
19	rs13344185	T	C	0.0954274	1006
19	rs111793142	T	C	0.0238569	1006
19	rs55975323	G	C	0.0775348	1006
19	rs182691773	G	A	0.0129225	1006
19	rs118109902	A	G	0.027833	1006
19	rs146841758	G	C	0.0139165	1006
19	rs113774618	A	T	0.0238569	1006
19	rs141779972	C	T	0.0258449	1006
19	rs117041806	G	A	0.0198807	1006
19	rs187278149	T	C	0.0188867	1006
19	rs150622063	G	A	0.0238569	1006
19	rs146164051	T	A	0.0238569	1006
19	rs192651325	G	A	0.0238569	1006
19	rs117152532	C	T	0.0238569	1006
19	rs147777274	C	T	0.0238569	1006
19	rs565133441	G	A	0.0238569	1006
19	rs140053205	C	T	0.0417495	1006
19	rs183345199	G	A	0.00397614	1006
19	rs62115253	T	C	0.206759	1006
19	rs144298465	G	A	0.0238569	1006
19	rs8102169	C	T	0.531809	1006
19	rs182458618	G	A	0.0238569	1006
19	rs570429905	A	G	0.0129225	1006
19	rs186718448	C	G	0.0238569	1006
19	rs56358268	T	C	0.203777	1006
19	rs60887837	A	C	0.145129	1006
19	rs139219223	A	T	0.0238569	1006
19	rs10416029	A	G	0.0238569	1006
19	rs4801813	A	G	0.00795229	1006
19	rs4802657	A	T	0.144135	1006
19	rs145276326	G	A	0.0228628	1006
19	rs137869194	C	A	0.0228628	1006
19	rs181056295	C	G	0.028827	1006
19	rs115487435	A	G	0.0238569	1006
19	rs114415709	C	T	0.0238569	1006
19	rs140257058	C	A	0.0238569	1006
19	rs11670144	A	C	0.976143	1006
19	rs148899950	C	T	0.00795229	1006
19	rs57154357	T	G	0.0238569	1006
19	rs55806553	C	G	0.0238569	1006
19	rs112355396	C	T	0.145129	1006
19	rs139213549	G	A	0.028827	1006
19	rs8113250	A	G	0.977137	1006
19	rs35055749	G	A	0.148111	1006
19	rs10414850	G	A	0.0238569	1006
19	rs8108139	T	C	0.979125	1006
19	rs8107344	C	G	0.0238569	1006
19	rs62112592	A	C	0.0198807	1006
19	rs58248621	T	C	0.0238569	1006
19	rs150000686	C	T	0.0238569	1006
19	rs10409245	A	G	0.0238569	1006
19	rs117236163	G	A	0.0318091	1006
19	rs149126633	G	A	0.0238569	1006
19	rs143237421	G	A	0.0238569	1006
19	rs61743455	A	C	0.0238569	1006
19	rs79823719	G	A	0.142147	1006
19	rs78246235	A	G	0.0188867	1006
19	rs10404214	C	T	0.0248509	1006
19	rs142760176	A	G	0.0238569	1006
19	rs28656072	C	G	0.0238569	1006
19	rs28576284	C	G	0.0238569	1006
19	rs80329315	G	A	0.0238569	1006
19	rs12460458	C	T	0.0646123	1006
19	rs76043859	G	A	0.0238569	1006
19	rs10401323	T	C	0.0238569	1006
19	rs117104462	C	T	0.0248509	1006
19	rs111590278	C	T	0.0188867	1006
19	rs1290837	C	A	0.939364	1006
19	rs80210022	G	T	0.138171	1006
19	rs147757252	A	G	0.0238569	1006
19	rs79189122	T	C	0.150099	1006
19	rs62112593	C	T	0.26839	1006
19	rs185643423	A	G	0.00994036	1006
19	rs117949749	G	A	0.0238569	1006
19	rs3745499	G	C	0.267396	1006
```
