## Supplementary material for "Characterization of shared and ancestry-specific signals driving complex traits using multi-ancestry fine-mapping": s1_ref.bim

```
19	rs11083962	0	49663476	T	G
19	rs12979449	0	49663698	G	A
19	rs12979689	0	49663789	G	A
19	rs144589904	0	49664118	G	T
19	rs12461216	0	49664224	C	G
19	rs117114879	0	49664237	G	A
19	rs12461291	0	49664517	G	T
19	rs111575538	0	49664550	T	C
19	rs148135192	0	49664702	C	A
19	rs11083963	0	49665340	G	A
19	rs12980226	0	49665451	A	C
19	rs12980257	0	49665502	A	G
19	rs12980625	0	49665517	C	T
19	rs12972647	0	49666082	A	G
19	rs12462397	0	49666261	C	T
19	rs4802580	0	49666555	T	C
19	rs4802581	0	49666573	C	T
19	rs144727507	0	49666625	G	C
19	rs140461741	0	49666845	C	G
19	rs3760666	0	49667351	T	C
19	rs74592015	0	49667451	T	C
19	rs12984522	0	49667588	T	C
19	rs12461084	0	49667678	T	G
19	rs7252493	0	49669188	T	C
19	rs73048855	0	49669561	C	G
19	rs73590084	0	49669577	A	G
19	rs111212192	0	49669931	G	C
19	rs68004247	0	49671151	G	A
19	rs113984787	0	49671207	G	A
19	rs111783027	0	49671212	T	G
19	rs34333830	0	49671281	G	A
19	rs78444754	0	49671507	G	A
19	rs113159745	0	49671771	C	T
19	rs111930830	0	49671980	G	A
19	rs148729815	0	49672829	C	T
19	rs1477363	0	49674495	C	A
19	rs61732831	0	49675017	G	T
19	rs2287923	0	49675233	C	T
19	rs74599428	0	49675456	C	T
19	rs80017716	0	49676332	C	A
19	rs7259663	0	49676770	A	G
19	rs7247894	0	49676871	G	A
19	rs34090877	0	49676928	T	C
19	rs7248786	0	49677037	T	C
19	rs35587859	0	49677097	A	T
19	rs34722295	0	49677134	C	G
19	rs7247960	0	49677145	A	G
19	rs67279015	0	49677444	C	T
19	rs7248537	0	49677556	C	T
19	rs16981121	0	49678047	C	A
19	rs73574404	0	49678085	C	T
19	rs7256778	0	49679075	G	A
19	rs10421317	0	49679657	A	G
19	rs73574407	0	49679785	T	C
19	rs10427053	0	49679859	C	T
19	rs10401546	0	49679928	G	T
19	rs112347969	0	49680053	A	T
19	rs73574411	0	49680169	G	A
19	rs79830937	0	49680219	A	G
19	rs140361109	0	49680473	A	G
19	rs112369378	0	49680739	T	C
19	rs10408260	0	49680873	A	G
19	rs3786557	0	49681281	G	A
19	rs3786558	0	49681418	T	C
19	rs140603279	0	49681689	G	A
19	rs79932706	0	49681781	A	G
19	rs8100835	0	49681943	C	T
19	rs8100850	0	49681978	C	T
19	rs8101632	0	49682416	G	A
19	rs35540236	0	49682531	C	T
19	rs10404145	0	49682546	A	C
19	rs10404729	0	49682574	G	A
19	rs10404184	0	49682601	A	C
19	rs10406392	0	49682755	T	C
19	rs143522737	0	49682874	T	A
19	rs10410299	0	49682898	C	T
19	rs10410857	0	49682991	G	A
19	rs117580149	0	49682996	G	A
19	rs12462018	0	49683217	G	A
19	rs7251351	0	49683223	G	A
19	rs7251160	0	49683266	C	T
19	rs7252170	0	49683320	T	C
19	rs75091194	0	49683453	C	T
19	rs7251517	0	49683513	C	A
19	rs80111480	0	49683800	T	C
19	rs7255532	0	49684359	A	G
19	rs11668638	0	49684586	T	A
19	rs148189030	0	49686715	G	T
19	rs10414251	0	49686962	G	A
19	rs10413898	0	49686966	C	A
19	rs10414959	0	49687278	G	A
19	rs10414964	0	49687283	G	T
19	rs4802585	0	49687459	C	A
19	rs12151026	0	49687756	C	T
19	rs12609634	0	49688364	G	A
19	rs62127952	0	49688856	C	T
19	rs1175789	0	49689016	G	T
19	rs1177823	0	49689304	A	G
19	rs35301859	0	49689674	G	A
19	rs145324482	0	49689691	C	G
19	rs34719929	0	49689854	T	C
19	rs34271662	0	49689867	A	G
19	rs142628675	0	49689894	C	T
19	rs34762916	0	49689937	T	C
19	rs12981817	0	49689999	G	A
19	rs111542079	0	49691227	G	A
19	rs1175790	0	49691369	T	A
19	rs1175791	0	49692373	C	G
19	rs1175792	0	49693118	A	G
19	rs1175795	0	49693824	A	G
19	rs4621082	0	49695007	A	G
19	rs56041179	0	49695682	G	A
19	rs1175800	0	49696021	A	G
19	rs73048884	0	49696827	C	G
19	rs1175801	0	49696869	A	G
19	rs1175802	0	49697020	A	G
19	rs1175803	0	49697057	T	C
19	rs35071219	0	49697617	C	A
19	rs1645379	0	49697634	T	C
19	rs1716270	0	49697730	A	G
19	rs181644280	0	49697802	T	A
19	rs1716267	0	49698340	T	A
19	rs2682603	0	49698697	A	G
19	rs148204137	0	49698879	G	A
19	rs73048891	0	49699009	T	C
19	rs7507764	0	49699174	G	A
19	rs3745301	0	49699866	C	T
19	rs66528168	0	49700205	A	G
19	rs12151119	0	49700971	G	A
19	rs67605147	0	49701844	G	T
19	rs185004819	0	49702259	A	G
19	rs34639121	0	49702320	G	C
19	rs34624185	0	49702634	G	T
19	rs140771467	0	49703035	C	T
19	rs1175806	0	49703401	T	C
19	rs10403114	0	49703764	A	G
19	rs12981989	0	49704429	G	A
19	rs1175809	0	49704708	A	G
19	rs56166107	0	49705640	G	A
19	rs117646304	0	49705678	G	A
19	rs181342164	0	49706416	A	G
19	rs146363641	0	49706439	C	T
19	rs35815377	0	49706655	T	C
19	rs1716274	0	49706736	T	G
19	rs2176902	0	49707111	G	A
19	rs8102299	0	49707201	G	A
19	rs8103058	0	49707241	T	C
19	rs6509421	0	49707268	T	C
19	rs10406068	0	49707292	G	A
19	rs8102409	0	49707309	G	A
19	rs139418781	0	49708118	G	A
19	rs147557149	0	49708981	C	T
19	rs1175823	0	49712066	G	A
19	rs73048902	0	49712716	T	C
19	rs7247379	0	49712744	A	G
19	rs76193804	0	49713868	G	A
19	rs80175828	0	49715181	C	T
19	rs116309626	0	49717796	C	T
19	rs141871575	0	49717864	C	T
19	rs3848547	0	49717875	T	C
19	rs75794742	0	49718190	G	A
19	rs79930852	0	49718265	C	T
19	rs11668962	0	49718548	G	A
19	rs11673283	0	49718785	T	A
19	rs76623909	0	49719051	C	G
19	rs113136004	0	49719070	A	G
19	rs73048802	0	49719419	T	G
19	rs12461375	0	49719422	C	G
19	rs79102179	0	49719573	C	T
19	rs139950293	0	49720196	G	A
19	rs113909311	0	49720216	C	T
19	rs139161579	0	49720455	G	A
19	rs115274930	0	49720501	C	T
19	rs75610145	0	49720834	G	C
19	rs9676781	0	49720910	T	C
19	rs149165845	0	49720930	C	T
19	rs144579029	0	49720958	G	A
19	rs114811385	0	49722791	G	C
19	rs56242266	0	49723297	T	C
19	rs56162137	0	49723531	A	C
19	rs181714670	0	49724180	C	T
19	rs150564911	0	49724216	C	T
19	rs139769008	0	49724230	C	T
19	rs4802590	0	49724301	C	T
19	rs73050613	0	49724722	C	T
19	rs11670722	0	49724946	G	A
19	rs8103217	0	49725042	A	G
19	rs3848548	0	49725487	T	C
19	rs188677893	0	49726276	G	A
19	rs7254520	0	49726637	G	A
19	rs117450216	0	49726789	C	T
19	rs73578334	0	49726807	C	T
19	rs8112298	0	49727160	T	C
19	rs117458611	0	49727216	G	A
19	rs3848549	0	49727996	G	A
19	rs181148647	0	49728065	T	A
19	rs3843746	0	49728186	C	T
19	rs62127956	0	49728318	G	A
19	rs116924700	0	49728428	C	T
19	rs8105169	0	49728893	G	C
19	rs141019047	0	49729741	C	T
19	rs2878571	0	49729853	A	G
19	rs117869826	0	49731276	A	G
19	rs138947250	0	49731337	A	T
19	rs147405216	0	49731526	A	G
19	rs12608776	0	49731824	A	G
19	rs150895307	0	49732340	G	C
19	rs11878934	0	49732614	A	C
19	rs62127958	0	49732719	G	A
19	rs80143224	0	49732758	A	G
19	rs144886438	0	49733067	C	G
19	rs61184327	0	49733234	C	T
19	rs186241555	0	49733250	A	G
19	rs138154597	0	49734032	T	C
19	rs149342802	0	49734243	C	T
19	rs60031049	0	49734497	C	A
19	rs191073543	0	49734500	G	A
19	rs12610107	0	49735062	G	A
19	rs35785122	0	49735107	C	T
19	rs56758737	0	49735111	A	T
19	rs58106112	0	49735271	G	A
19	rs12610169	0	49735520	G	T
19	rs59251910	0	49735637	C	T
19	rs73050623	0	49735752	G	A
19	rs56674801	0	49735940	A	G
19	rs73580436	0	49736660	T	G
19	rs190318816	0	49736820	G	A
19	rs76946794	0	49737020	A	T
19	rs80231469	0	49737372	T	C
19	rs74325562	0	49737432	T	G
19	rs1175812	0	49737476	A	G
19	rs1175813	0	49737486	A	G
19	rs148314679	0	49737609	A	C
19	rs1175814	0	49738014	C	T
19	rs1175815	0	49738081	T	C
19	rs1175816	0	49738218	A	G
19	rs77593183	0	49738260	A	G
19	rs1175817	0	49738265	G	T
19	rs1175818	0	49738355	G	A
19	rs1175819	0	49738384	T	C
19	rs1177825	0	49738482	C	T
19	rs1175820	0	49738680	A	G
19	rs7245633	0	49738687	C	T
19	rs79743592	0	49739005	G	A
19	rs4802591	0	49739269	C	A
19	rs114124595	0	49740295	C	A
19	rs145589777	0	49740320	T	C
19	rs112324050	0	49740544	C	G
19	rs76389581	0	49740550	C	T
19	rs2682616	0	49741259	G	C
19	rs2682615	0	49741319	C	T
19	rs2682614	0	49741888	G	C
19	rs115865833	0	49742173	T	C
19	rs12610858	0	49742269	C	T
19	rs111376375	0	49742410	G	A
19	rs4802592	0	49742632	T	C
19	rs117020686	0	49743199	C	G
19	rs2878364	0	49743782	C	A
19	rs77311235	0	49743807	C	T
19	rs117001838	0	49743982	G	A
19	rs74440604	0	49744343	G	A
19	rs74438527	0	49744412	G	A
19	rs2335186	0	49744538	C	A
19	rs73580456	0	49744658	A	T
19	rs79353580	0	49744687	A	T
19	rs77438947	0	49744714	C	T
19	rs113235878	0	49744808	T	G
19	rs1716276	0	49744995	A	T
19	rs4318314	0	49745289	G	T
19	rs140427710	0	49745562	T	C
19	rs112847583	0	49745866	A	G
19	rs141127430	0	49747409	C	T
19	rs75837822	0	49747945	G	A
19	rs353996	0	49748060	G	C
19	rs352812	0	49748268	T	G
19	rs61320246	0	49748283	C	T
19	rs192123193	0	49748815	A	G
19	rs353997	0	49751195	C	T
19	rs11666240	0	49751208	A	T
19	rs352813	0	49751796	C	G
19	rs75840971	0	49751825	T	C
19	rs138732197	0	49752127	T	C
19	rs380335	0	49754365	A	G
19	rs393979	0	49754370	T	C
19	rs353998	0	49754433	G	A
19	rs352815	0	49755059	T	C
19	rs352816	0	49755090	C	T
19	rs352817	0	49755238	C	T
19	rs117434761	0	49755344	C	T
19	rs352818	0	49755490	T	C
19	rs419174	0	49755660	G	A
19	rs430230	0	49755793	G	C
19	rs391940	0	49755822	G	A
19	rs73050646	0	49756338	G	C
19	rs74898447	0	49756421	T	C
19	rs1183071	0	49756708	C	T
19	rs117979630	0	49757086	G	A
19	rs2548473	0	49757130	C	T
19	rs117459335	0	49757151	C	T
19	rs446531	0	49757290	G	C
19	rs352820	0	49757427	A	G
19	rs352821	0	49758861	G	C
19	rs149876322	0	49758990	C	G
19	rs146238439	0	49759218	C	T
19	rs352822	0	49759232	G	T
19	rs75320906	0	49759258	C	T
19	rs352823	0	49759494	C	T
19	rs352824	0	49759733	G	A
19	rs352825	0	49759930	A	C
19	rs352826	0	49760208	C	T
19	rs352827	0	49760539	G	A
19	rs352828	0	49760583	T	A
19	rs352829	0	49760610	T	G
19	rs352830	0	49760652	G	C
19	rs352831	0	49760724	A	G
19	rs352832	0	49760818	G	A
19	rs139760505	0	49760956	C	T
19	rs113381717	0	49761088	G	A
19	rs353988	0	49761199	C	T
19	rs144360039	0	49761311	G	T
19	rs1716281	0	49761650	C	T
19	rs1654322	0	49761795	A	G
19	rs1645373	0	49761995	A	C
19	rs1625215	0	49762355	A	G
19	rs1645374	0	49762450	G	A
19	rs1615362	0	49762630	G	C
19	rs1622744	0	49762636	C	G
19	rs353989	0	49763261	T	C
19	rs1654321	0	49763352	G	T
19	rs1654320	0	49763521	G	A
19	rs1716282	0	49763676	A	C
19	rs76914663	0	49763977	C	A
19	rs1654319	0	49764156	C	A
19	rs2548476	0	49764225	G	A
19	rs2569383	0	49764255	T	A
19	rs2548475	0	49764421	G	A
19	rs117372956	0	49764961	G	C
19	rs1654318	0	49765423	A	G
19	rs353991	0	49765444	A	G
19	rs353992	0	49765673	G	T
19	rs1654317	0	49765676	T	A
19	rs1645375	0	49765750	A	G
19	rs1654316	0	49766043	G	A
19	rs1654315	0	49766121	G	A
19	rs353993	0	49766296	A	C
19	rs1645376	0	49766300	G	A
19	rs80082737	0	49766490	A	C
19	rs1654314	0	49766696	A	G
19	rs1949594	0	49767143	C	T
19	rs241593	0	49767529	C	T
19	rs10420377	0	49767667	G	A
19	rs8110026	0	49767675	C	G
19	rs62126171	0	49767844	G	A
19	rs143377863	0	49768064	A	T
19	rs10048620	0	49768081	C	A
19	rs9304682	0	49768180	T	C
19	rs12986007	0	49768214	G	T
19	rs117842055	0	49768577	C	T
19	rs34449315	0	49768868	A	G
19	rs8103304	0	49769021	G	C
19	rs10407143	0	49769037	A	T
19	rs10407967	0	49769171	G	C
19	rs10407801	0	49769249	C	A
19	rs8103275	0	49769267	A	G
19	rs10408011	0	49769311	C	T
19	rs55908928	0	49769368	G	A
19	rs11666829	0	49769675	C	T
19	rs11666932	0	49769808	G	A
19	rs146948416	0	49769822	G	A
19	rs10048512	0	49770169	A	G
19	rs141607537	0	49770200	G	A
19	rs10048519	0	49770217	G	A
19	rs10048520	0	49770249	G	A
19	rs10048521	0	49770447	C	G
19	rs353994	0	49770755	T	C
19	rs353995	0	49771112	T	C
19	rs10423612	0	49771548	G	A
19	rs10423060	0	49771562	A	G
19	rs10425168	0	49771726	T	C
19	rs13344511	0	49771952	T	A
19	rs12709913	0	49772195	C	G
19	rs12974448	0	49772230	C	T
19	rs12976246	0	49772232	T	C
19	rs12976294	0	49772294	T	G
19	rs13346495	0	49772587	G	A
19	rs10424154	0	49773178	C	T
19	rs13343614	0	49773999	G	A
19	rs13343624	0	49774043	G	A
19	rs401776	0	49774102	A	G
19	rs678052	0	49775767	T	C
19	rs12977180	0	49775830	A	G
19	rs12978114	0	49775969	G	T
19	rs12979777	0	49776072	T	G
19	rs150843864	0	49776170	G	T
19	rs147257790	0	49776611	G	A
19	rs12981275	0	49776690	T	C
19	rs145872931	0	49776844	C	T
19	rs10426868	0	49776902	C	G
19	rs7245446	0	49777095	C	T
19	rs7246008	0	49777487	C	A
19	rs116917921	0	49778084	T	G
19	rs10417155	0	49778874	T	G
19	rs183025216	0	49779115	G	A
19	rs10417748	0	49779125	T	C
19	rs117767475	0	49779431	G	A
19	rs10405117	0	49781351	A	C
19	rs353976	0	49781731	C	T
19	rs353977	0	49781745	G	A
19	rs150032686	0	49781808	T	C
19	rs353999	0	49782621	G	A
19	rs10426283	0	49782676	A	G
19	rs55846117	0	49782864	G	A
19	rs354000	0	49783101	T	C
19	rs117839478	0	49783367	G	C
19	rs354001	0	49783757	G	A
19	rs192248218	0	49783778	G	T
19	rs7507919	0	49784042	G	A
19	rs146977886	0	49784300	C	T
19	rs11083969	0	49784798	C	T
19	rs2334867	0	49788205	T	C
19	rs354003	0	49788291	C	G
19	rs354004	0	49789571	A	G
19	rs112803379	0	49789688	G	A
19	rs7249040	0	49790602	G	A
19	rs354005	0	49790664	A	G
19	rs354006	0	49790916	C	T
19	rs354007	0	49791035	C	T
19	rs45549132	0	49794028	G	T
19	rs35209882	0	49795718	T	C
19	rs75396634	0	49796081	A	G
19	rs117339514	0	49799769	C	T
19	rs354009	0	49800827	A	G
19	rs12982246	0	49801169	T	C
19	rs171342	0	49801506	T	C
19	rs185636541	0	49802303	C	A
19	rs354010	0	49802463	T	A
19	rs144577460	0	49804037	G	T
19	rs184552995	0	49804101	G	A
19	rs354011	0	49804631	T	A
19	rs354013	0	49805342	A	C
19	rs140065341	0	49805431	C	A
19	rs354014	0	49806595	A	T
19	rs143328644	0	49807001	G	A
19	rs117125065	0	49808138	C	T
19	rs354015	0	49808570	T	C
19	rs66967196	0	49808894	G	A
19	rs111606340	0	49809641	A	G
19	rs2569381	0	49810277	C	T
19	rs375491	0	49811432	G	A
19	rs2278405	0	49812403	G	T
19	rs3760667	0	49814832	C	T
19	rs144013016	0	49815535	G	T
19	rs183049	0	49815853	A	G
19	rs184790	0	49816519	A	G
19	rs353978	0	49816996	A	G
19	rs62126190	0	49817588	C	T
19	rs353980	0	49818799	C	T
19	rs353981	0	49820801	C	T
19	rs353982	0	49822790	C	A
19	rs10414921	0	49823047	C	T
19	rs353983	0	49823244	T	G
19	rs353984	0	49823259	G	A
19	rs353985	0	49823761	C	T
19	rs111710561	0	49824190	C	T
19	rs10422677	0	49824290	C	T
19	rs168498	0	49824454	G	A
19	rs10411679	0	49826480	A	T
19	rs139663039	0	49827110	C	A
19	rs353986	0	49827460	C	T
19	rs7256363	0	49827804	C	T
19	rs8099837	0	49828774	C	T
19	rs8102658	0	49828855	C	T
19	rs8102574	0	49828897	A	G
19	rs659555	0	49829825	T	C
19	rs147762232	0	49830003	T	G
19	rs354029	0	49831220	T	C
19	rs181344	0	49831246	T	C
19	rs142581656	0	49832434	C	T
19	rs192423559	0	49832710	G	T
19	rs354030	0	49833228	T	C
19	rs1654313	0	49834455	C	T
19	rs188074964	0	49834820	T	C
19	rs12971873	0	49835004	C	A
19	rs191042557	0	49835684	C	T
19	rs12981865	0	49835880	T	C
19	rs354018	0	49836567	C	T
19	rs354019	0	49836674	C	G
19	rs1465697	0	49837246	C	T
19	rs1465696	0	49837439	G	A
19	rs148640905	0	49837565	A	G
19	rs354020	0	49838891	C	A
19	rs354022	0	49839283	G	A
19	rs354023	0	49839428	T	C
19	rs354024	0	49839504	T	C
19	rs354025	0	49839923	G	C
19	rs145757691	0	49840534	G	A
19	rs185697375	0	49840717	A	C
19	rs354026	0	49841054	G	T
19	rs118185621	0	49842686	C	T
19	rs164820	0	49842824	G	A
19	rs30002	0	49845244	A	T
19	rs8108669	0	49845895	C	T
19	rs30003	0	49846398	T	C
19	rs117077637	0	49846464	A	G
19	rs30004	0	49846957	T	C
19	rs30006	0	49847916	T	C
19	rs30007	0	49848347	G	T
19	rs117543080	0	49849197	G	A
19	rs30008	0	49850201	G	A
19	rs254659	0	49850915	G	A
19	rs254660	0	49851053	T	C
19	rs116909871	0	49851182	G	A
19	rs254661	0	49851941	G	A
19	rs6509428	0	49853881	C	T
19	rs146079826	0	49854086	C	T
19	rs183023430	0	49854204	G	A
19	rs1864142	0	49854222	T	C
19	rs55711840	0	49855058	C	A
19	rs56222689	0	49855127	G	C
19	rs68156101	0	49855371	C	G
19	rs117203652	0	49857801	G	A
19	rs3745303	0	49858080	A	C
19	rs2099103	0	49858154	C	T
19	rs1864143	0	49858260	A	G
19	rs151286931	0	49859571	C	T
19	rs73066912	0	49859960	G	A
19	rs12983800	0	49861252	G	A
19	rs12709914	0	49861390	C	T
19	rs6509429	0	49862152	A	C
19	rs3745306	0	49863041	C	G
19	rs11882257	0	49863489	T	G
19	rs67213703	0	49863923	A	G
19	rs111064775	0	49864346	A	G
19	rs66537808	0	49864636	G	A
19	rs79421387	0	49865478	G	A
19	rs17272784	0	49865528	G	C
19	rs67827341	0	49865786	A	G
19	rs35340210	0	49866092	C	T
19	rs7250522	0	49866385	G	A
19	rs7250685	0	49866487	G	T
19	rs73066924	0	49866628	C	A
19	rs67370729	0	49866645	A	G
19	rs73066927	0	49866732	T	A
19	rs73066930	0	49866734	A	C
19	rs2288478	0	49866919	T	G
19	rs2288479	0	49867009	G	C
19	rs2288480	0	49867016	C	G
19	rs919364	0	49867913	G	A
19	rs2303758	0	49868959	G	T
19	rs2303759	0	49869051	T	G
19	rs10405465	0	49869298	C	T
19	rs7248928	0	49869333	T	C
19	rs7249190	0	49869540	T	C
19	rs7249330	0	49869639	T	A
19	rs7251966	0	49869932	G	T
19	rs8107548	0	49870643	T	C
19	rs8109880	0	49871070	C	A
19	rs12978488	0	49871209	G	A
19	rs73066943	0	49871486	T	C
19	rs4802597	0	49872085	G	A
19	rs57073172	0	49872194	C	T
19	rs55809481	0	49872521	T	C
19	rs34615749	0	49872550	C	T
19	rs35042238	0	49872941	C	T
19	rs3786562	0	49873279	A	G
19	rs3786564	0	49873778	T	C
19	rs11878470	0	49874535	G	A
19	rs8102251	0	49874640	T	C
19	rs57880550	0	49874926	A	G
19	rs78281952	0	49875253	T	C
19	rs75747868	0	49875684	C	T
19	rs73590176	0	49875985	G	A
19	rs12976192	0	49876427	C	G
19	rs66837471	0	49877016	G	A
19	rs7259611	0	49877347	A	G
19	rs55953389	0	49877387	G	A
19	rs1054770	0	49878115	G	A
19	rs2288481	0	49878196	G	A
19	rs17272791	0	49878509	T	C
19	rs2115385	0	49878766	G	A
19	rs73068815	0	49878918	C	G
19	rs73068816	0	49878999	A	T
19	rs73068817	0	49879087	G	A
19	rs7253698	0	49879190	T	C
19	rs143229533	0	49880121	A	C
19	rs7257869	0	49880554	G	A
19	rs189343958	0	49880740	G	A
19	rs6509431	0	49880817	T	A
19	rs140270629	0	49881308	A	C
19	rs142701968	0	49881361	C	T
19	rs7247563	0	49881460	T	C
19	rs74652995	0	49881555	A	G
19	rs11083970	0	49881943	A	G
19	rs139577405	0	49882001	C	T
19	rs7258431	0	49882327	C	T
19	rs7258705	0	49882614	A	G
19	rs7247883	0	49883446	G	A
19	rs11881817	0	49883838	A	G
19	rs73068821	0	49884437	G	A
19	rs10412811	0	49884495	G	A
19	rs58565668	0	49884838	G	T
19	rs11882571	0	49885000	C	T
19	rs9749416	0	49885005	G	A
19	rs11882628	0	49885081	G	A
19	rs11880129	0	49885330	T	C
19	rs4802600	0	49885461	A	G
19	rs7260029	0	49885848	G	A
19	rs7260291	0	49886010	G	A
19	rs7245989	0	49886219	T	A
19	rs7260611	0	49886487	C	T
19	rs68128780	0	49886575	G	A
19	rs11665687	0	49886692	A	G
19	rs9304683	0	49886705	C	T
19	rs59209655	0	49886729	C	T
19	rs11669998	0	49886751	T	C
19	rs7249165	0	49886927	G	A
19	rs35828275	0	49887176	T	C
19	rs7250215	0	49887286	T	C
19	rs73068831	0	49887632	G	A
19	rs73068832	0	49887645	C	T
19	rs76029565	0	49887709	A	G
19	rs146251467	0	49887875	T	C
19	rs139606874	0	49887877	C	G
19	rs7254187	0	49888009	T	C
19	rs67065809	0	49888091	A	C
19	rs66933114	0	49888200	T	C
19	rs66532151	0	49888216	T	C
19	rs147710448	0	49888432	T	G
19	rs66521834	0	49888508	T	C
19	rs66782878	0	49888573	G	T
19	rs67136437	0	49888582	T	A
19	rs142559702	0	49888606	A	G
19	rs112979647	0	49888695	A	G
19	rs12980220	0	49889005	A	G
19	rs78771673	0	49889140	T	C
19	rs60449417	0	49889166	C	T
19	rs143051985	0	49889298	C	G
19	rs73576514	0	49889317	C	G
19	rs7251704	0	49890873	T	G
19	rs35768917	0	49891091	T	C
19	rs7251212	0	49891280	A	G
19	rs139887235	0	49891297	T	C
19	rs10411630	0	49891314	C	A
19	rs9304684	0	49891522	A	G
19	rs9304685	0	49891633	C	G
19	rs56915211	0	49891638	G	A
19	rs9304686	0	49891684	G	T
19	rs4802601	0	49891818	A	G
19	rs7248176	0	49892119	G	A
19	rs55689129	0	49892502	C	T
19	rs10413687	0	49893537	A	G
19	rs10414108	0	49893645	C	T
19	rs73068849	0	49893657	T	G
19	rs7256629	0	49894152	C	T
19	rs7256984	0	49894217	G	T
19	rs7257053	0	49894456	C	G
19	rs7260434	0	49894811	A	G
19	rs7246233	0	49895550	C	G
19	rs9304687	0	49895652	T	G
19	rs10408609	0	49896049	A	G
19	rs10409838	0	49896317	G	A
19	rs35272309	0	49896382	C	T
19	rs11083971	0	49896461	G	C
19	rs11083972	0	49896752	C	G
19	rs117932964	0	49897213	A	G
19	rs11083973	0	49897400	G	C
19	rs118139056	0	49897467	C	T
19	rs4802602	0	49897949	T	C
19	rs10405154	0	49899076	G	A
19	rs7248502	0	49899637	G	A
19	rs78318811	0	49900836	C	T
19	rs9304688	0	49900877	A	G
19	rs12977735	0	49901125	C	T
19	rs10421748	0	49901318	T	C
19	rs12980364	0	49901484	T	C
19	rs34027012	0	49901859	C	T
19	rs10415587	0	49902063	T	C
19	rs9807898	0	49902990	A	C
19	rs8110789	0	49903008	G	C
19	rs10421723	0	49903085	G	C
19	rs8111663	0	49903699	G	C
19	rs9749000	0	49903812	G	T
19	rs112749566	0	49904998	A	G
19	rs8105430	0	49905029	T	C
19	rs73068859	0	49905154	A	G
19	rs10410843	0	49905215	G	C
19	rs149351963	0	49905842	T	C
19	rs10417256	0	49906080	A	G
19	rs7256071	0	49906278	T	C
19	rs7255503	0	49906386	G	A
19	rs7255184	0	49906397	A	G
19	rs7255390	0	49906410	C	G
19	rs7256479	0	49906523	T	C
19	rs8113620	0	49907255	T	G
19	rs8113231	0	49907462	G	A
19	rs10426452	0	49907690	G	A
19	rs34825686	0	49907835	C	T
19	rs7248378	0	49908144	C	A
19	rs148650258	0	49909458	T	G
19	rs76060370	0	49909580	C	T
19	rs117030842	0	49910119	G	A
19	rs55700331	0	49911665	G	T
19	rs55987258	0	49911896	A	G
19	rs11671438	0	49914696	C	T
19	rs11672370	0	49915011	A	G
19	rs34486765	0	49915911	G	A
19	rs118123822	0	49916084	G	A
19	rs55708249	0	49916435	G	A
19	rs34761054	0	49917096	A	G
19	rs117728146	0	49917453	G	T
19	rs117137947	0	49918548	C	T
19	rs80057768	0	49918741	G	A
19	rs1320302	0	49918814	G	T
19	rs73053931	0	49918943	A	G
19	rs17206868	0	49920805	A	G
19	rs117223926	0	49921748	C	T
19	rs117600984	0	49922059	G	A
19	rs56234966	0	49922071	C	T
19	rs55865329	0	49922106	C	T
19	rs56341323	0	49922115	C	T
19	rs9676602	0	49922996	G	T
19	rs73053942	0	49923166	T	G
19	rs77279179	0	49924854	G	A
19	rs11669675	0	49925208	A	C
19	rs12974629	0	49925667	T	G
19	rs62126231	0	49929193	A	G
19	rs73053944	0	49930295	C	G
19	rs117785585	0	49930352	C	A
19	rs4802605	0	49930721	T	C
19	rs4801798	0	49930786	C	A
19	rs12980585	0	49931651	T	G
19	rs117955048	0	49931785	C	G
19	rs145602134	0	49932053	C	T
19	rs55732330	0	49932178	A	G
19	rs10403885	0	49932393	A	G
19	rs1043558	0	49932762	G	T
19	rs75984280	0	49934835	C	T
19	rs2946851	0	49935001	C	T
19	rs3745309	0	49935536	G	A
19	rs73931783	0	49936497	C	A
19	rs3745308	0	49936785	C	G
19	rs150961618	0	49937595	T	C
19	rs36028558	0	49939189	G	A
19	rs56182524	0	49939420	G	C
19	rs2946848	0	49939719	T	C
19	rs3826718	0	49940131	G	C
19	rs2335089	0	49940894	G	C
19	rs2335088	0	49941047	A	G
19	rs111174366	0	49941193	G	A
19	rs59181603	0	49941588	G	A
19	rs2914658	0	49942314	T	C
19	rs1320301	0	49942432	C	T
19	rs11671544	0	49942568	C	G
19	rs11672810	0	49943778	G	A
19	rs11673671	0	49943948	G	C
19	rs113922658	0	49944281	C	T
19	rs118004903	0	49944568	G	A
19	rs74174284	0	49944884	C	G
19	rs62126236	0	49944953	T	C
19	rs1578944	0	49945850	C	T
19	rs11083974	0	49946493	G	A
19	rs7258719	0	49946871	T	C
19	rs11669017	0	49947002	G	C
19	rs11669032	0	49947198	C	G
19	rs28735534	0	49947995	T	G
19	rs12975598	0	49948213	G	A
19	rs7247490	0	49948360	A	G
19	rs7248019	0	49948522	G	A
19	rs4801799	0	49948612	A	G
19	rs78115327	0	49949023	C	G
19	rs12985192	0	49949079	T	C
19	rs4801800	0	49949096	A	G
19	rs12983291	0	49949135	A	T
19	rs12983992	0	49949183	G	A
19	rs1043263	0	49949589	A	T
19	rs7462	0	49949652	G	A
19	rs13394	0	49950298	C	T
19	rs12443	0	49950356	C	G
19	rs2335090	0	49950413	C	G
19	rs4384693	0	49951632	A	G
19	rs10401936	0	49953191	A	G
19	rs10402472	0	49953194	G	A
19	rs147435497	0	49953370	A	G
19	rs6509432	0	49954356	G	A
19	rs2293013	0	49954803	C	T
19	rs2293012	0	49954807	T	G
19	rs2293011	0	49955016	G	T
19	rs1343703	0	49955155	G	C
19	rs3905288	0	49955222	G	A
19	rs17206882	0	49955953	G	A
19	rs7259076	0	49956274	C	G
19	rs3760669	0	49956290	C	T
19	rs78750735	0	49956688	T	C
19	rs3760670	0	49956690	C	T
19	rs17206895	0	49956891	T	G
19	rs2335183	0	49957010	C	T
19	rs3760671	0	49957500	G	C
19	rs7252519	0	49958411	A	T
19	rs4802607	0	49959364	G	C
19	rs147362951	0	49959772	G	A
19	rs12974414	0	49960479	T	G
19	rs140005264	0	49960666	G	T
19	rs62128062	0	49962892	G	A
19	rs145883954	0	49962986	C	G
19	rs4277437	0	49963679	T	G
19	rs1320303	0	49964977	C	G
19	rs79109084	0	49965132	G	C
19	rs7259560	0	49965173	A	T
19	rs2914663	0	49965653	A	G
19	rs117605916	0	49965688	G	A
19	rs10406480	0	49966081	A	G
19	rs2293009	0	49967680	G	A
19	rs34601909	0	49967808	C	T
19	rs11558188	0	49967981	T	G
19	rs11669044	0	49968169	T	C
19	rs11672888	0	49968176	G	C
19	rs2914664	0	49968290	T	C
19	rs77552159	0	49968360	A	G
19	rs10422735	0	49968707	C	T
19	rs2914667	0	49968781	A	G
19	rs10853810	0	49969085	C	T
19	rs2914668	0	49969310	A	G
19	rs58847858	0	49969934	G	A
19	rs112367220	0	49970182	A	G
19	rs62128073	0	49970793	A	G
19	rs117186632	0	49971005	G	A
19	rs11879863	0	49971596	C	T
19	rs1055637	0	49973784	A	G
19	rs1006938	0	49974386	C	A
19	rs145241689	0	49974674	G	A
19	rs77210856	0	49974782	G	A
19	rs143039986	0	49975474	A	G
19	rs147109222	0	49975667	T	C
19	rs12973733	0	49975865	T	A
19	rs35538484	0	49977218	T	C
19	rs34221494	0	49978186	C	G
19	rs61141826	0	49978447	G	A
19	rs59269605	0	49978789	A	G
19	rs17272847	0	49979398	G	A
19	rs3826717	0	49979893	A	G
19	rs7409047	0	49980475	A	T
19	rs9653117	0	49980529	C	T
19	rs4802610	0	49981024	C	G
19	rs148341739	0	49981224	C	T
19	rs4802611	0	49981287	A	G
19	rs111705732	0	49981458	G	A
19	rs9653118	0	49981655	C	T
19	rs139038552	0	49981688	T	C
19	rs9653100	0	49981869	C	A
19	rs117486964	0	49982043	A	G
19	rs113220577	0	49983010	G	A
19	rs185216186	0	49983123	G	A
19	rs11878448	0	49983336	T	C
19	rs144504913	0	49983351	G	A
19	rs1042120	0	49983673	C	T
19	rs60403475	0	49984382	A	T
19	rs183382087	0	49985128	T	G
19	rs4352151	0	49985485	T	C
19	rs139688267	0	49985539	C	T
19	rs55992104	0	49986367	C	T
19	rs11878551	0	49987014	C	T
19	rs115776071	0	49987053	C	T
19	rs113777281	0	49987242	A	G
19	rs11878591	0	49987286	C	T
19	rs60365978	0	49987811	C	T
19	rs117751029	0	49988112	T	C
19	rs143005749	0	49988353	G	A
19	rs73054104	0	49989083	G	A
19	rs1042122	0	49989424	T	C
19	rs4802612	0	49989750	A	G
19	rs1879266	0	49990060	C	G
19	rs76687611	0	49990465	G	A
19	rs2271953	0	49990666	A	C
19	rs2271952	0	49990793	C	T
19	rs2271951	0	49990843	A	G
19	rs78663425	0	49990992	G	T
19	rs4801801	0	49991628	C	T
19	rs3786567	0	49991789	C	T
19	rs2681570	0	49991800	G	A
19	rs55991145	0	49993383	G	T
19	rs1064257	0	49993535	C	G
19	rs113259739	0	49994109	G	A
19	rs59192944	0	49994470	T	A
19	rs56974957	0	49994476	T	C
19	rs701717	0	49995254	A	G
19	rs11669553	0	49995536	G	A
19	rs76997502	0	49995743	G	A
19	rs1858742	0	49995893	G	A
19	rs8108175	0	49997571	T	G
19	rs10421294	0	49997982	G	A
19	rs141121779	0	49998328	G	A
19	rs34750569	0	49998849	G	C
19	rs10403394	0	49999345	G	A
19	rs17555056	0	49999647	C	G
19	rs4802613	0	49999880	C	T
19	rs2280401	0	50000009	G	A
19	rs79156527	0	50000242	C	T
19	rs140800343	0	50001170	C	T
19	rs739347	0	50001385	T	C
19	rs2073614	0	50001499	A	G
19	rs2009984	0	50001877	T	A
19	rs739349	0	50002607	C	T
19	rs756628	0	50002686	T	C
19	rs74529756	0	50003177	G	A
19	rs2077300	0	50003253	C	T
19	rs57035065	0	50003377	G	A
19	rs73056059	0	50004357	G	A
19	rs73056062	0	50004499	C	T
19	rs2946844	0	50004631	T	C
19	rs61371437	0	50004919	A	T
19	rs79608257	0	50005299	G	T
19	rs113788509	0	50005542	G	A
19	rs147329403	0	50007499	A	G
19	rs73056069	0	50007569	C	T
19	rs140903609	0	50007785	C	T
19	rs113176985	0	50008951	C	T
19	rs184601331	0	50008963	G	A
19	rs191720833	0	50009825	G	A
19	rs143721495	0	50010092	C	T
19	rs2946865	0	50010378	T	G
19	rs60815603	0	50010602	C	A
19	rs117211930	0	50010803	G	A
19	rs1316885	0	50010907	T	C
19	rs117756554	0	50012528	G	A
19	rs60746284	0	50012573	C	T
19	rs34010237	0	50012574	G	A
19	rs117394515	0	50013019	A	C
19	rs2946863	0	50013045	G	C
19	rs34165679	0	50013393	T	C
19	rs139039559	0	50013540	C	T
19	rs56041755	0	50014091	C	T
19	rs2335534	0	50014977	G	A
19	rs111981233	0	50016479	T	G
19	rs59774409	0	50016748	C	T
19	rs142385484	0	50016759	C	T
19	rs2878342	0	50017724	C	T
19	rs12459953	0	50018012	G	A
19	rs1997594	0	50018790	C	A
19	rs56175542	0	50019803	T	C
19	rs115159481	0	50019843	T	C
19	rs56164649	0	50020823	G	A
19	rs142838334	0	50021271	C	T
19	rs56370615	0	50021325	T	C
19	rs146835980	0	50021895	A	G
19	rs112225981	0	50022083	C	T
19	rs55836815	0	50022351	A	G
19	rs73056079	0	50022939	T	C
19	rs142841518	0	50023277	A	G
19	rs150849265	0	50023455	C	T
19	rs10469298	0	50024391	A	G
19	rs73582441	0	50024411	G	A
19	rs111561142	0	50024921	C	T
19	rs57752555	0	50025728	G	A
19	rs4802614	0	50025866	T	A
19	rs4802615	0	50025910	C	T
19	rs62128087	0	50026266	C	T
19	rs143637816	0	50026831	C	G
19	rs111508578	0	50027533	C	T
19	rs76375876	0	50027635	C	T
19	rs3810194	0	50028040	T	C
19	rs1132990	0	50028163	A	G
19	rs73582442	0	50028541	G	A
19	rs73582446	0	50028620	G	A
19	rs78025330	0	50030541	C	T
19	rs112330409	0	50030701	A	C
19	rs73582450	0	50031146	C	T
19	rs4296355	0	50032160	C	T
19	rs56036628	0	50032865	G	A
19	rs139852150	0	50033083	G	A
19	rs534526936	0	50033239	C	T
19	rs73582451	0	50033707	G	A
19	rs111833847	0	50033838	C	T
19	rs73582454	0	50034039	C	G
19	rs74255083	0	50034045	A	G
19	rs73582456	0	50034101	G	A
19	rs117411536	0	50034766	A	G
19	rs57875150	0	50035829	C	T
19	rs73582460	0	50036306	C	T
19	rs73582462	0	50036570	G	C
19	rs78970126	0	50036597	C	T
19	rs79476680	0	50036634	G	T
19	rs111817044	0	50037422	C	T
19	rs73582463	0	50037446	C	G
19	rs10419198	0	50038017	C	T
19	rs57215012	0	50038072	C	T
19	rs7256116	0	50038220	A	C
19	rs73057945	0	50038281	C	A
19	rs140059446	0	50039626	C	T
19	rs73582470	0	50040152	T	C
19	rs45518331	0	50040506	G	A
19	rs45450996	0	50040543	C	T
19	rs77229696	0	50040696	G	A
19	rs61102029	0	50040986	C	T
19	rs34400029	0	50041176	A	G
19	rs58075796	0	50041279	A	C
19	rs60163835	0	50041367	G	A
19	rs113367289	0	50041571	C	T
19	rs11670916	0	50041815	C	T
19	rs74504832	0	50041891	T	C
19	rs57989898	0	50041951	G	A
19	rs73582475	0	50042016	G	C
19	rs60004045	0	50042151	T	C
19	rs58269718	0	50042159	G	T
19	rs8105626	0	50042371	T	C
19	rs4560020	0	50042535	A	G
19	rs8108243	0	50042829	C	T
19	rs73582482	0	50043053	C	G
19	rs111562439	0	50043275	C	T
19	rs111652750	0	50043827	T	C
19	rs111648367	0	50044107	T	G
19	rs113305073	0	50044264	T	A
19	rs73582485	0	50044328	T	C
19	rs113784288	0	50044339	T	C
19	rs8100016	0	50044731	T	C
19	rs113886122	0	50044741	C	G
19	rs8100037	0	50044776	T	C
19	rs8102198	0	50044851	G	C
19	rs112135459	0	50044875	G	A
19	rs112212888	0	50044980	T	A
19	rs111410736	0	50045082	T	C
19	rs61212513	0	50045205	A	C
19	rs34654230	0	50045878	C	T
19	rs34459162	0	50045916	T	C
19	rs146159696	0	50045979	C	A
19	rs56084109	0	50046036	C	T
19	rs45482295	0	50046239	A	G
19	rs3187346	0	50046365	T	C
19	rs1129459	0	50046437	C	T
19	rs1129460	0	50046473	A	C
19	rs73586516	0	50046924	A	G
19	rs77480051	0	50046941	C	T
19	rs73586518	0	50047224	C	T
19	rs112173908	0	50047311	A	G
19	rs76626009	0	50047458	C	T
19	rs80094695	0	50047487	T	C
19	rs73586522	0	50048177	G	A
19	rs112445321	0	50048488	A	G
19	rs139599896	0	50048610	G	C
19	rs56971582	0	50048704	G	C
19	rs145432445	0	50048711	T	C
19	rs76544645	0	50048804	G	A
19	rs78067151	0	50048817	A	T
19	rs113683895	0	50049460	G	A
19	rs112922991	0	50049870	C	T
19	rs112590788	0	50049882	T	G
19	rs74524245	0	50050261	G	T
19	rs10417973	0	50050802	A	G
19	rs147195142	0	50051648	G	C
19	rs113083121	0	50052141	G	T
19	rs74658802	0	50052547	C	G
19	rs35279796	0	50053452	G	A
19	rs118164399	0	50053500	G	A
19	rs56709164	0	50053790	T	C
19	rs8107051	0	50055156	A	G
19	rs8107392	0	50055209	G	A
19	rs57680936	0	50055223	A	G
19	rs61187538	0	50055444	T	C
19	rs142102890	0	50055477	C	T
19	rs146918852	0	50055619	T	G
19	rs113729752	0	50055641	T	C
19	rs11672851	0	50055903	G	A
19	rs4075250	0	50057854	G	A
19	rs73057955	0	50058085	C	T
19	rs139356684	0	50058160	A	G
19	rs139530582	0	50058339	T	C
19	rs6509437	0	50059718	G	A
19	rs4594362	0	50059982	C	G
19	rs10426466	0	50060685	C	G
19	rs60284187	0	50061536	C	T
19	rs79151664	0	50062280	C	T
19	rs4426453	0	50062480	C	T
19	rs10409856	0	50063040	T	C
19	rs73057960	0	50064679	T	C
19	rs111412602	0	50065200	T	C
19	rs117317756	0	50065915	G	A
19	rs144210466	0	50065935	C	T
19	rs113086320	0	50066050	C	T
19	rs61138558	0	50067246	G	A
19	rs10412446	0	50067508	A	G
19	rs55796141	0	50068898	C	A
19	rs111261691	0	50069573	G	A
19	rs188640068	0	50069684	G	C
19	rs10401626	0	50069747	A	G
19	rs10402160	0	50069768	G	C
19	rs8103904	0	50069844	T	C
19	rs8102979	0	50069894	A	G
19	rs77080188	0	50071744	T	C
19	rs112673105	0	50072275	G	A
19	rs113710641	0	50072839	G	A
19	rs113616249	0	50073003	T	A
19	rs7254718	0	50073226	A	G
19	rs7254831	0	50073237	C	G
19	rs74683502	0	50073462	G	A
19	rs137962315	0	50074481	G	C
19	rs9304689	0	50074618	G	T
19	rs4316869	0	50075157	G	C
19	rs183080864	0	50076184	C	T
19	rs67179000	0	50078988	T	C
19	rs10410923	0	50079761	G	A
19	rs13346402	0	50080250	A	G
19	rs111381088	0	50082086	T	C
19	rs10418197	0	50082160	A	G
19	rs67546213	0	50082587	G	A
19	rs3760707	0	50084454	T	C
19	rs3760708	0	50084596	G	C
19	rs10414207	0	50085086	C	T
19	rs113205442	0	50085427	G	A
19	rs142833554	0	50085921	G	C
19	rs10421333	0	50086080	A	G
19	rs113859353	0	50086195	C	T
19	rs3745473	0	50086626	T	C
19	rs3745474	0	50086806	C	T
19	rs1865078	0	50087393	C	T
19	rs113560768	0	50087618	G	A
19	rs2379088	0	50087673	C	T
19	rs2890072	0	50087876	T	C
19	rs880986	0	50088174	C	G
19	rs118087022	0	50089408	G	A
19	rs8113357	0	50089910	T	C
19	rs143487513	0	50090962	G	A
19	rs73057994	0	50091273	C	A
19	rs10406941	0	50091464	A	C
19	rs2288920	0	50091798	G	T
19	rs117925157	0	50091952	C	T
19	rs2288921	0	50092002	T	G
19	rs62128117	0	50093141	C	A
19	rs144521999	0	50093248	A	T
19	rs7249925	0	50093572	A	G
19	rs56345999	0	50093876	T	C
19	rs55761110	0	50094186	C	G
19	rs117613997	0	50095702	T	G
19	rs11878568	0	50095961	T	C
19	rs11083979	0	50096144	T	C
19	rs10404887	0	50096421	C	G
19	rs7251295	0	50096859	G	C
19	rs73058002	0	50097427	G	A
19	rs7251877	0	50097547	A	G
19	rs57940349	0	50097607	C	T
19	rs10414643	0	50097784	T	C
19	rs16981329	0	50097932	G	C
19	rs12462756	0	50098423	G	A
19	rs143035740	0	50099218	G	A
19	rs146167986	0	50099359	C	T
19	rs73058052	0	50099422	C	T
19	rs3745475	0	50100295	A	G
19	rs77535345	0	50100484	G	A
19	rs111581233	0	50100874	G	A
19	rs137950054	0	50101421	C	T
19	rs150778991	0	50101431	C	T
19	rs28720835	0	50101542	A	G
19	rs10417980	0	50101713	T	C
19	rs117384714	0	50102058	A	G
19	rs2116922	0	50103252	G	A
19	rs142810131	0	50104948	C	A
19	rs6509439	0	50105239	C	T
19	rs10413099	0	50106029	G	A
19	rs10413000	0	50106208	C	G
19	rs8110004	0	50106906	G	T
19	rs151153181	0	50107173	G	A
19	rs60906557	0	50107260	T	C
19	rs6509440	0	50107760	G	C
19	rs145487209	0	50107842	G	A
19	rs145146040	0	50108719	A	G
19	rs10408930	0	50108983	G	A
19	rs10409197	0	50109230	C	T
19	rs75175713	0	50110210	C	A
19	rs73058066	0	50110858	G	C
19	rs8111956	0	50110923	G	C
19	rs10426151	0	50111591	T	G
19	rs111911886	0	50111602	A	T
19	rs139278099	0	50111662	C	T
19	rs117038286	0	50111767	A	G
19	rs117514114	0	50112390	G	A
19	rs148608672	0	50112391	C	T
19	rs113817466	0	50113376	C	T
19	rs117931665	0	50113598	G	A
19	rs112205523	0	50114350	C	T
19	rs150459242	0	50114641	C	T
19	rs7258363	0	50116241	T	G
19	rs147819659	0	50116541	G	A
19	rs139287202	0	50116693	C	A
19	rs73058075	0	50117103	C	T
19	rs11083980	0	50118614	C	A
19	rs12459840	0	50118691	C	G
19	rs73058080	0	50119704	C	T
19	rs77415797	0	50120488	A	C
19	rs10406006	0	50121022	C	T
19	rs76511181	0	50121029	G	C
19	rs113414650	0	50121211	C	T
19	rs76246107	0	50121274	G	A
19	rs112118092	0	50121315	A	G
19	rs76391920	0	50121349	G	T
19	rs111718072	0	50121551	T	C
19	rs12980276	0	50121644	T	C
19	rs11880923	0	50122078	T	C
19	rs113949439	0	50122537	A	G
19	rs112378716	0	50122758	G	C
19	rs144575973	0	50122972	A	G
19	rs111657600	0	50123049	T	C
19	rs144183994	0	50123266	C	T
19	rs113717944	0	50123312	G	A
19	rs60074767	0	50123559	G	A
19	rs75743949	0	50123590	C	T
19	rs73058085	0	50124663	G	A
19	rs60445174	0	50124798	C	T
19	rs59642327	0	50124927	G	A
19	rs57180225	0	50125129	T	G
19	rs149036476	0	50125944	C	T
19	rs56146695	0	50126571	T	C
19	rs56055089	0	50126830	A	G
19	rs185869847	0	50127072	T	C
19	rs73934022	0	50127252	G	A
19	rs113222846	0	50127670	C	T
19	rs57119643	0	50128071	G	T
19	rs61374887	0	50128072	C	T
19	rs7257224	0	50128522	T	C
19	rs7256146	0	50128543	A	G
19	rs75849027	0	50128905	C	T
19	rs112769502	0	50130006	C	T
19	rs7249966	0	50130172	T	C
19	rs147683818	0	50130411	G	T
19	rs28623325	0	50130433	C	T
19	rs73586581	0	50130619	T	C
19	rs112457436	0	50131687	G	A
19	rs111891740	0	50132009	G	A
19	rs10424751	0	50132011	C	T
19	rs10424801	0	50132098	C	A
19	rs57958955	0	50132754	C	T
19	rs118026246	0	50133059	A	G
19	rs755769	0	50133543	A	G
19	rs151047655	0	50133595	C	A
19	rs59947366	0	50133650	T	C
19	rs2005235	0	50133696	T	C
19	rs113751151	0	50133866	C	T
19	rs8111047	0	50134837	T	C
19	rs61520135	0	50135160	G	A
19	rs75967820	0	50135264	G	C
19	rs11883023	0	50135406	T	G
19	rs11880195	0	50135434	C	G
19	rs117188171	0	50135759	G	A
19	rs73058098	0	50136331	C	T
19	rs57488482	0	50136423	T	G
19	rs73586590	0	50136817	T	C
19	rs112153877	0	50136861	C	T
19	rs112539009	0	50137210	G	A
19	rs6509441	0	50138023	T	A
19	rs34647824	0	50138143	A	C
19	rs731861	0	50139119	G	C
19	rs1368464	0	50140068	C	T
19	rs1865077	0	50140092	G	A
19	rs1368463	0	50140209	C	T
19	rs1865076	0	50140246	C	A
19	rs1965104	0	50140649	C	T
19	rs113751054	0	50142462	C	T
19	rs12104272	0	50148052	G	A
19	rs73060070	0	50148261	C	A
19	rs34074594	0	50149269	G	A
19	rs45513592	0	50149813	G	T
19	rs147079635	0	50150596	C	T
19	rs2082481	0	50151226	G	A
19	rs7508601	0	50151686	T	A
19	rs7508148	0	50152142	T	C
19	rs7258381	0	50153041	C	T
19	rs7259683	0	50153332	T	C
19	rs73934025	0	50153686	C	A
19	rs12976076	0	50154408	C	T
19	rs7251334	0	50154904	A	C
19	rs186765168	0	50156733	A	G
19	rs10401743	0	50156896	T	C
19	rs143863560	0	50158397	C	T
19	rs139826768	0	50158703	A	C
19	rs10415600	0	50158913	G	A
19	rs118117859	0	50159143	G	T
19	rs149807892	0	50159756	C	T
19	rs61743199	0	50161091	A	G
19	rs76387513	0	50161265	G	T
19	rs143322306	0	50161380	C	T
19	rs7047	0	50161807	T	C
19	rs35272206	0	50162221	G	T
19	rs7251	0	50162909	C	G
19	rs10415576	0	50164390	T	C
19	rs68046065	0	50164810	C	G
19	rs1140375	0	50164994	G	A
19	rs117573928	0	50166145	C	T
19	rs2304207	0	50167726	C	G
19	rs34739574	0	50168174	C	T
19	rs2304206	0	50168871	G	A
19	rs2304205	0	50168927	A	C
19	rs3204440	0	50168940	A	G
19	rs2304204	0	50169020	T	C
19	rs145379081	0	50170197	G	C
19	rs117005178	0	50172434	G	A
19	rs881785	0	50173291	C	G
19	rs150944766	0	50174264	C	T
19	rs112226575	0	50176187	C	T
19	rs10411771	0	50176686	A	G
19	rs3745469	0	50177171	G	A
19	rs112467874	0	50180059	G	A
19	rs975484	0	50180266	C	G
19	rs118189612	0	50180309	G	A
19	rs117146366	0	50181729	G	C
19	rs8109314	0	50182697	T	C
19	rs116924407	0	50182891	G	A
19	rs35791962	0	50183449	C	T
19	rs148950171	0	50184720	C	T
19	rs79327580	0	50185996	C	T
19	rs148581006	0	50186279	G	A
19	rs7260179	0	50187079	A	G
19	rs3816047	0	50187111	C	G
19	rs7246510	0	50187430	T	G
19	rs10415880	0	50189156	G	A
19	rs143840166	0	50189675	T	C
19	rs74633762	0	50190175	C	T
19	rs35270176	0	50190529	G	A
19	rs45613034	0	50193437	C	A
19	rs45492293	0	50193947	A	G
19	rs1075453	0	50194399	G	C
19	rs115254624	0	50194543	G	C
19	rs892149	0	50194845	C	A
19	rs115751101	0	50195455	G	A
19	rs10423579	0	50195770	T	C
19	rs10423580	0	50195771	T	G
19	rs721885	0	50196451	C	T
19	rs61189653	0	50196918	C	T
19	rs12980063	0	50196992	A	G
19	rs12981033	0	50197406	A	G
19	rs59755901	0	50197832	G	A
19	rs80136171	0	50198045	C	T
19	rs181215714	0	50198782	T	A
19	rs113717727	0	50199154	G	A
19	rs59601394	0	50199540	G	C
19	rs12984428	0	50199616	G	A
19	rs12976001	0	50199959	G	C
19	rs12977747	0	50200108	T	C
19	rs12984268	0	50201092	A	G
19	rs12977862	0	50201845	G	A
19	rs112384921	0	50201906	C	A
19	rs59662975	0	50202081	G	A
19	rs113169954	0	50203233	G	C
19	rs10417008	0	50203553	T	C
19	rs10415869	0	50203585	G	A
19	rs10416103	0	50203684	G	C
19	rs12462954	0	50204367	C	T
19	rs12977128	0	50207044	T	C
19	rs12977140	0	50207050	T	C
19	rs8109119	0	50207165	G	C
19	rs12977052	0	50207586	G	A
19	rs182049376	0	50207663	A	G
19	rs12978983	0	50207719	T	C
19	rs12976936	0	50207774	A	G
19	rs12984650	0	50208180	G	T
19	rs45617640	0	50208627	C	T
19	rs45480295	0	50208710	A	G
19	rs7249356	0	50209095	T	G
19	rs12978911	0	50209653	C	T
19	rs12980899	0	50209739	T	C
19	rs12985728	0	50210006	C	T
19	rs151103691	0	50210497	G	A
19	rs113185396	0	50210612	G	A
19	rs28609199	0	50211567	A	C
19	rs189327343	0	50211595	A	C
19	rs75581691	0	50211919	G	A
19	rs61747405	0	50212024	C	T
19	rs78340461	0	50212252	C	T
19	rs75715304	0	50212288	C	T
19	rs143096125	0	50213167	G	A
19	rs191282495	0	50213233	A	G
19	rs10404778	0	50214178	G	A
19	rs142472919	0	50214378	T	C
19	rs10407097	0	50214653	T	C
19	rs11881828	0	50214824	A	G
19	rs116346946	0	50215267	G	A
19	rs112638321	0	50215338	G	A
19	rs113691887	0	50215460	T	C
19	rs73588437	0	50216891	A	G
19	rs12463356	0	50217136	G	T
19	rs62128132	0	50217955	T	C
19	rs28750115	0	50218928	A	G
19	rs112227922	0	50219250	G	A
19	rs10415559	0	50219365	A	G
19	rs10415757	0	50219386	C	T
19	rs10416440	0	50219712	A	G
19	rs75817776	0	50219862	T	C
19	rs113878971	0	50220034	C	G
19	rs143311059	0	50220187	C	T
19	rs61165577	0	50220387	C	T
19	rs60911789	0	50220612	C	T
19	rs60668354	0	50220645	C	T
19	rs8101746	0	50221386	G	A
19	rs3810261	0	50222914	G	A
19	rs1812666	0	50222955	T	C
19	rs8103298	0	50223369	T	C
19	rs74735615	0	50224104	G	A
19	rs79443536	0	50224138	C	T
19	rs79501693	0	50224222	T	C
19	rs79890159	0	50224892	G	A
19	rs189551890	0	50225035	C	G
19	rs80110690	0	50225384	C	A
19	rs117869910	0	50226415	A	G
19	rs114075582	0	50226842	T	C
19	rs149753349	0	50227468	A	T
19	rs76386660	0	50228192	C	T
19	rs73064004	0	50228257	T	G
19	rs144097185	0	50228700	A	G
19	rs67405884	0	50229382	G	A
19	rs10424373	0	50229483	A	C
19	rs10424546	0	50229496	C	T
19	rs12609870	0	50229644	T	G
19	rs8102379	0	50229833	T	C
19	rs8102007	0	50230040	G	A
19	rs8102150	0	50230327	C	G
19	rs892152	0	50230797	A	G
19	rs56225415	0	50231039	C	T
19	rs10414317	0	50231213	T	C
19	rs10422689	0	50232196	C	A
19	rs12461046	0	50232629	T	A
19	rs146009856	0	50233222	T	G
19	rs181211772	0	50233595	C	T
19	rs73588460	0	50234210	A	G
19	rs146733393	0	50234234	C	G
19	rs139274447	0	50234768	G	A
19	rs117777439	0	50236454	C	T
19	rs79763137	0	50237116	G	A
19	rs118083751	0	50237150	C	T
19	rs139940086	0	50237151	G	A
19	rs111571999	0	50237163	A	G
19	rs147676659	0	50237699	A	C
19	rs76980647	0	50238347	T	C
19	rs55869656	0	50238354	T	G
19	rs10416216	0	50238780	C	A
19	rs77131987	0	50238842	G	T
19	rs144840941	0	50239984	C	T
19	rs149290334	0	50240118	C	G
19	rs148530305	0	50240530	A	G
19	rs73064023	0	50242283	T	C
19	rs79485806	0	50243171	C	T
19	rs111814383	0	50243794	T	G
19	rs80006790	0	50244048	C	T
19	rs138055431	0	50244434	C	T
19	rs60035851	0	50244487	C	T
19	rs73064029	0	50244799	C	T
19	rs6509443	0	50244896	T	C
19	rs75070358	0	50244925	C	T
19	rs76136140	0	50246342	G	T
19	rs28485442	0	50246978	T	C
19	rs73064093	0	50248174	C	G
19	rs2304202	0	50248501	T	C
19	rs2304203	0	50248695	A	G
19	rs10405801	0	50248986	T	G
19	rs112301620	0	50249393	C	T
19	rs57733064	0	50249905	T	C
19	rs73934035	0	50250401	C	T
19	rs34701020	0	50251422	C	T
19	rs7252978	0	50252185	G	A
19	rs73064102	0	50252483	C	T
19	rs57447259	0	50252897	T	G
19	rs2380185	0	50253144	A	G
19	rs80041368	0	50253195	T	A
19	rs77280277	0	50253427	G	A
19	rs28682480	0	50253584	C	T
19	rs28506894	0	50253618	C	G
19	rs28711468	0	50253895	C	T
19	rs117693125	0	50254016	C	T
19	rs138833981	0	50254778	C	G
19	rs10424569	0	50256985	G	C
19	rs112759409	0	50257550	G	A
19	rs1674137	0	50258031	C	T
19	rs8102970	0	50258737	A	G
19	rs75363781	0	50258765	A	G
19	rs117749397	0	50259118	C	T
19	rs59279982	0	50259641	A	G
19	rs10414501	0	50259674	C	G
19	rs10414681	0	50259722	C	T
19	rs73066017	0	50260161	A	G
19	rs10421230	0	50260266	G	A
19	rs117708364	0	50260537	A	G
19	rs2001342	0	50260768	C	T
19	rs3889507	0	50261641	C	T
19	rs79720100	0	50261935	G	C
19	rs1654603	0	50262005	C	G
19	rs112289524	0	50262465	T	C
19	rs28794768	0	50262634	A	G
19	rs10403659	0	50262999	G	T
19	rs62129178	0	50263794	A	G
19	rs183754619	0	50263825	C	T
19	rs7250929	0	50263979	C	T
19	rs185028010	0	50264237	C	T
19	rs143344661	0	50264945	G	T
19	rs67006152	0	50264953	G	A
19	rs1273634	0	50265230	C	T
19	rs3745477	0	50265549	T	G
19	rs59611535	0	50267112	G	C
19	rs79516993	0	50267774	A	G
19	rs116979442	0	50267784	T	G
19	rs1273636	0	50267988	C	A
19	rs1273637	0	50268041	A	G
19	rs1273640	0	50269330	C	T
19	rs74408320	0	50271087	G	A
19	rs1273641	0	50271110	C	T
19	rs1273642	0	50271319	T	C
19	rs61398712	0	50271356	G	A
19	rs1674139	0	50271502	T	C
19	rs4801806	0	50271858	T	A
19	rs10404868	0	50271924	G	T
19	rs76668316	0	50273126	G	A
19	rs112402202	0	50274120	A	G
19	rs141490321	0	50274218	C	T
19	rs79059207	0	50274534	G	A
19	rs4802619	0	50274961	T	C
19	rs79349312	0	50275178	G	A
19	rs12971721	0	50275358	C	T
19	rs10408812	0	50276132	G	A
19	rs59722125	0	50276181	G	T
19	rs12608893	0	50276414	G	C
19	rs77220875	0	50276856	A	G
19	rs187530683	0	50277961	C	T
19	rs11669134	0	50278286	G	A
19	rs73590460	0	50279222	C	A
19	rs77968356	0	50279657	G	A
19	rs11881269	0	50279661	C	G
19	rs79075745	0	50279933	G	T
19	rs147252369	0	50279978	A	T
19	rs11671380	0	50280376	C	T
19	rs139338727	0	50280476	A	C
19	rs1273643	0	50280564	A	G
19	rs4802620	0	50281369	C	G
19	rs1273644	0	50281537	T	C
19	rs62129179	0	50282053	G	A
19	rs60458566	0	50282319	C	T
19	rs4802621	0	50282717	T	C
19	rs4802622	0	50282897	G	A
19	rs1273646	0	50283379	C	G
19	rs112331925	0	50284167	C	T
19	rs62129180	0	50285509	G	T
19	rs76907345	0	50285809	C	T
19	rs12610882	0	50286338	C	T
19	rs12609447	0	50286382	T	C
19	rs16981435	0	50286936	G	C
19	rs76330541	0	50287255	A	G
19	rs10425303	0	50287644	A	G
19	rs17310914	0	50287801	T	C
19	rs118058831	0	50287849	T	C
19	rs79483010	0	50288074	A	G
19	rs4802623	0	50289859	G	A
19	rs4802624	0	50289948	A	G
19	rs11669608	0	50290849	A	G
19	rs75287989	0	50291146	C	G
19	rs71353337	0	50291517	T	C
19	rs7247528	0	50291807	T	A
19	rs77887914	0	50291835	A	G
19	rs17370523	0	50293110	T	G
19	rs55662076	0	50293428	A	T
19	rs77827342	0	50293435	G	A
19	rs117347783	0	50293904	A	G
19	rs11879087	0	50294012	C	A
19	rs7251251	0	50294150	G	A
19	rs76653157	0	50294367	A	G
19	rs79354423	0	50294457	T	G
19	rs7251695	0	50294641	C	T
19	rs1001281	0	50294759	T	C
19	rs4802626	0	50295708	G	C
19	rs34708773	0	50295897	C	G
19	rs2302518	0	50296145	T	C
19	rs76431899	0	50297004	A	C
19	rs570834667	0	50297269	A	T
19	rs182872821	0	50297436	C	T
19	rs62129182	0	50297520	T	C
19	rs12610289	0	50297554	C	A
19	rs12610341	0	50297614	G	A
19	rs12986369	0	50298117	A	G
19	rs2072451	0	50299408	T	G
19	rs7258104	0	50299757	A	G
19	rs76403112	0	50299865	C	T
19	rs115475578	0	50299866	G	A
19	rs79716223	0	50299901	T	C
19	rs28413128	0	50300026	A	G
19	rs74892778	0	50300477	C	T
19	rs34530448	0	50301152	A	T
19	rs116381034	0	50301287	C	T
19	rs7251463	0	50301545	G	A
19	rs7251269	0	50301653	A	G
19	rs7247082	0	50301820	A	G
19	rs7248071	0	50301844	T	G
19	rs62129183	0	50303613	G	C
19	rs80232594	0	50303660	G	A
19	rs1003424	0	50304336	A	G
19	rs10421561	0	50304392	T	C
19	rs10421754	0	50304439	T	C
19	rs2159984	0	50305688	G	C
19	rs28736735	0	50306198	G	T
19	rs143459544	0	50306938	G	A
19	rs117793773	0	50307155	T	G
19	rs11879607	0	50307344	C	T
19	rs62129184	0	50307401	G	A
19	rs11879637	0	50307408	G	A
19	rs192629576	0	50307580	C	T
19	rs139317184	0	50307658	C	T
19	rs145217765	0	50307714	C	T
19	rs114198499	0	50308117	C	T
19	rs2241040	0	50308134	G	C
19	rs147959530	0	50308873	G	A
19	rs8101959	0	50308893	T	C
19	rs202052917	0	50309051	G	A
19	rs147094146	0	50309090	G	A
19	rs116763803	0	50309883	G	A
19	rs62129186	0	50310775	C	T
19	rs79229602	0	50311291	T	C
19	rs11557714	0	50312048	G	A
19	rs2305921	0	50312653	C	T
19	rs35002951	0	50312801	C	T
19	rs78389728	0	50313012	A	C
19	rs147529176	0	50313129	C	T
19	rs4801807	0	50313806	A	G
19	rs140761778	0	50314274	G	T
19	rs12973635	0	50314738	A	C
19	rs8104825	0	50315423	G	A
19	rs2305919	0	50315698	A	C
19	rs2305918	0	50315773	T	A
19	rs35816883	0	50316083	C	T
19	rs138010676	0	50316645	A	T
19	rs2286948	0	50316754	C	T
19	rs116943488	0	50317108	A	G
19	rs113008199	0	50318900	C	T
19	rs12984891	0	50319125	C	T
19	rs113537137	0	50319142	G	A
19	rs140931915	0	50319450	C	A
19	rs77498119	0	50319730	G	A
19	rs75774062	0	50320671	C	G
19	rs12709916	0	50320987	C	T
19	rs67012811	0	50321068	C	T
19	rs7246170	0	50321510	C	T
19	rs968388	0	50321512	C	G
19	rs77400039	0	50321858	G	A
19	rs1674132	0	50321981	G	C
19	rs1674133	0	50322100	A	G
19	rs1674134	0	50322111	T	C
19	rs79974763	0	50322150	G	C
19	rs117491473	0	50322245	C	T
19	rs148802382	0	50323328	T	C
19	rs117109971	0	50323416	C	G
19	rs146374267	0	50323828	A	G
19	rs1674140	0	50324914	A	G
19	rs147835893	0	50325398	C	T
19	rs114243848	0	50326365	A	C
19	rs1013322	0	50326492	C	T
19	rs66937811	0	50327012	G	A
19	rs16981464	0	50328436	A	G
19	rs117082545	0	50328661	A	G
19	rs145256948	0	50329440	T	A
19	rs149173791	0	50329546	G	A
19	rs1290650	0	50329684	A	G
19	rs143232372	0	50329863	C	T
19	rs34663047	0	50330296	C	T
19	rs117020672	0	50330563	C	G
19	rs183713569	0	50332375	G	A
19	rs112946131	0	50333318	G	C
19	rs1530882	0	50334866	C	T
19	rs4801809	0	50334895	C	T
19	rs3745479	0	50335507	A	G
19	rs3745480	0	50335510	T	C
19	rs1290652	0	50335872	A	G
19	rs7252578	0	50337964	T	C
19	rs2017698	0	50338236	C	T
19	rs752522	0	50338453	C	T
19	rs193291405	0	50338843	C	G
19	rs77029922	0	50339382	T	G
19	rs78142815	0	50341048	T	C
19	rs10403127	0	50342111	G	A
19	rs921470	0	50343129	T	C
19	rs62129201	0	50343950	G	A
19	rs1545474	0	50344652	A	G
19	rs117605034	0	50344699	G	C
19	rs184264433	0	50344774	C	T
19	rs10424397	0	50344969	A	G
19	rs12609897	0	50345328	T	C
19	rs55639641	0	50346254	A	G
19	rs143045602	0	50348625	C	T
19	rs1290655	0	50349958	G	A
19	rs117173155	0	50350714	G	A
19	rs76960744	0	50350990	C	T
19	rs71353338	0	50351156	A	G
19	rs11672587	0	50352900	T	A
19	rs74870551	0	50353273	A	G
19	rs1065249	0	50353720	G	A
19	rs7260222	0	50354211	C	T
19	rs142535734	0	50354432	C	G
19	rs78405916	0	50355840	T	C
19	rs77941735	0	50356145	C	T
19	rs12610706	0	50356184	A	G
19	rs139231513	0	50356683	C	T
19	rs75644086	0	50357121	A	G
19	rs16981486	0	50357164	A	G
19	rs10423897	0	50357189	T	C
19	rs75478119	0	50358133	T	G
19	rs1290657	0	50358170	T	C
19	rs141153324	0	50358720	T	C
19	rs74546599	0	50359282	G	A
19	rs3786662	0	50359384	A	T
19	rs3786663	0	50359404	C	T
19	rs16981492	0	50359808	C	T
19	rs78591223	0	50359987	T	C
19	rs7255409	0	50360000	G	A
19	rs10418141	0	50360046	C	A
19	rs150042098	0	50360685	C	T
19	rs2278838	0	50360823	A	G
19	rs59595912	0	50360989	A	G
19	rs62624500	0	50361058	A	G
19	rs2290286	0	50361353	C	T
19	rs187077140	0	50361748	G	A
19	rs55927506	0	50362122	C	G
19	rs7257463	0	50362201	T	A
19	rs16981493	0	50362286	T	C
19	rs185539063	0	50362918	C	T
19	rs1290646	0	50363175	A	G
19	rs3739209	0	50364423	T	C
19	rs3739198	0	50366042	G	A
19	rs150411318	0	50366222	C	A
19	rs1290648	0	50366363	A	G
19	rs3739193	0	50366450	G	C
19	rs3739183	0	50368035	T	G
19	rs3739182	0	50368043	T	C
19	rs3729641	0	50368116	C	A
19	rs1290649	0	50368361	T	A
19	rs3739177	0	50368853	C	T
19	rs3739172	0	50369787	T	C
19	rs2257103	0	50370066	C	T
19	rs2305922	0	50370106	T	G
19	rs3760709	0	50371399	G	A
19	rs2125346	0	50371460	T	G
19	rs3760711	0	50371479	C	T
19	rs2353005	0	50372762	G	A
19	rs2290774	0	50375035	T	C
19	rs2290775	0	50375242	C	T
19	rs8112937	0	50375446	C	G
19	rs8112830	0	50375447	A	G
19	rs74960679	0	50377025	G	A
19	rs75272647	0	50377483	A	C
19	rs4802634	0	50377757	C	T
19	rs8110265	0	50377835	G	A
19	rs11083985	0	50378143	T	C
19	rs3810267	0	50379053	A	G
19	rs3810268	0	50379193	C	T
19	rs731826	0	50380858	T	G
19	rs79983202	0	50381095	C	T
19	rs8109732	0	50383392	G	A
19	rs3745486	0	50383636	T	C
19	rs75415854	0	50384345	T	C
19	rs7248498	0	50384882	A	G
19	rs7248744	0	50385031	A	G
19	rs75874825	0	50385156	T	C
19	rs746738	0	50386340	T	C
19	rs35681527	0	50387729	C	T
19	rs150642798	0	50388199	C	T
19	rs79613141	0	50390054	A	C
19	rs150097490	0	50390156	G	T
19	rs2305917	0	50391299	C	T
19	rs2305916	0	50391301	T	G
19	rs78137368	0	50391316	G	C
19	rs11668716	0	50392014	T	A
19	rs141405871	0	50392036	T	C
19	rs76266003	0	50392142	T	C
19	rs112862536	0	50392162	A	G
19	rs56359967	0	50393269	A	G
19	rs117015420	0	50394628	C	T
19	rs74359325	0	50394886	C	T
19	rs113527040	0	50395042	T	C
19	rs11673399	0	50396263	T	C
19	rs62126286	0	50396546	A	T
19	rs114191104	0	50397372	C	T
19	rs143856524	0	50398032	G	C
19	rs58656993	0	50398078	C	T
19	rs1290751	0	50398939	A	G
19	rs3810269	0	50399354	G	C
19	rs16981522	0	50400094	C	T
19	rs76042149	0	50400118	G	A
19	rs61132178	0	50400346	G	T
19	rs1290752	0	50401036	C	G
19	rs4801810	0	50401048	G	A
19	rs10407646	0	50401099	A	G
19	rs4802635	0	50401320	A	G
19	rs1290753	0	50401661	C	T
19	rs146205725	0	50401781	T	C
19	rs145264086	0	50402846	C	T
19	rs12981001	0	50403013	C	T
19	rs28679454	0	50403664	T	G
19	rs55853951	0	50404879	C	T
19	rs1290754	0	50404939	T	G
19	rs4239488	0	50405218	T	C
19	rs1290755	0	50405285	C	T
19	rs10424777	0	50405287	C	T
19	rs144683575	0	50406138	C	T
19	rs4092428	0	50406377	A	C
19	rs2608884	0	50406508	G	C
19	rs79172961	0	50407566	G	A
19	rs12971496	0	50407651	C	T
19	rs78331666	0	50407729	C	T
19	rs1290748	0	50408115	T	C
19	rs12460687	0	50408351	C	T
19	rs12980435	0	50408655	G	T
19	rs73594179	0	50409080	G	C
19	rs62126289	0	50410273	T	C
19	rs11083988	0	50410363	C	T
19	rs8429	0	50410550	G	A
19	rs56779488	0	50410577	G	A
19	rs1127729	0	50411012	C	T
19	rs9523	0	50411132	T	C
19	rs1044276	0	50411158	T	C
19	rs11547267	0	50411395	C	G
19	rs892028	0	50411742	A	G
19	rs1062798	0	50412217	C	G
19	rs999583	0	50412417	G	A
19	rs1984656	0	50412516	C	T
19	rs45536631	0	50413399	G	A
19	rs117268160	0	50413511	G	A
19	rs182869648	0	50413557	G	A
19	rs77578935	0	50414185	G	A
19	rs1044167	0	50414717	C	T
19	rs3786664	0	50414892	A	T
19	rs35843988	0	50415320	C	G
19	rs1290739	0	50415394	A	G
19	rs142850573	0	50415570	C	T
19	rs12462389	0	50416778	C	G
19	rs58302984	0	50416803	G	A
19	rs7257503	0	50416964	G	A
19	rs4801811	0	50417283	T	A
19	rs17668162	0	50417490	G	A
19	rs74174299	0	50417973	C	G
19	rs111928045	0	50418038	C	T
19	rs11083989	0	50418198	T	A
19	rs8101363	0	50418397	G	A
19	rs1290742	0	50418405	C	T
19	rs1290743	0	50418735	G	A
19	rs1299491	0	50419399	A	C
19	rs35246621	0	50419405	G	C
19	rs151121647	0	50419953	G	A
19	rs111859357	0	50420112	A	G
19	rs7255188	0	50420156	C	T
19	rs113493051	0	50420161	G	A
19	rs1152239	0	50420671	C	A
19	rs1152238	0	50421665	C	T
19	rs1152237	0	50421683	G	A
19	rs12977375	0	50422047	C	G
19	rs74174301	0	50422354	G	A
19	rs7246947	0	50423666	T	G
19	rs7246342	0	50423726	G	A
19	rs12980474	0	50424590	A	G
19	rs736941	0	50424941	T	C
19	rs3786665	0	50425032	C	T
19	rs3786666	0	50425035	C	T
19	rs34772569	0	50425254	C	T
19	rs57737990	0	50425851	G	A
19	rs1152234	0	50426808	C	G
19	rs71353347	0	50426833	G	T
19	rs11083990	0	50427540	G	A
19	rs12610164	0	50427631	C	T
19	rs1273685	0	50428233	A	G
19	rs4802638	0	50428354	A	T
19	rs140816328	0	50429302	C	T
19	rs10420032	0	50429526	C	T
19	rs1290745	0	50429861	A	G
19	rs36220128	0	50431348	G	A
19	rs3826777	0	50431388	G	A
19	rs4802639	0	50431879	T	C
19	rs4802640	0	50431946	C	T
19	rs35018314	0	50432190	C	A
19	rs1152232	0	50432427	A	G
19	rs2241702	0	50432780	A	T
19	rs76858107	0	50432789	G	C
19	rs2241701	0	50432810	T	C
19	rs146753055	0	50432990	C	A
19	rs73053367	0	50432992	G	A
19	rs1152230	0	50433503	G	A
19	rs3760714	0	50433887	G	A
19	rs3760715	0	50433889	G	A
19	rs11554772	0	50434021	C	T
19	rs34832536	0	50434760	C	T
19	rs8103678	0	50434808	G	T
19	rs283523	0	50435086	A	G
19	rs283524	0	50435139	G	C
19	rs283525	0	50435747	T	C
19	rs283526	0	50435862	C	T
19	rs34877198	0	50435998	C	T
19	rs61742136	0	50436115	C	T
19	rs8667	0	50436371	G	A
19	rs3170545	0	50436715	G	A
19	rs1044297	0	50436758	G	A
19	rs8647	0	50436980	G	A
19	rs62126297	0	50437233	C	T
19	rs11666166	0	50437246	T	G
19	rs7247653	0	50437459	T	C
19	rs58316270	0	50437863	C	T
19	rs283528	0	50438824	G	A
19	rs283529	0	50439006	A	G
19	rs57048293	0	50439148	G	C
19	rs283530	0	50439472	C	A
19	rs75273180	0	50439527	C	T
19	rs283531	0	50439609	C	T
19	rs60162152	0	50439689	T	G
19	rs12610975	0	50439719	G	A
19	rs283532	0	50440073	A	G
19	rs62126300	0	50440097	G	A
19	rs283533	0	50440559	T	C
19	rs60469676	0	50441414	C	T
19	rs283534	0	50441847	C	T
19	rs78944208	0	50442395	G	A
19	rs11671845	0	50443846	G	A
19	rs8108252	0	50444061	T	G
19	rs78911811	0	50445540	C	T
19	rs8105788	0	50447572	C	T
19	rs8106831	0	50447645	T	G
19	rs79373632	0	50448241	G	A
19	rs62126303	0	50448371	T	A
19	rs62126304	0	50448616	G	A
19	rs405120	0	50449955	C	G
19	rs386486	0	50450215	A	G
19	rs12978570	0	50450272	A	G
19	rs8182515	0	50450429	T	A
19	rs144225974	0	50451009	G	C
19	rs875121	0	50451508	A	C
19	rs383441	0	50451989	T	C
19	rs9304690	0	50453317	C	T
19	rs407997	0	50453957	C	T
19	rs62126307	0	50454086	G	T
19	rs117341358	0	50454383	G	A
19	rs112796514	0	50455202	G	A
19	rs10405621	0	50455351	C	T
19	rs6509448	0	50456518	T	C
19	rs8107645	0	50456770	T	A
19	rs6509449	0	50456821	T	A
19	rs10420344	0	50457346	C	T
19	rs12165127	0	50457551	C	T
19	rs117126572	0	50457876	C	T
19	rs76691680	0	50457915	A	G
19	rs117971487	0	50457927	G	C
19	rs114726949	0	50458411	C	T
19	rs79972908	0	50458488	G	A
19	rs77695568	0	50458850	T	C
19	rs8103552	0	50458931	C	A
19	rs7249833	0	50459226	C	T
19	rs283514	0	50459231	G	A
19	rs9676983	0	50460914	T	G
19	rs184556939	0	50461224	G	A
19	rs1811375	0	50462244	G	A
19	rs59207517	0	50464850	C	G
19	rs2380186	0	50465096	G	A
19	rs283513	0	50465342	A	G
19	rs191249866	0	50466080	A	G
19	rs62115161	0	50466115	C	T
19	rs79290176	0	50466222	G	T
19	rs79156027	0	50466226	A	G
19	rs12981445	0	50466294	T	C
19	rs11083992	0	50466522	C	A
19	rs117696358	0	50466688	C	A
19	rs34785289	0	50467260	A	G
19	rs56068031	0	50467582	C	T
19	rs7408489	0	50467814	A	G
19	rs12461847	0	50467971	C	T
19	rs12459825	0	50468042	T	C
19	rs8105239	0	50468071	T	C
19	rs283512	0	50468150	C	T
19	rs113293707	0	50468582	T	C
19	rs12462012	0	50468628	G	A
19	rs12462436	0	50468838	A	G
19	rs12974204	0	50468923	C	T
19	rs12973985	0	50468936	A	G
19	rs7254512	0	50468944	C	T
19	rs12974013	0	50468978	A	G
19	rs4802642	0	50469121	G	A
19	rs62115162	0	50469629	G	A
19	rs6509450	0	50469915	T	C
19	rs283511	0	50470086	C	T
19	rs12052198	0	50470097	G	T
19	rs75917525	0	50470130	T	C
19	rs2125329	0	50470486	T	C
19	rs2125328	0	50470528	C	T
19	rs7507149	0	50470794	T	C
19	rs7507392	0	50470850	C	T
19	rs62115163	0	50471178	A	C
19	rs4310977	0	50471300	T	G
19	rs55726393	0	50472235	G	T
19	rs7246244	0	50472416	T	C
19	rs56220430	0	50472510	G	A
19	rs111622689	0	50472587	C	A
19	rs4009626	0	50472653	T	C
19	rs440731	0	50473221	T	C
19	rs144693643	0	50473448	G	C
19	rs138936320	0	50474938	C	G
19	rs12462972	0	50475017	G	A
19	rs8111526	0	50475114	G	C
19	rs12462945	0	50475174	A	C
19	rs12463036	0	50475259	G	C
19	rs12460968	0	50475385	T	A
19	rs34653225	0	50475458	T	A
19	rs55752562	0	50475466	G	A
19	rs112899993	0	50475508	G	A
19	rs78102241	0	50475872	A	G
19	rs76060754	0	50475985	G	A
19	rs283508	0	50476117	C	T
19	rs59949051	0	50476219	T	C
19	rs35238216	0	50476426	C	T
19	rs66855472	0	50476467	A	G
19	rs58165915	0	50476478	A	G
19	rs16981577	0	50476553	C	T
19	rs62115166	0	50476824	C	T
19	rs35248548	0	50476871	C	G
19	rs4802643	0	50477230	C	T
19	rs4802644	0	50477390	G	A
19	rs12609061	0	50477499	G	A
19	rs12609054	0	50477675	A	G
19	rs12984158	0	50477700	C	T
19	rs12984340	0	50477710	C	T
19	rs12975261	0	50477890	A	G
19	rs12975940	0	50478068	C	G
19	rs12976644	0	50478182	G	T
19	rs12978357	0	50478282	T	C
19	rs12978378	0	50478309	T	C
19	rs12978610	0	50478354	T	C
19	rs12609492	0	50478641	G	A
19	rs12609509	0	50478784	G	T
19	rs73576692	0	50478865	C	T
19	rs12611411	0	50478932	T	C
19	rs12609811	0	50478962	C	T
19	rs12984584	0	50479078	C	T
19	rs34038717	0	50479141	G	A
19	rs12971775	0	50479238	T	C
19	rs12985533	0	50479239	G	A
19	rs3826763	0	50479408	T	G
19	rs3826764	0	50479428	C	T
19	rs3826765	0	50479497	C	T
19	rs283509	0	50479517	G	C
19	rs3826766	0	50479546	G	C
19	rs3826767	0	50479639	T	C
19	rs3826768	0	50479658	G	A
19	rs3826769	0	50479703	A	G
19	rs1052498	0	50479759	T	A
19	rs1052450	0	50479999	A	G
19	rs12462227	0	50480847	C	T
19	rs117968480	0	50480942	T	C
19	rs34348550	0	50480960	G	A
19	rs34958342	0	50481082	A	T
19	rs3786668	0	50481171	C	T
19	rs118106868	0	50481604	A	T
19	rs8104842	0	50482173	T	G
19	rs8104102	0	50482232	C	T
19	rs35464650	0	50482910	C	T
19	rs58700842	0	50483071	C	T
19	rs283507	0	50483262	A	G
19	rs16981612	0	50483541	C	T
19	rs4802645	0	50484155	C	G
19	rs16981617	0	50484234	G	A
19	rs148070937	0	50484760	C	T
19	rs8112708	0	50484780	C	T
19	rs768574	0	50485758	T	G
19	rs76334263	0	50485811	T	C
19	rs8105972	0	50486063	G	A
19	rs12984304	0	50486243	A	G
19	rs73932232	0	50486540	G	A
19	rs17605685	0	50486741	G	A
19	rs3786669	0	50486939	T	C
19	rs3786671	0	50487115	G	A
19	rs58117051	0	50487811	C	T
19	rs7260478	0	50488045	C	T
19	rs958975	0	50488372	T	C
19	rs79633979	0	50488612	G	A
19	rs73932237	0	50488639	C	T
19	rs80100211	0	50490064	C	T
19	rs8111458	0	50490944	C	T
19	rs79376751	0	50491334	C	G
19	rs183043736	0	50492060	C	T
19	rs6509451	0	50492291	G	A
19	rs75463146	0	50492344	G	A
19	rs283518	0	50492564	C	T
19	rs10424282	0	50492860	C	G
19	rs283517	0	50493120	T	C
19	rs2304112	0	50493131	G	A
19	rs147287925	0	50493705	G	A
19	rs3786672	0	50493853	C	T
19	rs62115169	0	50494328	G	C
19	rs80202648	0	50494386	A	T
19	rs78131709	0	50494458	T	C
19	rs35853851	0	50494594	T	C
19	rs11667524	0	50494815	G	A
19	rs12462290	0	50494889	T	G
19	rs157547	0	50495082	C	T
19	rs2304113	0	50496486	C	G
19	rs111902838	0	50496614	C	G
19	rs35032991	0	50496882	C	T
19	rs745952	0	50497523	C	T
19	rs745953	0	50497640	G	C
19	rs12461843	0	50497849	G	A
19	rs2278408	0	50498755	T	C
19	rs62115170	0	50499292	C	A
19	rs58703511	0	50499335	C	T
19	rs112292605	0	50499472	C	T
19	rs117493655	0	50499711	C	T
19	rs143740361	0	50500402	C	T
19	rs12459330	0	50500922	C	A
19	rs34231555	0	50501251	T	C
19	rs4802646	0	50501479	T	C
19	rs4801812	0	50501551	C	T
19	rs283516	0	50502699	C	T
19	rs3786673	0	50502912	C	T
19	rs2115507	0	50504250	T	C
19	rs3786674	0	50505402	G	A
19	rs35435342	0	50505840	T	C
19	rs8101592	0	50505885	T	C
19	rs73055311	0	50506453	C	T
19	rs75665336	0	50507327	G	A
19	rs77187281	0	50507667	C	T
19	rs4802647	0	50508028	G	A
19	rs117303657	0	50508411	G	A
19	rs2162988	0	50508785	G	A
19	rs190506436	0	50509655	C	T
19	rs145692331	0	50509656	G	A
19	rs1466324	0	50510263	C	A
19	rs12461698	0	50510450	C	T
19	rs7249316	0	50510678	A	G
19	rs3816033	0	50511108	T	C
19	rs3786676	0	50511156	C	T
19	rs138240375	0	50511388	C	T
19	rs7249767	0	50511993	G	C
19	rs10500303	0	50512033	G	C
19	rs11083996	0	50514304	T	C
19	rs7259059	0	50514478	G	A
19	rs6509452	0	50514596	A	T
19	rs555624183	0	50514947	T	A
19	rs8102549	0	50515117	T	C
19	rs67553371	0	50515418	G	T
19	rs12462068	0	50515919	G	T
19	rs55922227	0	50516183	G	A
19	rs56352537	0	50516419	G	A
19	rs8100149	0	50517849	T	A
19	rs55785633	0	50518033	G	C
19	rs34698085	0	50518122	G	A
19	rs79671614	0	50518129	C	T
19	rs35382765	0	50518360	T	C
19	rs117014295	0	50518428	A	G
19	rs12461353	0	50518497	T	C
19	rs59133073	0	50518673	C	G
19	rs1469694	0	50519231	T	C
19	rs1469693	0	50519249	C	T
19	rs11672168	0	50520133	T	C
19	rs17311679	0	50521331	A	G
19	rs12460935	0	50521636	C	T
19	rs568688460	0	50522198	G	A
19	rs192356572	0	50522585	G	A
19	rs73578689	0	50523012	C	T
19	rs11673372	0	50523282	C	T
19	rs73055313	0	50523683	T	C
19	rs734910	0	50524226	A	G
19	rs3745495	0	50524332	A	G
19	rs12971442	0	50524900	T	C
19	rs117869562	0	50524968	G	C
19	rs157546	0	50525126	G	A
19	rs17311832	0	50525316	C	A
19	rs80314222	0	50525514	G	C
19	rs79602855	0	50525725	G	C
19	rs2115508	0	50525919	T	C
19	rs12978973	0	50526254	A	G
19	rs34507995	0	50526524	A	C
19	rs138464299	0	50526728	G	A
19	rs61314937	0	50526790	T	C
19	rs245110	0	50526896	G	T
19	rs117661751	0	50527153	T	C
19	rs80027603	0	50528276	G	A
19	rs55914901	0	50528346	C	G
19	rs2278410	0	50528718	G	A
19	rs245111	0	50528897	C	T
19	rs4802648	0	50529054	C	T
19	rs147870391	0	50529692	C	G
19	rs8109025	0	50529738	C	G
19	rs3760716	0	50529844	C	T
19	rs149219241	0	50529954	C	T
19	rs11083997	0	50531764	C	T
19	rs76812330	0	50531860	C	T
19	rs116841488	0	50532248	G	A
19	rs283521	0	50532502	C	T
19	rs12460419	0	50532524	T	C
19	rs283520	0	50533062	A	G
19	rs117454435	0	50533216	C	T
19	rs58576836	0	50533872	C	T
19	rs59835607	0	50533877	T	C
19	rs17661933	0	50534520	G	A
19	rs11084000	0	50537043	C	T
19	rs157550	0	50539371	G	A
19	rs12460350	0	50539418	T	C
19	rs62115246	0	50539521	G	C
19	rs245112	0	50539646	C	A
19	rs8111334	0	50540110	C	T
19	rs80285556	0	50540170	C	A
19	rs157548	0	50540237	A	G
19	rs8111702	0	50540448	C	T
19	rs11883067	0	50540471	G	A
19	rs117524103	0	50541232	C	T
19	rs4802649	0	50541547	C	T
19	rs2278282	0	50542143	A	G
19	rs2278283	0	50542359	G	A
19	rs2278284	0	50542866	C	T
19	rs148731869	0	50543733	G	A
19	rs1469461	0	50545602	G	A
19	rs117757975	0	50549462	G	A
19	rs143172673	0	50551425	C	T
19	rs11670885	0	50552467	T	A
19	rs141919950	0	50553087	A	G
19	rs3097342	0	50554943	A	G
19	rs74636834	0	50555369	C	G
19	rs16981730	0	50555419	G	A
19	rs4802650	0	50555544	C	T
19	rs147568997	0	50555837	C	A
19	rs8104650	0	50555971	G	A
19	rs3745496	0	50556588	A	G
19	rs17312204	0	50557876	A	G
19	rs8113150	0	50558615	A	G
19	rs117146850	0	50559080	G	A
19	rs35284499	0	50559233	C	A
19	rs12459509	0	50559702	A	G
19	rs147307750	0	50559717	C	T
19	rs12460044	0	50560147	C	T
19	rs71353359	0	50560751	A	G
19	rs16981739	0	50561052	A	G
19	rs11084001	0	50561372	T	C
19	rs381569	0	50561644	T	C
19	rs11879743	0	50562372	T	C
19	rs61743955	0	50562852	G	A
19	rs12611180	0	50563208	C	T
19	rs957738	0	50563239	A	G
19	rs11084002	0	50563266	C	T
19	rs8112109	0	50563638	C	T
19	rs76542632	0	50563803	C	T
19	rs8101040	0	50563899	C	A
19	rs73580313	0	50564657	T	C
19	rs148395507	0	50564768	T	A
19	rs75092801	0	50566118	G	T
19	rs448800	0	50566269	G	A
19	rs413628	0	50566868	C	G
19	rs192137610	0	50567239	C	T
19	rs12151178	0	50567839	G	A
19	rs10409599	0	50568409	T	G
19	rs141216271	0	50568490	G	A
19	rs2017387	0	50568573	A	G
19	rs976282	0	50568808	A	C
19	rs12971757	0	50568847	G	C
19	rs12986240	0	50568852	A	G
19	rs12973089	0	50568874	T	C
19	rs77017066	0	50568895	G	T
19	rs62115250	0	50568951	C	T
19	rs143465944	0	50569118	G	T
19	rs12462384	0	50569560	C	T
19	rs1064320	0	50569865	C	G
19	rs8112650	0	50570611	T	C
19	rs8112680	0	50570705	T	C
19	rs57587548	0	50571262	G	A
19	rs116861843	0	50571728	C	T
19	rs66943439	0	50573257	G	A
19	rs141872674	0	50573491	T	C
19	rs139150596	0	50573852	A	C
19	rs13344185	0	50573880	T	C
19	rs111793142	0	50574734	T	C
19	rs55975323	0	50574943	G	C
19	rs182691773	0	50575248	G	A
19	rs118109902	0	50575542	A	G
19	rs146841758	0	50575544	G	C
19	rs113774618	0	50576158	A	T
19	rs141779972	0	50576844	C	T
19	rs117041806	0	50576930	G	A
19	rs187278149	0	50580906	T	C
19	rs150622063	0	50581616	G	A
19	rs146164051	0	50582753	T	A
19	rs192651325	0	50582886	G	A
19	rs117152532	0	50585824	C	T
19	rs147777274	0	50586008	C	T
19	rs565133441	0	50586992	G	A
19	rs140053205	0	50587469	C	T
19	rs183345199	0	50587596	G	A
19	rs62115253	0	50588094	T	C
19	rs144298465	0	50588743	G	A
19	rs8102169	0	50588975	C	T
19	rs182458618	0	50589531	G	A
19	rs570429905	0	50591117	A	G
19	rs186718448	0	50591176	C	G
19	rs56358268	0	50591873	T	C
19	rs60887837	0	50592060	A	C
19	rs139219223	0	50592290	A	T
19	rs10416029	0	50592578	A	G
19	rs4801813	0	50593405	A	G
19	rs4802657	0	50593918	A	T
19	rs145276326	0	50594053	G	A
19	rs137869194	0	50594057	C	A
19	rs181056295	0	50643544	C	G
19	rs115487435	0	50643555	A	G
19	rs114415709	0	50643558	C	T
19	rs140257058	0	50643681	C	A
19	rs11670144	0	50643696	A	C
19	rs148899950	0	50643746	C	T
19	rs57154357	0	50645264	T	G
19	rs55806553	0	50645324	C	G
19	rs112355396	0	50645931	C	T
19	rs139213549	0	50646549	G	A
19	rs8113250	0	50646598	A	G
19	rs35055749	0	50646789	G	A
19	rs10414850	0	50648319	G	A
19	rs8108139	0	50648511	T	C
19	rs8107344	0	50648582	C	G
19	rs62112592	0	50648890	A	C
19	rs58248621	0	50649583	T	C
19	rs150000686	0	50650414	C	T
19	rs10409245	0	50650877	A	G
19	rs117236163	0	50650881	G	A
19	rs149126633	0	50651039	G	A
19	rs143237421	0	50651275	G	A
19	rs61743455	0	50651485	A	C
19	rs79823719	0	50651680	G	A
19	rs78246235	0	50651915	A	G
19	rs10404214	0	50652095	C	T
19	rs142760176	0	50652237	A	G
19	rs28656072	0	50652492	C	G
19	rs28576284	0	50652618	C	G
19	rs80329315	0	50653526	G	A
19	rs12460458	0	50653848	C	T
19	rs76043859	0	50654566	G	A
19	rs10401323	0	50654811	T	C
19	rs117104462	0	50656702	C	T
19	rs111590278	0	50657087	C	T
19	rs1290837	0	50657504	C	A
19	rs80210022	0	50657558	G	T
19	rs147757252	0	50660033	A	G
19	rs79189122	0	50660525	T	C
19	rs62112593	0	50660683	C	T
19	rs185643423	0	50662076	A	G
19	rs117949749	0	50662529	G	A
19	rs3745499	0	50662726	G	C
```
