## Supplementary material for "Characterization of shared and ancestry-specific signals driving complex traits using multi-ancestry fine-mapping": s2.afreq

```
#CHROM	ID	REF	ALT	ALT_FREQS	OBS_CT
19	rs11083962	T	G	0.58631	1008
19	rs12979449	G	A	0.00297619	1008
19	rs12979689	G	A	0.0535714	1008
19	rs12461216	C	G	0.606151	1008
19	rs12461291	G	T	0.393849	1008
19	rs11083963	G	A	0.388889	1008
19	rs12980226	A	C	0.213294	1008
19	rs12980257	A	G	0.213294	1008
19	rs12980625	C	T	0.213294	1008
19	rs12972647	A	G	0.233135	1008
19	rs12462397	C	T	0.160714	1008
19	rs148450998	G	A	0.0267857	1008
19	rs11879800	T	A	0.168651	1008
19	rs4802580	T	C	0.584325	1008
19	rs4802581	C	T	0.37004	1008
19	rs3760666	T	C	0.217262	1008
19	rs12984522	T	C	0.217262	1008
19	rs12461084	T	G	0.217262	1008
19	rs73048855	C	G	0.165675	1008
19	rs68004247	G	A	0.22123	1008
19	rs34333830	G	A	0.161706	1008
19	rs918622	C	T	0.12004	1008
19	rs1477363	C	A	0.0575397	1008
19	rs61732831	G	T	0.161706	1008
19	rs2287923	C	T	0.161706	1008
19	rs80017716	C	A	0.161706	1008
19	rs34090877	T	C	0.0575397	1008
19	rs35587859	A	T	0.0575397	1008
19	rs34722295	C	G	0.0555556	1008
19	rs7247960	A	G	0.219246	1008
19	rs67279015	C	T	0.0575397	1008
19	rs16981121	C	A	0.161706	1008
19	rs10421317	A	G	0.222222	1008
19	rs10427053	C	T	0.22123	1008
19	rs10401546	G	T	0.220238	1008
19	rs117146630	G	T	0.0456349	1008
19	rs10408260	A	G	0.222222	1008
19	rs3786557	G	A	0.222222	1008
19	rs3786558	T	C	0.223214	1008
19	rs8100835	C	T	0.222222	1008
19	rs8100850	C	T	0.222222	1008
19	rs8101632	G	A	0.222222	1008
19	rs35540236	C	T	0.0555556	1008
19	rs10404145	A	C	0.222222	1008
19	rs10404729	G	A	0.222222	1008
19	rs10404184	A	C	0.222222	1008
19	rs10406392	T	C	0.222222	1008
19	rs80348831	C	T	0.0119048	1008
19	rs10410299	C	T	0.222222	1008
19	rs10410857	G	A	0.222222	1008
19	rs12462018	G	A	0.22123	1008
19	rs7251351	G	A	0.223214	1008
19	rs7251160	C	T	0.222222	1008
19	rs7252170	T	C	0.222222	1008
19	rs7251517	C	A	0.222222	1008
19	rs7255532	A	G	0.223214	1008
19	rs185251105	G	A	0.0228175	1008
19	rs192258329	G	A	0.0228175	1008
19	rs10414251	G	A	0.224206	1008
19	rs10413898	C	A	0.224206	1008
19	rs10414959	G	A	0.223214	1008
19	rs10414964	G	T	0.223214	1008
19	rs12151026	C	T	0.166667	1008
19	rs12609634	G	A	0.0575397	1008
19	rs62127952	C	T	0.0436508	1008
19	rs1175789	G	T	0.242063	1008
19	rs1177823	A	G	0.552579	1008
19	rs35301859	G	A	0.24504	1008
19	rs34719929	T	C	0.24504	1008
19	rs34271662	A	G	0.24504	1008
19	rs34762916	T	C	0.246032	1008
19	rs12981817	G	A	0.247024	1008
19	rs148344634	A	T	0.015873	1008
19	rs1175790	T	A	0.246032	1008
19	rs1175791	C	G	0.247024	1008
19	rs191497756	A	T	0.0267857	1008
19	rs1175792	A	G	0.247024	1008
19	rs1175795	A	G	0.198413	1008
19	rs4621082	A	G	0.0585317	1008
19	rs80091175	C	T	0.0218254	1008
19	rs56041179	G	A	0.0575397	1008
19	rs1175800	A	G	0.190476	1008
19	rs112322421	C	T	0.0228175	1008
19	rs17206826	C	T	0.015873	1008
19	rs73048884	C	G	0.188492	1008
19	rs76440201	C	T	0.0218254	1008
19	rs1175801	A	G	0.188492	1008
19	rs1175802	A	G	0.188492	1008
19	rs1175803	T	C	0.247024	1008
19	rs35071219	C	A	0.0585317	1008
19	rs1645379	T	C	0.189484	1008
19	rs1716270	A	G	0.248016	1008
19	rs12974254	C	T	0.0208333	1008
19	rs1716267	T	A	0.1875	1008
19	rs2682603	A	G	0.189484	1008
19	rs73048891	T	C	0.189484	1008
19	rs7507764	G	A	0.0595238	1008
19	rs3745301	C	T	0.1875	1008
19	rs66528168	A	G	0.0595238	1008
19	rs12151119	G	A	0.246032	1008
19	rs147197852	C	T	0.0287698	1008
19	rs67605147	G	T	0.246032	1008
19	rs34639121	G	C	0.246032	1008
19	rs34624185	G	T	0.24504	1008
19	rs146850732	C	T	0.030754	1008
19	rs1175806	T	C	0.24504	1008
19	rs10403114	A	G	0.24504	1008
19	rs12981989	G	A	0.24504	1008
19	rs1175809	A	G	0.246032	1008
19	rs56166107	G	A	0.246032	1008
19	rs35815377	T	C	0.739087	1008
19	rs182688359	C	T	0.0267857	1008
19	rs1716274	T	G	0.0853175	1008
19	rs2176902	G	A	0.0119048	1008
19	rs8102299	G	A	0.0128968	1008
19	rs8103058	T	C	0.0128968	1008
19	rs6509421	T	C	0.0128968	1008
19	rs10406068	G	A	0.0128968	1008
19	rs8102409	G	A	0.0128968	1008
19	rs1175822	T	C	0.0267857	1008
19	rs117304019	C	T	0.0496032	1008
19	rs1175823	G	A	0.0386905	1008
19	rs58654131	A	G	0.031746	1008
19	rs116309626	C	T	0.0138889	1008
19	rs3848547	T	C	0.251984	1008
19	rs79930852	C	T	0.0128968	1008
19	rs11668962	G	A	0.210317	1008
19	rs11673283	T	A	0.210317	1008
19	rs76623909	C	G	0.210317	1008
19	rs113136004	A	G	0.224206	1008
19	rs78027048	T	A	0.0734127	1008
19	rs73048802	T	G	0.212302	1008
19	rs12461375	C	G	0.919643	1008
19	rs79102179	C	T	0.0128968	1008
19	rs115274930	C	T	0.0128968	1008
19	rs75610145	G	C	0.0128968	1008
19	rs9676781	T	C	0.223214	1008
19	rs114811385	G	C	0.0128968	1008
19	rs56242266	T	C	0.224206	1008
19	rs56162137	A	C	0.224206	1008
19	rs76472793	T	G	0.0426587	1008
19	rs77764984	C	T	0.0267857	1008
19	rs4802590	C	T	0.210317	1008
19	rs11670722	G	A	0.210317	1008
19	rs8103217	A	G	0.250992	1008
19	rs3848548	T	C	0.224206	1008
19	rs7254520	G	A	0.210317	1008
19	rs73578334	C	T	0.0138889	1008
19	rs8112298	T	C	0.250992	1008
19	rs3848549	G	A	0.250992	1008
19	rs3843746	C	T	0.238095	1008
19	rs62127956	G	A	0.0654762	1008
19	rs116924700	C	T	0.0138889	1008
19	rs8105169	G	C	0.250992	1008
19	rs141019047	C	T	0.0138889	1008
19	rs2878571	A	G	0.249008	1008
19	rs140873080	C	T	0.0257937	1008
19	rs75555160	G	C	0.0257937	1008
19	rs77957468	T	A	0.0605159	1008
19	rs12608776	A	G	0.0396825	1008
19	rs11878934	A	C	0.0396825	1008
19	rs61184327	C	T	0.0396825	1008
19	rs143040245	A	G	0.0575397	1008
19	rs55759243	G	C	0.0257937	1008
19	rs56306274	G	A	0.0257937	1008
19	rs56124913	C	T	0.0257937	1008
19	rs58415359	A	G	0.0257937	1008
19	rs146305450	C	T	0.0257937	1008
19	rs139753436	G	A	0.0257937	1008
19	rs144559295	C	T	0.0248016	1008
19	rs146116868	G	A	0.0248016	1008
19	rs60031049	C	A	0.592262	1008
19	rs111986073	T	C	0.0257937	1008
19	rs57487002	C	T	0.0257937	1008
19	rs12610107	G	A	0.0396825	1008
19	rs35785122	C	T	0.0396825	1008
19	rs56758737	A	T	0.0138889	1008
19	rs12610109	C	A	0.0248016	1008
19	rs58106112	G	A	0.0138889	1008
19	rs12610169	G	T	0.0396825	1008
19	rs59251910	C	T	0.0396825	1008
19	rs56674801	A	G	0.0396825	1008
19	rs73580436	T	G	0.0396825	1008
19	rs80231469	T	C	0.0416667	1008
19	rs1175812	A	G	0.0406746	1008
19	rs1175813	A	G	0.00396825	1008
19	rs143142551	T	A	0.0505952	1008
19	rs1175814	C	T	0.0644841	1008
19	rs1175815	T	C	0.72619	1008
19	rs1175816	A	G	0.0694444	1008
19	rs1175817	G	T	0.0644841	1008
19	rs1175818	G	A	0.0644841	1008
19	rs1175819	T	C	0.0694444	1008
19	rs1177825	C	T	0.0694444	1008
19	rs1175820	A	G	0.0704365	1008
19	rs7245633	C	T	0.181548	1008
19	rs4802591	C	A	0.649802	1008
19	rs2682616	G	C	0.0793651	1008
19	rs2682615	C	T	0.733135	1008
19	rs2682614	G	C	0.733135	1008
19	rs12610858	C	T	0.652778	1008
19	rs4802592	T	C	0.65377	1008
19	rs2878364	C	A	0.647817	1008
19	rs12608679	A	G	0.0267857	1008
19	rs2335186	C	A	0.644841	1008
19	rs1716276	A	T	0.733135	1008
19	rs4318314	G	T	0.645833	1008
19	rs353996	G	C	0.078373	1008
19	rs352812	T	G	0.731151	1008
19	rs61320246	C	T	0.197421	1008
19	rs353997	C	T	0.0694444	1008
19	rs352813	C	G	0.731151	1008
19	rs380335	A	G	0.64881	1008
19	rs393979	T	C	0.647817	1008
19	rs353998	G	A	0.0684524	1008
19	rs352815	T	C	0.645833	1008
19	rs352816	C	T	0.643849	1008
19	rs352817	C	T	0.643849	1008
19	rs352818	T	C	0.647817	1008
19	rs419174	G	A	0.0704365	1008
19	rs430230	G	C	0.0704365	1008
19	rs391940	G	A	0.0704365	1008
19	rs79261775	G	A	0.0436508	1008
19	rs1183071	C	T	0.0634921	1008
19	rs2548473	C	T	0.0634921	1008
19	rs446531	G	C	0.0634921	1008
19	rs352820	A	G	0.643849	1008
19	rs352821	G	C	0.679563	1008
19	rs352822	G	T	0.618056	1008
19	rs352823	C	T	0.680556	1008
19	rs352824	G	A	0.677579	1008
19	rs352825	A	C	0.679563	1008
19	rs352826	C	T	0.679563	1008
19	rs352827	G	A	0.679563	1008
19	rs352828	T	A	0.679563	1008
19	rs352829	T	G	0.679563	1008
19	rs352830	G	C	0.679563	1008
19	rs352831	A	G	0.679563	1008
19	rs352832	G	A	0.679563	1008
19	rs353988	C	T	0.0615079	1008
19	rs1716281	C	T	0.680556	1008
19	rs1654322	A	G	0.680556	1008
19	rs1645373	A	C	0.680556	1008
19	rs1625215	A	G	0.680556	1008
19	rs1645374	G	A	0.680556	1008
19	rs1615362	G	C	0.680556	1008
19	rs1622744	C	G	0.680556	1008
19	rs77783344	G	A	0.0168651	1008
19	rs353989	T	C	0.0664683	1008
19	rs1654321	G	T	0.680556	1008
19	rs1654320	G	A	0.680556	1008
19	rs1716282	A	C	0.680556	1008
19	rs1654319	C	A	0.681548	1008
19	rs2548476	G	A	0.680556	1008
19	rs116955291	G	A	0.00992063	1008
19	rs2569383	T	A	0.680556	1008
19	rs2548475	G	A	0.680556	1008
19	rs143307271	C	T	0.0575397	1008
19	rs1654318	A	G	0.680556	1008
19	rs353991	A	G	0.614087	1008
19	rs353992	G	T	0.614087	1008
19	rs1654317	T	A	0.680556	1008
19	rs1645375	A	G	0.680556	1008
19	rs1654316	G	A	0.681548	1008
19	rs1654315	G	A	0.680556	1008
19	rs76349124	C	T	0.0426587	1008
19	rs353993	A	C	0.170635	1008
19	rs1645376	G	A	0.680556	1008
19	rs1654314	A	G	0.680556	1008
19	rs1949594	C	T	0.319444	1008
19	rs241593	C	T	0.0664683	1008
19	rs10420377	G	A	0.319444	1008
19	rs8110026	C	G	0.319444	1008
19	rs62126171	G	A	0.419643	1008
19	rs10048620	C	A	0.320437	1008
19	rs533357170	G	A	0.0267857	1008
19	rs9304682	T	C	0.316468	1008
19	rs12986007	G	T	0.077381	1008
19	rs34449315	A	G	0.320437	1008
19	rs8103304	G	C	0.320437	1008
19	rs10407143	A	T	0.320437	1008
19	rs10407967	G	C	0.320437	1008
19	rs10407801	C	A	0.320437	1008
19	rs8103275	A	G	0.320437	1008
19	rs10408011	C	T	0.320437	1008
19	rs55908928	G	A	0.320437	1008
19	rs11666829	C	T	0.320437	1008
19	rs11666932	G	A	0.320437	1008
19	rs10048512	A	G	0.320437	1008
19	rs10048519	G	A	0.320437	1008
19	rs10048520	G	A	0.320437	1008
19	rs10048521	C	G	0.320437	1008
19	rs353995	T	C	0.386905	1008
19	rs10423612	G	A	0.320437	1008
19	rs10423060	A	G	0.320437	1008
19	rs10425168	T	C	0.320437	1008
19	rs13344511	T	A	0.319444	1008
19	rs12709913	C	G	0.322421	1008
19	rs12974448	C	T	0.322421	1008
19	rs12976246	T	C	0.322421	1008
19	rs12976294	T	G	0.321429	1008
19	rs13346495	G	A	0.320437	1008
19	rs10424154	C	T	0.316468	1008
19	rs13343614	G	A	0.321429	1008
19	rs13343624	G	A	0.316468	1008
19	rs401776	A	G	0.387897	1008
19	rs142711436	G	A	0.0545635	1008
19	rs678052	T	C	0.387897	1008
19	rs12977180	A	G	0.321429	1008
19	rs12978114	G	T	0.320437	1008
19	rs12979777	T	G	0.321429	1008
19	rs12981275	T	C	0.321429	1008
19	rs10426868	C	G	0.321429	1008
19	rs7245446	C	T	0.320437	1008
19	rs7246008	C	A	0.320437	1008
19	rs10417155	T	G	0.300595	1008
19	rs10417748	T	C	0.303571	1008
19	rs116992404	T	C	0.077381	1008
19	rs75475909	C	T	0.0565476	1008
19	rs10405117	A	C	0.3125	1008
19	rs353976	C	T	0.0744048	1008
19	rs353977	G	A	0.387897	1008
19	rs353999	G	A	0.0744048	1008
19	rs10426283	A	G	0.313492	1008
19	rs354000	T	C	0.845238	1008
19	rs117705677	C	T	0.077381	1008
19	rs354001	G	A	0.0744048	1008
19	rs7507919	G	A	0.304563	1008
19	rs146977886	C	T	0.00198413	1008
19	rs11083969	C	T	0.402778	1008
19	rs139520903	G	A	0.0376984	1008
19	rs2334867	T	C	0.338294	1008
19	rs354003	C	G	0.487103	1008
19	rs354004	A	G	0.825397	1008
19	rs7249040	G	A	0.332341	1008
19	rs354005	A	G	0.830357	1008
19	rs354006	C	T	0.489087	1008
19	rs354007	C	T	0.491071	1008
19	rs45549132	G	T	0.333333	1008
19	rs75396634	A	G	0.0168651	1008
19	rs117097888	G	A	0.0813492	1008
19	rs117339514	C	T	0.0128968	1008
19	rs354009	A	G	0.829365	1008
19	rs12982246	T	C	0.342262	1008
19	rs171342	T	C	0.489087	1008
19	rs140526746	G	C	0.0257937	1008
19	rs354010	T	A	0.830357	1008
19	rs354011	T	A	0.829365	1008
19	rs354013	A	C	0.829365	1008
19	rs354014	A	T	0.829365	1008
19	rs354015	T	C	0.829365	1008
19	rs66967196	G	A	0.339286	1008
19	rs2569381	C	T	0.829365	1008
19	rs375491	G	A	0.829365	1008
19	rs2278405	G	T	0.338294	1008
19	rs3760667	C	T	0.339286	1008
19	rs144013016	G	T	0.0119048	1008
19	rs183049	A	G	0.829365	1008
19	rs184790	A	G	0.829365	1008
19	rs138756047	T	C	0.0436508	1008
19	rs353978	A	G	0.829365	1008
19	rs353980	C	T	0.829365	1008
19	rs353981	C	T	0.489087	1008
19	rs76094011	G	C	0.0575397	1008
19	rs140210035	T	C	0.0208333	1008
19	rs353982	C	A	0.828373	1008
19	rs10414921	C	T	0.340278	1008
19	rs353983	T	G	0.829365	1008
19	rs353984	G	A	0.829365	1008
19	rs353985	C	T	0.489087	1008
19	rs10422677	C	T	0.340278	1008
19	rs168498	G	A	0.829365	1008
19	rs10411679	A	T	0.340278	1008
19	rs353986	C	T	0.489087	1008
19	rs7256363	C	T	0.340278	1008
19	rs8099837	C	T	0.200397	1008
19	rs8102658	C	T	0.339286	1008
19	rs8102574	A	G	0.339286	1008
19	rs659555	T	C	0.829365	1008
19	rs354029	T	C	0.828373	1008
19	rs181344	T	C	0.828373	1008
19	rs354030	T	C	0.493056	1008
19	rs1654313	C	T	0.492063	1008
19	rs12981865	T	C	0.105159	1008
19	rs354018	C	T	0.8125	1008
19	rs354019	C	G	0.8125	1008
19	rs1465697	C	T	0.332341	1008
19	rs1465696	G	A	0.116071	1008
19	rs147359605	C	T	0.077381	1008
19	rs354020	C	A	0.808532	1008
19	rs75218499	G	C	0.0297619	1008
19	rs354022	G	A	0.808532	1008
19	rs354023	T	C	0.808532	1008
19	rs354024	T	C	0.808532	1008
19	rs58117042	G	A	0.0436508	1008
19	rs354025	G	C	0.480159	1008
19	rs117893060	C	A	0.0674603	1008
19	rs354026	G	T	0.808532	1008
19	rs164820	G	A	0.191468	1008
19	rs30002	A	T	0.191468	1008
19	rs8108669	C	T	0.330357	1008
19	rs30003	T	C	0.193452	1008
19	rs30004	T	C	0.191468	1008
19	rs30006	T	C	0.19246	1008
19	rs30007	G	T	0.194444	1008
19	rs30008	G	A	0.191468	1008
19	rs254659	G	A	0.191468	1008
19	rs254660	T	C	0.279762	1008
19	rs254661	G	A	0.191468	1008
19	rs6509428	C	T	0.191468	1008
19	rs1864142	T	C	0.191468	1008
19	rs140453543	C	T	0.0505952	1008
19	rs55711840	C	A	0.191468	1008
19	rs145407678	G	A	0.0297619	1008
19	rs56222689	G	C	0.191468	1008
19	rs68156101	C	G	0.174603	1008
19	rs3745303	A	C	0.174603	1008
19	rs1864143	A	G	0.499008	1008
19	rs80095365	C	A	0.0218254	1008
19	rs12983800	G	A	0.33631	1008
19	rs12709914	C	T	0.33631	1008
19	rs117392845	G	A	0.030754	1008
19	rs6509429	A	C	0.510913	1008
19	rs3745305	C	T	0.0823413	1008
19	rs3745306	C	G	0.174603	1008
19	rs11882257	T	G	0.174603	1008
19	rs67213703	A	G	0.174603	1008
19	rs111064775	A	G	0.174603	1008
19	rs66537808	G	A	0.174603	1008
19	rs79421387	G	A	0.174603	1008
19	rs17272784	G	C	0.174603	1008
19	rs67827341	A	G	0.174603	1008
19	rs35340210	C	T	0.174603	1008
19	rs7250522	G	A	0.174603	1008
19	rs7250685	G	T	0.512897	1008
19	rs73066924	C	A	0.174603	1008
19	rs67370729	A	G	0.174603	1008
19	rs73066927	T	A	0.174603	1008
19	rs73066930	A	C	0.174603	1008
19	rs2288478	T	G	0.511905	1008
19	rs2288479	G	C	0.511905	1008
19	rs2288480	C	G	0.337302	1008
19	rs919364	G	A	0.176587	1008
19	rs143002502	C	A	0.0297619	1008
19	rs2303758	G	T	0.174603	1008
19	rs2303759	T	G	0.337302	1008
19	rs10405465	C	T	0.337302	1008
19	rs7248928	T	C	0.511905	1008
19	rs7249190	T	C	0.511905	1008
19	rs7249330	T	A	0.174603	1008
19	rs7251966	G	T	0.511905	1008
19	rs8107548	T	C	0.337302	1008
19	rs8109880	C	A	0.511905	1008
19	rs12978488	G	A	0.175595	1008
19	rs73066943	T	C	0.174603	1008
19	rs4802597	G	A	0.337302	1008
19	rs57073172	C	T	0.174603	1008
19	rs55809481	T	C	0.174603	1008
19	rs35042238	C	T	0.118056	1008
19	rs3786562	A	G	0.511905	1008
19	rs3786563	A	C	0.0565476	1008
19	rs149562874	T	C	0.031746	1008
19	rs3786564	T	C	0.174603	1008
19	rs11878470	G	A	0.174603	1008
19	rs8102251	T	C	0.173611	1008
19	rs57880550	A	G	0.174603	1008
19	rs78281952	T	C	0.174603	1008
19	rs75747868	C	T	0.174603	1008
19	rs73590176	G	A	0.174603	1008
19	rs12976192	C	G	0.511905	1008
19	rs74823187	G	C	0.0515873	1008
19	rs66837471	G	A	0.172619	1008
19	rs7259611	A	G	0.174603	1008
19	rs55953389	G	A	0.175595	1008
19	rs141628956	C	T	0.0287698	1008
19	rs1054770	G	A	0.337302	1008
19	rs2288481	G	A	0.326389	1008
19	rs2115385	G	A	0.337302	1008
19	rs73068815	C	G	0.174603	1008
19	rs78565667	G	A	0.0515873	1008
19	rs73068816	A	T	0.174603	1008
19	rs73068817	G	A	0.174603	1008
19	rs7253698	T	C	0.174603	1008
19	rs143229533	A	C	0.174603	1008
19	rs7257869	G	A	0.174603	1008
19	rs6509431	T	A	0.174603	1008
19	rs142701968	C	T	0.174603	1008
19	rs7247563	T	C	0.511905	1008
19	rs74652995	A	G	0.174603	1008
19	rs11083970	A	G	0.174603	1008
19	rs7258431	C	T	0.174603	1008
19	rs7258705	A	G	0.174603	1008
19	rs7247883	G	A	0.174603	1008
19	rs11881817	A	G	0.174603	1008
19	rs73068821	G	A	0.174603	1008
19	rs10412811	G	A	0.337302	1008
19	rs58565668	G	T	0.174603	1008
19	rs11882571	C	T	0.174603	1008
19	rs9749416	G	A	0.337302	1008
19	rs11882628	G	A	0.174603	1008
19	rs11880129	T	C	0.174603	1008
19	rs4802600	A	G	0.511905	1008
19	rs7260029	G	A	0.174603	1008
19	rs7260291	G	A	0.174603	1008
19	rs7245989	T	A	0.174603	1008
19	rs7260611	C	T	0.174603	1008
19	rs68128780	G	A	0.0863095	1008
19	rs11665687	A	G	0.174603	1008
19	rs9304683	C	T	0.206349	1008
19	rs59209655	C	T	0.174603	1008
19	rs11669998	T	C	0.174603	1008
19	rs7249165	G	A	0.174603	1008
19	rs35828275	T	C	0.0882937	1008
19	rs7250215	T	C	0.174603	1008
19	rs73068831	G	A	0.174603	1008
19	rs73068832	C	T	0.174603	1008
19	rs76029565	A	G	0.174603	1008
19	rs146251467	T	C	0.174603	1008
19	rs139606874	C	G	0.174603	1008
19	rs7254187	T	C	0.338294	1008
19	rs67065809	A	C	0.174603	1008
19	rs66933114	T	C	0.174603	1008
19	rs66532151	T	C	0.174603	1008
19	rs147710448	T	G	0.174603	1008
19	rs66521834	T	C	0.174603	1008
19	rs66782878	G	T	0.174603	1008
19	rs67136437	T	A	0.174603	1008
19	rs112979647	A	G	0.174603	1008
19	rs12980220	A	G	0.174603	1008
19	rs78771673	T	C	0.174603	1008
19	rs60449417	C	T	0.174603	1008
19	rs73576514	C	G	0.174603	1008
19	rs7251704	T	G	0.338294	1008
19	rs35768917	T	C	0.335317	1008
19	rs7251212	A	G	0.512897	1008
19	rs10411630	C	A	0.335317	1008
19	rs9304684	A	G	0.512897	1008
19	rs12462108	G	C	0.046627	1008
19	rs9304685	C	G	0.511905	1008
19	rs56915211	G	A	0.177579	1008
19	rs9304686	G	T	0.512897	1008
19	rs4802601	A	G	0.513889	1008
19	rs76985162	C	A	0.0575397	1008
19	rs7248176	G	A	0.512897	1008
19	rs569954557	C	T	0.0456349	1008
19	rs140792818	T	G	0.0456349	1008
19	rs55689129	C	T	0.512897	1008
19	rs10413687	A	G	0.512897	1008
19	rs12609202	G	A	0.0416667	1008
19	rs10414108	C	T	0.512897	1008
19	rs73068849	T	G	0.178571	1008
19	rs7256629	C	T	0.512897	1008
19	rs7256984	G	T	0.512897	1008
19	rs7257053	C	G	0.334325	1008
19	rs7260434	A	G	0.512897	1008
19	rs7246233	C	G	0.512897	1008
19	rs9304687	T	G	0.512897	1008
19	rs10408609	A	G	0.334325	1008
19	rs10409838	G	A	0.512897	1008
19	rs11083971	G	C	0.513889	1008
19	rs11083972	C	G	0.178571	1008
19	rs11083973	G	C	0.178571	1008
19	rs4802602	T	C	0.510913	1008
19	rs10405154	G	A	0.511905	1008
19	rs7248502	G	A	0.511905	1008
19	rs9304688	A	G	0.511905	1008
19	rs12977735	C	T	0.511905	1008
19	rs10421748	T	C	0.512897	1008
19	rs12980364	T	C	0.511905	1008
19	rs10415587	T	C	0.510913	1008
19	rs9807898	A	C	0.511905	1008
19	rs10421723	G	C	0.512897	1008
19	rs8111663	G	C	0.511905	1008
19	rs9749000	G	T	0.511905	1008
19	rs8105430	T	C	0.511905	1008
19	rs73068859	A	G	0.180556	1008
19	rs10410843	G	C	0.511905	1008
19	rs149351963	T	C	0.180556	1008
19	rs143797526	C	T	0.0396825	1008
19	rs10417256	A	G	0.511905	1008
19	rs7256071	T	C	0.511905	1008
19	rs7255184	A	G	0.511905	1008
19	rs7255390	C	G	0.512897	1008
19	rs7256479	T	C	0.511905	1008
19	rs78386411	C	T	0.0367063	1008
19	rs8113620	T	G	0.511905	1008
19	rs8113231	G	A	0.501984	1008
19	rs10426452	G	A	0.331349	1008
19	rs34825686	C	T	0.180556	1008
19	rs7248378	C	A	0.333333	1008
19	rs552783904	C	G	0.0267857	1008
19	rs55700331	G	T	0.178571	1008
19	rs55987258	A	G	0.178571	1008
19	rs11671438	C	T	0.177579	1008
19	rs11672370	A	G	0.178571	1008
19	rs34486765	G	A	0.119048	1008
19	rs1320302	G	T	0.326389	1008
19	rs73053931	A	G	0.173611	1008
19	rs17206868	A	G	0.177579	1008
19	rs117713546	A	C	0.0644841	1008
19	rs56234966	C	T	0.174603	1008
19	rs55865329	C	T	0.175595	1008
19	rs56341323	C	T	0.175595	1008
19	rs9676602	G	T	0.503968	1008
19	rs73053942	T	G	0.173611	1008
19	rs11669675	A	C	0.419643	1008
19	rs12974629	T	G	0.605159	1008
19	rs189359619	C	T	0.0347222	1008
19	rs73053944	C	G	0.0327381	1008
19	rs4802605	T	C	0.423611	1008
19	rs4801798	C	A	0.175595	1008
19	rs12980585	T	G	0.258929	1008
19	rs145602134	C	T	0.0327381	1008
19	rs55732330	A	G	0.169643	1008
19	rs10403885	A	G	0.435516	1008
19	rs1043558	G	T	0.410714	1008
19	rs2946851	C	T	0.573413	1008
19	rs188125847	C	T	0.115079	1008
19	rs3745311	C	G	0.115079	1008
19	rs3745310	T	C	0.115079	1008
19	rs3745309	G	A	0.295635	1008
19	rs73931783	C	A	0.0396825	1008
19	rs3745308	C	G	0.154762	1008
19	rs36028558	G	A	0.0257937	1008
19	rs56182524	G	C	0.0396825	1008
19	rs2946848	T	C	0.229167	1008
19	rs3826718	G	C	0.435516	1008
19	rs2335089	G	C	0.234127	1008
19	rs2335088	A	G	0.24504	1008
19	rs111174366	G	A	0.234127	1008
19	rs59181603	G	A	0.231151	1008
19	rs2914658	T	C	0.511905	1008
19	rs1320301	C	T	0.22123	1008
19	rs11671544	C	G	0.117063	1008
19	rs142658786	C	T	0.0248016	1008
19	rs11672810	G	A	0.0674603	1008
19	rs11673671	G	C	0.00892857	1008
19	rs74174284	C	G	0.333333	1008
19	rs62126236	T	C	0.00496032	1008
19	rs1578944	C	T	0.405754	1008
19	rs11083974	G	A	0.406746	1008
19	rs7258719	T	C	0.406746	1008
19	rs11669017	G	C	0.406746	1008
19	rs11669032	C	G	0.00496032	1008
19	rs28735534	T	G	0.406746	1008
19	rs12975598	G	A	0.334325	1008
19	rs7247490	A	G	0.406746	1008
19	rs7248019	G	A	0.406746	1008
19	rs4801799	A	G	0.406746	1008
19	rs12985192	T	C	0.406746	1008
19	rs4801800	A	G	0.409722	1008
19	rs12983291	A	T	0.407738	1008
19	rs12983992	G	A	0.406746	1008
19	rs1043263	A	T	0.334325	1008
19	rs79560110	C	T	0.0347222	1008
19	rs13394	C	T	0.417659	1008
19	rs12443	C	G	0.406746	1008
19	rs4384693	A	G	0.41369	1008
19	rs10401936	A	G	0.410714	1008
19	rs10402472	G	A	0.410714	1008
19	rs6509432	G	A	0.410714	1008
19	rs112179862	G	C	0.0684524	1008
19	rs2293013	C	T	0.411706	1008
19	rs2293012	T	G	0.411706	1008
19	rs2293011	G	T	0.411706	1008
19	rs1343703	G	C	0.406746	1008
19	rs3905288	G	A	0.411706	1008
19	rs17206882	G	A	0.338294	1008
19	rs7259076	C	G	0.411706	1008
19	rs3760669	C	T	0.451389	1008
19	rs3760670	C	T	0.404762	1008
19	rs192164898	C	A	0.0347222	1008
19	rs17206895	T	G	0.00496032	1008
19	rs2335183	C	T	0.409722	1008
19	rs3760671	G	C	0.409722	1008
19	rs186168715	C	T	0.0128968	1008
19	rs7252519	A	T	0.410714	1008
19	rs4802607	G	C	0.40873	1008
19	rs12974414	T	G	0.416667	1008
19	rs112110111	G	A	0.0684524	1008
19	rs62128062	G	A	0.00496032	1008
19	rs4277437	T	G	0.00793651	1008
19	rs12460996	C	G	0.0674603	1008
19	rs1320303	C	G	0.321429	1008
19	rs79109084	G	C	0.331349	1008
19	rs7259560	A	T	0.281746	1008
19	rs2914663	A	G	0.419643	1008
19	rs10406480	A	G	0.39881	1008
19	rs117123194	G	A	0.0367063	1008
19	rs562780960	G	A	0.014881	1008
19	rs2293008	A	G	0.0684524	1008
19	rs2293009	G	A	0.33631	1008
19	rs34601909	C	T	0.00595238	1008
19	rs11558188	T	G	0.00496032	1008
19	rs2293010	G	A	0.0674603	1008
19	rs11669044	T	C	0.00595238	1008
19	rs11672888	G	C	0.00496032	1008
19	rs2914664	T	C	0.410714	1008
19	rs10422735	C	T	0.337302	1008
19	rs2914667	A	G	0.337302	1008
19	rs10853810	C	T	0.00496032	1008
19	rs2914668	A	G	0.410714	1008
19	rs2946859	A	G	0.0684524	1008
19	rs2946860	C	T	0.0694444	1008
19	rs58847858	G	A	0.33631	1008
19	rs62128073	A	G	0.264881	1008
19	rs117186632	G	A	0.00198413	1008
19	rs11879863	C	T	0.315476	1008
19	rs1055637	A	G	0.316468	1008
19	rs1006938	C	A	0.314484	1008
19	rs12459080	G	A	0.00892857	1008
19	rs141941560	G	A	0.0277778	1008
19	rs12973733	T	A	0.314484	1008
19	rs35538484	T	C	0.392857	1008
19	rs2946871	C	G	0.0734127	1008
19	rs34221494	C	G	0.184524	1008
19	rs61141826	G	A	0.0694444	1008
19	rs59269605	A	G	0.0694444	1008
19	rs17272847	G	A	0.00198413	1008
19	rs3826717	A	G	0.0694444	1008
19	rs7409047	A	T	0.0694444	1008
19	rs147911547	C	T	0.0218254	1008
19	rs9653117	C	T	0.0704365	1008
19	rs4802610	C	G	0.184524	1008
19	rs143404354	C	T	0.0634921	1008
19	rs4802611	A	G	0.0694444	1008
19	rs9653118	C	T	0.0694444	1008
19	rs56320222	G	A	0.0724206	1008
19	rs9653100	C	A	0.0694444	1008
19	rs117486964	A	G	0.0664683	1008
19	rs113220577	G	A	0.0694444	1008
19	rs12459169	T	C	0.0714286	1008
19	rs11878448	T	C	0.0694444	1008
19	rs117525982	G	T	0.0714286	1008
19	rs1042120	C	T	0.0694444	1008
19	rs60403475	A	T	0.0694444	1008
19	rs4352151	T	C	0.0694444	1008
19	rs139688267	C	T	0.00198413	1008
19	rs55992104	C	T	0.0694444	1008
19	rs11878551	C	T	0.14881	1008
19	rs115776071	C	T	0.0367063	1008
19	rs11878591	C	T	0.00297619	1008
19	rs60365978	C	T	0.0694444	1008
19	rs1042122	T	C	0.149802	1008
19	rs4802612	A	G	0.0694444	1008
19	rs1879266	C	G	0.147817	1008
19	rs76687611	G	A	0.00595238	1008
19	rs2271953	A	C	0.0694444	1008
19	rs2271952	C	T	0.0694444	1008
19	rs2271951	A	G	0.0694444	1008
19	rs78155281	G	A	0.00793651	1008
19	rs4801801	C	T	0.0694444	1008
19	rs3786567	C	T	0.0694444	1008
19	rs2681570	G	A	0.147817	1008
19	rs2681568	C	A	0.0704365	1008
19	rs55991145	G	T	0.0694444	1008
19	rs59192944	T	A	0.0694444	1008
19	rs56974957	T	C	0.0694444	1008
19	rs701717	A	G	0.00793651	1008
19	rs1858742	G	A	0.0694444	1008
19	rs8108175	T	G	0.0694444	1008
19	rs10421294	G	A	0.0694444	1008
19	rs34750569	G	C	0.230159	1008
19	rs10403394	G	A	0.0694444	1008
19	rs17555056	C	G	0.0694444	1008
19	rs4802613	C	T	0.0704365	1008
19	rs2280401	G	A	0.229167	1008
19	rs739347	T	C	0.0694444	1008
19	rs2073614	A	G	0.0694444	1008
19	rs939349	C	G	0.0595238	1008
19	rs739349	C	T	0.0694444	1008
19	rs756628	T	C	0.0724206	1008
19	rs12052105	T	C	0.0734127	1008
19	rs2077300	C	T	0.0694444	1008
19	rs73056059	G	A	0.0694444	1008
19	rs79557008	C	T	0.030754	1008
19	rs73056062	C	T	0.0694444	1008
19	rs2946844	T	C	0.137897	1008
19	rs61371437	A	T	0.0694444	1008
19	rs73056069	C	T	0.0267857	1008
19	rs79068664	G	C	0.0585317	1008
19	rs113176985	C	T	0.0267857	1008
19	rs2946865	T	G	0.0267857	1008
19	rs60815603	C	A	0.0267857	1008
19	rs117211930	G	A	0.00793651	1008
19	rs1316885	T	C	0.0267857	1008
19	rs117756554	G	A	0.00793651	1008
19	rs60746284	C	T	0.0267857	1008
19	rs34010237	G	A	0.214286	1008
19	rs2946863	G	C	0.0267857	1008
19	rs34165679	T	C	0.00198413	1008
19	rs143827518	A	G	0.0585317	1008
19	rs141962906	C	T	0.0565476	1008
19	rs56041755	C	T	0.0238095	1008
19	rs78889190	G	C	0.0585317	1008
19	rs2335534	G	A	0.0267857	1008
19	rs111981233	T	G	0.0228175	1008
19	rs59774409	C	T	0.0228175	1008
19	rs142385484	C	T	0.1875	1008
19	rs11551281	G	T	0.0456349	1008
19	rs2878342	C	T	0.0238095	1008
19	rs12459953	G	A	0.00496032	1008
19	rs1997594	C	A	0.0813492	1008
19	rs17304975	A	G	0.0585317	1008
19	rs188276272	G	T	0.0267857	1008
19	rs56175542	T	C	0.0823413	1008
19	rs115159481	T	C	0.0496032	1008
19	rs150797022	G	A	0.0138889	1008
19	rs116885865	A	C	0.0585317	1008
19	rs56164649	G	A	0.0823413	1008
19	rs56370615	T	C	0.0823413	1008
19	rs55836815	A	G	0.0833333	1008
19	rs75114400	G	A	0.0585317	1008
19	rs73056079	T	C	0.0248016	1008
19	rs147228041	G	A	0.0585317	1008
19	rs142841518	A	G	0.0228175	1008
19	rs150849265	C	T	0.0248016	1008
19	rs143882799	G	A	0.0595238	1008
19	rs10469298	A	G	0.109127	1008
19	rs73582441	G	A	0.0843254	1008
19	rs111561142	C	T	0.00198413	1008
19	rs117292762	G	A	0.0595238	1008
19	rs57752555	G	A	0.0257937	1008
19	rs4802615	C	T	0.00198413	1008
19	rs144523817	C	A	0.0595238	1008
19	rs62128087	C	T	0.177579	1008
19	rs141873339	C	T	0.0257937	1008
19	rs111508578	C	T	0.0248016	1008
19	rs3810194	T	C	0.0843254	1008
19	rs1132990	A	G	0.0873016	1008
19	rs145726656	C	T	0.0595238	1008
19	rs73582442	G	A	0.0843254	1008
19	rs73582446	G	A	0.0843254	1008
19	rs111846329	T	A	0.0595238	1008
19	rs112749285	G	A	0.0595238	1008
19	rs14769	G	A	0.0664683	1008
19	rs6509435	T	C	0.943452	1008
19	rs78025330	C	T	0.0843254	1008
19	rs112330409	A	C	0.0843254	1008
19	rs151021730	G	A	0.0595238	1008
19	rs73582450	C	T	0.178571	1008
19	rs17239238	G	A	0.0396825	1008
19	rs4296355	C	T	0.0248016	1008
19	rs56036628	G	A	0.0248016	1008
19	rs139852150	G	A	0.00793651	1008
19	rs73582451	G	A	0.0248016	1008
19	rs73582454	C	G	0.177579	1008
19	rs74255083	A	G	0.176587	1008
19	rs73582456	G	A	0.0248016	1008
19	rs78357218	C	T	0.151786	1008
19	rs149888962	C	T	0.152778	1008
19	rs57875150	C	T	0.177579	1008
19	rs73582460	C	T	0.176587	1008
19	rs80318811	A	G	0.151786	1008
19	rs17239245	A	G	0.151786	1008
19	rs73582462	G	C	0.172619	1008
19	rs78970126	C	T	0.0277778	1008
19	rs79476680	G	T	0.0287698	1008
19	rs78707188	G	A	0.0426587	1008
19	rs111817044	C	T	0.0248016	1008
19	rs73582463	C	G	0.0248016	1008
19	rs10419198	C	T	0.246032	1008
19	rs57215012	C	T	0.0248016	1008
19	rs79986112	C	G	0.0406746	1008
19	rs7256116	A	C	0.0763889	1008
19	rs73057945	C	A	0.0208333	1008
19	rs150181699	A	G	0.149802	1008
19	rs6509436	T	C	0.904762	1008
19	rs144039379	G	A	0.149802	1008
19	rs73582470	T	C	0.0248016	1008
19	rs45450996	C	T	0.0248016	1008
19	rs77229696	G	A	0.0248016	1008
19	rs61102029	C	T	0.0248016	1008
19	rs34400029	A	G	0.0248016	1008
19	rs58075796	A	C	0.0248016	1008
19	rs114859764	C	T	0.0446429	1008
19	rs60163835	G	A	0.0248016	1008
19	rs113367289	C	T	0.0248016	1008
19	rs11670916	C	T	0.00396825	1008
19	rs57989898	G	A	0.0248016	1008
19	rs73582475	G	C	0.0248016	1008
19	rs60004045	T	C	0.0248016	1008
19	rs58269718	G	T	0.0248016	1008
19	rs8105626	T	C	0.0248016	1008
19	rs4560020	A	G	0.0248016	1008
19	rs8108243	C	T	0.0248016	1008
19	rs73582482	C	G	0.0248016	1008
19	rs111562439	C	T	0.0257937	1008
19	rs111652750	T	C	0.0257937	1008
19	rs111648367	T	G	0.0257937	1008
19	rs113305073	T	A	0.0257937	1008
19	rs73582485	T	C	0.0257937	1008
19	rs113784288	T	C	0.0257937	1008
19	rs8100016	T	C	0.0257937	1008
19	rs113886122	C	G	0.0337302	1008
19	rs8100037	T	C	0.0257937	1008
19	rs8102198	G	C	0.0257937	1008
19	rs112135459	G	A	0.0257937	1008
19	rs112212888	T	A	0.0257937	1008
19	rs111410736	T	C	0.0257937	1008
19	rs61212513	A	C	0.0267857	1008
19	rs34654230	C	T	0.0257937	1008
19	rs34459162	T	C	0.0257937	1008
19	rs56084109	C	T	0.0257937	1008
19	rs45482295	A	G	0.0257937	1008
19	rs3187346	T	C	0.0257937	1008
19	rs1129459	C	T	0.0257937	1008
19	rs1129460	A	C	0.165675	1008
19	rs117814164	C	T	0.0406746	1008
19	rs73586516	A	G	0.0257937	1008
19	rs77480051	C	T	0.0257937	1008
19	rs73586518	C	T	0.0257937	1008
19	rs112173908	A	G	0.0257937	1008
19	rs76626009	C	T	0.0257937	1008
19	rs80094695	T	C	0.0257937	1008
19	rs73586522	G	A	0.0257937	1008
19	rs112445321	A	G	0.0257937	1008
19	rs145432445	T	C	0.0257937	1008
19	rs76544645	G	A	0.0257937	1008
19	rs78067151	A	T	0.0257937	1008
19	rs148714924	G	A	0.152778	1008
19	rs113683895	G	A	0.0267857	1008
19	rs112922991	C	T	0.0257937	1008
19	rs112590788	T	G	0.0257937	1008
19	rs12462479	C	T	0.138889	1008
19	rs74524245	G	T	0.0257937	1008
19	rs10417973	A	G	0.0486111	1008
19	rs149485891	G	A	0.0545635	1008
19	rs148199165	G	A	0.0357143	1008
19	rs35279796	G	A	0.197421	1008
19	rs56709164	T	C	0.0257937	1008
19	rs150859476	G	A	0.0585317	1008
19	rs8107051	A	G	0.260913	1008
19	rs8107392	G	A	0.894841	1008
19	rs57680936	A	G	0.217262	1008
19	rs61187538	T	C	0.0744048	1008
19	rs113729752	T	C	0.10119	1008
19	rs10421618	G	A	0.0575397	1008
19	rs77137570	A	C	0.162698	1008
19	rs4076599	G	A	0.162698	1008
19	rs73931802	C	T	0.162698	1008
19	rs192072644	G	A	0.0545635	1008
19	rs4075250	G	A	0.0198413	1008
19	rs150912079	G	A	0.00297619	1008
19	rs117807116	C	T	0.0277778	1008
19	rs112120564	T	G	0.162698	1008
19	rs79903573	G	A	0.162698	1008
19	rs6509437	G	A	0.224206	1008
19	rs186237221	C	T	0.015873	1008
19	rs4594362	C	G	0.0198413	1008
19	rs10426466	C	G	0.228175	1008
19	rs4426453	C	T	0.0644841	1008
19	rs10409856	T	C	0.229167	1008
19	rs11879680	G	A	0.161706	1008
19	rs11879685	G	A	0.161706	1008
19	rs58002203	A	G	0.161706	1008
19	rs141037707	A	G	0.161706	1008
19	rs115929576	G	A	0.031746	1008
19	rs58927171	A	G	0.161706	1008
19	rs112559857	T	C	0.161706	1008
19	rs117317756	G	A	0.0615079	1008
19	rs78535027	T	A	0.161706	1008
19	rs73934005	C	T	0.161706	1008
19	rs10412446	A	G	0.246032	1008
19	rs117679843	C	T	0.031746	1008
19	rs73934006	C	T	0.161706	1008
19	rs55796141	C	A	0.00198413	1008
19	rs115172993	G	A	0.161706	1008
19	rs148081494	G	T	0.161706	1008
19	rs112971713	C	G	0.161706	1008
19	rs10401626	A	G	0.22619	1008
19	rs10402160	G	C	0.0615079	1008
19	rs8103904	T	C	0.227183	1008
19	rs8102979	A	G	0.22619	1008
19	rs149266629	C	T	0.161706	1008
19	rs144509743	C	T	0.0327381	1008
19	rs73934007	C	T	0.161706	1008
19	rs7254718	A	G	0.244048	1008
19	rs7254831	C	G	0.225198	1008
19	rs9304689	G	T	0.0644841	1008
19	rs4316869	G	C	0.0644841	1008
19	rs2379086	G	T	0.0327381	1008
19	rs143317407	C	T	0.160714	1008
19	rs7250216	G	A	0.160714	1008
19	rs6509438	G	A	0.160714	1008
19	rs10410923	G	A	0.0634921	1008
19	rs141572954	T	C	0.12996	1008
19	rs13346402	A	G	0.0605159	1008
19	rs139174033	C	T	0.0565476	1008
19	rs75792756	G	A	0.161706	1008
19	rs74861709	G	A	0.128968	1008
19	rs7258960	C	T	0.161706	1008
19	rs10418197	A	G	0.0843254	1008
19	rs7255842	C	T	0.16369	1008
19	rs67546213	G	A	0.0218254	1008
19	rs7255971	A	G	0.164683	1008
19	rs7257088	T	C	0.16369	1008
19	rs3760706	C	A	0.130952	1008
19	rs3760707	T	C	0.186508	1008
19	rs3760708	G	C	0.249008	1008
19	rs10414207	C	T	0.0625	1008
19	rs113205442	G	A	0.1875	1008
19	rs10421333	A	G	0.25	1008
19	rs3745473	T	C	0.1875	1008
19	rs3745474	C	T	0.1875	1008
19	rs1865078	C	T	0.0625	1008
19	rs2379088	C	T	0.25	1008
19	rs2890072	T	C	0.25	1008
19	rs880986	C	G	0.0625	1008
19	rs8113357	T	C	0.19246	1008
19	rs8113199	G	A	0.0337302	1008
19	rs73057994	C	A	0.1875	1008
19	rs10406941	A	C	0.193452	1008
19	rs2288920	G	T	0.190476	1008
19	rs2288921	T	G	0.193452	1008
19	rs62128117	C	A	0.154762	1008
19	rs144521999	A	T	0.00297619	1008
19	rs7249925	A	G	0.19246	1008
19	rs146602001	G	T	0.0615079	1008
19	rs11878568	T	C	0.19246	1008
19	rs11083979	T	C	0.191468	1008
19	rs10404887	C	G	0.191468	1008
19	rs7251295	G	C	0.19246	1008
19	rs7251877	A	G	0.191468	1008
19	rs57940349	C	T	0.0208333	1008
19	rs10414643	T	C	0.191468	1008
19	rs16981329	G	C	0.191468	1008
19	rs187834690	C	T	0.0496032	1008
19	rs12462756	G	A	0.185516	1008
19	rs73058052	C	T	0.0208333	1008
19	rs3745475	A	G	0.191468	1008
19	rs190952513	G	A	0.0287698	1008
19	rs10417980	T	C	0.191468	1008
19	rs2116922	G	A	0.191468	1008
19	rs6509439	C	T	0.195437	1008
19	rs10413000	C	G	0.185516	1008
19	rs142237232	G	C	0.0257937	1008
19	rs8110004	G	T	0.185516	1008
19	rs79501842	A	G	0.131944	1008
19	rs117693225	T	G	0.132937	1008
19	rs60906557	T	C	0.0208333	1008
19	rs6509440	G	C	0.190476	1008
19	rs115904691	C	T	0.132937	1008
19	rs8111956	G	C	0.190476	1008
19	rs10426151	T	G	0.184524	1008
19	rs111911886	A	T	0.0198413	1008
19	rs188432539	G	C	0.0277778	1008
19	rs113817466	C	T	0.0208333	1008
19	rs112205523	C	T	0.185516	1008
19	rs150459242	C	T	0.0327381	1008
19	rs139130594	G	A	0.0357143	1008
19	rs7258363	T	G	0.190476	1008
19	rs11083980	C	A	0.83631	1008
19	rs12459840	C	G	0.190476	1008
19	rs77072845	G	A	0.130952	1008
19	rs75407186	A	C	0.130952	1008
19	rs10406006	C	T	0.190476	1008
19	rs76246107	G	A	0.410714	1008
19	rs117417784	G	T	0.130952	1008
19	rs8103438	G	A	0.030754	1008
19	rs11880923	T	C	0.194444	1008
19	rs112378716	G	C	0.194444	1008
19	rs73058085	G	A	0.190476	1008
19	rs56146695	T	C	0.0188492	1008
19	rs56055089	A	G	0.191468	1008
19	rs73934022	G	A	0.195437	1008
19	rs113222846	C	T	0.191468	1008
19	rs77134781	A	G	0.030754	1008
19	rs7256146	A	G	0.194444	1008
19	rs28623325	C	T	0.191468	1008
19	rs10424751	C	T	0.191468	1008
19	rs10424801	C	A	0.190476	1008
19	rs57958955	C	T	0.191468	1008
19	rs755769	A	G	0.194444	1008
19	rs2005235	T	C	0.198413	1008
19	rs3760704	G	A	0.130952	1008
19	rs11880195	C	G	0.19246	1008
19	rs73058098	C	T	0.00297619	1008
19	rs141912833	T	G	0.0337302	1008
19	rs112539009	G	A	0.190476	1008
19	rs59197417	G	A	0.156746	1008
19	rs6509441	T	A	0.197421	1008
19	rs34647824	A	C	0.198413	1008
19	rs731861	G	C	0.0386905	1008
19	rs117957448	G	A	0.0228175	1008
19	rs1368464	C	T	0.834325	1008
19	rs1865077	G	A	0.834325	1008
19	rs1368463	C	T	0.834325	1008
19	rs1865076	C	A	0.834325	1008
19	rs1965104	C	T	0.834325	1008
19	rs144783924	G	A	0.077381	1008
19	rs117519816	C	A	0.0625	1008
19	rs79163916	G	A	0.0625	1008
19	rs113751054	C	T	0.109127	1008
19	rs76627575	G	C	0.0605159	1008
19	rs75271245	G	A	0.077381	1008
19	rs59756097	T	C	0.0625	1008
19	rs144416382	G	A	0.0178571	1008
19	rs12104272	G	A	0.289683	1008
19	rs73060070	C	A	0.00297619	1008
19	rs3745472	T	C	0.0625	1008
19	rs34074594	G	A	0.108135	1008
19	rs138496201	G	A	0.0505952	1008
19	rs2082481	G	A	0.202381	1008
19	rs7508601	T	A	0.527778	1008
19	rs111586636	G	T	0.0505952	1008
19	rs7508148	T	C	0.252976	1008
19	rs146719937	G	A	0.0505952	1008
19	rs7258381	C	T	0.10119	1008
19	rs7259683	T	C	0.251984	1008
19	rs73934025	C	A	0.10119	1008
19	rs75405162	G	A	0.0505952	1008
19	rs3745470	A	G	0.0654762	1008
19	rs76887196	G	C	0.0446429	1008
19	rs2304208	T	C	0.0793651	1008
19	rs10415600	G	A	0.25	1008
19	rs117247064	G	A	0.0406746	1008
19	rs7047	T	C	0.250992	1008
19	rs35272206	G	T	0.00198413	1008
19	rs7251	C	G	0.357143	1008
19	rs114450521	C	T	0.077381	1008
19	rs149540786	C	T	0.0238095	1008
19	rs10415576	T	C	0.361111	1008
19	rs68046065	C	G	0.25	1008
19	rs147671435	C	T	0.077381	1008
19	rs1140375	G	A	0.199405	1008
19	rs117573928	C	T	0.00198413	1008
19	rs2230666	G	A	0.0396825	1008
19	rs3810260	T	C	0.077381	1008
19	rs2304207	C	G	0.0228175	1008
19	rs34739574	C	T	0.00198413	1008
19	rs2304206	G	A	0.198413	1008
19	rs2304205	A	C	0.200397	1008
19	rs3204440	A	G	0.0208333	1008
19	rs2304204	T	C	0.250992	1008
19	rs881785	C	G	0.227183	1008
19	rs77242751	G	A	0.0634921	1008
19	rs80085948	G	A	0.0515873	1008
19	rs58396432	G	A	0.0515873	1008
19	rs112226575	C	T	0.0238095	1008
19	rs10411771	A	G	0.247024	1008
19	rs8105720	C	T	0.0793651	1008
19	rs3745469	G	A	0.093254	1008
19	rs117282569	G	A	0.0515873	1008
19	rs17551262	G	C	0.0416667	1008
19	rs79861503	A	G	0.014881	1008
19	rs190060261	A	G	0.0515873	1008
19	rs975484	C	G	0.195437	1008
19	rs117039051	C	G	0.078373	1008
19	rs8109314	T	C	0.361111	1008
19	rs79863139	G	A	0.0376984	1008
19	rs892151	G	A	0.111111	1008
19	rs78420877	G	A	0.0396825	1008
19	rs139563467	G	C	0.0198413	1008
19	rs7260179	A	G	0.162698	1008
19	rs3816047	C	G	0.0337302	1008
19	rs75811875	C	T	0.015873	1008
19	rs10415880	G	A	0.0218254	1008
19	rs148169100	A	G	0.0109127	1008
19	rs74633762	C	T	0.00198413	1008
19	rs150672981	G	A	0.0198413	1008
19	rs45492293	A	G	0.0833333	1008
19	rs1075453	G	C	0.265873	1008
19	rs186489924	T	A	0.0257937	1008
19	rs190936996	C	T	0.0257937	1008
19	rs115254624	G	C	0.0823413	1008
19	rs892149	C	A	0.244048	1008
19	rs112631692	G	A	0.161706	1008
19	rs115751101	G	A	0.0813492	1008
19	rs10423579	T	C	0.387897	1008
19	rs10423580	T	G	0.387897	1008
19	rs721885	C	T	0.0228175	1008
19	rs61189653	C	T	0.0218254	1008
19	rs12980063	A	G	0.274802	1008
19	rs12981033	A	G	0.266865	1008
19	rs59755901	G	A	0.12004	1008
19	rs80136171	C	T	0.0813492	1008
19	rs113717727	G	A	0.0178571	1008
19	rs59601394	G	C	0.0833333	1008
19	rs12984428	G	A	0.269841	1008
19	rs116967749	G	A	0.0823413	1008
19	rs147992864	C	T	0.0337302	1008
19	rs112384921	C	A	0.0208333	1008
19	rs59662975	G	A	0.0208333	1008
19	rs113169954	G	C	0.0833333	1008
19	rs12462954	C	T	0.222222	1008
19	rs376441800	T	C	0.0238095	1008
19	rs193094733	T	A	0.137897	1008
19	rs139782588	C	T	0.141865	1008
19	rs8109119	G	C	0.491071	1008
19	rs138541789	G	A	0.00694444	1008
19	rs45617640	C	T	0.0138889	1008
19	rs75984942	G	A	0.151786	1008
19	rs7249356	T	G	0.0228175	1008
19	rs79067183	C	T	0.0109127	1008
19	rs72626235	G	A	0.122024	1008
19	rs10407097	T	C	0.30754	1008
19	rs11881828	A	G	0.12996	1008
19	rs72626236	G	A	0.125	1008
19	rs12462023	G	A	0.154762	1008
19	rs72626237	A	G	0.127976	1008
19	rs112638321	G	A	0.126984	1008
19	rs113691887	T	C	0.126984	1008
19	rs117219741	G	A	0.047619	1008
19	rs73588437	A	G	0.00198413	1008
19	rs12463356	G	T	0.147817	1008
19	rs144912245	T	C	0.0753968	1008
19	rs141281668	T	C	0.104167	1008
19	rs7249650	G	A	0.149802	1008
19	rs7249761	G	A	0.149802	1008
19	rs28750115	A	G	0.150794	1008
19	rs112227922	G	A	0.151786	1008
19	rs10415559	A	G	0.151786	1008
19	rs10415757	C	T	0.151786	1008
19	rs10416440	A	G	0.151786	1008
19	rs75817776	T	C	0.00198413	1008
19	rs113878971	C	G	0.151786	1008
19	rs143311059	C	T	0.00198413	1008
19	rs61165577	C	T	0.151786	1008
19	rs60911789	C	T	0.151786	1008
19	rs60668354	C	T	0.151786	1008
19	rs74593060	T	C	0.015873	1008
19	rs8101746	G	A	0.151786	1008
19	rs3810261	G	A	0.289683	1008
19	rs1812666	T	C	0.266865	1008
19	rs3810263	A	G	0.161706	1008
19	rs3810264	A	G	0.161706	1008
19	rs3810265	G	A	0.162698	1008
19	rs8103298	T	C	0.16369	1008
19	rs12462259	T	A	0.103175	1008
19	rs74735615	G	A	0.00198413	1008
19	rs79443536	C	T	0.00198413	1008
19	rs79501693	T	C	0.105159	1008
19	rs79890159	G	A	0.125992	1008
19	rs56275732	G	A	0.104167	1008
19	rs114075582	T	C	0.00198413	1008
19	rs113853526	T	C	0.0982143	1008
19	rs150514146	C	T	0.0982143	1008
19	rs149753349	A	T	0.00198413	1008
19	rs116872951	C	T	0.0138889	1008
19	rs76386660	C	T	0.0257937	1008
19	rs73064004	T	G	0.100198	1008
19	rs67405884	G	A	0.0992063	1008
19	rs10424373	A	C	0.248016	1008
19	rs10424546	C	T	0.00198413	1008
19	rs12609870	T	G	0.240079	1008
19	rs8102379	T	C	0.149802	1008
19	rs8102007	G	A	0.151786	1008
19	rs8102150	C	G	0.149802	1008
19	rs56225415	C	T	0.239087	1008
19	rs10414317	T	C	0.00198413	1008
19	rs2017092	G	A	0.220238	1008
19	rs10422689	C	A	0.00198413	1008
19	rs12461046	T	A	0.122024	1008
19	rs146009856	T	G	0.00198413	1008
19	rs73588460	A	G	0.354167	1008
19	rs112435410	C	A	0.0188492	1008
19	rs116012249	C	T	0.0188492	1008
19	rs74424304	G	A	0.0188492	1008
19	rs115182637	T	C	0.0188492	1008
19	rs117777439	C	T	0.21131	1008
19	rs8102800	C	T	0.00892857	1008
19	rs79763137	G	A	0.359127	1008
19	rs118083751	C	T	0.0595238	1008
19	rs111571999	A	G	0.367063	1008
19	rs141001141	G	A	0.0912698	1008
19	rs76980647	T	C	0.223214	1008
19	rs55869656	T	G	0.373016	1008
19	rs144974535	G	A	0.0168651	1008
19	rs10416216	C	A	0.536706	1008
19	rs77131987	G	T	0.340278	1008
19	rs145366779	G	C	0.0535714	1008
19	rs73064023	T	C	0.108135	1008
19	rs80006790	C	T	0.231151	1008
19	rs60035851	C	T	0.111111	1008
19	rs73064029	C	T	0.106151	1008
19	rs6509443	T	C	0.556548	1008
19	rs77247154	T	C	0.0238095	1008
19	rs76136140	G	T	0.103175	1008
19	rs113068670	G	A	0.0228175	1008
19	rs28485442	T	C	0.124008	1008
19	rs145983180	C	T	0.0228175	1008
19	rs2304202	T	C	0.110119	1008
19	rs2304203	A	G	0.110119	1008
19	rs10405801	T	G	0.110119	1008
19	rs112301620	C	T	0.110119	1008
19	rs114197737	C	A	0.111111	1008
19	rs57733064	T	C	0.123016	1008
19	rs73934035	C	T	0.110119	1008
19	rs76742258	G	C	0.165675	1008
19	rs7252978	G	A	0.258929	1008
19	rs73064102	C	T	0.115079	1008
19	rs75933310	T	C	0.142857	1008
19	rs57447259	T	G	0.124008	1008
19	rs2380185	A	G	0.271825	1008
19	rs77280277	G	A	0.12004	1008
19	rs28682480	C	T	0.0337302	1008
19	rs28506894	C	G	0.150794	1008
19	rs144568545	A	G	0.0347222	1008
19	rs10424569	G	C	0.0337302	1008
19	rs112759409	G	A	0.133929	1008
19	rs1674137	C	T	0.320437	1008
19	rs8102970	A	G	0.118056	1008
19	rs75363781	A	G	0.0367063	1008
19	rs59279982	A	G	0.134921	1008
19	rs10414681	C	T	0.150794	1008
19	rs73066017	A	G	0.121032	1008
19	rs10421230	G	A	0.0357143	1008
19	rs182946068	A	T	0.0218254	1008
19	rs2001342	C	T	0.15873	1008
19	rs3889507	C	T	0.12004	1008
19	rs1654603	C	G	0.157738	1008
19	rs112289524	T	C	0.157738	1008
19	rs141098006	C	T	0.194444	1008
19	rs28794768	A	G	0.295635	1008
19	rs10403659	G	T	0.269841	1008
19	rs7250929	C	T	0.137897	1008
19	rs67006152	G	A	0.0793651	1008
19	rs1273634	C	T	0.543651	1008
19	rs3745477	T	G	0.484127	1008
19	rs1273635	C	T	0.0664683	1008
19	rs3810266	C	T	0.0208333	1008
19	rs59611535	G	C	0.12996	1008
19	rs79516993	A	G	0.0734127	1008
19	rs1273636	C	A	0.724206	1008
19	rs188624212	G	A	0.015873	1008
19	rs74408320	G	A	0.0724206	1008
19	rs61398712	G	A	0.0724206	1008
19	rs1674139	T	C	0.547619	1008
19	rs4801806	T	A	0.130952	1008
19	rs10404868	G	T	0.193452	1008
19	rs140790948	G	C	0.0803571	1008
19	rs76668316	G	A	0.0734127	1008
19	rs112402202	A	G	0.0763889	1008
19	rs79059207	G	A	0.0525794	1008
19	rs4802619	T	C	0.205357	1008
19	rs79349312	G	A	0.0744048	1008
19	rs12971721	C	T	0.191468	1008
19	rs10408812	G	A	0.189484	1008
19	rs59722125	G	T	0.204365	1008
19	rs12608893	G	C	0.205357	1008
19	rs77220875	A	G	0.205357	1008
19	rs11669134	G	A	0.188492	1008
19	rs77968356	G	A	0.204365	1008
19	rs11671380	C	T	0.0327381	1008
19	rs1273643	A	G	0.549603	1008
19	rs4802620	C	G	0.205357	1008
19	rs1273644	T	C	0.541667	1008
19	rs62129179	G	A	0.0515873	1008
19	rs60458566	C	T	0.204365	1008
19	rs4802621	T	C	0.201389	1008
19	rs4802622	G	A	0.202381	1008
19	rs535888823	G	A	0.0109127	1008
19	rs62129180	G	T	0.0486111	1008
19	rs12610882	C	T	0.246032	1008
19	rs12609447	T	C	0.248016	1008
19	rs16981435	G	C	0.130952	1008
19	rs76330541	A	G	0.24504	1008
19	rs10425303	A	G	0.46131	1008
19	rs17310914	T	C	0.247024	1008
19	rs79483010	A	G	0.247024	1008
19	rs4802623	G	A	0.456349	1008
19	rs4802624	A	G	0.244048	1008
19	rs11669608	A	G	0.455357	1008
19	rs77887914	A	G	0.247024	1008
19	rs74255087	C	G	0.0188492	1008
19	rs17370523	T	G	0.249008	1008
19	rs77827342	G	A	0.247024	1008
19	rs7251251	G	A	0.204365	1008
19	rs76653157	A	G	0.243056	1008
19	rs79354423	T	G	0.241071	1008
19	rs7251695	C	T	0.15377	1008
19	rs1001281	T	C	0.244048	1008
19	rs4802626	G	C	0.242063	1008
19	rs186114696	C	T	0.0327381	1008
19	rs2302518	T	C	0.241071	1008
19	rs74844648	C	T	0.0694444	1008
19	rs76431899	A	C	0.241071	1008
19	rs570834667	A	T	0.00496032	1008
19	rs192301714	G	A	0.0128968	1008
19	rs62129182	T	C	0.047619	1008
19	rs12610289	C	A	0.243056	1008
19	rs12610341	G	A	0.241071	1008
19	rs12986369	A	G	0.46131	1008
19	rs143758622	G	T	0.0357143	1008
19	rs185595385	G	A	0.0198413	1008
19	rs2072451	T	G	0.433532	1008
19	rs79425754	C	T	0.124008	1008
19	rs7258104	A	G	0.438492	1008
19	rs76403112	C	T	0.0902778	1008
19	rs115475578	G	A	0.0426587	1008
19	rs79716223	T	C	0.00496032	1008
19	rs28413128	A	G	0.244048	1008
19	rs74892778	C	T	0.0496032	1008
19	rs117180349	C	T	0.0277778	1008
19	rs34530448	A	T	0.0982143	1008
19	rs116381034	C	T	0.0486111	1008
19	rs7251463	G	A	0.235119	1008
19	rs7251269	A	G	0.410714	1008
19	rs7247082	A	G	0.137897	1008
19	rs7248071	T	G	0.236111	1008
19	rs1003423	C	T	0.0277778	1008
19	rs141155718	A	G	0.0198413	1008
19	rs62129183	G	C	0.145833	1008
19	rs80232594	G	A	0.0515873	1008
19	rs117570161	G	A	0.128968	1008
19	rs1003424	A	G	0.244048	1008
19	rs10421561	T	C	0.244048	1008
19	rs10421754	T	C	0.244048	1008
19	rs146749572	C	T	0.0347222	1008
19	rs2159984	G	C	0.237103	1008
19	rs145828233	G	C	0.015873	1008
19	rs28736735	G	T	0.137897	1008
19	rs78107455	C	T	0.123016	1008
19	rs78764078	C	T	0.123016	1008
19	rs117793773	T	G	0.0496032	1008
19	rs11879607	C	T	0.40873	1008
19	rs62129184	G	A	0.0962302	1008
19	rs11879637	G	A	0.237103	1008
19	rs139317184	C	T	0.046627	1008
19	rs114198499	C	T	0.046627	1008
19	rs2241040	G	C	0.240079	1008
19	rs76678227	C	G	0.123016	1008
19	rs16981454	C	A	0.123016	1008
19	rs147959530	G	A	0.00198413	1008
19	rs8101959	T	C	0.24504	1008
19	rs116763803	G	A	0.046627	1008
19	rs79867031	C	T	0.0734127	1008
19	rs12610577	G	A	0.122024	1008
19	rs62129186	C	T	0.0952381	1008
19	rs12462675	G	A	0.0882937	1008
19	rs79229602	T	C	0.046627	1008
19	rs2305921	C	T	0.139881	1008
19	rs35002951	C	T	0.046627	1008
19	rs2305920	G	C	0.123016	1008
19	rs147529176	C	T	0.0119048	1008
19	rs4802627	T	C	0.123016	1008
19	rs4801807	A	G	0.414683	1008
19	rs8104825	G	A	0.236111	1008
19	rs2305919	A	C	0.40873	1008
19	rs2305918	T	A	0.236111	1008
19	rs35816883	C	T	0.0972222	1008
19	rs138010676	A	T	0.014881	1008
19	rs2286948	C	T	0.5	1008
19	rs113008199	C	T	0.0496032	1008
19	rs12984891	C	T	0.861111	1008
19	rs113537137	G	A	0.0496032	1008
19	rs77498119	G	A	0.0486111	1008
19	rs140237484	C	T	0.125	1008
19	rs75774062	C	G	0.0724206	1008
19	rs12709916	C	T	0.0882937	1008
19	rs67012811	C	T	0.480159	1008
19	rs143150335	T	C	0.125	1008
19	rs80252533	T	C	0.125	1008
19	rs7246170	C	T	0.0882937	1008
19	rs968388	C	G	0.490079	1008
19	rs77400039	G	A	0.0644841	1008
19	rs1674132	G	C	0.587302	1008
19	rs1674133	A	G	0.713294	1008
19	rs1674134	T	C	0.774802	1008
19	rs79974763	G	C	0.0644841	1008
19	rs117491473	C	T	0.0654762	1008
19	rs74863643	C	G	0.125	1008
19	rs117109971	C	G	0.0644841	1008
19	rs146374267	A	G	0.0644841	1008
19	rs4801808	C	T	0.125	1008
19	rs1674140	A	G	0.775794	1008
19	rs145070515	T	C	0.0684524	1008
19	rs147835893	C	T	0.0644841	1008
19	rs187945313	C	T	0.0119048	1008
19	rs1013322	C	T	0.776786	1008
19	rs66937811	G	A	0.489087	1008
19	rs1547967	C	T	0.125	1008
19	rs16981464	A	G	0.0644841	1008
19	rs192678223	A	C	0.0178571	1008
19	rs117082545	A	G	0.0644841	1008
19	rs145256948	T	A	0.0644841	1008
19	rs1290650	A	G	0.775794	1008
19	rs117671997	C	G	0.0505952	1008
19	rs117020672	C	G	0.0644841	1008
19	rs3745479	A	G	0.0615079	1008
19	rs3745480	T	C	0.479167	1008
19	rs4802632	G	A	0.00297619	1008
19	rs1290652	A	G	0.584325	1008
19	rs77929524	G	C	0.125992	1008
19	rs117140545	A	G	0.0486111	1008
19	rs10518267	T	C	0.126984	1008
19	rs7252578	T	C	0.0634921	1008
19	rs752522	C	T	0.136905	1008
19	rs79635160	C	T	0.0327381	1008
19	rs2242049	A	G	0.0496032	1008
19	rs117280890	C	T	0.0486111	1008
19	rs117540216	G	A	0.0486111	1008
19	rs117882356	G	A	0.0486111	1008
19	rs78142815	T	C	0.0634921	1008
19	rs10403127	G	A	0.222222	1008
19	rs921470	T	C	0.524802	1008
19	rs62129201	G	A	0.22619	1008
19	rs1545474	A	G	0.411706	1008
19	rs149293656	T	C	0.125	1008
19	rs10424397	A	G	0.417659	1008
19	rs12609897	T	C	0.417659	1008
19	rs55639641	A	G	0.0625	1008
19	rs117846066	G	A	0.125	1008
19	rs141387915	C	T	0.125	1008
19	rs1290655	G	A	0.771825	1008
19	rs76960744	C	T	0.0634921	1008
19	rs77986604	G	A	0.125	1008
19	rs79241577	T	C	0.125	1008
19	rs11672587	T	A	0.230159	1008
19	rs76312616	A	G	0.125	1008
19	rs74870551	A	G	0.00198413	1008
19	rs7260222	C	T	0.418651	1008
19	rs114043202	A	C	0.126984	1008
19	rs78405916	T	C	0.119048	1008
19	rs12610706	A	G	0.140873	1008
19	rs116925231	C	A	0.0178571	1008
19	rs76158917	T	G	0.125992	1008
19	rs139231513	C	T	0.0208333	1008
19	rs75644086	A	G	0.0654762	1008
19	rs16981486	A	G	0.0674603	1008
19	rs10423897	T	C	0.421627	1008
19	rs75478119	T	G	0.287698	1008
19	rs1290657	T	C	0.772817	1008
19	rs117961291	G	A	0.0416667	1008
19	rs3786662	A	T	0.0882937	1008
19	rs3786663	C	T	0.228175	1008
19	rs16981492	C	T	0.0634921	1008
19	rs78591223	T	C	0.0664683	1008
19	rs10418141	C	A	0.229167	1008
19	rs2278837	G	T	0.125	1008
19	rs2278838	A	G	0.0634921	1008
19	rs59595912	A	G	0.0882937	1008
19	rs62624500	A	G	0.0634921	1008
19	rs2290286	C	T	0.0138889	1008
19	rs144839240	G	A	0.0496032	1008
19	rs55927506	C	G	0.0634921	1008
19	rs7257463	T	A	0.417659	1008
19	rs16981493	T	C	0.0634921	1008
19	rs1290646	A	G	0.529762	1008
19	rs3739209	T	C	0.0694444	1008
19	rs3739206	A	C	0.0565476	1008
19	rs3739198	G	A	0.0595238	1008
19	rs150411318	C	A	0.00297619	1008
19	rs1290648	A	G	0.415675	1008
19	rs3739193	G	C	0.0446429	1008
19	rs3739192	C	T	0.0456349	1008
19	rs3739187	C	T	0.0436508	1008
19	rs3739183	T	G	0.0704365	1008
19	rs3739182	T	C	0.0704365	1008
19	rs3729641	C	A	0.215278	1008
19	rs3739180	G	A	0.117063	1008
19	rs1290649	T	A	0.21627	1008
19	rs80059722	C	T	0.0882937	1008
19	rs2257103	C	T	0.21627	1008
19	rs2305922	T	G	0.404762	1008
19	rs3729530	G	A	0.117063	1008
19	rs3760709	G	A	0.479167	1008
19	rs3760710	G	A	0.0208333	1008
19	rs3760711	C	T	0.1875	1008
19	rs3760712	G	A	0.0426587	1008
19	rs2353005	G	A	0.117063	1008
19	rs3745483	G	A	0.0208333	1008
19	rs117054050	C	T	0.0496032	1008
19	rs3745484	T	G	0.0208333	1008
19	rs4802633	C	T	0.119048	1008
19	rs2290774	T	C	0.424603	1008
19	rs183281002	A	G	0.00694444	1008
19	rs2290775	C	T	0.233135	1008
19	rs8112937	C	G	0.423611	1008
19	rs8112830	A	G	0.423611	1008
19	rs75272647	A	C	0.189484	1008
19	rs4802634	C	T	0.422619	1008
19	rs8110265	G	A	0.233135	1008
19	rs11083985	T	C	0.233135	1008
19	rs76005735	G	A	0.0376984	1008
19	rs3810267	A	G	0.422619	1008
19	rs3810268	C	T	0.234127	1008
19	rs12610473	G	A	0.119048	1008
19	rs731826	T	G	0.235119	1008
19	rs79983202	C	T	0.0674603	1008
19	rs3745485	C	G	0.119048	1008
19	rs74421349	C	G	0.0982143	1008
19	rs76519496	G	T	0.119048	1008
19	rs76099952	A	C	0.12004	1008
19	rs8109732	G	A	0.0684524	1008
19	rs3745486	T	C	0.424603	1008
19	rs12609902	G	A	0.119048	1008
19	rs12609883	C	T	0.119048	1008
19	rs7248498	A	G	0.426587	1008
19	rs7248744	A	G	0.30754	1008
19	rs746738	T	C	0.426587	1008
19	rs2305915	G	C	0.119048	1008
19	rs75200998	C	A	0.0327381	1008
19	rs4287688	G	A	0.0734127	1008
19	rs79613141	A	C	0.0188492	1008
19	rs150097490	G	T	0.0704365	1008
19	rs2305917	C	T	0.234127	1008
19	rs2305916	T	G	0.422619	1008
19	rs78137368	G	C	0.0694444	1008
19	rs11668716	T	A	0.116071	1008
19	rs141405871	T	C	0.0198413	1008
19	rs76266003	T	C	0.0694444	1008
19	rs112862536	A	G	0.0694444	1008
19	rs140186001	G	A	0.12004	1008
19	rs56359967	A	G	0.188492	1008
19	rs117015420	C	T	0.0724206	1008
19	rs74359325	C	T	0.0724206	1008
19	rs113527040	T	C	0.0734127	1008
19	rs11673399	T	C	0.491071	1008
19	rs62126286	A	T	0.218254	1008
19	rs114191104	C	T	0.12996	1008
19	rs58656993	C	T	0.136905	1008
19	rs1290751	A	G	0.496032	1008
19	rs3810269	G	C	0.136905	1008
19	rs3848551	C	T	0.114087	1008
19	rs16981522	C	T	0.119048	1008
19	rs76042149	G	A	0.00198413	1008
19	rs61132178	G	T	0.107143	1008
19	rs188258108	G	A	0.0128968	1008
19	rs1290752	C	G	0.21131	1008
19	rs4801810	G	A	0.274802	1008
19	rs10407646	A	G	0.286706	1008
19	rs74512873	G	A	0.0803571	1008
19	rs4802635	A	G	0.451389	1008
19	rs11083987	G	A	0.151786	1008
19	rs1290753	C	T	0.0535714	1008
19	rs139464019	G	A	0.00396825	1008
19	rs117769028	C	T	0.077381	1008
19	rs12981001	C	T	0.047619	1008
19	rs28679454	T	G	0.310516	1008
19	rs1290754	T	G	0.106151	1008
19	rs4239488	T	C	0.540675	1008
19	rs1290755	C	T	0.0575397	1008
19	rs10424777	C	T	0.396825	1008
19	rs2608884	G	C	0.456349	1008
19	rs143676315	C	T	0.0406746	1008
19	rs79172961	G	A	0.0873016	1008
19	rs1290748	T	C	0.94246	1008
19	rs12460687	C	T	0.396825	1008
19	rs12980435	G	T	0.00297619	1008
19	rs73594179	G	C	0.3125	1008
19	rs184720731	G	A	0.0257937	1008
19	rs78684872	C	G	0.0426587	1008
19	rs11083988	C	T	0.397817	1008
19	rs45577034	A	C	0.12004	1008
19	rs8429	G	A	0.378968	1008
19	rs56779488	G	A	0.301587	1008
19	rs75368221	C	G	0.0426587	1008
19	rs3859440	A	G	0.0426587	1008
19	rs9523	T	C	0.393849	1008
19	rs1044276	T	C	0.0446429	1008
19	rs11547267	C	G	0.00396825	1008
19	rs1062798	C	G	0.393849	1008
19	rs1290749	C	G	0.118056	1008
19	rs999583	G	A	0.954365	1008
19	rs3745489	C	T	0.119048	1008
19	rs3889700	G	C	0.121032	1008
19	rs1044167	C	T	0.381944	1008
19	rs3786664	A	T	0.0843254	1008
19	rs1290739	A	G	0.94246	1008
19	rs142850573	C	T	0.392857	1008
19	rs4802636	C	T	0.0376984	1008
19	rs4802637	G	A	0.183532	1008
19	rs12462389	C	G	0.292659	1008
19	rs7257503	G	A	0.102183	1008
19	rs4801811	T	A	0.404762	1008
19	rs111928045	C	T	0.00297619	1008
19	rs11083989	T	A	0.407738	1008
19	rs8101363	G	A	0.382937	1008
19	rs1290742	C	T	0.957341	1008
19	rs1290743	G	A	0.957341	1008
19	rs1299491	A	C	0.917659	1008
19	rs7255188	C	T	0.382937	1008
19	rs115592783	T	C	0.0198413	1008
19	rs1152239	C	A	0.916667	1008
19	rs1152238	C	T	0.957341	1008
19	rs1152237	G	A	0.509921	1008
19	rs12977375	C	G	0.0396825	1008
19	rs10401432	C	T	0.180556	1008
19	rs7246947	T	G	0.383929	1008
19	rs7246342	G	A	0.383929	1008
19	rs12980474	A	G	0.00297619	1008
19	rs736941	T	C	0.127976	1008
19	rs3786665	C	T	0.383929	1008
19	rs3786666	C	T	0.381944	1008
19	rs57737990	G	A	0.380952	1008
19	rs3786667	G	A	0.0188492	1008
19	rs1152234	C	G	0.127976	1008
19	rs71353347	G	T	0.00297619	1008
19	rs11083990	G	A	0.22123	1008
19	rs77241140	C	T	0.0982143	1008
19	rs12610164	C	T	0.22619	1008
19	rs1273685	A	G	0.127976	1008
19	rs4802638	A	T	0.409722	1008
19	rs145504521	C	T	0.0515873	1008
19	rs10420032	C	T	0.40873	1008
19	rs62126295	T	C	0.125	1008
19	rs1290745	A	G	0.127976	1008
19	rs116748042	A	C	0.0198413	1008
19	rs36220131	G	T	0.125	1008
19	rs3826777	G	A	0.401786	1008
19	rs4802639	T	C	0.0902778	1008
19	rs4802640	C	T	0.40873	1008
19	rs1152232	A	G	0.126984	1008
19	rs2241702	A	T	0.409722	1008
19	rs2241701	T	C	0.409722	1008
19	rs75423125	C	T	0.0198413	1008
19	rs73053367	G	A	0.0902778	1008
19	rs1152230	G	A	0.938492	1008
19	rs3760714	G	A	0.0902778	1008
19	rs3760715	G	A	0.0902778	1008
19	rs34832536	C	T	0.00198413	1008
19	rs8103678	G	T	0.434524	1008
19	rs283524	G	C	0.958333	1008
19	rs59170121	G	A	0.0515873	1008
19	rs283525	T	C	0.705357	1008
19	rs283526	C	T	0.65377	1008
19	rs34877198	C	T	0.094246	1008
19	rs8667	G	A	0.397817	1008
19	rs3170545	G	A	0.396825	1008
19	rs1044297	G	A	0.396825	1008
19	rs8647	G	A	0.396825	1008
19	rs76748318	C	A	0.0823413	1008
19	rs62126297	C	T	0.326389	1008
19	rs7247653	T	C	0.449405	1008
19	rs186514611	C	T	0.0555556	1008
19	rs58316270	C	T	0.0724206	1008
19	rs139107145	T	C	0.0257937	1008
19	rs283528	G	A	0.491071	1008
19	rs283529	A	G	0.491071	1008
19	rs57048293	G	C	0.39881	1008
19	rs283530	C	A	0.491071	1008
19	rs75273180	C	T	0.0228175	1008
19	rs283531	C	T	0.491071	1008
19	rs60162152	T	G	0.325397	1008
19	rs12610975	G	A	0.399802	1008
19	rs283532	A	G	0.490079	1008
19	rs62126300	G	A	0.0724206	1008
19	rs78425915	T	G	0.0535714	1008
19	rs283533	T	C	0.399802	1008
19	rs60469676	C	T	0.326389	1008
19	rs283534	C	T	0.397817	1008
19	rs117641679	C	T	0.0952381	1008
19	rs78944208	G	A	0.325397	1008
19	rs76417028	C	T	0.0367063	1008
19	rs8108252	T	G	0.402778	1008
19	rs78911811	C	T	0.399802	1008
19	rs8105788	C	T	0.603175	1008
19	rs8106831	T	G	0.610119	1008
19	rs79373632	G	A	0.185516	1008
19	rs62126303	T	A	0.18254	1008
19	rs62126304	G	A	0.185516	1008
19	rs117717197	T	G	0.0396825	1008
19	rs405120	C	G	0.708333	1008
19	rs386486	A	G	0.102183	1008
19	rs12978570	A	G	0.430556	1008
19	rs8182515	T	A	0.212302	1008
19	rs79854000	C	A	0.246032	1008
19	rs146633266	C	T	0.241071	1008
19	rs875121	A	C	0.264881	1008
19	rs383441	T	C	0.534722	1008
19	rs4802641	G	A	0.260913	1008
19	rs9304690	C	T	0.261905	1008
19	rs62126307	G	T	0.262897	1008
19	rs57663431	C	T	0.258929	1008
19	rs80161536	A	T	0.0456349	1008
19	rs45438992	C	T	0.257937	1008
19	rs10405621	C	T	0.262897	1008
19	rs77312057	G	A	0.258929	1008
19	rs6509448	T	C	0.529762	1008
19	rs8107645	T	A	0.529762	1008
19	rs6509449	T	A	0.529762	1008
19	rs74605432	T	A	0.0138889	1008
19	rs10420344	C	T	0.529762	1008
19	rs77695494	G	T	0.258929	1008
19	rs8103552	C	A	0.25496	1008
19	rs9676983	T	G	0.00694444	1008
19	rs919777	C	T	0.259921	1008
19	rs1811375	G	A	0.520833	1008
19	rs200227828	T	C	0.223214	1008
19	rs183083216	A	G	0.0257937	1008
19	rs141853738	T	C	0.0654762	1008
19	rs283513	A	G	0.775794	1008
19	rs62115161	C	T	0.290675	1008
19	rs79290176	G	T	0.289683	1008
19	rs79156027	A	G	0.289683	1008
19	rs12981445	T	C	0.611111	1008
19	rs11083992	C	A	0.291667	1008
19	rs34785289	A	G	0.321429	1008
19	rs7408194	C	T	0.172619	1008
19	rs56068031	C	T	0.411706	1008
19	rs77856783	G	C	0.12004	1008
19	rs7408489	A	G	0.321429	1008
19	rs12461847	C	T	0.321429	1008
19	rs12459825	T	C	0.321429	1008
19	rs8105239	T	C	0.733135	1008
19	rs283512	C	T	0.0575397	1008
19	rs113293707	T	C	0.321429	1008
19	rs12462012	G	A	0.291667	1008
19	rs145926970	C	T	0.12004	1008
19	rs12462436	A	G	0.291667	1008
19	rs12974204	C	T	0.321429	1008
19	rs12973985	A	G	0.321429	1008
19	rs12974013	A	G	0.321429	1008
19	rs4802642	G	A	0.321429	1008
19	rs62115162	G	A	0.270833	1008
19	rs6509450	T	C	0.733135	1008
19	rs283511	C	T	0.0625	1008
19	rs12052198	G	T	0.733135	1008
19	rs78454123	G	A	0.0654762	1008
19	rs2125329	T	C	0.342262	1008
19	rs2125328	C	T	0.342262	1008
19	rs7507149	T	C	0.733135	1008
19	rs7507392	C	T	0.342262	1008
19	rs62115163	A	C	0.00595238	1008
19	rs4310977	T	G	0.343254	1008
19	rs55726393	G	T	0.332341	1008
19	rs7246244	T	C	0.744048	1008
19	rs56220430	G	A	0.333333	1008
19	rs4009626	T	C	0.332341	1008
19	rs440731	T	C	0.127976	1008
19	rs71353353	A	C	0.078373	1008
19	rs12462972	G	A	0.332341	1008
19	rs8111526	G	C	0.743056	1008
19	rs12462945	A	C	0.332341	1008
19	rs12463036	G	C	0.330357	1008
19	rs12460968	T	A	0.292659	1008
19	rs34653225	T	A	0.332341	1008
19	rs55752562	G	A	0.331349	1008
19	rs283508	C	T	0.0545635	1008
19	rs59949051	T	C	0.332341	1008
19	rs35238216	C	T	0.330357	1008
19	rs66855472	A	G	0.330357	1008
19	rs58165915	A	G	0.738095	1008
19	rs16981577	C	T	0.330357	1008
19	rs62115166	C	T	0.0188492	1008
19	rs35248548	C	G	0.330357	1008
19	rs4802643	C	T	0.330357	1008
19	rs4802644	G	A	0.329365	1008
19	rs12609061	G	A	0.330357	1008
19	rs12609054	A	G	0.330357	1008
19	rs12984158	C	T	0.330357	1008
19	rs12984340	C	T	0.331349	1008
19	rs12975261	A	G	0.330357	1008
19	rs12975940	C	G	0.330357	1008
19	rs12976644	G	T	0.330357	1008
19	rs12978357	T	C	0.330357	1008
19	rs12978378	T	C	0.330357	1008
19	rs12978610	T	C	0.329365	1008
19	rs12609492	G	A	0.330357	1008
19	rs12609509	G	T	0.330357	1008
19	rs73576692	C	T	0.289683	1008
19	rs12611411	T	C	0.330357	1008
19	rs12609811	C	T	0.330357	1008
19	rs12984584	C	T	0.330357	1008
19	rs34038717	G	A	0.330357	1008
19	rs12971775	T	C	0.331349	1008
19	rs12985533	G	A	0.331349	1008
19	rs3826763	T	G	0.737103	1008
19	rs3826764	C	T	0.332341	1008
19	rs3826765	C	T	0.330357	1008
19	rs3826766	G	C	0.330357	1008
19	rs3826767	T	C	0.330357	1008
19	rs3826768	G	A	0.330357	1008
19	rs3826769	A	G	0.330357	1008
19	rs1052498	T	A	0.330357	1008
19	rs1052450	A	G	0.330357	1008
19	rs12462227	C	T	0.289683	1008
19	rs34348550	G	A	0.330357	1008
19	rs34958342	A	T	0.330357	1008
19	rs3786668	C	T	0.289683	1008
19	rs76319287	A	G	0.118056	1008
19	rs8104842	T	G	0.330357	1008
19	rs8104102	C	T	0.330357	1008
19	rs35464650	C	T	0.330357	1008
19	rs79434244	C	T	0.118056	1008
19	rs58700842	C	T	0.333333	1008
19	rs283507	A	G	0.793651	1008
19	rs16981612	C	T	0.28869	1008
19	rs4802645	C	G	0.0525794	1008
19	rs16981617	G	A	0.286706	1008
19	rs75649808	T	C	0.109127	1008
19	rs146339570	C	T	0.0178571	1008
19	rs74375054	C	G	0.110119	1008
19	rs117377492	G	A	0.110119	1008
19	rs77791107	A	G	0.109127	1008
19	rs768574	T	G	0.738095	1008
19	rs8105972	G	A	0.34127	1008
19	rs12984304	A	G	0.339286	1008
19	rs3786669	T	C	0.795635	1008
19	rs3786670	C	T	0.109127	1008
19	rs3786671	G	A	0.342262	1008
19	rs117642762	G	A	0.015873	1008
19	rs58117051	C	T	0.271825	1008
19	rs7260478	C	T	0.28869	1008
19	rs958975	T	C	0.746032	1008
19	rs6509451	G	A	0.293651	1008
19	rs283518	C	T	0.0555556	1008
19	rs10424282	C	G	0.746032	1008
19	rs2304111	A	G	0.0654762	1008
19	rs283517	T	C	0.802579	1008
19	rs2304112	G	A	0.746032	1008
19	rs3786672	C	T	0.34127	1008
19	rs80210192	C	T	0.110119	1008
19	rs117101519	C	A	0.110119	1008
19	rs62115169	G	C	0.293651	1008
19	rs78131709	T	C	0.0565476	1008
19	rs35853851	T	C	0.34127	1008
19	rs11667524	G	A	0.293651	1008
19	rs12462290	T	G	0.34127	1008
19	rs157547	C	T	0.0555556	1008
19	rs60238107	T	A	0.110119	1008
19	rs77125944	G	A	0.110119	1008
19	rs2304113	C	G	0.34127	1008
19	rs35032991	C	T	0.34127	1008
19	rs745952	C	T	0.340278	1008
19	rs745953	G	C	0.340278	1008
19	rs12461843	G	A	0.165675	1008
19	rs2278409	G	T	0.110119	1008
19	rs2278408	T	C	0.703373	1008
19	rs62115170	C	A	0.294643	1008
19	rs58703511	C	T	0.293651	1008
19	rs12459330	C	A	0.34127	1008
19	rs78555320	G	A	0.110119	1008
19	rs34231555	T	C	0.294643	1008
19	rs4802646	T	C	0.746032	1008
19	rs4801812	C	T	0.340278	1008
19	rs75316446	C	T	0.110119	1008
19	rs117976992	C	A	0.110119	1008
19	rs3786673	C	T	0.0853175	1008
19	rs117723549	G	A	0.0505952	1008
19	rs2115507	T	C	0.746032	1008
19	rs78654073	T	C	0.110119	1008
19	rs77580056	C	T	0.110119	1008
19	rs3786674	G	A	0.339286	1008
19	rs35435342	T	C	0.165675	1008
19	rs3786675	C	T	0.164683	1008
19	rs73055311	C	T	0.00992063	1008
19	rs117745682	G	C	0.110119	1008
19	rs4802647	G	A	0.340278	1008
19	rs148197407	G	A	0.0178571	1008
19	rs2162988	G	A	0.339286	1008
19	rs1466324	C	A	0.746032	1008
19	rs79583231	G	A	0.0515873	1008
19	rs12461698	C	T	0.294643	1008
19	rs7249316	A	G	0.340278	1008
19	rs3816033	T	C	0.340278	1008
19	rs3786676	C	T	0.339286	1008
19	rs7249767	G	C	0.339286	1008
19	rs11083996	T	C	0.74504	1008
19	rs7259059	G	A	0.340278	1008
19	rs6509452	A	T	0.746032	1008
19	rs8102549	T	C	0.340278	1008
19	rs67553371	G	T	0.340278	1008
19	rs12462068	G	T	0.340278	1008
19	rs60144067	G	A	0.111111	1008
19	rs192735691	C	G	0.0178571	1008
19	rs146125000	A	C	0.0644841	1008
19	rs8100149	T	A	0.746032	1008
19	rs55785633	G	C	0.340278	1008
19	rs34698085	G	A	0.340278	1008
19	rs79671614	C	T	0.294643	1008
19	rs35382765	T	C	0.340278	1008
19	rs12461353	T	C	0.339286	1008
19	rs59133073	C	G	0.294643	1008
19	rs1469694	T	C	0.340278	1008
19	rs1469693	C	T	0.340278	1008
19	rs11672168	T	C	0.294643	1008
19	rs12460935	C	T	0.339286	1008
19	rs73578689	C	T	0.292659	1008
19	rs11673372	C	T	0.27877	1008
19	rs148081573	T	C	0.0257937	1008
19	rs734910	A	G	0.805556	1008
19	rs3745495	A	G	0.16369	1008
19	rs12971442	T	C	0.747024	1008
19	rs74687292	G	C	0.110119	1008
19	rs157546	G	A	0.0555556	1008
19	rs142535301	T	C	0.0178571	1008
19	rs150425496	C	T	0.174603	1008
19	rs2115508	T	C	0.747024	1008
19	rs12978973	A	G	0.340278	1008
19	rs34507995	A	C	0.747024	1008
19	rs61314937	T	C	0.295635	1008
19	rs245110	G	T	0.0545635	1008
19	rs139068207	G	A	0.0545635	1008
19	rs7249945	C	T	0.111111	1008
19	rs2278410	G	A	0.747024	1008
19	rs245111	C	T	0.802579	1008
19	rs4802648	C	T	0.340278	1008
19	rs8109025	C	G	0.34127	1008
19	rs3760716	C	T	0.295635	1008
19	rs3760717	C	T	0.111111	1008
19	rs146272735	C	T	0.111111	1008
19	rs147913852	C	T	0.111111	1008
19	rs11083997	C	T	0.747024	1008
19	rs12460419	T	C	0.747024	1008
19	rs76085207	A	G	0.111111	1008
19	rs75223925	T	C	0.111111	1008
19	rs12463139	C	A	0.0565476	1008
19	rs58576836	C	T	0.294643	1008
19	rs59835607	T	C	0.294643	1008
19	rs75216234	G	C	0.111111	1008
19	rs11084000	C	T	0.340278	1008
19	rs117939509	A	T	0.015873	1008
19	rs157550	G	A	0.0555556	1008
19	rs12460350	T	C	0.280754	1008
19	rs62115246	G	C	0.293651	1008
19	rs245112	C	A	0.0555556	1008
19	rs8111334	C	T	0.339286	1008
19	rs157548	A	G	0.0555556	1008
19	rs8111702	C	T	0.185516	1008
19	rs11883067	G	A	0.264881	1008
19	rs117997433	C	T	0.111111	1008
19	rs4802649	C	T	0.746032	1008
19	rs2278282	A	G	0.747024	1008
19	rs2278283	G	A	0.339286	1008
19	rs2278284	C	T	0.339286	1008
19	rs77707881	G	A	0.0555556	1008
19	rs1469461	G	A	0.280754	1008
19	rs138226638	T	C	0.0178571	1008
19	rs140202862	C	T	0.0178571	1008
19	rs11670885	T	A	0.103175	1008
19	rs3097342	A	G	0.197421	1008
19	rs74636834	C	G	0.290675	1008
19	rs16981730	G	A	0.291667	1008
19	rs4802650	C	T	0.339286	1008
19	rs8104650	G	A	0.197421	1008
19	rs3745496	A	G	0.630952	1008
19	rs75913152	A	G	0.116071	1008
19	rs78388242	C	T	0.116071	1008
19	rs117625879	C	T	0.0357143	1008
19	rs8113150	A	G	0.746032	1008
19	rs138821778	G	A	0.116071	1008
19	rs35284499	C	A	0.746032	1008
19	rs77222115	A	G	0.105159	1008
19	rs12459509	A	G	0.746032	1008
19	rs12460044	C	T	0.292659	1008
19	rs71353359	A	G	0.340278	1008
19	rs16981739	A	G	0.340278	1008
19	rs11084001	T	C	0.746032	1008
19	rs381569	T	C	0.946429	1008
19	rs11879743	T	C	0.746032	1008
19	rs12611180	C	T	0.338294	1008
19	rs957738	A	G	0.746032	1008
19	rs11084002	C	T	0.339286	1008
19	rs8112109	C	T	0.746032	1008
19	rs8101040	C	A	0.338294	1008
19	rs540934969	T	A	0.116071	1008
19	rs183211334	A	G	0.0178571	1008
19	rs73580313	T	C	0.291667	1008
19	rs75092801	G	T	0.34127	1008
19	rs448800	G	A	0.944444	1008
19	rs181136730	A	G	0.0228175	1008
19	rs10409599	T	G	0.291667	1008
19	rs2017387	A	G	0.944444	1008
19	rs976282	A	C	0.75	1008
19	rs12971757	G	C	0.458333	1008
19	rs12986240	A	G	0.458333	1008
19	rs12973089	T	C	0.458333	1008
19	rs62115250	C	T	0.290675	1008
19	rs12462384	C	T	0.458333	1008
19	rs1064320	C	G	0.75	1008
19	rs8112650	T	C	0.75	1008
19	rs8112680	T	C	0.75	1008
19	rs74673927	G	A	0.10119	1008
19	rs117579713	A	C	0.0843254	1008
19	rs57587548	G	A	0.293651	1008
19	rs66943439	G	A	0.325397	1008
19	rs13344185	T	C	0.292659	1008
19	rs149233645	T	C	0.0565476	1008
19	rs143445186	C	T	0.0446429	1008
19	rs62115253	T	C	0.112103	1008
19	rs8102169	C	T	0.384921	1008
19	rs56358268	T	C	0.112103	1008
19	rs60887837	A	C	0.44246	1008
19	rs4802657	A	T	0.450397	1008
19	rs11670144	A	C	0.955357	1008
19	rs150977415	C	T	0.0248016	1008
19	rs112355396	C	T	0.0327381	1008
19	rs8113250	A	G	0.952381	1008
19	rs35055749	G	A	0.425595	1008
19	rs8108139	T	C	0.952381	1008
19	rs141108113	A	G	0.0496032	1008
19	rs79823719	G	A	0.0337302	1008
19	rs12460458	C	T	0.15873	1008
19	rs139265151	C	T	0.0386905	1008
19	rs117508946	G	A	0.014881	1008
19	rs111590278	C	T	0.00198413	1008
19	rs80210022	G	T	0.046627	1008
19	rs75035488	G	A	0.199405	1008
19	rs79189122	T	C	0.0357143	1008
19	rs62112593	C	T	0.117063	1008
19	rs3745499	G	C	0.111111	1008
```
