## Supplementary material for "Characterization of shared and ancestry-specific signals driving complex traits using multi-ancestry fine-mapping": s2_snps.txt

```
rs11083962
rs12979449
rs12979689
rs12461216
rs12461291
rs11083963
rs12980226
rs12980257
rs12980625
rs12972647
rs12462397
rs148450998
rs11879800
rs4802580
rs4802581
rs3760666
rs12984522
rs12461084
rs73048855
rs68004247
rs34333830
rs918622
rs1477363
rs61732831
rs2287923
rs80017716
rs34090877
rs35587859
rs34722295
rs7247960
rs67279015
rs16981121
rs10421317
rs10427053
rs10401546
rs117146630
rs10408260
rs3786557
rs3786558
rs8100835
rs8100850
rs8101632
rs35540236
rs10404145
rs10404729
rs10404184
rs10406392
rs80348831
rs10410299
rs10410857
rs12462018
rs7251351
rs7251160
rs7252170
rs7251517
rs7255532
rs185251105
rs192258329
rs10414251
rs10413898
rs10414959
rs10414964
rs12151026
rs12609634
rs62127952
rs1175789
rs1177823
rs35301859
rs34719929
rs34271662
rs34762916
rs12981817
rs148344634
rs1175790
rs1175791
rs191497756
rs1175792
rs1175795
rs4621082
rs80091175
rs56041179
rs1175800
rs112322421
rs17206826
rs73048884
rs76440201
rs1175801
rs1175802
rs1175803
rs35071219
rs1645379
rs1716270
rs12974254
rs1716267
rs2682603
rs73048891
rs7507764
rs3745301
rs66528168
rs12151119
rs147197852
rs67605147
rs34639121
rs34624185
rs146850732
rs1175806
rs10403114
rs12981989
rs1175809
rs56166107
rs35815377
rs182688359
rs1716274
rs2176902
rs8102299
rs8103058
rs6509421
rs10406068
rs8102409
rs1175822
rs117304019
rs1175823
rs58654131
rs116309626
rs3848547
rs79930852
rs11668962
rs11673283
rs76623909
rs113136004
rs78027048
rs73048802
rs12461375
rs79102179
rs115274930
rs75610145
rs9676781
rs114811385
rs56242266
rs56162137
rs76472793
rs77764984
rs4802590
rs11670722
rs8103217
rs3848548
rs7254520
rs73578334
rs8112298
rs3848549
rs3843746
rs62127956
rs116924700
rs8105169
rs141019047
rs2878571
rs140873080
rs75555160
rs77957468
rs12608776
rs11878934
rs61184327
rs143040245
rs55759243
rs56306274
rs56124913
rs58415359
rs146305450
rs139753436
rs144559295
rs146116868
rs60031049
rs111986073
rs57487002
rs12610107
rs35785122
rs56758737
rs12610109
rs58106112
rs12610169
rs59251910
rs56674801
rs73580436
rs80231469
rs1175812
rs1175813
rs143142551
rs1175814
rs1175815
rs1175816
rs1175817
rs1175818
rs1175819
rs1177825
rs1175820
rs7245633
rs4802591
rs2682616
rs2682615
rs2682614
rs12610858
rs4802592
rs2878364
rs12608679
rs2335186
rs1716276
rs4318314
rs353996
rs352812
rs61320246
rs353997
rs352813
rs380335
rs393979
rs353998
rs352815
rs352816
rs352817
rs352818
rs419174
rs430230
rs391940
rs79261775
rs1183071
rs2548473
rs446531
rs352820
rs352821
rs352822
rs352823
rs352824
rs352825
rs352826
rs352827
rs352828
rs352829
rs352830
rs352831
rs352832
rs353988
rs1716281
rs1654322
rs1645373
rs1625215
rs1645374
rs1615362
rs1622744
rs77783344
rs353989
rs1654321
rs1654320
rs1716282
rs1654319
rs2548476
rs116955291
rs2569383
rs2548475
rs143307271
rs1654318
rs353991
rs353992
rs1654317
rs1645375
rs1654316
rs1654315
rs76349124
rs353993
rs1645376
rs1654314
rs1949594
rs241593
rs10420377
rs8110026
rs62126171
rs10048620
rs533357170
rs9304682
rs12986007
rs34449315
rs8103304
rs10407143
rs10407967
rs10407801
rs8103275
rs10408011
rs55908928
rs11666829
rs11666932
rs10048512
rs10048519
rs10048520
rs10048521
rs353995
rs10423612
rs10423060
rs10425168
rs13344511
rs12709913
rs12974448
rs12976246
rs12976294
rs13346495
rs10424154
rs13343614
rs13343624
rs401776
rs142711436
rs678052
rs12977180
rs12978114
rs12979777
rs12981275
rs10426868
rs7245446
rs7246008
rs10417155
rs10417748
rs116992404
rs75475909
rs10405117
rs353976
rs353977
rs353999
rs10426283
rs354000
rs117705677
rs354001
rs7507919
rs146977886
rs11083969
rs139520903
rs2334867
rs354003
rs354004
rs7249040
rs354005
rs354006
rs354007
rs45549132
rs75396634
rs117097888
rs117339514
rs354009
rs12982246
rs171342
rs140526746
rs354010
rs354011
rs354013
rs354014
rs354015
rs66967196
rs2569381
rs375491
rs2278405
rs3760667
rs144013016
rs183049
rs184790
rs138756047
rs353978
rs353980
rs353981
rs76094011
rs140210035
rs353982
rs10414921
rs353983
rs353984
rs353985
rs10422677
rs168498
rs10411679
rs353986
rs7256363
rs8099837
rs8102658
rs8102574
rs659555
rs354029
rs181344
rs354030
rs1654313
rs12981865
rs354018
rs354019
rs1465697
rs1465696
rs147359605
rs354020
rs75218499
rs354022
rs354023
rs354024
rs58117042
rs354025
rs117893060
rs354026
rs164820
rs30002
rs8108669
rs30003
rs30004
rs30006
rs30007
rs30008
rs254659
rs254660
rs254661
rs6509428
rs1864142
rs140453543
rs55711840
rs145407678
rs56222689
rs68156101
rs3745303
rs1864143
rs80095365
rs12983800
rs12709914
rs117392845
rs6509429
rs3745305
rs3745306
rs11882257
rs67213703
rs111064775
rs66537808
rs79421387
rs17272784
rs67827341
rs35340210
rs7250522
rs7250685
rs73066924
rs67370729
rs73066927
rs73066930
rs2288478
rs2288479
rs2288480
rs919364
rs143002502
rs2303758
rs2303759
rs10405465
rs7248928
rs7249190
rs7249330
rs7251966
rs8107548
rs8109880
rs12978488
rs73066943
rs4802597
rs57073172
rs55809481
rs35042238
rs3786562
rs3786563
rs149562874
rs3786564
rs11878470
rs8102251
rs57880550
rs78281952
rs75747868
rs73590176
rs12976192
rs74823187
rs66837471
rs7259611
rs55953389
rs141628956
rs1054770
rs2288481
rs2115385
rs73068815
rs78565667
rs73068816
rs73068817
rs7253698
rs143229533
rs7257869
rs6509431
rs142701968
rs7247563
rs74652995
rs11083970
rs7258431
rs7258705
rs7247883
rs11881817
rs73068821
rs10412811
rs58565668
rs11882571
rs9749416
rs11882628
rs11880129
rs4802600
rs7260029
rs7260291
rs7245989
rs7260611
rs68128780
rs11665687
rs9304683
rs59209655
rs11669998
rs7249165
rs35828275
rs7250215
rs73068831
rs73068832
rs76029565
rs146251467
rs139606874
rs7254187
rs67065809
rs66933114
rs66532151
rs147710448
rs66521834
rs66782878
rs67136437
rs112979647
rs12980220
rs78771673
rs60449417
rs73576514
rs7251704
rs35768917
rs7251212
rs10411630
rs9304684
rs12462108
rs9304685
rs56915211
rs9304686
rs4802601
rs76985162
rs7248176
rs569954557
rs140792818
rs55689129
rs10413687
rs12609202
rs10414108
rs73068849
rs7256629
rs7256984
rs7257053
rs7260434
rs7246233
rs9304687
rs10408609
rs10409838
rs11083971
rs11083972
rs11083973
rs4802602
rs10405154
rs7248502
rs9304688
rs12977735
rs10421748
rs12980364
rs10415587
rs9807898
rs10421723
rs8111663
rs9749000
rs8105430
rs73068859
rs10410843
rs149351963
rs143797526
rs10417256
rs7256071
rs7255184
rs7255390
rs7256479
rs78386411
rs8113620
rs8113231
rs10426452
rs34825686
rs7248378
rs552783904
rs55700331
rs55987258
rs11671438
rs11672370
rs34486765
rs1320302
rs73053931
rs17206868
rs117713546
rs56234966
rs55865329
rs56341323
rs9676602
rs73053942
rs11669675
rs12974629
rs189359619
rs73053944
rs4802605
rs4801798
rs12980585
rs145602134
rs55732330
rs10403885
rs1043558
rs2946851
rs188125847
rs3745311
rs3745310
rs3745309
rs73931783
rs3745308
rs36028558
rs56182524
rs2946848
rs3826718
rs2335089
rs2335088
rs111174366
rs59181603
rs2914658
rs1320301
rs11671544
rs142658786
rs11672810
rs11673671
rs74174284
rs62126236
rs1578944
rs11083974
rs7258719
rs11669017
rs11669032
rs28735534
rs12975598
rs7247490
rs7248019
rs4801799
rs12985192
rs4801800
rs12983291
rs12983992
rs1043263
rs79560110
rs13394
rs12443
rs4384693
rs10401936
rs10402472
rs6509432
rs112179862
rs2293013
rs2293012
rs2293011
rs1343703
rs3905288
rs17206882
rs7259076
rs3760669
rs3760670
rs192164898
rs17206895
rs2335183
rs3760671
rs186168715
rs7252519
rs4802607
rs12974414
rs112110111
rs62128062
rs4277437
rs12460996
rs1320303
rs79109084
rs7259560
rs2914663
rs10406480
rs117123194
rs562780960
rs2293008
rs2293009
rs34601909
rs11558188
rs2293010
rs11669044
rs11672888
rs2914664
rs10422735
rs2914667
rs10853810
rs2914668
rs2946859
rs2946860
rs58847858
rs62128073
rs117186632
rs11879863
rs1055637
rs1006938
rs12459080
rs141941560
rs12973733
rs35538484
rs2946871
rs34221494
rs61141826
rs59269605
rs17272847
rs3826717
rs7409047
rs147911547
rs9653117
rs4802610
rs143404354
rs4802611
rs9653118
rs56320222
rs9653100
rs117486964
rs113220577
rs12459169
rs11878448
rs117525982
rs1042120
rs60403475
rs4352151
rs139688267
rs55992104
rs11878551
rs115776071
rs11878591
rs60365978
rs1042122
rs4802612
rs1879266
rs76687611
rs2271953
rs2271952
rs2271951
rs78155281
rs4801801
rs3786567
rs2681570
rs2681568
rs55991145
rs59192944
rs56974957
rs701717
rs1858742
rs8108175
rs10421294
rs34750569
rs10403394
rs17555056
rs4802613
rs2280401
rs739347
rs2073614
rs939349
rs739349
rs756628
rs12052105
rs2077300
rs73056059
rs79557008
rs73056062
rs2946844
rs61371437
rs73056069
rs79068664
rs113176985
rs2946865
rs60815603
rs117211930
rs1316885
rs117756554
rs60746284
rs34010237
rs2946863
rs34165679
rs143827518
rs141962906
rs56041755
rs78889190
rs2335534
rs111981233
rs59774409
rs142385484
rs11551281
rs2878342
rs12459953
rs1997594
rs17304975
rs188276272
rs56175542
rs115159481
rs150797022
rs116885865
rs56164649
rs56370615
rs55836815
rs75114400
rs73056079
rs147228041
rs142841518
rs150849265
rs143882799
rs10469298
rs73582441
rs111561142
rs117292762
rs57752555
rs4802615
rs144523817
rs62128087
rs141873339
rs111508578
rs3810194
rs1132990
rs145726656
rs73582442
rs73582446
rs111846329
rs112749285
rs14769
rs6509435
rs78025330
rs112330409
rs151021730
rs73582450
rs17239238
rs4296355
rs56036628
rs139852150
rs73582451
rs73582454
rs74255083
rs73582456
rs78357218
rs149888962
rs57875150
rs73582460
rs80318811
rs17239245
rs73582462
rs78970126
rs79476680
rs78707188
rs111817044
rs73582463
rs10419198
rs57215012
rs79986112
rs7256116
rs73057945
rs150181699
rs6509436
rs144039379
rs73582470
rs45450996
rs77229696
rs61102029
rs34400029
rs58075796
rs114859764
rs60163835
rs113367289
rs11670916
rs57989898
rs73582475
rs60004045
rs58269718
rs8105626
rs4560020
rs8108243
rs73582482
rs111562439
rs111652750
rs111648367
rs113305073
rs73582485
rs113784288
rs8100016
rs113886122
rs8100037
rs8102198
rs112135459
rs112212888
rs111410736
rs61212513
rs34654230
rs34459162
rs56084109
rs45482295
rs3187346
rs1129459
rs1129460
rs117814164
rs73586516
rs77480051
rs73586518
rs112173908
rs76626009
rs80094695
rs73586522
rs112445321
rs145432445
rs76544645
rs78067151
rs148714924
rs113683895
rs112922991
rs112590788
rs12462479
rs74524245
rs10417973
rs149485891
rs148199165
rs35279796
rs56709164
rs150859476
rs8107051
rs8107392
rs57680936
rs61187538
rs113729752
rs10421618
rs77137570
rs4076599
rs73931802
rs192072644
rs4075250
rs150912079
rs117807116
rs112120564
rs79903573
rs6509437
rs186237221
rs4594362
rs10426466
rs4426453
rs10409856
rs11879680
rs11879685
rs58002203
rs141037707
rs115929576
rs58927171
rs112559857
rs117317756
rs78535027
rs73934005
rs10412446
rs117679843
rs73934006
rs55796141
rs115172993
rs148081494
rs112971713
rs10401626
rs10402160
rs8103904
rs8102979
rs149266629
rs144509743
rs73934007
rs7254718
rs7254831
rs9304689
rs4316869
rs2379086
rs143317407
rs7250216
rs6509438
rs10410923
rs141572954
rs13346402
rs139174033
rs75792756
rs74861709
rs7258960
rs10418197
rs7255842
rs67546213
rs7255971
rs7257088
rs3760706
rs3760707
rs3760708
rs10414207
rs113205442
rs10421333
rs3745473
rs3745474
rs1865078
rs2379088
rs2890072
rs880986
rs8113357
rs8113199
rs73057994
rs10406941
rs2288920
rs2288921
rs62128117
rs144521999
rs7249925
rs146602001
rs11878568
rs11083979
rs10404887
rs7251295
rs7251877
rs57940349
rs10414643
rs16981329
rs187834690
rs12462756
rs73058052
rs3745475
rs190952513
rs10417980
rs2116922
rs6509439
rs10413000
rs142237232
rs8110004
rs79501842
rs117693225
rs60906557
rs6509440
rs115904691
rs8111956
rs10426151
rs111911886
rs188432539
rs113817466
rs112205523
rs150459242
rs139130594
rs7258363
rs11083980
rs12459840
rs77072845
rs75407186
rs10406006
rs76246107
rs117417784
rs8103438
rs11880923
rs112378716
rs73058085
rs56146695
rs56055089
rs73934022
rs113222846
rs77134781
rs7256146
rs28623325
rs10424751
rs10424801
rs57958955
rs755769
rs2005235
rs3760704
rs11880195
rs73058098
rs141912833
rs112539009
rs59197417
rs6509441
rs34647824
rs731861
rs117957448
rs1368464
rs1865077
rs1368463
rs1865076
rs1965104
rs144783924
rs117519816
rs79163916
rs113751054
rs76627575
rs75271245
rs59756097
rs144416382
rs12104272
rs73060070
rs3745472
rs34074594
rs138496201
rs2082481
rs7508601
rs111586636
rs7508148
rs146719937
rs7258381
rs7259683
rs73934025
rs75405162
rs3745470
rs76887196
rs2304208
rs10415600
rs117247064
rs7047
rs35272206
rs7251
rs114450521
rs149540786
rs10415576
rs68046065
rs147671435
rs1140375
rs117573928
rs2230666
rs3810260
rs2304207
rs34739574
rs2304206
rs2304205
rs3204440
rs2304204
rs881785
rs77242751
rs80085948
rs58396432
rs112226575
rs10411771
rs8105720
rs3745469
rs117282569
rs17551262
rs79861503
rs190060261
rs975484
rs117039051
rs8109314
rs79863139
rs892151
rs78420877
rs139563467
rs7260179
rs3816047
rs75811875
rs10415880
rs148169100
rs74633762
rs150672981
rs45492293
rs1075453
rs186489924
rs190936996
rs115254624
rs892149
rs112631692
rs115751101
rs10423579
rs10423580
rs721885
rs61189653
rs12980063
rs12981033
rs59755901
rs80136171
rs113717727
rs59601394
rs12984428
rs116967749
rs147992864
rs112384921
rs59662975
rs113169954
rs12462954
rs376441800
rs193094733
rs139782588
rs8109119
rs138541789
rs45617640
rs75984942
rs7249356
rs79067183
rs72626235
rs10407097
rs11881828
rs72626236
rs12462023
rs72626237
rs112638321
rs113691887
rs117219741
rs73588437
rs12463356
rs144912245
rs141281668
rs7249650
rs7249761
rs28750115
rs112227922
rs10415559
rs10415757
rs10416440
rs75817776
rs113878971
rs143311059
rs61165577
rs60911789
rs60668354
rs74593060
rs8101746
rs3810261
rs1812666
rs3810263
rs3810264
rs3810265
rs8103298
rs12462259
rs74735615
rs79443536
rs79501693
rs79890159
rs56275732
rs114075582
rs113853526
rs150514146
rs149753349
rs116872951
rs76386660
rs73064004
rs67405884
rs10424373
rs10424546
rs12609870
rs8102379
rs8102007
rs8102150
rs56225415
rs10414317
rs2017092
rs10422689
rs12461046
rs146009856
rs73588460
rs112435410
rs116012249
rs74424304
rs115182637
rs117777439
rs8102800
rs79763137
rs118083751
rs111571999
rs141001141
rs76980647
rs55869656
rs144974535
rs10416216
rs77131987
rs145366779
rs73064023
rs80006790
rs60035851
rs73064029
rs6509443
rs77247154
rs76136140
rs113068670
rs28485442
rs145983180
rs2304202
rs2304203
rs10405801
rs112301620
rs114197737
rs57733064
rs73934035
rs76742258
rs7252978
rs73064102
rs75933310
rs57447259
rs2380185
rs77280277
rs28682480
rs28506894
rs144568545
rs10424569
rs112759409
rs1674137
rs8102970
rs75363781
rs59279982
rs10414681
rs73066017
rs10421230
rs182946068
rs2001342
rs3889507
rs1654603
rs112289524
rs141098006
rs28794768
rs10403659
rs7250929
rs67006152
rs1273634
rs3745477
rs1273635
rs3810266
rs59611535
rs79516993
rs1273636
rs188624212
rs74408320
rs61398712
rs1674139
rs4801806
rs10404868
rs140790948
rs76668316
rs112402202
rs79059207
rs4802619
rs79349312
rs12971721
rs10408812
rs59722125
rs12608893
rs77220875
rs11669134
rs77968356
rs11671380
rs1273643
rs4802620
rs1273644
rs62129179
rs60458566
rs4802621
rs4802622
rs535888823
rs62129180
rs12610882
rs12609447
rs16981435
rs76330541
rs10425303
rs17310914
rs79483010
rs4802623
rs4802624
rs11669608
rs77887914
rs74255087
rs17370523
rs77827342
rs7251251
rs76653157
rs79354423
rs7251695
rs1001281
rs4802626
rs186114696
rs2302518
rs74844648
rs76431899
rs570834667
rs192301714
rs62129182
rs12610289
rs12610341
rs12986369
rs143758622
rs185595385
rs2072451
rs79425754
rs7258104
rs76403112
rs115475578
rs79716223
rs28413128
rs74892778
rs117180349
rs34530448
rs116381034
rs7251463
rs7251269
rs7247082
rs7248071
rs1003423
rs141155718
rs62129183
rs80232594
rs117570161
rs1003424
rs10421561
rs10421754
rs146749572
rs2159984
rs145828233
rs28736735
rs78107455
rs78764078
rs117793773
rs11879607
rs62129184
rs11879637
rs139317184
rs114198499
rs2241040
rs76678227
rs16981454
rs147959530
rs8101959
rs116763803
rs79867031
rs12610577
rs62129186
rs12462675
rs79229602
rs2305921
rs35002951
rs2305920
rs147529176
rs4802627
rs4801807
rs8104825
rs2305919
rs2305918
rs35816883
rs138010676
rs2286948
rs113008199
rs12984891
rs113537137
rs77498119
rs140237484
rs75774062
rs12709916
rs67012811
rs143150335
rs80252533
rs7246170
rs968388
rs77400039
rs1674132
rs1674133
rs1674134
rs79974763
rs117491473
rs74863643
rs117109971
rs146374267
rs4801808
rs1674140
rs145070515
rs147835893
rs187945313
rs1013322
rs66937811
rs1547967
rs16981464
rs192678223
rs117082545
rs145256948
rs1290650
rs117671997
rs117020672
rs3745479
rs3745480
rs4802632
rs1290652
rs77929524
rs117140545
rs10518267
rs7252578
rs752522
rs79635160
rs2242049
rs117280890
rs117540216
rs117882356
rs78142815
rs10403127
rs921470
rs62129201
rs1545474
rs149293656
rs10424397
rs12609897
rs55639641
rs117846066
rs141387915
rs1290655
rs76960744
rs77986604
rs79241577
rs11672587
rs76312616
rs74870551
rs7260222
rs114043202
rs78405916
rs12610706
rs116925231
rs76158917
rs139231513
rs75644086
rs16981486
rs10423897
rs75478119
rs1290657
rs117961291
rs3786662
rs3786663
rs16981492
rs78591223
rs10418141
rs2278837
rs2278838
rs59595912
rs62624500
rs2290286
rs144839240
rs55927506
rs7257463
rs16981493
rs1290646
rs3739209
rs3739206
rs3739198
rs150411318
rs1290648
rs3739193
rs3739192
rs3739187
rs3739183
rs3739182
rs3729641
rs3739180
rs1290649
rs80059722
rs2257103
rs2305922
rs3729530
rs3760709
rs3760710
rs3760711
rs3760712
rs2353005
rs3745483
rs117054050
rs3745484
rs4802633
rs2290774
rs183281002
rs2290775
rs8112937
rs8112830
rs75272647
rs4802634
rs8110265
rs11083985
rs76005735
rs3810267
rs3810268
rs12610473
rs731826
rs79983202
rs3745485
rs74421349
rs76519496
rs76099952
rs8109732
rs3745486
rs12609902
rs12609883
rs7248498
rs7248744
rs746738
rs2305915
rs75200998
rs4287688
rs79613141
rs150097490
rs2305917
rs2305916
rs78137368
rs11668716
rs141405871
rs76266003
rs112862536
rs140186001
rs56359967
rs117015420
rs74359325
rs113527040
rs11673399
rs62126286
rs114191104
rs58656993
rs1290751
rs3810269
rs3848551
rs16981522
rs76042149
rs61132178
rs188258108
rs1290752
rs4801810
rs10407646
rs74512873
rs4802635
rs11083987
rs1290753
rs139464019
rs117769028
rs12981001
rs28679454
rs1290754
rs4239488
rs1290755
rs10424777
rs2608884
rs143676315
rs79172961
rs1290748
rs12460687
rs12980435
rs73594179
rs184720731
rs78684872
rs11083988
rs45577034
rs8429
rs56779488
rs75368221
rs3859440
rs9523
rs1044276
rs11547267
rs1062798
rs1290749
rs999583
rs3745489
rs3889700
rs1044167
rs3786664
rs1290739
rs142850573
rs4802636
rs4802637
rs12462389
rs7257503
rs4801811
rs111928045
rs11083989
rs8101363
rs1290742
rs1290743
rs1299491
rs7255188
rs115592783
rs1152239
rs1152238
rs1152237
rs12977375
rs10401432
rs7246947
rs7246342
rs12980474
rs736941
rs3786665
rs3786666
rs57737990
rs3786667
rs1152234
rs71353347
rs11083990
rs77241140
rs12610164
rs1273685
rs4802638
rs145504521
rs10420032
rs62126295
rs1290745
rs116748042
rs36220131
rs3826777
rs4802639
rs4802640
rs1152232
rs2241702
rs2241701
rs75423125
rs73053367
rs1152230
rs3760714
rs3760715
rs34832536
rs8103678
rs283524
rs59170121
rs283525
rs283526
rs34877198
rs8667
rs3170545
rs1044297
rs8647
rs76748318
rs62126297
rs7247653
rs186514611
rs58316270
rs139107145
rs283528
rs283529
rs57048293
rs283530
rs75273180
rs283531
rs60162152
rs12610975
rs283532
rs62126300
rs78425915
rs283533
rs60469676
rs283534
rs117641679
rs78944208
rs76417028
rs8108252
rs78911811
rs8105788
rs8106831
rs79373632
rs62126303
rs62126304
rs117717197
rs405120
rs386486
rs12978570
rs8182515
rs79854000
rs146633266
rs875121
rs383441
rs4802641
rs9304690
rs62126307
rs57663431
rs80161536
rs45438992
rs10405621
rs77312057
rs6509448
rs8107645
rs6509449
rs74605432
rs10420344
rs77695494
rs8103552
rs9676983
rs919777
rs1811375
rs200227828
rs183083216
rs141853738
rs283513
rs62115161
rs79290176
rs79156027
rs12981445
rs11083992
rs34785289
rs7408194
rs56068031
rs77856783
rs7408489
rs12461847
rs12459825
rs8105239
rs283512
rs113293707
rs12462012
rs145926970
rs12462436
rs12974204
rs12973985
rs12974013
rs4802642
rs62115162
rs6509450
rs283511
rs12052198
rs78454123
rs2125329
rs2125328
rs7507149
rs7507392
rs62115163
rs4310977
rs55726393
rs7246244
rs56220430
rs4009626
rs440731
rs71353353
rs12462972
rs8111526
rs12462945
rs12463036
rs12460968
rs34653225
rs55752562
rs283508
rs59949051
rs35238216
rs66855472
rs58165915
rs16981577
rs62115166
rs35248548
rs4802643
rs4802644
rs12609061
rs12609054
rs12984158
rs12984340
rs12975261
rs12975940
rs12976644
rs12978357
rs12978378
rs12978610
rs12609492
rs12609509
rs73576692
rs12611411
rs12609811
rs12984584
rs34038717
rs12971775
rs12985533
rs3826763
rs3826764
rs3826765
rs3826766
rs3826767
rs3826768
rs3826769
rs1052498
rs1052450
rs12462227
rs34348550
rs34958342
rs3786668
rs76319287
rs8104842
rs8104102
rs35464650
rs79434244
rs58700842
rs283507
rs16981612
rs4802645
rs16981617
rs75649808
rs146339570
rs74375054
rs117377492
rs77791107
rs768574
rs8105972
rs12984304
rs3786669
rs3786670
rs3786671
rs117642762
rs58117051
rs7260478
rs958975
rs6509451
rs283518
rs10424282
rs2304111
rs283517
rs2304112
rs3786672
rs80210192
rs117101519
rs62115169
rs78131709
rs35853851
rs11667524
rs12462290
rs157547
rs60238107
rs77125944
rs2304113
rs35032991
rs745952
rs745953
rs12461843
rs2278409
rs2278408
rs62115170
rs58703511
rs12459330
rs78555320
rs34231555
rs4802646
rs4801812
rs75316446
rs117976992
rs3786673
rs117723549
rs2115507
rs78654073
rs77580056
rs3786674
rs35435342
rs3786675
rs73055311
rs117745682
rs4802647
rs148197407
rs2162988
rs1466324
rs79583231
rs12461698
rs7249316
rs3816033
rs3786676
rs7249767
rs11083996
rs7259059
rs6509452
rs8102549
rs67553371
rs12462068
rs60144067
rs192735691
rs146125000
rs8100149
rs55785633
rs34698085
rs79671614
rs35382765
rs12461353
rs59133073
rs1469694
rs1469693
rs11672168
rs12460935
rs73578689
rs11673372
rs148081573
rs734910
rs3745495
rs12971442
rs74687292
rs157546
rs142535301
rs150425496
rs2115508
rs12978973
rs34507995
rs61314937
rs245110
rs139068207
rs7249945
rs2278410
rs245111
rs4802648
rs8109025
rs3760716
rs3760717
rs146272735
rs147913852
rs11083997
rs12460419
rs76085207
rs75223925
rs12463139
rs58576836
rs59835607
rs75216234
rs11084000
rs117939509
rs157550
rs12460350
rs62115246
rs245112
rs8111334
rs157548
rs8111702
rs11883067
rs117997433
rs4802649
rs2278282
rs2278283
rs2278284
rs77707881
rs1469461
rs138226638
rs140202862
rs11670885
rs3097342
rs74636834
rs16981730
rs4802650
rs8104650
rs3745496
rs75913152
rs78388242
rs117625879
rs8113150
rs138821778
rs35284499
rs77222115
rs12459509
rs12460044
rs71353359
rs16981739
rs11084001
rs381569
rs11879743
rs12611180
rs957738
rs11084002
rs8112109
rs8101040
rs540934969
rs183211334
rs73580313
rs75092801
rs448800
rs181136730
rs10409599
rs2017387
rs976282
rs12971757
rs12986240
rs12973089
rs62115250
rs12462384
rs1064320
rs8112650
rs8112680
rs74673927
rs117579713
rs57587548
rs66943439
rs13344185
rs149233645
rs143445186
rs62115253
rs8102169
rs56358268
rs60887837
rs4802657
rs11670144
rs150977415
rs112355396
rs8113250
rs35055749
rs8108139
rs141108113
rs79823719
rs12460458
rs139265151
rs117508946
rs111590278
rs80210022
rs75035488
rs79189122
rs62112593
rs3745499
```
