## Supplementary material for "Characterization of shared and ancestry-specific signals driving complex traits using multi-ancestry fine-mapping": susiex_nc3.cs80.cs

```
CS_ID	SNP	BP	REF_ALLELE	ALT_ALLELE	REF_FRQ	BETA	SE	-LOG10P	CS_PIP	OVRL_PIP
1	rs2304205	50168927	C,C	A,A	0.741551,0.799603	-0.0308095,-0.0373018	0.00451629,0.0106787	11.0464,3.32105	0.318203	0.318263
1	rs2304206	50168871	A,A	G,G	0.740557,0.801587	-0.0306377,-0.0377792	0.00451065,0.0107187	10.9572,3.37251	0.290174	0.290237
1	rs2304204	50169020	C,C	T,T	0.740557,0.749008	-0.0302789,-0.0340693	0.00451065,0.00985893	10.719,3.26049	0.124088	0.124166
1	rs7251	50162909	G,G	C,C	0.666998,0.642857	-0.0286082,-0.0285496	0.00419521,0.00892123	11.0385,2.8622	0.0747423	0.0749362
2	rs149165845	49720930	T,NA	C,NA	0.99006,NA	0.0582727,NA	0.01993,NA	2.46128,NA	0.0463396	0.091741
2	rs79932706	49681781	G,NA	A,NA	0.972167,NA	0.0401297,NA	0.0120196,NA	3.07483,NA	0.0333094	0.0632373
2	rs75837822	49747945	A,NA	G,NA	0.969185,NA	0.0361179,NA	0.0114407,NA	2.79743,NA	0.0268285	0.0511277
2	rs141871575	49717864	T,NA	C,NA	0.975149,NA	0.0381716,NA	0.0127009,NA	2.57642,NA	0.0154647	0.0297425
2	rs3816047	50187111	G,G	C,C	0.83499,0.96627	-0.00946229,0.0484114	0.00532652,0.023678	1.12114,1.38831	0.0100673	0.0201
2	rs12460458	50653848	T,T	C,C	0.935388,0.84127	-0.0219065,-0.0162881	0.00804241,0.0116978	2.19029,0.785684	0.00930686	0.0186628
2	rs145146040	50108719	G,NA	A,NA	0.974155,NA	0.0163956,NA	0.0124606,NA	0.725284,NA	0.00858694	0.0172017
2	rs150961618	49937595	C,NA	T,NA	0.978131,NA	0.0234817,NA	0.0135185,NA	1.08415,NA	0.00736353	0.0147317
2	rs2380185	50253144	G,G	A,A	0.735586,0.728175	-0.00800505,-0.0255692	0.00448312,0.00960817	1.1298,2.10867	0.00724897	0.0144616
2	rs7246170	50321510	T,T	C,C	0.855865,0.911706	-0.0113935,-0.0400807	0.00562927,0.0150664	1.3668,2.10746	0.00619631	0.0124482
2	rs76542632	50563803	T,NA	C,NA	0.958251,NA	-0.0243414,NA	0.00988495,NA	1.86017,NA	0.00591787	0.0118851
2	rs191497756	49692839	NA,T	NA,A	NA,0.973214	NA,-0.0752231	NA,0.0264757	NA,2.34734	0.0055022	0.0109979
2	rs192248218	49783778	T,NA	G,NA	0.992048,NA	0.0618891,NA	0.0222601,NA	2.26509,NA	0.0052889	0.0105909
2	rs61743955	50562852	A,NA	G,NA	0.957256,NA	-0.0234318,NA	0.00977441,NA	1.78203,NA	0.00527936	0.0106039
2	rs12980625	49665517	T,T	C,C	0.693837,0.786706	0.0103573,-0.0213117	0.00428977,0.0104354	1.80244,1.38588	0.00468518	0.00923878
2	rs192258329	49685079	NA,A	NA,G	NA,0.977182	NA,-0.0742138	NA,0.0286274	NA,2.02088	0.00437202	0.0087446
2	rs12980226	49665451	C,C	A,A	0.694831,0.786706	0.010278,-0.0213586	0.00429368,0.0104354	1.77788,1.39059	0.0043307	0.00854243
2	rs12980257	49665502	G,G	A,A	0.693837,0.786706	0.0101753,-0.0214102	0.00428977,0.0104354	1.75221,1.39578	0.0042886	0.00846012
2	rs11879800	49666458	NA,A	NA,T	NA,0.831349	NA,0.0264837	NA,0.0114161	NA,1.69146	0.00426585	0.00853134
2	rs74546599	50359282	A,NA	G,NA	0.960239,NA	0.0267853,NA	0.0101186,NA	2.09058,NA	0.00411951	0.00820727
2	rs190936996	50194526	NA,T	NA,C	NA,0.974206	NA,-0.057514	NA,0.0269663	NA,1.48227	0.00401504	0.00803888
2	rs186489924	50194525	NA,A	NA,T	NA,0.974206	NA,-0.057514	NA,0.0269663	NA,1.48227	0.00401504	0.00803888
2	rs12972647	49666082	G,G	A,A	0.690855,0.766865	0.010241,-0.0190288	0.00427824,0.0101097	1.77788,1.22326	0.00374907	0.00739911
2	rs12709916	50320987	T,T	C,C	0.845924,0.911706	-0.0109968,-0.0373765	0.00547654,0.0150664	1.35023,1.88241	0.00364979	0.00733754
2	rs118139056	49897467	T,NA	C,NA	0.99006,NA	0.0471426,NA	0.01993,NA	1.74448,NA	0.00359951	0.00721577
2	rs146948416	49769822	A,NA	G,NA	0.964215,NA	0.0218917,NA	0.0106439,NA	1.40108,NA	0.00331196	0.00665535
2	rs4802637	50416139	NA,A	NA,G	NA,0.816468	NA,0.0253648	NA,0.0110428	NA,1.66512	0.00302348	0.00605728
2	rs1175809	49704708	G,G	A,A	0.685885,0.753968	0.0101526,-0.0224307	0.00425961,0.00992501	1.76571,1.62306	0.00298648	0.00591608
2	rs140053205	50587469	T,NA	C,NA	0.958251,NA	-0.0224874,NA	0.00988495,NA	1.63995,NA	0.00297942	0.00598637
2	rs14769	50029582	NA,A	NA,G	NA,0.933532	NA,-0.0368822	NA,0.0171606	NA,1.5001	0.00296063	0.00592794
2	rs187077140	50361748	A,NA	G,NA	0.974155,NA	0.0317192,NA	0.0124606,NA	1.96217,NA	0.00295251	0.00590108
2	rs62115166	50476824	T,T	C,C	0.979125,0.981151	-0.0158998,-0.0899839	0.0138296,0.0314332	0.601593,2.3767	0.00277648	0.00556482
2	rs12461084	49667678	G,G	T,T	0.698807,0.782738	0.0101471,-0.0206848	0.00430962,0.0103658	1.73175,1.33733	0.00277223	0.00547943
2	rs183754619	50263825	T,NA	C,NA	0.958251,NA	0.0258239,NA	0.00988495,NA	2.04626,NA	0.0027473	0.0055029
2	rs117767475	49779431	A,NA	G,NA	0.984095,NA	0.0408387,NA	0.0158037,NA	2.01042,NA	0.00264464	0.00530396
2	rs10401432	50423400	NA,T	NA,C	NA,0.819444	NA,0.0251961	NA,0.0111132	NA,1.63122	0.00263451	0.00527838
2	rs11083963	49665340	A,A	G,G	0.445328,0.611111	-0.00755243,0.0207231	0.00397815,0.0087686	1.23933,1.74204	0.00259156	0.00514734
2	rs533357170	49768167	NA,A	NA,G	NA,0.973214	NA,-0.0553634	NA,0.0264757	NA,1.43748	0.00258549	0.0051784
2	rs16981121	49678047	A,A	C,C	0.951292,0.838294	-0.0070606,-0.0368532	0.00918509,0.0116103	0.354509,2.82318	0.00252665	0.00504832
2	rs2287923	49675233	T,T	C,C	0.951292,0.838294	-0.0070606,-0.0367642	0.00918509,0.0116103	0.354509,2.81172	0.00247345	0.00494219
2	rs80017716	49676332	A,A	C,C	0.951292,0.838294	-0.00667457,-0.0368087	0.00918509,0.0116103	0.330288,2.81745	0.00246156	0.0049184
2	rs139887235	49891297	C,NA	T,NA	0.99006,NA	0.0437741,NA	0.01993,NA	1.55185,NA	0.00237412	0.00476178
2	rs34333830	49671281	A,A	G,G	0.950298,0.838294	-0.00775967,-0.0365903	0.00909753,0.0116103	0.404844,2.78939	0.00234096	0.00467792
2	rs112355396	50645931	T,T	C,C	0.854871,0.967262	0.0171746,-0.00487725	0.00561322,0.0240217	2.65447,0.0761822	0.00233312	0.00468383
2	rs12461291	49664517	T,T	G,G	0.44334,0.606151	-0.0076921,0.0199971	0.00397994,0.00874879	1.27351,1.65225	0.00229618	0.00456071
2	rs183025216	49779115	A,NA	G,NA	0.984095,NA	0.0398092,NA	0.0158037,NA	1.92923,NA	0.0022631	0.00453947
2	rs138936320	50474938	G,NA	C,NA	0.919483,NA	0.0207112,NA	0.00726648,NA	2.35965,NA	0.00224665	0.00450745
2	rs73048855	49669561	G,G	C,C	0.941352,0.834325	-0.0108862,-0.0364615	0.00841466,0.0114976	0.70827,2.81873	0.00222213	0.00444117
2	rs139760505	49760956	T,NA	C,NA	0.984095,NA	0.0395943,NA	0.0158037,NA	1.9125,NA	0.00219183	0.00439663
2	rs56166107	49705640	A,A	G,G	0.684891,0.753968	0.00978981,-0.0216861	0.00425597,0.00992501	1.6689,1.53926	0.00211608	0.00419629
2	rs80082737	49766490	C,NA	A,NA	0.984095,NA	0.0393448,NA	0.0158037,NA	1.89316,NA	0.00211238	0.00423738
2	rs117842055	49768577	T,NA	C,NA	0.984095,NA	0.0393203,NA	0.0158037,NA	1.89126,NA	0.00210476	0.00422211
2	rs35816883	50316083	T,T	C,C	0.673956,0.902778	-0.0105891,-0.0272158	0.0042178,0.0144288	1.91888,1.2272	0.00210096	0.00421717
2	rs190952513	50101417	NA,A	NA,G	NA,0.97123	NA,-0.0476234	NA,0.0255725	NA,1.20369	0.00209647	0.00420058
2	rs76914663	49763977	A,NA	C,NA	0.984095,NA	0.0392328,NA	0.0158037,NA	1.88451,NA	0.00207782	0.00416812
2	rs34530448	50301152	T,T	A,A	0.678926,0.901786	-0.0103847,-0.0291196	0.00423473,0.0143636	1.84783,1.37028	0.00205762	0.00413184
2	rs61732831	49675017	T,T	G,G	0.958251,0.838294	-0.00903713,-0.0355715	0.00988495,0.0116103	0.44298,2.66046	0.00199911	0.00399606
2	rs117434761	49755344	T,NA	C,NA	0.983101,NA	0.0385878,NA	0.0153396,NA	1.92503,NA	0.00197028	0.00395305
2	rs185004819	49702259	G,NA	A,NA	0.991054,NA	0.0427236,NA	0.0209976,NA	1.37797,NA	0.00196921	0.00395915
2	rs62129184	50307401	A,A	G,G	0.833996,0.90377	-0.00777491,-0.036175	0.00531372,0.014495	0.843393,1.90061	0.00194942	0.00391425
2	rs8105788	50447572	T,T	C,C	0.840954,0.396825	-0.00369118,-0.0261692	0.0054062,0.00873739	0.305612,2.56165	0.00194529	0.00390032
2	rs62128132	50217955	C,NA	T,NA	0.967197,NA	0.0321648,NA	0.0111,NA	2.42494,NA	0.00189427	0.00379914
2	rs11672851	50055903	A,NA	G,NA	0.854871,NA	0.0167233,NA	0.00561322,NA	2.53919,NA	0.00188895	0.00379871
2	rs62126304	50448616	A,A	G,G	0.974155,0.814484	-0.0371766,-0.0107161	0.0124606,0.0109969	2.54526,0.481714	0.00188083	0.00376674
2	rs75840971	49751825	C,NA	T,NA	0.983101,NA	0.0381931,NA	0.0153396,NA	1.89346,NA	0.0018576	0.00372713
2	rs12979689	49663789	A,A	G,G	0.749503,0.946429	0.0130896,0.0103204	0.00456301,0.0189842	2.38484,0.231587	0.00184775	0.00365157
2	rs568688460	50522198	A,NA	G,NA	0.982107,NA	0.0318844,NA	0.014915,NA	1.48761,NA	0.00184043	0.00368611
2	rs56971582	50048704	C,NA	G,NA	0.978131,NA	0.0134423,NA	0.0135185,NA	0.494786,NA	0.00183209	0.00367476
2	rs117247064	50161002	NA,A	NA,G	NA,0.959325	NA,-0.0386392	NA,0.0216401	NA,1.12975	0.00180654	0.00361907
2	rs1175795	49693824	G,G	A,A	0.94334,0.801587	-0.000338557,-0.0324057	0.00855199,0.0107187	0.0139356,2.60198	0.00178735	0.00357254
2	rs75320906	49759258	T,NA	C,NA	0.984095,NA	0.0381052,NA	0.0158037,NA	1.79854,NA	0.00176472	0.00354046
2	rs182869648	50413557	A,NA	G,NA	0.992048,NA	0.0579823,NA	0.0222601,NA	2.0365,NA	0.00175097	0.00349778
2	rs12462397	49666261	T,T	C,C	0.961233,0.839286	-0.00728391,-0.0354866	0.0102422,0.0116392	0.3215,2.63887	0.00166131	0.00332113
2	rs117814164	50046506	NA,T	NA,C	NA,0.959325	NA,0.0485498	NA,0.0216401	NA,1.60443	0.00162047	0.00324678
2	rs12151026	49687756	T,T	C,C	0.958251,0.833333	-0.00766837,-0.0344515	0.00988495,0.0114701	0.358636,2.57377	0.00161824	0.00323533
2	rs45518331	50040506	A,NA	G,NA	0.978131,NA	0.0126693,NA	0.0135185,NA	0.457593,NA	0.00161163	0.00323283
2	rs11083987	50401638	NA,A	NA,G	NA,0.848214	NA,0.0234772	NA,0.0119134	NA,1.31191	0.00161027	0.00322792
2	rs141127430	49747409	T,NA	C,NA	0.983101,NA	0.0371618,NA	0.0153396,NA	1.8122,NA	0.00159751	0.00320556
2	rs75091194	49683453	T,NA	C,NA	0.945328,NA	0.0214699,NA	0.00869693,NA	1.8677,NA	0.00157569	0.00316412
2	rs145504521	50428513	NA,T	NA,C	NA,0.948413	NA,0.0360122	NA,0.0193256	NA,1.20482	0.00155671	0.00311945
2	rs8106831	50447645	G,G	T,T	0.580517,0.389881	-0.00605196,-0.0221323	0.00400659,0.00876455	0.883009,1.93692	0.00152464	0.003063
2	rs117459335	49757151	T,NA	C,NA	0.983101,NA	0.0368258,NA	0.0153396,NA	1.78611,NA	0.00152238	0.00305487
2	rs188432539	50111661	NA,C	NA,G	NA,0.972222	NA,-0.0443543	NA,0.0260119	NA,1.0547	0.00151667	0.00303962
2	rs36028558	49939189	A,A	G,G	0.647117,0.974206	0.00697567,0.0523473	0.00413745,0.0269663	1.03716,1.28206	0.0014946	0.00298806
2	rs76387513	50161265	T,NA	G,NA	0.930418,NA	0.0262987,NA	0.00777053,NA	3.14673,NA	0.00148962	0.00298735
2	rs112322421	49696090	NA,T	NA,C	NA,0.977182	NA,-0.0590979	NA,0.0286274	NA,1.40915	0.00147293	0.00295061
2	rs79823719	50651680	A,A	G,G	0.857853,0.96627	0.016466,-0.00390239	0.00566193,0.023678	2.43947,0.0609339	0.00147077	0.00295525
2	rs140427710	49745562	C,NA	T,NA	0.983101,NA	0.0364629,NA	0.0153396,NA	1.75815,NA	0.00144594	0.00290156
2	rs80210022	50657558	T,T	G,G	0.861829,0.953373	0.0160336,0.00279322	0.00572955,0.0202746	2.28941,0.0504037	0.00144067	0.00289812
2	rs192164898	49956797	NA,A	NA,C	NA,0.965278	NA,0.0288445	NA,0.0233493	NA,0.664139	0.00139213	0.00279035
2	rs77593183	49738260	G,NA	A,NA	0.983101,NA	0.0361559,NA	0.0153396,NA	1.73466,NA	0.00138486	0.00277905
2	rs112847583	49745866	G,NA	A,NA	0.983101,NA	0.0361447,NA	0.0153396,NA	1.73381,NA	0.00138269	0.00277469
2	rs71353337	50291517	C,NA	T,NA	0.99006,NA	0.0392885,NA	0.01993,NA	1.31259,NA	0.00137439	0.00274535
2	rs4802581	49666573	T,T	C,C	0.444334,0.62996	-0.00755411,0.0183057	0.00397904,0.00885365	1.23933,1.41252	0.00135195	0.00268722
2	rs111376375	49742410	A,NA	G,NA	0.983101,NA	0.0359691,NA	0.0153396,NA	1.72045,NA	0.00134923	0.00270757
2	rs76403112	50299865	T,T	C,C	0.835984,0.909722	-0.00833668,-0.0355171	0.00533946,0.0149162	0.926483,1.76294	0.00134632	0.00270405
2	rs79373632	50448241	A,A	G,G	0.974155,0.814484	-0.0362925,-0.00857329	0.0124606,0.0109969	2.44558,0.36089	0.00134594	0.00269626
2	rs7245633	49738687	T,T	C,C	0.644135,0.818452	-0.00561156,0.031527	0.0041296,0.0110895	0.758976,2.34974	0.00134191	0.00268241
2	rs74898447	49756421	C,NA	T,NA	0.983101,NA	0.0358647,NA	0.0153396,NA	1.71253,NA	0.00132981	0.00266862
2	rs4802585	49687459	A,NA	C,NA	0.947316,NA	0.0215944,NA	0.0088502,NA	1.83305,NA	0.00132326	0.00265717
2	rs141490321	50274218	T,NA	C,NA	0.976143,NA	-0.0316645,NA	0.0129561,NA	1.83785,NA	0.00131344	0.0026395
2	rs113259739	49994109	A,NA	G,NA	0.987078,NA	0.0243109,NA	0.0175062,NA	0.78272,NA	0.00130186	0.00261035
2	rs150944766	50174264	T,NA	C,NA	0.969185,NA	0.0335034,NA	0.0114407,NA	2.46766,NA	0.0012997	0.00260362
2	rs188276272	50019635	NA,T	NA,G	NA,0.973214	NA,-0.0452492	NA,0.0264757	NA,1.05831	0.00128762	0.00258106
2	rs3760666	49667351	C,C	T,T	0.689861,0.782738	0.00854688,-0.0197496	0.00427445,0.0103658	1.3415,1.24606	0.00128734	0.00255037
2	rs1175822	49710714	NA,C	NA,T	NA,0.973214	NA,-0.0510056	NA,0.0264757	NA,1.26728	0.00127044	0.00254534
2	rs73058098	50136331	T,T	C,C	0.940358,0.997024	-0.0148594,0.0214678	0.00834865,0.078473	1.12436,0.105454	0.00126636	0.00253576
2	rs76389581	49740550	T,NA	C,NA	0.983101,NA	0.0354937,NA	0.0153396,NA	1.68454,NA	0.00126347	0.00253553
2	rs919777	50461447	NA,T	NA,C	NA,0.740079	NA,0.0182748	NA,0.00974638	NA,1.21618	0.00126251	0.0025313
2	rs12984522	49667588	C,C	T,T	0.689861,0.782738	0.00850518,-0.0197496	0.00427445,0.0103658	1.33146,1.24606	0.00126212	0.00250054
2	rs61743199	50161091	G,NA	A,NA	0.930418,NA	0.0256842,NA	0.00777053,NA	3.0229,NA	0.00125765	0.00252236
2	rs113235878	49744808	G,NA	T,NA	0.983101,NA	0.0354009,NA	0.0153396,NA	1.67757,NA	0.00124751	0.0025035
2	rs112324050	49740544	G,NA	C,NA	0.983101,NA	0.0353862,NA	0.0153396,NA	1.67648,NA	0.00124501	0.0024985
2	rs79743592	49739005	A,NA	G,NA	0.983101,NA	0.0353717,NA	0.0153396,NA	1.67539,NA	0.00124255	0.00249356
2	rs112631692	50195239	NA,A	NA,G	NA,0.838294	NA,-0.0333113	NA,0.0116103	NA,2.38552	0.00123376	0.0024737
2	rs79353580	49744687	T,NA	A,NA	0.983101,NA	0.0352987,NA	0.0153396,NA	1.66992,NA	0.00123023	0.00246884
2	rs80348831	49682866	NA,T	NA,C	NA,0.988095	NA,-0.0833211	NA,0.0394133	NA,1.46203	0.00123021	0.00246591
2	rs143721495	50010092	T,NA	C,NA	0.991054,NA	-0.0531881,NA	0.0209976,NA	1.94665,NA	0.00122532	0.00245757
2	rs1175803	49697057	C,C	T,T	0.65507,0.752976	0.00951327,-0.0184343	0.0041594,0.00991158	1.65393,1.20132	0.00121308	0.00240543
2	rs74438527	49744412	A,NA	G,NA	0.983101,NA	0.035191,NA	0.0153396,NA	1.66187,NA	0.00121231	0.0024329
2	rs74440604	49744343	A,NA	G,NA	0.983101,NA	0.035191,NA	0.0153396,NA	1.66187,NA	0.00121231	0.0024329
2	rs7249650	50218303	NA,A	NA,G	NA,0.850198	NA,-0.0304842	NA,0.011978	NA,1.96148	0.00121107	0.00242804
2	rs73048891	49699009	C,C	T,T	0.942346,0.810516	-0.00194431,-0.0313542	0.00848241,0.0109078	0.086875,2.39288	0.00120885	0.00241718
2	rs7249761	50218341	NA,A	NA,G	NA,0.850198	NA,-0.0304627	NA,0.011978	NA,1.95926	0.00120736	0.00242061
2	rs59595912	50360989	G,G	A,A	0.911531,0.911706	-0.0117068,-0.0312035	0.00696238,0.0150664	1.03302,1.4162	0.00119002	0.00239237
2	rs283513	50465342	G,G	A,A	0.695825,0.224206	-0.00962365,0.0191395	0.00429762,0.0102496	1.5997,1.20864	0.00118964	0.00238871
2	rs55759243	49733429	NA,C	NA,G	NA,0.974206	NA,-0.0513191	NA,0.0269663	NA,1.2439	0.00118299	0.00237029
2	rs77438947	49744714	T,NA	C,NA	0.983101,NA	0.0349377,NA	0.0153396,NA	1.64302,NA	0.00117144	0.00235091
2	rs139782588	50206505	NA,T	NA,C	NA,0.858135	NA,-0.0313998	NA,0.0122515	NA,1.98385	0.00117001	0.00234582
2	rs143002502	49868307	NA,A	NA,C	NA,0.970238	NA,-0.044762	NA,0.0251555	NA,1.12394	0.00116672	0.00233828
2	rs2682603	49698697	G,G	A,A	0.942346,0.810516	-0.00241297,-0.0311418	0.00848241,0.0109078	0.110109,2.36618	0.00115478	0.00230918
2	rs3745301	49699866	T,T	C,C	0.942346,0.8125	-0.00136734,-0.0314505	0.00848241,0.0109519	0.0595142,2.38903	0.0011507	0.00230103
2	rs115865833	49742173	C,NA	T,NA	0.983101,NA	0.0346967,NA	0.0153396,NA	1.62519,NA	0.00113413	0.00227605
2	rs73048884	49696827	G,G	C,C	0.94334,0.811508	-0.0026411,-0.031191	0.00855199,0.0109298	0.120645,2.36448	0.00112315	0.00224598
2	rs3810263	50223147	NA,G	NA,A	NA,0.838294	NA,-0.0304652	NA,0.0116103	NA,2.06094	0.00112035	0.00224624
2	rs75984942	50208749	NA,A	NA,G	NA,0.848214	NA,-0.0312592	NA,0.0119134	NA,2.0608	0.00110899	0.00222349
2	rs77311235	49743807	T,NA	C,NA	0.983101,NA	0.0344995,NA	0.0153396,NA	1.61066,NA	0.00110467	0.00221694
2	rs3810265	50223266	NA,A	NA,G	NA,0.837302	NA,-0.0301026	NA,0.0115817	NA,2.02941	0.00109414	0.00219372
2	rs185251105	49685011	NA,A	NA,G	NA,0.977182	NA,0.0481828	NA,0.0286274	NA,1.03454	0.00108269	0.00216961
2	rs58415359	49733926	NA,G	NA,A	NA,0.974206	NA,-0.0498915	NA,0.0269663	NA,1.19184	0.00108254	0.00216916
2	rs114124595	49740295	A,NA	C,NA	0.983101,NA	0.0343297,NA	0.0153396,NA	1.59821,NA	0.00108007	0.00216758
2	rs57487002	49734797	NA,T	NA,C	NA,0.974206	NA,-0.0495336	NA,0.0269663	NA,1.17895	0.00105916	0.00212232
2	rs3810264	50223230	NA,G	NA,A	NA,0.838294	NA,-0.0300327	NA,0.0116103	NA,2.01373	0.00105343	0.00211213
2	rs56306274	49733563	NA,A	NA,G	NA,0.974206	NA,-0.0494277	NA,0.0269663	NA,1.17516	0.00105237	0.00210873
2	rs57447259	50252897	G,G	T,T	0.803181,0.875992	-0.00793147,-0.0251263	0.00497278,0.0129696	0.955784,1.27813	0.00105065	0.0021031
2	rs111986073	49734769	NA,C	NA,T	NA,0.974206	NA,-0.0493561	NA,0.0269663	NA,1.17259	0.00104781	0.0020996
2	rs149290334	50240118	G,NA	C,NA	0.986084,NA	0.01666,NA	0.0168779,NA	0.489994,NA	0.0010467	0.00209926
2	rs77695494	50457489	NA,T	NA,G	NA,0.741071	NA,0.017221	NA,0.0097585	NA,1.11008	0.00103272	0.00207079
2	rs58654131	49716947	NA,G	NA,A	NA,0.968254	NA,-0.0426861	NA,0.0243817	NA,1.09696	0.00103247	0.00206902
2	rs78425915	50440198	NA,G	NA,T	NA,0.946429	NA,-0.0356718	NA,0.0189842	NA,1.22011	0.00100303	0.00201088
2	rs45438992	50455180	NA,T	NA,C	NA,0.742063	NA,0.0170986	NA,0.00977071	NA,1.09626	0.000994356	0.00199389
2	rs118058831	50287849	C,NA	T,NA	0.978131,NA	-0.0328185,NA	0.0135185,NA	1.81827,NA	0.000988108	0.00198612
2	rs77312057	50456299	NA,A	NA,G	NA,0.741071	NA,0.0169335	NA,0.0097585	NA,1.08252	0.000984836	0.0019748
2	rs10403114	49703764	G,G	A,A	0.66004,0.75496	0.00778962,-0.0200584	0.00417389,0.00993854	1.20759,1.36086	0.000972653	0.00193118
2	rs111911886	50111602	T,T	A,A	0.989066,0.980159	0.0489572,-0.0328499	0.0190121,0.0306528	1.99903,0.546889	0.000972176	0.00194834
2	rs1175806	49703401	C,C	T,T	0.66004,0.75496	0.00756539,-0.0205189	0.00417389,0.00993854	1.15552,1.40934	0.000971851	0.00192996
2	rs1716267	49698340	A,A	T,T	0.941352,0.8125	-0.00240549,-0.0307564	0.00841466,0.0109519	0.11071,2.30275	0.00097148	0.00194297
2	rs112435410	50234762	NA,A	NA,C	NA,0.981151	NA,-0.0565751	NA,0.0314332	NA,1.14337	0.000946905	0.00189833
2	rs1175802	49697020	G,G	A,A	0.936382,0.811508	-0.00355083,-0.0302561	0.00810069,0.0109298	0.179705,2.24902	0.000935673	0.00187134
2	rs1175801	49696869	G,G	A,A	0.936382,0.811508	-0.00346388,-0.0302561	0.00810069,0.0109298	0.174613,2.24902	0.000933162	0.00186632
2	rs57663431	50454348	NA,T	NA,C	NA,0.741071	NA,0.0165649	NA,0.0097585	NA,1.04767	0.000927776	0.00186042
2	rs34624185	49702634	T,T	G,G	0.66004,0.75496	0.00765388,-0.0200588	0.00417389,0.00993854	1.17594,1.3609	0.000921848	0.00183062
2	rs74325562	49737432	G,NA	T,NA	0.983101,NA	0.0343862,NA	0.0153396,NA	1.60235,NA	0.00091824	0.00184293
2	rs11878934	49732614	C,C	A,A	0.848907,0.960318	0.0102324,-0.0453446	0.00552061,0.0218976	1.1951,1.41588	0.000914342	0.00181555
2	rs12462023	50214868	NA,A	NA,G	NA,0.845238	NA,-0.0292918	NA,0.011819	NA,1.87946	0.000912985	0.00183068
2	rs1175800	49696021	G,G	A,A	0.936382,0.809524	-0.00331529,-0.0300003	0.00810069,0.010886	0.165994,2.23257	0.000897831	0.00179569
2	rs1645379	49697634	C,C	T,T	0.936382,0.810516	-0.0042775,-0.0297431	0.00810069,0.0109078	0.223683,2.19413	0.000889062	0.00177819
2	rs34762916	49689937	C,C	T,T	0.67992,0.753968	0.00941374,-0.016638	0.0042382,0.00992501	1.57939,1.02842	0.000888592	0.00176155
2	rs62129186	50310775	T,T	C,C	0.829026,0.904762	-0.00629509,-0.0321999	0.00525159,0.0145623	0.637059,1.56826	0.000885655	0.00177888
2	rs12981989	49704429	A,A	G,G	0.661034,0.75496	0.0074051,-0.020466	0.00417686,0.00993854	1.11778,1.40373	0.000881741	0.00175151
2	rs283507	50483262	G,G	A,A	0.622266,0.206349	-0.00829152,0.0137644	0.00407811,0.010563	1.37639,0.715461	0.000874569	0.00175421
2	rs140903609	50007785	T,NA	C,NA	0.981113,NA	0.032324,NA	0.0145245,NA	1.58421,NA	0.000871763	0.00174149
2	rs9304690	50453317	T,T	C,C	0.760437,0.738095	-0.00526923,-0.0239525	0.00463231,0.00972244	0.592894,1.86158	0.00086964	0.00174654
2	rs76748318	50437060	NA,A	NA,C	NA,0.917659	NA,0.0267846	NA,0.0155508	NA,1.07058	0.00086332	0.00173115
2	rs187834690	50098072	NA,T	NA,C	NA,0.950397	NA,-0.0284531	NA,0.0196877	NA,0.828576	0.000860409	0.00172477
2	rs61184327	49733234	T,T	C,C	0.848907,0.960318	0.0105034,-0.0435847	0.00552061,0.0218976	1.2434,1.3321	0.000852913	0.0016932
2	rs283533	50440559	C,C	T,T	0.932406,0.600198	-0.0141318,-0.0176283	0.00787557,0.00872637	1.13816,1.3628	0.00085255	0.00171099
2	rs875121	50451508	C,C	A,A	0.758449,0.735119	-0.0057957,-0.0229309	0.00461925,0.00968721	0.678621,1.74651	0.000850465	0.00170818
2	rs75475909	49781300	NA,T	NA,C	NA,0.943452	NA,0.02861	NA,0.018507	NA,0.913184	0.000849397	0.00170288
2	rs12608776	49731824	G,G	A,A	0.855865,0.960318	0.00985078,-0.0454895	0.00562927,0.0218976	1.09619,1.42289	0.000840815	0.0016698
2	rs79613141	50390054	C,C	A,A	0.920477,0.981151	-0.00939992,-0.0694752	0.0073078,0.0314332	0.702582,1.56722	0.000840689	0.00168669
2	rs7252978	50252185	A,A	G,G	0.871769,0.741071	-0.00487275,-0.0227424	0.00591347,0.0097585	0.387286,1.70381	0.000839418	0.00168268
2	rs8103552	50458931	A,A	C,C	0.757455,0.74504	-0.00568719,-0.0227468	0.0046128,0.00980793	0.662326,1.69074	0.000835357	0.00167756
2	rs1716270	49697730	G,G	A,A	0.658052,0.751984	0.00855491,-0.0183746	0.00416802,0.00989826	1.39664,1.19788	0.000827021	0.00164201
2	rs116967749	50199821	NA,A	NA,G	NA,0.917659	NA,-0.022914	NA,0.0155508	NA,0.851956	0.000825417	0.00165514
2	rs34719929	49689854	C,C	T,T	0.670974,0.75496	0.00962435,-0.0153415	0.00420796,0.00993854	1.65393,0.911243	0.000816567	0.00161846
2	rs78027048	49719102	NA,A	NA,T	NA,0.926587	NA,-0.0289411	NA,0.0163898	NA,1.11109	0.000815472	0.00163444
2	rs35785122	49735107	T,T	C,C	0.855865,0.960318	0.00989576,-0.0449764	0.00562927,0.0218976	1.10368,1.39814	0.000814398	0.00161729
2	rs145589777	49740320	C,NA	T,NA	0.983101,NA	0.0321149,NA	0.0153396,NA	1.44013,NA	0.000813973	0.00163362
2	rs1175789	49689016	T,T	G,G	0.670974,0.757937	0.00949173,-0.0157946	0.00420796,0.00997981	1.61813,0.945004	0.000813703	0.00161296
2	rs12981817	49689999	A,A	G,G	0.670974,0.752976	0.00953288,-0.0153978	0.00420796,0.00991158	1.6292,0.919734	0.000809034	0.00160367
2	rs12610107	49735062	A,A	G,G	0.848907,0.960318	0.0104574,-0.0430105	0.00552061,0.0218976	1.23514,1.3053	0.000802438	0.00159312
2	rs74633762	50190175	T,T	C,C	0.962227,0.998016	-0.00487603,0.243846	0.0103707,0.0960615	0.195022,1.95332	0.000796329	0.00159671
2	rs149562874	49873710	NA,C	NA,T	NA,0.968254	NA,-0.0386026	NA,0.0243817	NA,0.945533	0.000792683	0.00158898
2	rs143307271	49764465	NA,T	NA,C	NA,0.94246	NA,0.0259793	NA,0.0183564	NA,0.804131	0.000791381	0.00158659
2	rs74823187	49876990	NA,C	NA,G	NA,0.948413	NA,-0.0291802	NA,0.0193256	NA,0.882522	0.000790326	0.00158455
2	rs118164399	50053500	A,NA	G,NA	0.966203,NA	0.0138248,NA	0.0109412,NA	0.685314,NA	0.000789869	0.001587
2	rs117123194	49966117	NA,A	NA,G	NA,0.963294	NA,-0.0437932	NA,0.0227328	NA,1.2672	0.000785261	0.00157426
2	rs117097888	49798952	NA,A	NA,G	NA,0.918651	NA,0.0298724	NA,0.0156369	NA,1.25115	0.000784216	0.00157213
2	rs76742258	50251974	NA,C	NA,G	NA,0.834325	NA,0.014738	NA,0.0114976	NA,0.699183	0.000782617	0.00156899
2	rs35301859	49689674	A,A	G,G	0.680915,0.75496	0.00915255,-0.0169018	0.0042417,0.00993854	1.50938,1.05055	0.000768615	0.00152446
2	rs34271662	49689867	G,G	A,A	0.670974,0.75496	0.00949173,-0.0153415	0.00420796,0.00993854	1.61813,0.911243	0.000767172	0.00152082
2	rs34639121	49702320	C,C	G,G	0.66004,0.753968	0.00730445,-0.0197118	0.00417389,0.00992501	1.0963,1.32767	0.00076638	0.0015226
2	rs8111526	50475114	C,C	G,G	0.745527,0.256944	-0.00598893,0.0218127	0.00453928,0.00978302	0.728042,1.58887	0.000766273	0.00153802
2	rs117705677	49783512	NA,T	NA,C	NA,0.922619	NA,0.029196	NA,0.0159983	NA,1.16742	0.000765989	0.00153556
2	rs1273634	50265230	T,T	C,C	0.713718,0.456349	-0.0106817,0.0100071	0.004374,0.00858212	1.83558,0.613329	0.000764079	0.0015331
2	rs7246244	50472416	C,C	T,T	0.725646,0.255952	-0.00513053,0.0219789	0.0044312,0.00979543	0.607413,1.60475	0.000763852	0.00153255
2	rs141108113	50648810	NA,G	NA,A	NA,0.950397	NA,-0.0310843	NA,0.0196877	NA,0.941699	0.000761984	0.00152759
2	rs11083969	49784798	T,T	C,C	0.83002,0.597222	-0.00177021,-0.0238074	0.00526376,0.0087157	0.132742,2.20041	0.000753088	0.00150985
2	rs117180349	50300779	NA,T	NA,C	NA,0.972222	NA,-0.0343265	NA,0.0260119	NA,0.728268	0.000749774	0.00150324
2	rs117236163	50650881	A,NA	G,NA	0.968191,NA	0.0278144,NA	0.0112664,NA	1.86785,NA	0.000742258	0.00148918
2	rs139265151	50654423	NA,T	NA,C	NA,0.96131	NA,0.0401429	NA,0.0221651	NA,1.15411	0.000739964	0.00148385
2	rs117955048	49931785	G,NA	C,NA	0.971173,NA	0.0138391,NA	0.0118166,NA	0.617024,NA	0.000739125	0.0014837
2	rs149233645	50576468	NA,C	NA,T	NA,0.943452	NA,-0.027701	NA,0.018507	NA,0.87144	0.000738383	0.00148037
2	rs73580436	49736660	G,G	T,T	0.855865,0.960318	0.010212,-0.0427293	0.00562927,0.0218976	1.15699,1.29227	0.000737318	0.00146384
2	rs353993	49766296	C,C	A,A	0.673956,0.829365	-0.00946577,0.0225319	0.0042178,0.0113631	1.60526,1.32442	0.00073566	0.00147049
2	rs75581691	50211919	A,NA	G,NA	0.972167,NA	0.00169124,NA	0.0120196,NA	0.0515375,NA	0.000722921	0.00145077
2	rs61747405	50212024	T,NA	C,NA	0.972167,NA	0.00169124,NA	0.0120196,NA	0.0515375,NA	0.000722921	0.00145077
2	rs10405621	50455351	T,T	C,C	0.756461,0.737103	-0.00541828,-0.0224723	0.0046064,0.0097106	0.620703,1.68494	0.000722764	0.00145158
2	rs79854000	50450718	NA,A	NA,C	NA,0.753968	NA,0.0147722	NA,0.00992501	NA,0.864388	0.000722671	0.00144912
2	rs12610169	49735520	T,T	G,G	0.855865,0.960318	0.00997368,-0.0432333	0.00562927,0.0218976	1.1167,1.31567	0.000718711	0.00142725
2	rs59251910	49735637	T,T	C,C	0.855865,0.960318	0.010019,-0.0430777	0.00562927,0.0218976	1.12432,1.30842	0.00071856	0.00142688
2	rs80231469	49737372	C,C	T,T	0.83996,0.958333	0.0130767,-0.0279617	0.00539257,0.0213919	1.815,0.71857	0.000715022	0.00141751
2	rs140873080	49730670	NA,T	NA,C	NA,0.974206	NA,-0.0424215	NA,0.0269663	NA,0.936711	0.000709843	0.00142268
2	rs283534	50441847	T,T	C,C	0.930418,0.602183	-0.0124515,-0.0180266	0.00777053,0.00873368	0.962311,1.40877	0.000704135	0.00141303
2	rs12976076	50154408	T,NA	C,NA	0.964215,NA	-0.0111114,NA	0.0106439,NA	0.527943,NA	0.000699047	0.00139895
2	rs67605147	49701844	T,T	G,G	0.66004,0.753968	0.00730445,-0.0194817	0.00417389,0.00992501	1.0963,1.304	0.000697913	0.00138682
2	rs78565667	49878945	NA,A	NA,G	NA,0.948413	NA,-0.0274843	NA,0.0193256	NA,0.809733	0.000697475	0.00139844
2	rs56674801	49735940	G,G	A,A	0.855865,0.960318	0.00988302,-0.0430806	0.00562927,0.0218976	1.10156,1.30856	0.00069225	0.00137484
2	rs77764984	49724085	NA,T	NA,C	NA,0.973214	NA,-0.0406694	NA,0.0264757	NA,0.904785	0.000691402	0.00138572
2	rs58165915	50476478	G,G	A,A	0.725646,0.261905	-0.00542284,0.0209837	0.0044312,0.00972244	0.655542,1.50995	0.000687457	0.00137929
2	rs151103691	50210497	A,NA	G,NA	0.972167,NA	0.00134724,NA	0.0120196,NA	0.0405988,NA	0.000686391	0.00137746
2	rs148344634	49690019	NA,T	NA,A	NA,0.984127	NA,0.0525006	NA,0.0342017	NA,0.903866	0.000683723	0.00137122
2	rs62126307	50454086	T,T	G,G	0.757455,0.737103	-0.0054258,-0.0220966	0.0046128,0.0097106	0.620703,1.64063	0.000679794	0.00136536
2	rs7247960	49677145	G,G	A,A	0.685885,0.780754	0.00784766,-0.0196332	0.00425961,0.0103319	1.18426,1.24109	0.000677332	0.00134414
2	rs34708773	50295897	G,NA	C,NA	0.99006,NA	0.0320832,NA	0.01993,NA	0.968822,NA	0.000675234	0.00134998
2	rs200227828	50462687	NA,C	NA,T	NA,0.776786	NA,0.0150576	NA,0.0102658	NA,0.846381	0.000672858	0.0013493
2	rs79720100	50261935	C,NA	G,NA	0.991054,NA	-0.0380387,NA	0.0209976,NA	1.15458,NA	0.000671163	0.00134465
2	rs143676315	50407159	NA,T	NA,C	NA,0.959325	NA,-0.0344402	NA,0.0216401	NA,0.952738	0.000670446	0.001344
2	rs146633266	50451070	NA,T	NA,C	NA,0.758929	NA,0.0143885	NA,0.00999379	NA,0.824087	0.000669404	0.00134237
2	rs75665336	50507327	A,NA	G,NA	0.930418,NA	0.017953,NA	0.00777053,NA	1.68056,NA	0.000664574	0.00133362
2	rs28609199	50211567	C,NA	A,NA	0.972167,NA	0.00112966,NA	0.0120196,NA	0.0338014,NA	0.00066452	0.00133357
2	rs4802641	50452341	NA,A	NA,G	NA,0.739087	NA,0.0144141	NA,0.00973436	NA,0.858002	0.000664471	0.00133254
2	rs7246510	50187430	G,NA	T,NA	0.956262,NA	-0.0209798,NA	0.00966771,NA	1.52288,NA	0.000663126	0.00132821
2	rs12608679	49744283	NA,G	NA,A	NA,0.973214	NA,-0.0419589	NA,0.0264757	NA,0.946884	0.000660246	0.00132329
2	rs958975	50488372	C,C	T,T	0.722664,0.253968	-0.0046517,0.0220216	0.0044164,0.00982053	0.5343,1.60319	0.000659363	0.00132292
2	rs143797526	49905851	NA,T	NA,C	NA,0.960318	NA,-0.0327254	NA,0.0218976	NA,0.869502	0.000656439	0.00131622
2	rs145070515	50325203	NA,C	NA,T	NA,0.931548	NA,-0.0283484	NA,0.016928	NA,1.02685	0.000654219	0.00131173
2	rs77241140	50427614	NA,T	NA,C	NA,0.901786	NA,-0.022664	NA,0.0143636	NA,0.940837	0.000653465	0.00131019
2	rs12462018	49683217	A,A	G,G	0.701789,0.77877	0.00747192,-0.0195699	0.0043219,0.0102986	1.07657,1.24109	0.00065144	0.00129284
2	rs12151119	49700971	A,A	G,G	0.664016,0.753968	0.00732551,-0.0192979	0.00418592,0.00992501	1.0963,1.28524	0.00065138	0.00129454
2	rs1466324	50510263	A,A	C,C	0.720676,0.253968	-0.00464151,0.0216563	0.00440672,0.00982053	0.5343,1.56162	0.000646135	0.00129639
2	rs10404778	50214178	A,NA	G,NA	0.972167,NA	0.000912189,NA	0.0120196,NA	0.0271009,NA	0.000643562	0.00129151
2	rs28679454	50403664	G,G	T,T	0.987078,0.689484	-0.00443708,-0.0231352	0.0175062,0.00923845	0.0969567,1.91109	0.000643026	0.00128929
2	rs116012249	50234963	NA,T	NA,C	NA,0.981151	NA,-0.0478248	NA,0.0314332	NA,0.892313	0.000633118	0.00126942
2	rs1674137	50258031	T,T	C,C	0.829026,0.679563	-0.00463011,-0.0247411	0.00525159,0.00916045	0.422553,2.16014	0.00063288	0.00126848
2	rs111261691	50069573	A,NA	G,NA	0.852883,NA	0.0135729,NA	0.00558166,NA	1.8231,NA	0.000631768	0.00127036
2	rs182049376	50207663	G,NA	A,NA	0.983101,NA	0.0362162,NA	0.0153396,NA	1.73927,NA	0.000630651	0.00126546
2	rs143322306	50161380	T,NA	C,NA	0.984095,NA	0.0365873,NA	0.0158037,NA	1.68598,NA	0.000630194	0.0012527
2	rs3826763	50479408	G,G	T,T	0.725646,0.262897	-0.00532497,0.0205153	0.0044312,0.0097106	0.639254,1.46056	0.000619822	0.00124362
2	rs141628956	49878082	NA,T	NA,C	NA,0.97123	NA,0.0316313	NA,0.0255725	NA,0.665316	0.000618455	0.00123976
2	rs139753436	49734289	NA,A	NA,G	NA,0.974206	NA,-0.0394563	NA,0.0269663	NA,0.843388	0.000612295	0.00122725
2	rs34074594	50149269	A,A	G,G	0.924453,0.891865	-0.0125577,-0.00180713	0.00748151,0.0137648	1.03035,0.0479107	0.000610976	0.00122148
2	rs146733393	50234234	G,NA	C,NA	0.964215,NA	0.0221928,NA	0.0106439,NA	1.43102,NA	0.000609838	0.00122264
2	rs354000	49783101	C,C	T,T	0.312127,0.154762	0.00316755,-0.0316018	0.00426697,0.011819	0.339248,2.12496	0.000609213	0.00121996
2	rs2304112	50493131	A,A	G,G	0.722664,0.253968	-0.0046517,0.0216147	0.0044164,0.00982053	0.5343,1.55692	0.000608313	0.00122051
2	rs145828233	50305894	NA,C	NA,G	NA,0.984127	NA,-0.0485042	NA,0.0342017	NA,0.806491	0.000608126	0.00121898
2	rs1175791	49692373	G,G	C,C	0.67495,0.752976	0.00866452,-0.0166328	0.00422113,0.00991158	1.39679,1.03001	0.000608121	0.00120707
2	rs146305450	49734274	NA,T	NA,C	NA,0.974206	NA,-0.0392949	NA,0.0269663	NA,0.838437	0.000607584	0.00121781
2	rs146009856	50233222	G,G	T,T	0.987078,0.998016	0.0297597,-0.0263968	0.0175062,0.0960615	1.04993,0.105974	0.000605949	0.00121107
2	rs140790948	50272540	NA,C	NA,G	NA,0.919643	NA,-0.0208809	NA,0.0157247	NA,0.734688	0.000595584	0.00119407
2	rs10424282	50492860	G,G	C,C	0.722664,0.253968	-0.00460518,0.0215671	0.0044164,0.00982053	0.527147,1.55156	0.00059469	0.00119318
2	rs10410857	49682991	A,A	G,G	0.676938,0.777778	0.00710833,-0.0181411	0.00422788,0.0102821	1.0329,1.10972	0.00059387	0.00117851
2	rs11673671	49943948	C,C	G,G	0.631213,0.991071	0.00731324,0.106135	0.00409792,0.0454422	1.12888,1.70969	0.000592742	0.0011903
2	rs140453543	49855013	NA,T	NA,C	NA,0.949405	NA,0.0235514	NA,0.019504	NA,0.643529	0.000592091	0.00118713
2	rs144559295	49734427	NA,T	NA,C	NA,0.975198	NA,-0.0397339	NA,0.0274863	NA,0.828879	0.000591704	0.00118602
2	rs146116868	49734432	NA,A	NA,G	NA,0.975198	NA,-0.0395389	NA,0.0274863	NA,0.823057	0.000586416	0.00117543
2	rs10415757	50219386	T,T	C,C	0.983101,0.848214	0.0123669,-0.0293695	0.0153396,0.0119134	0.376622,1.86354	0.000584307	0.00116976
2	rs78340461	50212252	T,NA	C,NA	0.972167,NA	0.000130195,NA	0.0120196,NA	0.00376969,NA	0.000575036	0.00115399
2	rs8100835	49681943	T,T	C,C	0.676938,0.777778	0.00710833,-0.0179073	0.00422788,0.0102821	1.0329,1.08842	0.000573117	0.00113737
2	rs112292605	50499472	T,NA	C,NA	0.989066,NA	-0.0347402,NA	0.0190121,NA	1.16967,NA	0.000571856	0.00114726
2	rs75715304	50212288	T,NA	C,NA	0.972167,NA	8.67926e-05,NA	0.0120196,NA	0.00250939,NA	0.000571524	0.00114694
2	rs56124913	49733662	NA,T	NA,C	NA,0.974206	NA,-0.0379624	NA,0.0269663	NA,0.798063	0.000570767	0.00114405
2	rs143096125	50213167	A,NA	G,NA	0.972167,NA	4.33941e-05,NA	0.0120196,NA	0.00125283,NA	0.00056804	0.00113995
2	rs10414959	49687278	A,A	G,G	0.676938,0.776786	0.00661054,-0.0191195	0.00422788,0.0102658	0.928411,1.20384	0.000565265	0.00112234
2	rs10410299	49682898	T,T	C,C	0.676938,0.777778	0.00701695,-0.0180411	0.00422788,0.0102821	1.01333,1.10058	0.000563969	0.00111932
2	rs8101632	49682416	A,A	G,G	0.676938,0.777778	0.00710833,-0.0177979	0.00422788,0.0102821	1.0329,1.07853	0.000563753	0.0011188
2	rs139278099	50111662	T,NA	C,NA	0.961233,NA	0.00289122,NA	0.0102422,NA	0.109174,NA	0.00056348	0.00113171
2	rs74593060	50220984	NA,C	NA,T	NA,0.984127	NA,0.051014	NA,0.0342017	NA,0.867056	0.000559638	0.0011219
2	rs147287925	50493705	A,NA	G,NA	0.978131,NA	-0.0203042,NA	0.0135185,NA	0.875797,NA	0.00055819	0.00112123
2	rs10404729	49682574	A,A	G,G	0.676938,0.777778	0.00706264,-0.0178456	0.00422788,0.0102821	1.02309,1.08284	0.000557542	0.00110653
2	rs8100850	49681978	T,T	C,C	0.676938,0.777778	0.00701695,-0.0179547	0.00422788,0.0102821	1.01333,1.09273	0.000556623	0.00110475
2	rs10414964	49687283	T,T	G,G	0.676938,0.776786	0.00661054,-0.0190212	0.00422788,0.0102658	0.928411,1.1945	0.000556395	0.00110475
2	rs10404184	49682601	C,C	A,A	0.676938,0.777778	0.00701695,-0.0179457	0.00422788,0.0102821	1.01333,1.09191	0.000555864	0.00110325
2	rs78444754	49671507	A,NA	G,NA	0.976143,NA	-0.0167034,NA	0.0129561,NA	0.704829,NA	0.000554414	0.00111006
2	rs7251517	49683513	A,A	C,C	0.676938,0.777778	0.00692559,-0.0181539	0.00422788,0.0102821	0.99394,1.11089	0.000553535	0.00109872
2	rs76887196	50157556	NA,C	NA,G	NA,0.955357	NA,3.2293e-05	NA,0.0206987	NA,0.000540952	0.000551676	0.00110614
2	rs10406392	49682755	C,C	T,T	0.676938,0.777778	0.00701695,-0.0178933	0.00422788,0.0102821	1.01333,1.08715	0.000551474	0.00109454
2	rs142850573	50415570	T,T	C,C	0.83002,0.607143	0.00628976,-0.0153173	0.00526376,0.00875267	0.634289,1.09628	0.000550477	0.00110469
2	rs75933310	50252594	NA,C	NA,T	NA,0.857143	NA,0.0111164	NA,0.0122159	NA,0.440302	0.000548788	0.00110029
2	rs10404145	49682546	C,C	A,A	0.677932,0.777778	0.00711407,-0.0177455	0.00423129,0.0102821	1.0329,1.0738	0.000544771	0.00108123
2	rs150843864	49776170	T,NA	G,NA	0.968191,NA	0.0120705,NA	0.0112664,NA	0.546684,NA	0.000540776	0.00108693
2	rs4802646	50501479	C,C	T,T	0.722664,0.253968	-0.00474473,0.0208545	0.0044164,0.00982053	0.548723,1.47228	0.00053992	0.0010833
2	rs79425754	50299606	NA,T	NA,C	NA,0.875992	NA,0.0182912	NA,0.0129696	NA,0.800114	0.000535607	0.00107405
2	rs12462954	50204367	T,T	C,C	0.860835,0.777778	-0.0178717,-0.0284607	0.00571235,0.0102821	2.75539,2.24868	0.00053106	0.00106443
2	rs78911811	50445540	T,T	C,C	0.576541,0.600198	0.00777757,0.0134589	0.00400146,0.00872637	1.28455,0.910119	0.000531012	0.00106716
2	rs114197737	50249447	NA,A	NA,C	NA,0.888889	NA,-0.0218548	NA,0.0136019	NA,0.966128	0.000530543	0.00106375
2	rs75555160	49730888	NA,C	NA,G	NA,0.974206	NA,-0.0361344	NA,0.0269663	NA,0.744124	0.000525789	0.00105393
2	rs352824	49759733	A,A	G,G	0.219682,0.322421	-0.00762957,-0.0120334	0.00477536,0.00914559	0.95817,0.725258	0.000524894	0.00105511
2	rs7251160	49683266	T,T	C,C	0.677932,0.777778	0.00679864,-0.0179547	0.00423129,0.0102821	0.966141,1.09273	0.000524555	0.00104129
2	rs352830	49760652	C,C	G,G	0.220676,0.320437	-0.00771379,-0.0115605	0.00476763,0.00916045	0.976033,0.684134	0.000524024	0.0010534
2	rs12610109	49735267	NA,A	NA,C	NA,0.975198	NA,-0.0360232	NA,0.0274863	NA,0.72125	0.000523259	0.00104887
2	rs116992404	49779532	NA,C	NA,T	NA,0.922619	NA,0.0237	NA,0.0159983	NA,0.858556	0.000523226	0.001049
2	rs1175790	49691369	A,A	T,T	0.666998,0.753968	0.00843391,-0.016102	0.00419521,0.00992501	1.35269,0.979948	0.000521702	0.00103601
2	rs12459080	49974631	NA,A	NA,G	NA,0.991071	NA,-0.0543126	NA,0.0454422	NA,0.634496	0.000520089	0.00104276
2	rs1175792	49693118	G,G	A,A	0.666998,0.752976	0.00830203,-0.0163246	0.00419521,0.00991158	1.32036,1.00194	0.000519038	0.00103084
2	rs352826	49760208	T,T	C,C	0.219682,0.320437	-0.00768024,-0.0118044	0.00477536,0.00916045	0.967508,0.704371	0.00051699	0.00103923
2	rs7252170	49683320	C,C	T,T	0.676938,0.777778	0.00687992,-0.0178077	0.00422788,0.0102821	0.984311,1.07941	0.000515948	0.00102422
2	rs17312204	50557876	G,NA	A,NA	0.925447,NA	0.00976193,NA	0.00752717,NA	0.710705,NA	0.000515251	0.00103351
2	rs45613034	50193437	A,NA	C,NA	0.985089,NA	-0.016616,NA	0.0163138,NA	0.510846,NA	0.00051377	0.0010291
2	rs3786662	50359384	T,T	A,A	0.831014,0.911706	-0.00690133,-0.0263261	0.00527606,0.0150664	0.71929,1.09378	0.000513607	0.00103177
2	rs76094011	49821039	NA,C	NA,G	NA,0.94246	NA,0.0246078	NA,0.0183564	NA,0.744573	0.000513564	0.00102957
2	rs352825	49759930	C,C	A,A	0.219682,0.320437	-0.00762957,-0.0119048	0.00477536,0.00916045	0.95817,0.712776	0.000513304	0.00103181
2	rs7251351	49683223	A,A	G,G	0.677932,0.776786	0.00670725,-0.0179262	0.00423129,0.0102658	0.947187,1.09273	0.000512861	0.00101819
2	rs186237221	50059722	NA,T	NA,C	NA,0.984127	NA,-0.0357281	NA,0.0342017	NA,0.528422	0.000512594	0.00102769
2	rs535888823	50285474	NA,A	NA,G	NA,0.989087	NA,0.0630415	NA,0.0411453	NA,0.901423	0.000512102	0.00102677
2	rs12971496	50407651	T,NA	C,NA	0.976143,NA	0.017533,NA	0.0129561,NA	0.754553,NA	0.000511819	0.00102423
2	rs352831	49760724	G,G	A,A	0.220676,0.320437	-0.00766781,-0.0115126	0.00476763,0.00916045	0.967508,0.680195	0.000511165	0.00102754
2	rs193094733	50205134	NA,A	NA,T	NA,0.862103	NA,-0.0253623	NA,0.0123978	NA,1.3895	0.000510263	0.00102326
2	rs2115507	50504250	C,C	T,T	0.722664,0.253968	-0.00455865,0.0207475	0.0044164,0.00982053	0.520031,1.46056	0.000501556	0.00100634
2	rs141001141	50238216	NA,A	NA,G	NA,0.90873	NA,-0.0156119	NA,0.014843	NA,0.533293	0.000501397	0.0010052
2	rs10427053	49679859	T,T	C,C	0.692843,0.77877	0.0077125,-0.0179118	0.0042859,0.0102986	1.14304,1.08624	0.000500395	0.000993409
2	rs2569383	49764255	A,A	T,T	0.214712,0.319444	-0.00850962,-0.0111177	0.00481501,0.00916798	1.11252,0.647321	0.000498933	0.00100289
2	rs2548476	49764225	A,A	G,G	0.214712,0.319444	-0.00850962,-0.0111177	0.00481501,0.00916798	1.11252,0.647321	0.000498933	0.00100289
2	rs1654320	49763521	A,A	G,G	0.214712,0.319444	-0.00850962,-0.0111177	0.00481501,0.00916798	1.11252,0.647321	0.000498933	0.00100289
2	rs12462479	50050195	NA,T	NA,C	NA,0.861111	NA,-0.0237839	NA,0.0123606	NA,1.26493	0.000497982	0.000998398
2	rs138240375	50511388	T,NA	C,NA	0.973161,NA	0.0218185,NA	0.0122339,NA	1.12777,NA	0.000496709	0.000997594
2	rs10401546	49679928	T,T	G,G	0.692843,0.779762	0.00767119,-0.0178417	0.0042859,0.0103152	1.13386,1.07732	0.000496361	0.000985441
2	rs1654318	49765423	G,G	A,A	0.214712,0.319444	-0.00850962,-0.01107	0.00481501,0.00916798	1.11252,0.643492	0.000496041	0.000997081
2	rs1654317	49765676	A,A	T,T	0.214712,0.319444	-0.00850962,-0.01107	0.00481501,0.00916798	1.11252,0.643492	0.000496041	0.000997081
2	rs1654315	49766121	A,A	G,G	0.214712,0.319444	-0.00850962,-0.01107	0.00481501,0.00916798	1.11252,0.643492	0.000496041	0.000997081
2	rs10414251	49686962	A,A	G,G	0.676938,0.775794	0.00679315,-0.0180574	0.00422788,0.0102496	0.966141,1.1073	0.000493684	0.000980178
2	rs76472793	49724010	NA,G	NA,T	NA,0.957341	NA,-0.0214231	NA,0.0211527	NA,0.507011	0.000492321	0.000987065
2	rs10413898	49686966	A,A	C,C	0.676938,0.775794	0.00679315,-0.0180103	0.00422788,0.0102496	0.966141,1.10299	0.000490215	0.000973297
2	rs1949594	49767143	T,T	C,C	0.785288,0.680556	0.00851027,0.0109645	0.00481501,0.00916798	1.11264,0.635047	0.000489869	0.000984678
2	rs1654321	49763352	T,T	G,G	0.214712,0.319444	-0.00845912,-0.0111177	0.00481501,0.00916798	1.10266,0.647321	0.000488834	0.000982587
2	rs2548475	49764421	A,A	G,G	0.214712,0.319444	-0.00845912,-0.0111177	0.00481501,0.00916798	1.10266,0.647321	0.000488834	0.000982587
2	rs352827	49760539	A,A	G,G	0.220676,0.320437	-0.00757124,-0.0114648	0.00476763,0.00916045	0.949716,0.676265	0.000488611	0.000982189
2	rs352828	49760583	A,A	T,T	0.220676,0.320437	-0.00757124,-0.0114648	0.00476763,0.00916045	0.949716,0.676265	0.000488611	0.000982189
2	rs11083992	50466522	A,A	C,C	0.944334,0.708333	-0.00248204,0.0248986	0.00862346,0.00940461	0.11155,2.09102	0.000487801	0.000978566
2	rs139068207	50527287	NA,A	NA,G	NA,0.945437	NA,-0.0213837	NA,0.0188207	NA,0.59196	0.000486048	0.000974524
2	rs1645376	49766300	A,A	G,G	0.214712,0.319444	-0.00845912,-0.01107	0.00481501,0.00916798	1.10266,0.643492	0.000486	0.000976891
2	rs1654314	49766696	G,G	A,A	0.214712,0.319444	-0.00845912,-0.01107	0.00481501,0.00916798	1.10266,0.643492	0.000486	0.000976891
2	rs381569	50561644	C,C	T,T	0.088469,0.053571	0.00669066,0.0434108	0.00696239,0.0189843	0.472929,1.65335	0.000485854	0.000974434
2	rs10401743	50156896	C,NA	T,NA	0.079523,NA	-0.0218816,NA	0.0073078,NA	2.56052,NA	0.000484771	0.000972178
2	rs1273635	50265623	NA,T	NA,C	NA,0.933532	NA,-0.0194509	NA,0.0171606	NA,0.590036	0.00048059	0.000963656
2	rs3848551	50399979	NA,T	NA,C	NA,0.885913	NA,0.0177641	NA,0.0134459	NA,0.72944	0.000480244	0.000963036
2	rs74844648	50296660	NA,T	NA,C	NA,0.930556	NA,0.0156362	NA,0.0168156	NA,0.452911	0.00047962	0.000961691
2	rs10048620	49768081	A,A	C,C	0.785288,0.679563	0.00851027,0.0108068	0.00481501,0.00916045	1.11264,0.62322	0.000478385	0.000961606
2	rs62129179	50282053	A,A	G,G	0.975149,0.948413	-0.033242,0.000634778	0.0127009,0.0193256	2.05243,0.0115316	0.000474848	0.000954689
2	rs117304019	49711522	NA,T	NA,C	NA,0.950397	NA,0.0168638	NA,0.0196877	NA,0.407061	0.000473869	0.000950006
2	rs78764078	50307063	NA,T	NA,C	NA,0.876984	NA,0.0168339	NA,0.0130145	NA,0.708082	0.000473827	0.000950178
2	rs352832	49760818	A,A	G,G	0.220676,0.320437	-0.00747925,-0.0114648	0.00476763,0.00916045	0.93291,0.676265	0.000470954	0.000946681
2	rs148950171	50184720	T,NA	C,NA	0.966203,NA	0.0262157,NA	0.0109412,NA	1.78061,NA	0.000470671	0.000945246
2	rs61320246	49748283	T,T	C,C	0.814115,0.802579	-0.00244038,0.0269214	0.00508247,0.010739	0.199891,1.91435	0.000468863	0.000940462
2	rs148204137	49698879	A,NA	G,NA	0.961233,NA	0.0162943,NA	0.0102422,NA	0.952211,NA	0.000468525	0.000939998
2	rs11666932	49769808	A,A	G,G	0.785288,0.679563	0.00855312,0.0104204	0.00481501,0.00916045	1.12104,0.592926	0.000465402	0.000935521
2	rs1645374	49762450	A,A	G,G	0.214712,0.319444	-0.00832137,-0.0111654	0.00481501,0.00916798	1.07598,0.65116	0.000465275	0.000935211
2	rs10407801	49769249	A,A	C,C	0.785288,0.679563	0.00851027,0.010564	0.00481501,0.00916045	1.11264,0.604113	0.000464974	0.000934652
2	rs12462436	50468838	G,G	A,A	0.944334,0.708333	-0.0024956,0.0246889	0.00862346,0.00940461	0.112226,2.06248	0.000464753	0.000932337
2	rs139107145	50438449	NA,C	NA,T	NA,0.974206	NA,-0.0388335	NA,0.0269663	NA,0.824356	0.000463025	0.000928331
2	rs1615362	49762630	C,C	G,G	0.214712,0.319444	-0.00832137,-0.0111177	0.00481501,0.00916798	1.07598,0.647321	0.000462567	0.000929767
2	rs79861503	50179622	NA,G	NA,A	NA,0.985119	NA,0.0521824	NA,0.0353055	NA,0.855732	0.000461168	0.000924526
2	rs11666829	49769675	T,T	C,C	0.785288,0.679563	0.00851027,0.0104699	0.00481501,0.00916045	1.11264,0.596773	0.000459958	0.00092457
2	rs117570161	50303739	NA,A	NA,G	NA,0.871032	NA,0.0163327	NA,0.012754	NA,0.698246	0.000459909	0.000922253
2	rs1716281	49761650	T,T	C,C	0.214712,0.319444	-0.00827545,-0.0112178	0.00481501,0.00916798	1.06716,0.655393	0.000459824	0.000924245
2	rs3786667	50426527	NA,A	NA,G	NA,0.981151	NA,0.0423351	NA,0.0314332	NA,0.749493	0.000459726	0.000921703
2	rs10048519	49770217	A,A	G,G	0.786282,0.679563	0.00861526,0.0104204	0.00482314,0.00916045	1.13041,0.592926	0.000459329	0.000923297
2	rs12462012	50468628	A,A	G,G	0.944334,0.708333	-0.00240184,0.0246412	0.00862346,0.00940461	0.107566,2.05601	0.00045892	0.000920633
2	rs74605432	50457249	NA,A	NA,T	NA,0.986111	NA,-0.0435807	NA,0.0365264	NA,0.632982	0.000458527	0.000919377
2	rs73578334	49726807	T,T	C,C	0.857853,0.986111	0.0111892,-0.0479261	0.00566193,0.0365264	1.31757,0.722419	0.000457003	0.000906428
2	rs10408011	49769311	T,T	C,C	0.785288,0.679563	0.00846267,0.010564	0.00481501,0.00916045	1.10335,0.604113	0.000456095	0.000916796
2	rs10407967	49769171	C,C	G,G	0.785288,0.679563	0.00846267,0.010564	0.00481501,0.00916045	1.10335,0.604113	0.000456095	0.000916796
2	rs10420377	49767667	A,A	G,G	0.7833,0.680556	0.00848189,0.0109645	0.00479895,0.00916798	1.11264,0.635047	0.000455716	0.000916013
2	rs10407143	49769037	T,T	A,A	0.785288,0.679563	0.00841507,0.0107126	0.00481501,0.00916045	1.09409,0.615781	0.00045525	0.000915089
2	rs16981454	50308603	NA,A	NA,C	NA,0.876984	NA,0.0163219	NA,0.0130145	NA,0.678209	0.00045418	0.000910781
2	rs76678227	50308542	NA,G	NA,C	NA,0.876984	NA,0.0163219	NA,0.0130145	NA,0.678209	0.00045418	0.000910781
2	rs115172993	50069019	NA,A	NA,G	NA,0.838294	NA,0.00452136	NA,0.0116103	NA,0.156792	0.000453865	0.000909889
2	rs78107455	50306534	NA,T	NA,C	NA,0.876984	NA,0.0163052	NA,0.0130145	NA,0.677242	0.000453563	0.000909544
2	rs79189122	50660525	C,C	T,T	0.849901,0.964286	0.0122303,0.00283221	0.00553562,0.0230345	1.56626,0.0447247	0.000451914	0.00090913
2	rs448800	50566269	A,A	G,G	0.088469,0.055556	0.00687093,0.0418688	0.00696239,0.0186616	0.489845,1.6045	0.000450428	0.00090339
2	rs10423060	49771562	G,G	A,A	0.785288,0.679563	0.00851027,0.0102227	0.00481501,0.00916045	1.11264,0.577673	0.000447245	0.000899019
2	rs10423612	49771548	A,A	G,G	0.785288,0.679563	0.00851027,0.0102227	0.00481501,0.00916045	1.11264,0.577673	0.000447245	0.000899019
2	rs117454435	50533216	T,NA	C,NA	0.981113,NA	0.0277367,NA	0.0145245,NA	1.25043,NA	0.000446659	0.000895327
2	rs12976294	49772294	G,G	T,T	0.785288,0.678571	0.00851027,0.010116	0.00481501,0.00915299	1.11264,0.570135	0.000446331	0.000897179
2	rs78131709	50494458	C,C	T,T	0.910537,0.943452	-0.00582589,-0.0430497	0.00692737,0.018507	0.397559,1.69872	0.000446187	0.000894921
2	rs976282	50568808	C,C	A,A	0.769384,0.25	-0.00627474,0.0195484	0.00469379,0.00987194	0.741645,1.32165	0.000444517	0.000892535
2	rs4802627	50313758	NA,C	NA,T	NA,0.876984	NA,0.0160336	NA,0.0130145	NA,0.661629	0.000443755	0.000889877
2	rs148714924	50049292	NA,A	NA,G	NA,0.847222	NA,-0.0206127	NA,0.0118816	NA,1.08214	0.000443156	0.000888462
2	rs12974448	49772230	T,T	C,C	0.785288,0.677579	0.00851027,0.0101078	0.00481501,0.00914559	1.11264,0.570135	0.000443114	0.000890718
2	rs12709913	49772195	G,G	C,C	0.785288,0.677579	0.00851027,0.0101078	0.00481501,0.00914559	1.11264,0.570135	0.000443114	0.000890718
2	rs1654322	49761795	G,G	A,A	0.214712,0.319444	-0.00817899,-0.0112178	0.00481501,0.00916798	1.04873,0.655393	0.000442673	0.000889758
2	rs115182637	50235189	NA,C	NA,T	NA,0.981151	NA,-0.0382436	NA,0.0314332	NA,0.65027	0.000442375	0.000887032
2	rs147870391	50529692	G,NA	C,NA	0.992048,NA	0.0306314,NA	0.0222601,NA	0.772624,NA	0.000439509	0.000881596
2	rs10408260	49680873	G,G	A,A	0.667992,0.777778	0.00717589,-0.0162649	0.00419836,0.0102821	1.05843,0.944311	0.000439028	0.000871687
2	rs10048512	49770169	G,G	A,A	0.786282,0.679563	0.00847696,0.0104699	0.00482314,0.00916045	1.10335,0.596773	0.000436905	0.000878202
2	rs8101746	50221386	A,A	G,G	0.983101,0.848214	0.00690303,-0.0308576	0.0153396,0.0119134	0.185286,2.01805	0.000435962	0.000873194
2	rs68004247	49671151	A,A	G,G	0.66998,0.77877	0.00691584,-0.0169181	0.00420473,0.0102986	0.999928,0.998129	0.000435414	0.00086439
2	rs10425168	49771726	C,C	T,T	0.785288,0.679563	0.00841507,0.0103163	0.00481501,0.00916045	1.09409,0.584873	0.000434925	0.000874238
2	rs12976246	49772232	C,C	T,T	0.785288,0.677579	0.00846267,0.0101078	0.00481501,0.00914559	1.10335,0.570135	0.000434652	0.000873701
2	rs10048520	49770249	A,A	G,G	0.786282,0.679563	0.00847696,0.0104204	0.00482314,0.00916045	1.10335,0.592926	0.000434436	0.000873239
2	rs2305920	50312875	NA,C	NA,G	NA,0.876984	NA,0.0157612	NA,0.0130145	NA,0.646129	0.000434308	0.000870934
2	rs12971442	50524900	C,C	T,T	0.710736,0.252976	-0.00426603,0.0200183	0.00436052,0.00983323	0.484245,1.37911	0.000433382	0.000869552
2	rs7507149	50470794	C,C	T,T	0.744533,0.266865	-0.0041597,0.0195276	0.00453346,0.00966419	0.445084,1.36331	0.000433195	0.00086923
2	rs3786558	49681418	C,C	T,T	0.667992,0.776786	0.00717589,-0.0160384	0.00419836,0.0102658	1.05843,0.927335	0.000432183	0.000858115
2	rs13346495	49772587	A,A	G,G	0.785288,0.679563	0.00846267,0.010075	0.00481501,0.00916045	1.10335,0.566382	0.000431557	0.000867479
2	rs75218499	49839033	NA,C	NA,G	NA,0.970238	NA,-0.0356037	NA,0.0251555	NA,0.804188	0.000429752	0.000861661
2	rs1716282	49763676	C,C	A,A	0.218688,0.319444	-0.00868584,-0.0109166	0.00478316,0.00916798	1.15875,0.631233	0.000429161	0.000862775
2	rs768574	50485758	G,G	T,T	0.713718,0.261905	-0.00460705,0.0191965	0.004374,0.00972244	0.5343,1.31578	0.000426438	0.000855472
2	rs8104650	50555971	A,A	G,G	0.392644,0.802579	0.0073236,-0.0109937	0.00404873,0.010739	1.15198,0.514322	0.000424778	0.000851796
2	rs74870551	50353273	G,G	A,A	0.897614,0.998016	0.00891453,0.138756	0.0065219,0.0960615	0.765307,0.827942	0.000423047	0.000848455
2	rs74424304	50235042	NA,A	NA,G	NA,0.981151	NA,-0.0367804	NA,0.0314332	NA,0.616263	0.000421989	0.000846159
2	rs12459509	50559702	G,G	A,A	0.777336,0.253968	-0.00604601,0.0192917	0.00475237,0.00982053	0.691866,1.30557	0.000420414	0.000843875
2	rs150514146	50227415	NA,T	NA,C	NA,0.901786	NA,-0.00943124	NA,0.0143636	NA,0.29121	0.000419801	0.000841714
2	rs62129178	50263794	G,NA	A,NA	0.966203,NA	-0.0182004,NA	0.0109412,NA	1.01674,NA	0.000419247	0.000841645
2	rs35284499	50559233	A,A	C,C	0.777336,0.253968	-0.00599592,0.0193436	0.00475237,0.00982053	0.683888,1.31094	0.00041842	0.00083987
2	rs3745485	50381361	NA,G	NA,C	NA,0.880952	NA,0.0169391	NA,0.0131998	NA,0.700294	0.000417709	0.000837652
2	rs3739206	50364721	NA,C	NA,A	NA,0.943452	NA,0.0232238	NA,0.018507	NA,0.678758	0.000417183	0.000836584
2	rs8113150	50558615	G,G	A,A	0.777336,0.253968	-0.00604601,0.0192399	0.00475237,0.00982053	0.691866,1.30021	0.000416645	0.00083631
2	rs60911789	50220612	T,T	C,C	0.983101,0.848214	0.00667185,-0.0306358	0.0153396,0.0119134	0.178091,1.99463	0.00041405	0.000829326
2	rs11083962	49663476	G,G	T,T	0.511928,0.41369	0.00729034,0.00396902	0.00395543,0.00867965	1.18501,0.18878	0.000413467	0.000823375
2	rs10421317	49679657	G,G	A,A	0.667992,0.777778	0.00708875,-0.0160639	0.00419836,0.0102821	1.03942,0.927335	0.000412687	0.000819496
2	rs8105239	50468071	C,C	T,T	0.745527,0.266865	-0.00416504,0.0191327	0.00453928,0.00966419	0.445084,1.3212	0.000412334	0.000827381
2	rs3745496	50556588	G,G	A,A	0.779324,0.369048	-0.00555348,0.0187928	0.00476763,0.00885857	0.612453,1.46998	0.000412026	0.000826976
2	rs117219741	50215740	NA,A	NA,G	NA,0.952381	NA,-0.0385441	NA,0.0200728	NA,1.26098	0.000410498	0.000823093
2	rs113853526	50227240	NA,C	NA,T	NA,0.901786	NA,-0.00909136	NA,0.0143636	NA,0.278379	0.000410215	0.000822498
2	rs144225974	50451009	C,NA	G,NA	0.976143,NA	0.0165984,NA	0.0129561,NA	0.698644,NA	0.000409989	0.00082147
2	rs58117042	49839764	NA,A	NA,G	NA,0.956349	NA,-0.0229087	NA,0.0209218	NA,0.562993	0.000408547	0.00081924
2	rs957738	50563239	G,G	A,A	0.771372,0.253968	-0.00637172,0.018154	0.00470807,0.00982053	0.754635,1.19031	0.000407273	0.000817421
2	rs71353353	50473279	NA,C	NA,A	NA,0.921627	NA,-0.0170964	NA,0.0159053	NA,0.549098	0.000407146	0.000816275
2	rs11083996	50514304	C,C	T,T	0.720676,0.25496	-0.00426537,0.0197156	0.00440672,0.00980793	0.477448,1.35249	0.00040661	0.000815851
2	rs77279179	49924854	A,NA	G,NA	0.968191,NA	-0.00730519,NA	0.0112664,NA	0.286743,NA	0.000406103	0.000814071
2	rs117411536	50034766	G,NA	A,NA	0.965209,NA	-0.0356345,NA	0.0107893,NA	3.01891,NA	0.000405	0.000814441
2	rs145872931	49776844	T,NA	C,NA	0.986084,NA	0.0288729,NA	0.0168779,NA	1.0598,NA	0.000403907	0.000810053
2	rs117392845	49861827	NA,A	NA,G	NA,0.969246	NA,0.0276368	NA,0.0247591	NA,0.577861	0.000403875	0.000809733
2	rs3097342	50554943	G,G	A,A	0.392644,0.802579	0.00717778,-0.0111951	0.00404873,0.010739	1.11774,0.526966	0.000402223	0.00080658
2	rs140186001	50392166	NA,A	NA,G	NA,0.87996	NA,0.0161859	NA,0.0131525	NA,0.660628	0.000401929	0.000806006
2	rs141912833	50137058	NA,G	NA,T	NA,0.96627	NA,0.02939	NA,0.023678	NA,0.668537	0.00040188	0.000805813
2	rs6509452	50514596	T,T	A,A	0.720676,0.253968	-0.00426537,0.0196938	0.00440672,0.00982053	0.477448,1.34753	0.000401537	0.000805676
2	rs117280890	50340530	NA,T	NA,C	NA,0.951389	NA,0.0181542	NA,0.0198773	NA,0.442401	0.000400983	0.000803975
2	rs12610577	50310466	NA,A	NA,G	NA,0.877976	NA,0.0145492	NA,0.0130599	NA,0.576324	0.000399317	0.00080077
2	rs117769028	50402593	NA,T	NA,C	NA,0.922619	NA,0.0162107	NA,0.0159983	NA,0.507338	0.000398968	0.000799984
2	rs2242049	50339956	NA,G	NA,A	NA,0.950397	NA,0.0173991	NA,0.0196877	NA,0.423857	0.000396918	0.000795822
2	rs12609902	50384444	NA,A	NA,G	NA,0.880952	NA,0.0160057	NA,0.0131998	NA,0.647255	0.000396608	0.000795339
2	rs55908928	49769368	A,A	G,G	0.790258,0.679563	0.00835822,0.0107917	0.00485638,0.00916045	1.06938,0.622027	0.000395918	0.000795966
2	rs144039379	50040060	NA,A	NA,G	NA,0.850198	NA,-0.0196981	NA,0.011978	NA,0.999704	0.000394159	0.000790247
2	rs3786669	50486939	C,C	T,T	0.610338,0.204365	-0.0075484,0.0120841	0.00405425,0.0106009	1.20326,0.594616	0.000394124	0.000790478
2	rs149173791	50329546	A,NA	G,NA	0.984095,NA	0.0181707,NA	0.0158037,NA	0.601647,NA	0.000393752	0.000789966
2	rs245112	50539646	A,A	C,C	0.911531,0.944444	-0.00682426,-0.040876	0.00696238,0.0186617	0.485444,1.5452	0.000392598	0.000787425
2	rs2305915	50387750	NA,C	NA,G	NA,0.880952	NA,0.0158189	NA,0.0131998	NA,0.636854	0.000391445	0.000784985
2	rs76099952	50382906	NA,C	NA,A	NA,0.87996	NA,0.0158024	NA,0.0131525	NA,0.639092	0.000391155	0.0007844
2	rs117540216	50340952	NA,A	NA,G	NA,0.951389	NA,0.0176039	NA,0.0198773	NA,0.425022	0.000390786	0.000783534
2	rs117140545	50336741	NA,G	NA,A	NA,0.951389	NA,0.0175999	NA,0.0198773	NA,0.424897	0.000390714	0.000783389
2	rs10518267	50336839	NA,C	NA,T	NA,0.873016	NA,0.0143201	NA,0.0128386	NA,0.577275	0.000389914	0.000781919
2	rs34507995	50526524	C,C	A,A	0.709742,0.252976	-0.00421529,0.0193628	0.00435609,0.00983323	0.477287,1.31034	0.000389883	0.000782281
2	rs76623909	49719051	G,G	C,C	0.658052,0.789683	-0.00483329,0.0256499	0.00416802,0.0104891	0.608702,1.83953	0.000389537	0.000779407
2	rs149485891	50050946	NA,A	NA,G	NA,0.945437	NA,-0.0155203	NA,0.0188207	NA,0.387664	0.000389169	0.0007803
2	rs150181699	50038859	NA,G	NA,A	NA,0.850198	NA,-0.0195314	NA,0.011978	NA,0.987276	0.000389147	0.0007802
2	rs1065249	50353720	A,NA	G,NA	0.983101,NA	0.018566,NA	0.0153396,NA	0.645599,NA	0.000388495	0.000779438
2	rs149807892	50159756	T,NA	C,NA	0.985089,NA	0.000565568,NA	0.0163138,NA	0.0121799,NA	0.000387877	0.000777913
2	rs7255532	49684359	G,G	A,A	0.670974,0.776786	0.00622067,-0.0178315	0.00420796,0.0102658	0.855971,1.08413	0.000387437	0.000769928
2	rs6509435	50030096	NA,C	NA,T	NA,0.056548	NA,0.0104697	NA,0.0185069	NA,0.242918	0.000387168	0.000776312
2	rs71353338	50351156	G,NA	A,NA	0.89662,NA	-0.0106162,NA	0.00649407,NA	0.990965,NA	0.000387085	0.000776402
2	rs12609883	50384494	NA,T	NA,C	NA,0.880952	NA,0.0156414	NA,0.0131998	NA,0.62704	0.00038667	0.000775408
2	rs117671997	50330191	NA,G	NA,C	NA,0.949405	NA,0.0176327	NA,0.019504	NA,0.436559	0.000386569	0.000775091
2	rs73058075	50117103	T,NA	C,NA	0.981113,NA	-0.0107982,NA	0.0145245,NA	0.339884,NA	0.000385657	0.000773922
2	rs77929524	50336019	NA,C	NA,G	NA,0.874008	NA,0.0140469	NA,0.0128817	NA,0.559856	0.000383682	0.000769418
2	rs6509451	50492291	A,A	G,G	0.929423,0.706349	-0.00481237,0.0236876	0.00771974,0.00938594	0.273247,1.93511	0.000383553	0.000769576
2	rs35272206	50162221	T,T	G,G	0.889662,0.998016	0.0161196,0.19087	0.00631051,0.0960615	1.97317,1.32858	0.000383481	0.000769178
2	rs140210035	49822731	NA,C	NA,T	NA,0.979167	NA,-0.0314128	NA,0.0299292	NA,0.531777	0.000383079	0.000768164
2	rs2009984	50001877	A,NA	T,NA	0.993042,NA	0.0334449,NA	0.0237851,NA	0.796732,NA	0.000382775	0.000767866
2	rs35791962	50183449	T,NA	C,NA	0.960239,NA	-0.00618668,NA	0.0101186,NA	0.266865,NA	0.000382678	0.000766168
2	rs56068031	50467582	T,T	C,C	0.917495,0.588294	-0.00263224,0.0200171	0.00718617,0.00868585	0.146212,1.67385	0.000382601	0.000767326
2	rs12052198	50470097	T,T	G,G	0.744533,0.266865	-0.00392803,0.0191789	0.00453346,0.00966419	0.41314,1.32609	0.00038239	0.00076729
2	rs75811875	50187533	NA,T	NA,C	NA,0.984127	NA,-0.0230337	NA,0.0342017	NA,0.300465	0.000382138	0.000766158
2	rs117882356	50341037	NA,A	NA,G	NA,0.951389	NA,0.0171024	NA,0.0198773	NA,0.409417	0.000381958	0.000765836
2	rs3810266	50266993	NA,T	NA,C	NA,0.979167	NA,0.0300156	NA,0.0299292	NA,0.500428	0.000381443	0.00076478
2	rs11669032	49947198	G,G	C,C	0.676938,0.99504	0.00609149,0.121027	0.00422788,0.0608454	0.824943,1.33077	0.000380398	0.000763803
2	rs6509450	50469915	C,C	T,T	0.744533,0.266865	-0.00397437,0.0190815	0.00453346,0.00966419	0.419459,1.31578	0.000380182	0.000762861
2	rs56275732	50226141	NA,A	NA,G	NA,0.895833	NA,-0.00907934	NA,0.0139934	NA,0.286972	0.000380146	0.000762228
2	rs117749397	50259118	T,NA	C,NA	0.963221,NA	-0.0101675,NA	0.0105045,NA	0.477446,NA	0.000379419	0.000760769
2	rs35587859	49677097	T,T	A,A	0.746521,0.94246	0.0105015,0.0176717	0.00454514,0.0183564	1.68066,0.47405	0.000378403	0.000751161
2	rs245110	50526896	T,T	G,G	0.911531,0.945437	-0.00696414,-0.0412986	0.00696238,0.0188207	0.498683,1.54955	0.0003784	0.000758954
2	rs117723549	50503715	NA,A	NA,G	NA,0.949405	NA,-0.0186949	NA,0.019504	NA,0.471339	0.000377887	0.000757709
2	rs2379088	50087673	T,T	C,C	0.781312,0.75	-0.0284677,-0.0140832	0.00478316,0.00987194	8.57602,0.81333	0.000377344	0.000764913
2	rs181148647	49728065	A,NA	T,NA	0.993042,NA	0.0392782,NA	0.0237851,NA	1.00585,NA	0.000377183	0.000756635
2	rs6509436	50039631	NA,C	NA,T	NA,0.095238	NA,0.00700241	NA,0.0145623	NA,0.200234	0.000376491	0.000754943
2	rs11084001	50561372	C,C	T,T	0.777336,0.253968	-0.00585927,0.0189447	0.00475237,0.00982053	0.662326,1.26987	0.000376369	0.00075546
2	rs140237484	50319974	NA,T	NA,C	NA,0.875	NA,0.0137105	NA,0.0129254	NA,0.53939	0.00037601	0.000754021
2	rs143445186	50576479	NA,T	NA,C	NA,0.955357	NA,0.0175402	NA,0.0206987	NA,0.401462	0.00037583	0.000753521
2	rs150912079	50058105	NA,A	NA,G	NA,0.997024	NA,0.088535	NA,0.078473	NA,0.586321	0.000374375	0.000750581
2	rs76519496	50382737	NA,T	NA,G	NA,0.880952	NA,0.0151283	NA,0.0131998	NA,0.599025	0.000373538	0.000749074
2	rs117728146	49917453	T,NA	G,NA	0.983101,NA	-0.033748,NA	0.0153396,NA	1.55591,NA	0.000372631	0.000747641
2	rs116943488	50317108	G,NA	A,NA	0.987078,NA	0.0190072,NA	0.0175062,NA	0.556592,NA	0.000372421	0.000745704
2	rs157546	50525126	A,A	G,G	0.892644,0.944444	-0.00752877,-0.0395677	0.00638686,0.0186617	0.622545,1.46873	0.000372013	0.000746134
2	rs143150335	50321134	NA,C	NA,T	NA,0.875	NA,0.013502	NA,0.0129254	NA,0.528409	0.000371903	0.000745791
2	rs3729530	50370639	NA,A	NA,G	NA,0.882937	NA,0.014886	NA,0.0132962	NA,0.580213	0.000371724	0.000745436
2	rs6509439	50105239	T,T	C,C	0.700795,0.804563	-0.0278846,-0.0183358	0.00431777,0.01078	9.9746,1.0508	0.000371031	0.000950015
2	rs3889700	50413871	NA,C	NA,G	NA,0.878968	NA,-0.0113641	NA,0.0131059	NA,0.41354	0.000370766	0.000743389
2	rs73048802	49719419	G,G	T,T	0.657058,0.787698	-0.0044309,0.0257224	0.00416512,0.0104531	0.541492,1.85808	0.000369823	0.000740172
2	rs148450998	49666262	NA,A	NA,G	NA,0.973214	NA,0.0252028	NA,0.0264757	NA,0.467072	0.000369457	0.000740685
2	rs79156027	50466226	G,G	A,A	0.944334,0.710317	-0.00346932,0.0238025	0.00862346,0.00942357	0.162756,1.93772	0.000368858	0.000740026
2	rs61165577	50220387	T,T	C,C	0.983101,0.848214	0.00693262,-0.0296874	0.0153396,0.0119134	0.186212,1.89604	0.00036881	0.000738705
2	rs10424546	50229496	T,T	C,C	0.987078,0.998016	0.026368,-0.0023567	0.0175062,0.0960615	0.879386,0.00858462	0.000368334	0.00073644
2	rs283508	50476117	T,T	C,C	0.897614,0.945437	-0.00906246,-0.0351069	0.0065219,0.0188207	0.783391,1.20667	0.000368066	0.000738268
2	rs2115508	50525919	C,C	T,T	0.710736,0.252976	-0.00403366,0.0194624	0.00436052,0.00983323	0.44984,1.32068	0.000367934	0.000738241
2	rs56758737	49735111	T,T	A,A	0.856859,0.986111	0.00996941,-0.0556612	0.00564551,0.0365264	1.11119,0.894344	0.000367929	0.000730982
2	rs73056062	50004499	T,T	C,C	0.868787,0.930556	-0.0224251,0.0224966	0.00585591,0.0168156	3.89138,0.742442	0.000367766	0.000737375
2	rs149293656	50344880	NA,C	NA,T	NA,0.875	NA,0.0132977	NA,0.0129254	NA,0.517738	0.000366889	0.000735737
2	rs3739177	50368853	T,NA	C,NA	0.907555,NA	-0.0110725,NA	0.00682591,NA	0.979743,NA	0.000366822	0.000736573
2	rs28750115	50218928	G,G	A,A	0.983101,0.849206	0.00643703,-0.0301055	0.0153396,0.0119455	0.170855,1.93079	0.000366612	0.000734339
2	rs8100149	50517849	A,A	T,T	0.720676,0.253968	-0.00412598,0.0193901	0.00440672,0.00982053	0.457022,1.31578	0.000366337	0.000735051
2	rs8108252	50444061	G,G	T,T	0.576541,0.597222	0.00736657,0.0120087	0.00400146,0.0087157	1.18292,0.774027	0.000366032	0.000735556
2	rs7260478	50488045	T,T	C,C	0.929423,0.71131	-0.0048766,0.023487	0.00771974,0.00943317	0.277712,1.89345	0.000365826	0.000733993
2	rs117104462	50656702	T,NA	C,NA	0.975149,NA	0.0211448,NA	0.0127009,NA	1.01797,NA	0.00036545	0.000733822
2	rs10422689	50232196	A,A	C,C	0.987078,0.998016	0.0258972,-0.0210608	0.0175062,0.0960615	0.856812,0.0827776	0.000364748	0.000729292
2	rs74863643	50322482	NA,G	NA,C	NA,0.875	NA,0.0131891	NA,0.0129254	NA,0.512103	0.000364287	0.000730518
2	rs4801808	50324106	NA,T	NA,C	NA,0.875	NA,0.0131889	NA,0.0129254	NA,0.51209	0.000364281	0.000730506
2	rs145366779	50242248	NA,C	NA,G	NA,0.946429	NA,-0.0258342	NA,0.0189842	NA,0.760529	0.00036334	0.00072851
2	rs8112650	50570611	C,C	T,T	0.771372,0.25	-0.00656608,0.0181703	0.00470807,0.00987194	0.787485,1.18256	0.00036315	0.000729202
2	rs34722295	49677134	G,G	C,C	0.740557,0.944444	0.0101495,0.0209525	0.00451065,0.0186617	1.61188,0.582458	0.000362909	0.000720854
2	rs143404354	49981070	NA,T	NA,C	NA,0.936508	NA,0.0150312	NA,0.0175302	NA,0.407603	0.000362668	0.000727118
2	rs4802633	50373660	NA,T	NA,C	NA,0.880952	NA,0.0146699	NA,0.0131998	NA,0.574454	0.000362614	0.000727167
2	rs146602001	50095370	NA,T	NA,G	NA,0.938492	NA,-0.0133142	NA,0.0177919	NA,0.342696	0.0003626	0.000727067
2	rs117543080	49849197	A,NA	G,NA	0.978131,NA	0.0071348,NA	0.0135185,NA	0.223552,NA	0.000361887	0.00072659
2	rs147197852	49701605	NA,T	NA,C	NA,0.97123	NA,-0.0207692	NA,0.0255725	NA,0.380182	0.000361705	0.000725315
2	rs184552995	49804101	A,NA	G,NA	0.983101,NA	-0.0334172,NA	0.0153396,NA	1.5321,NA	0.000361422	0.000725147
2	rs182688359	49706657	NA,T	NA,C	NA,0.973214	NA,-0.0271883	NA,0.0264757	NA,0.51647	0.000361142	0.000724159
2	rs76349124	49766263	NA,T	NA,C	NA,0.957341	NA,-0.0181339	NA,0.0211527	NA,0.407504	0.000360683	0.000723239
2	rs117846066	50346422	NA,A	NA,G	NA,0.875	NA,0.0130314	NA,0.0129254	NA,0.50396	0.00036058	0.000723085
2	rs10048521	49770447	G,G	C,C	0.790258,0.679563	0.00812533,0.0107427	0.00485638,0.00916045	1.02548,0.61815	0.000360468	0.000724662
2	rs62115169	50494328	C,C	G,G	0.928429,0.706349	-0.00506721,0.0232443	0.00767004,0.00938594	0.293421,1.87721	0.00036026	0.000722866
2	rs117600984	49922059	A,NA	G,NA	0.977137,NA	0.0243435,NA	0.0132281,NA	1.18226,NA	0.000359787	0.000720618
2	rs62115161	50466115	T,T	C,C	0.946322,0.709325	-0.00231008,0.023821	0.00877248,0.00941405	0.101113,1.9433	0.000358933	0.000720054
2	rs111606340	49809641	G,NA	A,NA	0.976143,NA	-0.0149779,NA	0.0129561,NA	0.606141,NA	0.00035838	0.000718811
2	rs3745499	50662726	C,C	G,G	0.732604,0.888889	0.00578968,0.0266806	0.00446712,0.0136019	0.71007,1.30262	0.000358187	0.000717293
2	rs186241555	49733250	G,NA	A,NA	0.993042,NA	0.0384098,NA	0.0237851,NA	0.973306,NA	0.000358163	0.000718479
2	rs8112680	50570705	C,C	T,T	0.771372,0.25	-0.006517,0.0181703	0.00470807,0.00987194	0.77913,1.18256	0.000358035	0.000718926
2	rs10415559	50219365	G,G	A,A	0.983101,0.848214	0.00751316,-0.0291268	0.0153396,0.0119134	0.204617,1.83894	0.000357882	0.000716786
2	rs58106112	49735271	A,A	G,G	0.856859,0.986111	0.0099243,-0.0552418	0.00564551,0.0365264	1.10368,0.884601	0.000357498	0.000710295
2	rs80161536	50455018	NA,T	NA,A	NA,0.954365	NA,0.0194089	NA,0.0204832	NA,0.464253	0.000357242	0.000716204
2	rs79290176	50466222	T,T	G,G	0.944334,0.710317	-0.00252865,0.0237601	0.00862346,0.00942357	0.113878,1.93216	0.00035713	0.00071647
2	rs80318811	50036323	NA,G	NA,A	NA,0.848214	NA,-0.0184888	NA,0.0119134	NA,0.918377	0.000357122	0.000716021
2	rs62115163	50471178	C,C	A,A	0.980119,0.994048	-0.017347,-0.111971	0.0141639,0.0555718	0.65624,1.35737	0.000356344	0.000714934
2	rs141387915	50348669	NA,T	NA,C	NA,0.875	NA,0.0128197	NA,0.0129254	NA,0.493111	0.000355742	0.000713383
2	rs1547967	50327969	NA,T	NA,C	NA,0.875	NA,0.0128197	NA,0.0129254	NA,0.493111	0.000355742	0.000713383
2	rs73580456	49744658	T,NA	A,NA	0.974155,NA	0.0224554,NA	0.0124606,NA	1.14553,NA	0.000355276	0.000712791
2	rs3739180	50368273	NA,A	NA,G	NA,0.882937	NA,0.0141456	NA,0.0132962	NA,0.541539	0.00035474	0.000711376
2	rs10406941	50091464	C,C	A,A	0.780318,0.806548	-0.0284213,-0.0165388	0.00477536,0.0108218	8.57602,0.898101	0.000354001	0.000719069
2	rs76312616	50353197	NA,G	NA,A	NA,0.875	NA,0.0126624	NA,0.0129254	NA,0.485108	0.000352244	0.000706368
2	rs60668354	50220645	T,T	C,C	0.983101,0.848214	0.00651226,-0.0295864	0.0153396,0.0119134	0.173165,1.88568	0.000351469	0.000703998
2	rs11551281	50017191	NA,T	NA,G	NA,0.954365	NA,-0.0207456	NA,0.0204832	NA,0.507029	0.000351446	0.0007047
2	rs12610975	50439719	A,A	G,G	0.582505,0.600198	0.00774689,0.0110457	0.00400926,0.00872637	1.27304,0.686995	0.000351439	0.000706114
2	rs80252533	50321485	NA,C	NA,T	NA,0.875	NA,0.0126107	NA,0.0129254	NA,0.48249	0.000351114	0.000704101
2	rs10416440	50219712	G,G	A,A	0.983101,0.848214	0.00743204,-0.0290306	0.0153396,0.0119134	0.202018,1.82923	0.000350797	0.0007026
2	rs75070358	50244925	T,NA	C,NA	0.964215,NA	-0.0110903,NA	0.0106439,NA	0.526605,NA	0.000350761	0.000703258
2	rs118185621	49842686	T,NA	C,NA	0.978131,NA	0.00681754,NA	0.0135185,NA	0.211802,NA	0.00035023	0.000703175
2	rs2278410	50528718	A,A	G,G	0.710736,0.252976	-0.00403366,0.0191637	0.00436052,0.00983323	0.44984,1.28979	0.000349364	0.000700981
2	rs3745483	50372867	NA,A	NA,G	NA,0.979167	NA,-0.0263888	NA,0.0299292	NA,0.422582	0.000348669	0.000699099
2	rs12610473	50380531	NA,A	NA,G	NA,0.880952	NA,0.0140356	NA,0.0131998	NA,0.54116	0.000348666	0.000699194
2	rs8113357	50089910	C,C	T,T	0.781312,0.80754	-0.028376,-0.0165216	0.00478316,0.010843	8.5252,0.894212	0.000348527	0.000707273
2	rs138947250	49731337	T,NA	A,NA	0.993042,NA	0.0379284,NA	0.0237851,NA	0.955477,NA	0.000348231	0.000698554
2	rs117869826	49731276	G,NA	A,NA	0.993042,NA	0.0379284,NA	0.0237851,NA	0.955477,NA	0.000348231	0.000698554
2	rs17551262	50179537	NA,C	NA,G	NA,0.958333	NA,-0.00814383	NA,0.0213919	NA,0.15278	0.000348136	0.00069804
2	rs62126231	49929193	G,NA	A,NA	0.966203,NA	0.0140577,NA	0.0109412,NA	0.701478,NA	0.000347845	0.000691754
2	rs77986604	50351033	NA,A	NA,G	NA,0.875	NA,0.0124508	NA,0.0129254	NA,0.474429	0.000347671	0.000697198
2	rs62126236	49944953	C,C	T,T	0.676938,0.99504	0.00602669,0.118458	0.00422788,0.0608454	0.812415,1.28776	0.00034664	0.000696017
2	rs147405216	49731526	G,NA	A,NA	0.993042,NA	0.0378422,NA	0.0237851,NA	0.9523,NA	0.000346497	0.000695074
2	rs7251334	50154904	C,NA	A,NA	0.006958,NA	-0.048788,NA	0.0237856,NA	1.39522,NA	0.000346462	0.00069494
2	rs79241577	50351815	NA,C	NA,T	NA,0.875	NA,0.0123423	NA,0.0129254	NA,0.46899	0.000345383	0.000692609
2	rs2278282	50542143	G,G	A,A	0.710736,0.252976	-0.0041731,0.01886	0.00436052,0.00983323	0.470367,1.25875	0.00034482	0.000691864
2	rs76158917	50356267	NA,G	NA,T	NA,0.874008	NA,0.0123581	NA,0.0128817	NA,0.471877	0.000344794	0.000691422
2	rs11083997	50531764	T,T	C,C	0.710736,0.252976	-0.00408015,0.0190119	0.00436052,0.00983323	0.456644,1.27422	0.000344776	0.000691775
2	rs892151	50184228	NA,A	NA,G	NA,0.888889	NA,-0.00517789	NA,0.0136019	NA,0.152769	0.000344752	0.000691221
2	rs1477363	49674495	A,A	C,C	0.739563,0.94246	0.0104209,0.0172065	0.00450506,0.0183564	1.68373,0.457703	0.000344015	0.000683121
2	rs117869910	50226415	G,NA	A,NA	0.973161,NA	-0.00187886,NA	0.0122339,NA	0.0565343,NA	0.000343628	0.000689568
2	rs74421349	50381837	NA,G	NA,C	NA,0.901786	NA,0.0132879	NA,0.0143636	NA,0.44988	0.000343597	0.000688873
2	rs78318811	49900836	T,NA	C,NA	0.968191,NA	-0.00598274,NA	0.0112664,NA	0.225191,NA	0.000343466	0.00068854
2	rs3786557	49681281	A,A	G,G	0.667992,0.777778	0.00672661,-0.0157193	0.00419836,0.0102821	0.96213,0.898547	0.000342925	0.000681294
2	rs12462675	50311034	NA,A	NA,G	NA,0.911706	NA,-0.0122454	NA,0.0150664	NA,0.380534	0.000342616	0.000687013
2	rs11667524	50494815	A,A	G,G	0.929423,0.706349	-0.00485954,0.0231465	0.00771974,0.00938594	0.276524,1.86454	0.000342345	0.000686903
2	rs113878971	50220034	G,G	C,C	0.983101,0.848214	0.00645908,-0.0294198	0.0153396,0.0119134	0.171531,1.86867	0.000341918	0.000684871
2	rs73058066	50110858	C,NA	G,NA	0.982107,NA	-0.00872779,NA	0.014915,NA	0.253028,NA	0.000341815	0.000685942
2	rs117054050	50373081	NA,T	NA,C	NA,0.950397	NA,0.0145437	NA,0.0196877	NA,0.33717	0.000340853	0.00068344
2	rs17239245	50036444	NA,G	NA,A	NA,0.848214	NA,-0.0177715	NA,0.0119134	NA,0.867193	0.000340455	0.000682611
2	rs12460419	50532524	C,C	T,T	0.710736,0.252976	-0.00403366,0.0190119	0.00436052,0.00983323	0.44984,1.27422	0.000340394	0.000682984
2	rs186168715	49958331	NA,T	NA,C	NA,0.987103	NA,-0.0546993	NA,0.0378862	NA,0.827393	0.000339612	0.000680929
2	rs283517	50493120	C,C	T,T	0.615308,0.197421	-0.00686714,0.013438	0.00406384,0.010739	1.04066,0.676103	0.000339212	0.000680442
2	rs2278837	50360531	NA,T	NA,G	NA,0.875	NA,0.0120323	NA,0.0129254	NA,0.453576	0.000339047	0.000679901
2	rs1812666	50222955	C,C	T,T	0.979125,0.733135	-0.00457557,-0.0250717	0.0138296,0.00966419	0.130326,2.02326	0.000338611	0.00067894
2	rs78420877	50186557	NA,A	NA,G	NA,0.960318	NA,-0.00794694	NA,0.0218976	NA,0.144681	0.00033856	0.000678849
2	rs12462259	50223929	NA,A	NA,T	NA,0.896825	NA,-0.00692273	NA,0.0140528	NA,0.206015	0.000337941	0.000677613
2	rs4287688	50389830	NA,A	NA,G	NA,0.926587	NA,0.0105067	NA,0.0163898	NA,0.282753	0.000336677	0.00067512
2	rs77957468	49731545	NA,A	NA,T	NA,0.939484	NA,-0.0163013	NA,0.0179277	NA,0.439854	0.00033645	0.000674494
2	rs117625879	50558599	NA,T	NA,C	NA,0.964286	NA,-0.0257442	NA,0.0230345	NA,0.578853	0.000336156	0.000674002
2	rs11673283	49718785	A,A	T,T	0.671968,0.789683	-0.00487582,0.0252021	0.00421121,0.0104891	0.607413,1.78848	0.000335085	0.000670659
2	rs4802649	50541547	T,T	C,C	0.710736,0.253968	-0.00412662,0.0187363	0.00436052,0.00982053	0.463486,1.24866	0.000335081	0.000672324
2	rs283518	50492564	T,T	C,C	0.892644,0.944444	-0.0064335,-0.04003	0.00638686,0.0186617	0.503362,1.49553	0.000334408	0.000670742
2	rs1175813	49737486	G,G	A,A	0.877734,0.996032	0.00944104,-0.0958164	0.00603539,0.0679934	0.929033,0.799216	0.000333913	0.000663303
2	rs12052105	50003014	NA,C	NA,T	NA,0.926587	NA,-0.0098964	NA,0.0163898	NA,0.262833	0.000332742	0.000667206
2	rs157550	50539371	A,A	G,G	0.892644,0.944444	-0.00757364,-0.0383472	0.00638686,0.0186617	0.62765,1.39911	0.000332638	0.000667167
2	rs62129180	50285509	T,T	G,G	0.977137,0.951389	-0.034023,0.000230753	0.0132281,0.0198773	1.99523,0.00404133	0.000332154	0.00066786
2	rs144577460	49804037	T,NA	G,NA	0.985089,NA	-0.0127222,NA	0.0163138,NA	0.36103,NA	0.000332053	0.000666301
2	rs7254520	49726637	A,A	G,G	0.666998,0.789683	-0.00486483,0.0252568	0.00419521,0.0104891	0.608702,1.79467	0.000331979	0.000664399
2	rs145407678	49855114	NA,A	NA,G	NA,0.970238	NA,0.0159412	NA,0.0251555	NA,0.278788	0.000330579	0.000662811
2	rs148802382	50323328	C,NA	T,NA	0.958251,NA	-0.0132249,NA	0.00988495,NA	0.742478,NA	0.000330326	0.000663706
2	rs114043202	50355538	NA,C	NA,A	NA,0.873016	NA,0.0116835	NA,0.0128386	NA,0.440324	0.000329516	0.000660782
2	rs150895307	49732340	C,NA	G,NA	0.993042,NA	0.0369531,NA	0.0237851,NA	0.919824,NA	0.00032935	0.000660674
2	rs10414317	50231213	C,C	T,T	0.987078,0.998016	0.0251897,-0.0151575	0.0175062,0.0960615	0.823396,0.0581794	0.000329106	0.000658076
2	rs157547	50495082	T,T	C,C	0.892644,0.944444	-0.00620237,-0.0401427	0.00638686,0.0186617	0.479528,1.5021	0.000328585	0.000659065
2	rs4802590	49724301	T,T	C,C	0.666998,0.789683	-0.00482068,0.0252379	0.00419521,0.0104891	0.60116,1.79253	0.00032818	0.000656813
2	rs112227922	50219250	A,A	G,G	0.983101,0.848214	0.00591788,-0.0294198	0.0153396,0.0119134	0.155118,1.86867	0.000327701	0.000656424
2	rs17239238	50031256	NA,A	NA,G	NA,0.960318	NA,-0.0183908	NA,0.0218976	NA,0.396867	0.000327488	0.000656695
2	rs117458611	49727216	A,NA	G,NA	0.993042,NA	0.0368112,NA	0.0237851,NA	0.914691,NA	0.000326735	0.000655429
2	rs149540786	50163617	NA,T	NA,C	NA,0.97619	NA,-0.00529951	NA,0.0280389	NA,0.070536	0.000326654	0.000654977
2	rs148081573	50523630	NA,C	NA,T	NA,0.974206	NA,0.0289595	NA,0.0269663	NA,0.548429	0.000326446	0.000654646
2	rs67279015	49677444	T,T	C,C	0.739563,0.94246	0.010183,0.0183585	0.00450506,0.0183564	1.62344,0.498589	0.000326336	0.00064821
2	rs150977415	50643809	NA,T	NA,C	NA,0.975198	NA,-0.0305639	NA,0.0274863	NA,0.57487	0.00032609	0.000653806
2	rs142559702	49888606	G,NA	A,NA	0.978131,NA	0.0232133,NA	0.0135185,NA	1.06574,NA	0.000325771	0.00065246
2	rs11670722	49724946	A,A	G,G	0.666998,0.789683	-0.00477653,0.0252379	0.00419521,0.0104891	0.593657,1.79253	0.000325559	0.000651585
2	rs186114696	50296095	NA,T	NA,C	NA,0.967262	NA,-0.0175684	NA,0.0240217	NA,0.332956	0.000324941	0.000651519
2	rs190318816	49736820	A,NA	G,NA	0.993042,NA	0.0366805,NA	0.0237851,NA	0.909973,NA	0.000324354	0.000650653
2	rs80143224	49732758	G,NA	A,NA	0.993042,NA	0.0366805,NA	0.0237851,NA	0.909973,NA	0.000324354	0.000650653
2	rs11879743	50562372	C,C	T,T	0.777336,0.253968	-0.00558128,0.0184944	0.00475237,0.00982053	0.61938,1.22426	0.000324337	0.000651012
2	rs12460968	50475385	A,A	T,T	0.929423,0.707341	-0.00509988,0.0229674	0.00771974,0.00939524	0.29341,1.83857	0.000323661	0.000649431
2	rs191073543	49734500	A,NA	G,NA	0.993042,NA	0.0366283,NA	0.0237851,NA	0.908093,NA	0.000323412	0.000648761
2	rs76417028	50443907	NA,T	NA,C	NA,0.963294	NA,0.0216886	NA,0.0227328	NA,0.468456	0.00032321	0.000647976
2	rs10421333	50086080	G,G	A,A	0.780318,0.75	-0.0279589,-0.0132599	0.00477536,0.00987194	8.32098,0.746639	0.000323068	0.000652792
2	rs157548	50540237	G,G	A,A	0.892644,0.944444	-0.00734475,-0.0383943	0.00638686,0.0186617	0.601795,1.40177	0.000322695	0.000647228
2	rs138154597	49734032	C,NA	T,NA	0.993042,NA	0.0365704,NA	0.0237851,NA	0.906006,NA	0.000322369	0.00064667
2	rs1622744	49762636	G,G	C,C	0.223658,0.319444	-0.00772265,-0.0111654	0.00474483,0.00916798	0.984592,0.65116	0.000322201	0.000647463
2	rs352829	49760610	G,G	T,T	0.229622,0.320437	-0.00686629,-0.0114121	0.0047009,0.00916045	0.841288,0.671953	0.000320921	0.00064492
2	rs150425496	50525871	NA,T	NA,C	NA,0.825397	NA,0.0079938	NA,0.0112602	NA,0.320794	0.000319739	0.00064117
2	rs8102800	50236876	NA,T	NA,C	NA,0.991071	NA,0.0103912	NA,0.0454422	NA,0.0866489	0.000319716	0.000641047
2	rs4277437	49963679	G,G	T,T	0.647117,0.992063	0.00520436,0.0878235	0.00413745,0.0481747	0.681019,1.16558	0.00031923	0.000640758
2	rs144840941	50239984	T,NA	C,NA	0.981113,NA	-0.000432742,NA	0.0145245,NA	0.0104472,NA	0.000318997	0.000640155
2	rs1645375	49765750	G,G	A,A	0.223658,0.319444	-0.00772265,-0.01107	0.00474483,0.00916798	0.984592,0.643492	0.000318469	0.000639962
2	rs79261775	49756563	NA,A	NA,G	NA,0.956349	NA,-0.0146901	NA,0.0209218	NA,0.316421	0.000316465	0.000634579
2	rs144839240	50361595	NA,A	NA,G	NA,0.950397	NA,0.0119293	NA,0.0196877	NA,0.263952	0.000315534	0.000632671
2	rs3786563	49873428	NA,C	NA,A	NA,0.943452	NA,-0.0159867	NA,0.018507	NA,0.411518	0.000315338	0.000632329
2	rs62112593	50660683	T,T	C,C	0.73161,0.882937	0.00578287,0.024743	0.00446187,0.0132962	0.71007,1.20233	0.000314877	0.000630554
2	rs192735691	50517429	NA,G	NA,C	NA,0.982143	NA,-0.0159597	NA,0.0322783	NA,0.206913	0.000314721	0.000631023
2	rs146918852	50055619	G,NA	T,NA	0.967197,NA	0.0259556,NA	0.0111,NA	1.71287,NA	0.000314658	0.000631807
2	rs4802645	50484155	G,G	C,C	0.921471,0.947421	-0.00824614,-0.0382594	0.00734995,0.0191524	0.581879,1.33954	0.000314616	0.000631137
2	rs143487513	50090962	A,NA	G,NA	0.952286,NA	-0.0122683,NA	0.00927543,NA	0.730608,NA	0.000314214	0.000630466
2	rs13343624	49774043	A,A	G,G	0.776342,0.683532	0.0079997,0.0101579	0.00474483,0.00919092	1.03716,0.570135	0.000313286	0.000629594
2	rs149888962	50035293	NA,T	NA,C	NA,0.847222	NA,-0.0157424	NA,0.0118816	NA,0.732382	0.000313051	0.000627677
2	rs116955291	49764253	NA,A	NA,G	NA,0.990079	NA,0.0331268	NA,0.0431319	NA,0.35412	0.000312506	0.00062666
2	rs139769008	49724230	T,NA	C,NA	0.988072,NA	0.0293616,NA	0.0182119,NA	0.970969,NA	0.000312313	0.000626549
2	rs192423559	49832710	T,NA	G,NA	0.983101,NA	-0.0317392,NA	0.0153396,NA	1.41413,NA	0.000311733	0.000625436
2	rs78357218	50034535	NA,T	NA,C	NA,0.848214	NA,-0.0157845	NA,0.0119134	NA,0.732382	0.000311515	0.000624599
2	rs145983180	50247206	NA,T	NA,C	NA,0.977182	NA,-0.0238956	NA,0.0286274	NA,0.393748	0.000310852	0.0006233
2	rs115592783	50420318	NA,C	NA,T	NA,0.980159	NA,0.0261671	NA,0.0306528	NA,0.405284	0.000310681	0.000622925
2	rs185595385	50298733	NA,A	NA,G	NA,0.980159	NA,-0.0138922	NA,0.0306528	NA,0.186821	0.000310541	0.000622672
2	rs10424154	49773178	T,T	C,C	0.775348,0.683532	0.0078501,0.0102567	0.00473736,0.00919092	1.01096,0.577673	0.000310453	0.000623911
2	rs62129182	50297520	C,C	T,T	0.979125,0.952381	-0.0354759,-0.00280179	0.0138296,0.0200728	1.98669,0.0511028	0.000309409	0.000621583
2	rs111710561	49824190	T,NA	C,NA	0.974155,NA	0.0154996,NA	0.0124606,NA	0.670523,NA	0.000308892	0.000618599
2	rs76005735	50378987	NA,A	NA,G	NA,0.962302	NA,0.0126769	NA,0.0224433	NA,0.242466	0.000308363	0.00061831
2	rs149876322	49758990	G,NA	C,NA	0.992048,NA	-0.0206173,NA	0.0222601,NA	0.450576,NA	0.000308228	0.000617674
2	rs7251877	50097547	G,G	A,A	0.781312,0.808532	-0.0280482,-0.0167826	0.00478316,0.0108644	8.34488,0.912176	0.000307946	0.000623673
2	rs2890072	50087876	C,C	T,T	0.779324,0.75	-0.0278657,-0.0137446	0.00476763,0.00987194	8.29473,0.785597	0.000306977	0.00062035
2	rs181714670	49724180	T,NA	C,NA	0.993042,NA	0.0356778,NA	0.0237851,NA	0.874148,NA	0.000306959	0.000615754
2	rs147359605	49838006	NA,T	NA,C	NA,0.922619	NA,0.006	NA,0.0159983	NA,0.150193	0.000305931	0.000613449
2	rs117573928	50166145	T,T	C,C	0.958251,0.998016	-0.0026848,0.206918	0.00988495,0.0960615	0.104618,1.5053	0.000305752	0.000613415
2	rs34449315	49768868	G,G	A,A	0.776342,0.679563	0.00772057,0.0107622	0.00474483,0.00916045	0.984203,0.619691	0.000305208	0.000613322
2	rs117146630	49680142	NA,T	NA,G	NA,0.954365	NA,-0.0123742	NA,0.0204832	NA,0.262992	0.000304848	0.000611062
2	rs8103298	50223369	C,C	T,T	0.983101,0.83631	0.00581189,-0.0295052	0.0153396,0.0115534	0.151948,1.97245	0.00030376	0.000608476
2	rs58703511	50499335	T,T	C,C	0.929423,0.706349	-0.00485954,0.0225854	0.00771974,0.00938594	0.276524,1.79277	0.000303472	0.000608913
2	rs147992864	50200948	NA,T	NA,C	NA,0.96627	NA,0.0146755	NA,0.023678	NA,0.271328	0.000303089	0.00060774
2	rs139950293	49720196	A,NA	G,NA	0.993042,NA	0.0354366,NA	0.0237851,NA	0.865631,NA	0.000302995	0.000607802
2	rs144974535	50238682	NA,A	NA,G	NA,0.983135	NA,-0.0276966	NA,0.0331973	NA,0.393501	0.000302449	0.000606462
2	rs8112109	50563638	T,T	C,C	0.777336,0.253968	-0.00539891,0.0183495	0.00475237,0.00982053	0.591866,1.20975	0.000302409	0.000606991
2	rs147671435	50164855	NA,T	NA,C	NA,0.922619	NA,-0.0377123	NA,0.0159983	NA,1.73494	0.000302102	0.000605784
2	rs78155281	49991627	NA,A	NA,G	NA,0.992063	NA,0.0155191	NA,0.0481747	NA,0.126479	0.000301858	0.000605216
2	rs117039051	50180368	NA,G	NA,C	NA,0.921627	NA,-0.0364488	NA,0.0159053	NA,1.659	0.000301793	0.000605166
2	rs12462227	50480847	T,T	C,C	0.929423,0.710317	-0.00484687,0.0225195	0.00771974,0.00942357	0.275643,1.77308	0.000301114	0.000604188
2	rs8110026	49767675	G,G	C,C	0.774354,0.680556	0.0077435,0.0109645	0.00472994,0.00916798	0.993085,0.635047	0.000300723	0.000604297
2	rs8103304	49769021	C,C	G,G	0.776342,0.679563	0.00767328,0.0107622	0.00474483,0.00916045	0.975358,0.619691	0.00030004	0.000602931
2	rs8103275	49769267	G,G	A,A	0.776342,0.679563	0.00772057,0.0106135	0.00474483,0.00916045	0.984203,0.607991	0.000299939	0.000602735
2	rs1625215	49762355	G,G	A,A	0.223658,0.319444	-0.00753502,-0.0111177	0.00474483,0.00916798	0.949716,0.647321	0.000299508	0.000601839
2	rs148169100	50189730	NA,G	NA,A	NA,0.989087	NA,-0.015154	NA,0.0411453	NA,0.147127	0.000299483	0.000600496
2	rs1064320	50569865	G,G	C,C	0.795229,0.25	-0.00651973,0.0184659	0.00489958,0.00987194	0.736843,1.21178	0.000298974	0.000600564
2	rs10404887	50096421	G,G	C,C	0.781312,0.808532	-0.0280045,-0.0167283	0.00478316,0.0108644	8.32098,0.907891	0.000298861	0.000605133
2	rs139663039	49827110	A,NA	C,NA	0.985089,NA	0.0109273,NA	0.0163138,NA	0.298454,NA	0.000298779	0.000599632
2	rs78707188	50036925	NA,A	NA,G	NA,0.957341	NA,-0.0162363	NA,0.0211527	NA,0.353851	0.000298702	0.000598962
2	rs114450521	50163430	NA,T	NA,C	NA,0.922619	NA,-0.0373936	NA,0.0159983	NA,1.71172	0.000298541	0.000598643
2	rs111412602	50065200	C,NA	T,NA	0.964215,NA	-0.00708047,NA	0.0106439,NA	0.295924,NA	0.000297934	0.000596628
2	rs188624212	50268548	NA,A	NA,G	NA,0.984127	NA,0.0161181	NA,0.0342017	NA,0.195553	0.000297607	0.000596702
2	rs185697375	49840717	C,NA	A,NA	0.976143,NA	0.0181474,NA	0.0129561,NA	0.792337,NA	0.000297437	0.0005964
2	rs141098006	50262582	NA,T	NA,C	NA,0.805556	NA,0.0103284	NA,0.0108009	NA,0.469873	0.000297332	0.000596233
2	rs181136730	50566527	NA,G	NA,A	NA,0.977182	NA,-0.01797	NA,0.0286274	NA,0.275571	0.000297184	0.000595846
2	rs1645373	49761995	C,C	A,A	0.223658,0.319444	-0.00748925,-0.0111654	0.00474483,0.00916798	0.941296,0.65116	0.000296432	0.000595653
2	rs192629576	50307580	T,NA	C,NA	0.971173,NA	-0.0107045,NA	0.0118166,NA	0.437711,NA	0.000295935	0.000593145
2	rs192678223	50328567	NA,C	NA,A	NA,0.982143	NA,0.0180702	NA,0.0322783	NA,0.23988	0.000295282	0.000592056
2	rs76627575	50144529	NA,C	NA,G	NA,0.939484	NA,-0.00531503	NA,0.0179277	NA,0.115278	0.000295258	0.000592015
2	rs17668162	50417490	A,NA	G,NA	0.764414,NA	-0.00681115,NA	0.00465908,NA	0.842342,NA	0.000295245	0.000592281
2	rs116748042	50430487	NA,C	NA,A	NA,0.980159	NA,0.0235158	NA,0.0306528	NA,0.353614	0.000294821	0.000591131
2	rs34090877	49676928	C,C	T,T	0.739563,0.94246	0.0100448,0.0173247	0.00450506,0.0183564	1.5889,0.461837	0.000294644	0.000585344
2	rs35540236	49682531	T,T	C,C	0.749503,0.944444	0.0102119,0.0159156	0.00456301,0.0186617	1.59821,0.404788	0.000294306	0.000584425
2	rs12980276	50121644	C,NA	T,NA	0.912525,NA	0.0167673,NA	0.00699802,NA	1.78055,NA	0.000294143	0.000589923
2	rs77242751	50174448	NA,A	NA,G	NA,0.936508	NA,-0.00506676	NA,0.0175302	NA,0.112069	0.000293768	0.000589025
2	rs918622	49674018	NA,T	NA,C	NA,0.87996	NA,0.00807862	NA,0.0131525	NA,0.268358	0.000293716	0.000588862
2	rs73594179	50409080	C,C	G,G	0.979125,0.6875	-0.00748253,-0.0199299	0.0138296,0.00922235	0.230275,1.51298	0.000293585	0.000588746
2	rs148199165	50051176	NA,A	NA,G	NA,0.964286	NA,-0.0178929	NA,0.0230345	NA,0.359235	0.000293175	0.00058787
2	rs141281668	50217910	NA,C	NA,T	NA,0.895833	NA,-0.00407733	NA,0.0139934	NA,0.113078	0.000293107	0.000587717
2	rs28794768	50262634	G,G	A,A	0.819085,0.704365	-0.000738941,-0.0244695	0.00513615,0.00936756	0.0527611,2.04588	0.000293078	0.000587681
2	rs77247154	50246262	NA,C	NA,T	NA,0.97619	NA,0.0174064	NA,0.0280389	NA,0.271862	0.000292992	0.000587459
2	rs12979777	49776072	G,G	T,T	0.776342,0.678571	0.0079689,0.0100141	0.00474483,0.00915299	1.03125,0.562373	0.00029202	0.000586844
2	rs13343614	49773999	A,A	G,G	0.776342,0.678571	0.00786248,0.00997331	0.00474483,0.00915299	1.01096,0.559281	0.000291874	0.000586547
2	rs139464019	50402337	NA,A	NA,G	NA,0.996032	NA,-0.0410555	NA,0.0679934	NA,0.262834	0.000291782	0.000585069
2	rs245111	50528897	T,T	C,C	0.60338,0.197421	-0.00684251,0.0106901	0.00404163,0.010739	1.04357,0.495506	0.000291771	0.000585256
2	rs113068670	50246710	NA,A	NA,G	NA,0.977182	NA,-0.0208455	NA,0.0286274	NA,0.331139	0.000291686	0.000584871
2	rs114859764	50041281	NA,T	NA,C	NA,0.955357	NA,-0.0147797	NA,0.0206987	NA,0.323119	0.00029151	0.00058454
2	rs8105720	50176743	NA,T	NA,C	NA,0.920635	NA,-0.0349983	NA,0.0158141	NA,1.5704	0.000291492	0.000584504
2	rs139520903	49787748	NA,A	NA,G	NA,0.962302	NA,0.00804682	NA,0.0224433	NA,0.142704	0.000291364	0.000584183
2	rs77137570	50056734	NA,C	NA,A	NA,0.837302	NA,-0.0156535	NA,0.0115817	NA,0.753226	0.000291074	0.000583653
2	rs7408194	50467452	NA,T	NA,C	NA,0.827381	NA,0.00624982	NA,0.0113111	NA,0.236137	0.00029072	0.000582972
2	rs16981329	50097932	C,C	G,G	0.782306,0.808532	-0.027814,-0.0164765	0.00479102,0.0108644	8.19249,0.888135	0.0002893	0.000584813
2	rs12609634	49688364	A,A	G,G	0.751491,0.94246	0.0101001,0.0163852	0.00457516,0.0183564	1.56428,0.429384	0.00028923	0.000574283
2	rs143459544	50306938	A,NA	G,NA	0.987078,NA	0.0156652,NA	0.0175062,NA	0.430776,NA	0.000288752	0.000578298
2	rs3810260	50166795	NA,C	NA,T	NA,0.922619	NA,-0.0364295	NA,0.0159983	NA,1.64242	0.000288668	0.000578844
2	rs144416382	50146141	NA,A	NA,G	NA,0.982143	NA,0.0280325	NA,0.0322783	NA,0.414381	0.000288391	0.0005782
2	rs187945313	50325558	NA,T	NA,C	NA,0.988095	NA,-0.022755	NA,0.0394133	NA,0.248946	0.000287954	0.000577362
2	rs75423125	50432949	NA,T	NA,C	NA,0.980159	NA,0.0221588	NA,0.0306528	NA,0.32814	0.000287789	0.000577034
2	rs17206826	49696637	NA,T	NA,C	NA,0.984127	NA,0.0210523	NA,0.0342017	NA,0.269054	0.00028769	0.000576875
2	rs12977180	49775830	G,G	A,A	0.775348,0.678571	0.00795635,0.0100141	0.00473736,0.00915299	1.03125,0.562373	0.000287554	0.000577873
2	rs79583231	50510364	NA,A	NA,G	NA,0.948413	NA,0.00570575	NA,0.0193256	NA,0.114747	0.00028743	0.000576325
2	rs142711436	49775579	NA,A	NA,G	NA,0.945437	NA,0.0147694	NA,0.0188207	NA,0.36391	0.000286803	0.00057507
2	rs10426868	49776902	G,G	C,C	0.776342,0.678571	0.0079689,0.00982325	0.00474483,0.00915299	1.03125,0.547955	0.000286243	0.000575236
2	rs73576692	50478865	T,T	C,C	0.928429,0.710317	-0.00486195,0.0224549	0.00767004,0.00942357	0.278888,1.765	0.000286176	0.000574191
2	rs10417748	49779125	C,C	T,T	0.777336,0.696429	0.00807546,0.00901427	0.00475237,0.00929682	1.04928,0.478545	0.000286072	0.000574885
2	rs75794742	49718190	A,NA	G,NA	0.993042,NA	0.0343391,NA	0.0237851,NA	0.827347,NA	0.000285957	0.00057362
2	rs3760708	50084596	C,C	G,G	0.780318,0.750992	-0.0276794,-0.013037	0.00477536,0.00988505	8.1688,0.727659	0.00028592	0.000577125
2	rs59170121	50435362	NA,A	NA,G	NA,0.948413	NA,0.0136253	NA,0.0193256	NA,0.318047	0.000285882	0.000573237
2	rs141155718	50302999	NA,G	NA,A	NA,0.980159	NA,0.0253475	NA,0.0306528	NA,0.389041	0.000285464	0.000572416
2	rs62115170	50499292	A,A	C,C	0.929423,0.705357	-0.00481237,0.022337	0.00771974,0.00937671	0.273247,1.7642	0.000285233	0.000572311
2	rs143142551	49737545	NA,A	NA,T	NA,0.949405	NA,0.0159957	NA,0.019504	NA,0.38495	0.000284793	0.00057102
2	rs144568545	50253699	NA,G	NA,A	NA,0.965278	NA,-0.0168798	NA,0.0233493	NA,0.328157	0.000284649	0.000570745
2	rs147819659	50116541	A,NA	G,NA	0.972167,NA	-0.0108855,NA	0.0120196,NA	0.43756,NA	0.000284464	0.000571078
2	rs114811385	49722791	C,C	G,G	0.873757,0.987103	0.0102959,-0.0474417	0.00595306,0.0378862	1.07719,0.676767	0.000284008	0.000563714
2	rs10414643	50097784	C,C	T,T	0.775348,0.808532	-0.0277796,-0.0163234	0.00473736,0.0108644	8.34488,0.87622	0.000283064	0.000573424
2	rs3760710	50371438	NA,A	NA,G	NA,0.979167	NA,-0.0166534	NA,0.0299292	NA,0.238133	0.000282809	0.000567062
2	rs3745484	50373097	NA,G	NA,T	NA,0.979167	NA,-0.0165876	NA,0.0299292	NA,0.237004	0.000282503	0.000566449
2	rs76985162	49892097	NA,A	NA,C	NA,0.94246	NA,-0.0150859	NA,0.0183564	NA,0.385977	0.000282296	0.000566025
2	rs183083216	50465288	NA,G	NA,A	NA,0.974206	NA,0.0136757	NA,0.0269663	NA,0.213209	0.000282	0.000565423
2	rs117713546	49921283	NA,C	NA,A	NA,0.935516	NA,-0.0159561	NA,0.0174041	NA,0.444608	0.000281993	0.000565418
2	rs45480295	50208710	G,NA	A,NA	0.954274,NA	0.0159745,NA	0.00946506,NA	1.03876,NA	0.000281434	0.000562445
2	rs3739187	50367429	NA,T	NA,C	NA,0.956349	NA,-0.0078348	NA,0.0209218	NA,0.149938	0.000281331	0.000564099
2	rs146850732	49702811	NA,T	NA,C	NA,0.969246	NA,0.0141226	NA,0.0247591	NA,0.245341	0.000280764	0.000562899
2	rs11672370	49915011	G,G	A,A	0.741551,0.821429	0.00223753,0.0218867	0.00451629,0.0111612	0.207404,1.30204	0.000279835	0.000562426
2	rs188125847	49935387	NA,T	NA,C	NA,0.884921	NA,-0.00708749	NA,0.0133953	NA,0.224219	0.000279715	0.000560855
2	rs116885865	50020748	NA,C	NA,A	NA,0.941468	NA,0.00570279	NA,0.0182098	NA,0.122542	0.000279631	0.000560707
2	rs7247379	49712744	G,NA	A,NA	0.980119,NA	-0.0131813,NA	0.0141639,NA	0.453398,NA	0.000279501	0.000560295
2	rs35071219	49697617	A,A	C,C	0.72167,0.941468	0.0106761,0.00977335	0.00441154,0.0182098	1.80915,0.228068	0.0002795	0.000555327
2	rs17304975	50019455	NA,G	NA,A	NA,0.941468	NA,0.0055911	NA,0.0182098	NA,0.119865	0.000278828	0.000559098
2	rs62128073	49970793	G,G	A,A	0.786282,0.735119	0.00577822,-0.00795025	0.00482314,0.00968721	0.636559,0.385293	0.000278627	0.000559438
2	rs552783904	49908706	NA,G	NA,C	NA,0.973214	NA,0.00904797	NA,0.0264757	NA,0.135168	0.000278392	0.000558181
2	rs79068664	50007599	NA,C	NA,G	NA,0.941468	NA,0.00490496	NA,0.0182098	NA,0.103665	0.000278367	0.000558168
2	rs76193804	49713868	A,NA	G,NA	0.951292,NA	0.012389,NA	0.00918509,NA	0.751053,NA	0.000278286	0.000558441
2	rs142658786	49943159	NA,T	NA,C	NA,0.975198	NA,0.0072837	NA,0.0274863	NA,0.101816	0.000277811	0.000557031
2	rs73055313	50523683	C,NA	T,NA	0.978131,NA	-0.0169878,NA	0.0135185,NA	0.680089,NA	0.000276902	0.000554932
2	rs78889190	50014505	NA,C	NA,G	NA,0.941468	NA,0.00452692	NA,0.0182098	NA,0.0949214	0.000275763	0.000552946
2	rs4239488	50405218	C,C	T,T	0.388668,0.459325	-0.00793385,-0.0119259	0.00405613,0.00857778	1.29702,0.784018	0.000275721	0.000553469
2	rs8113199	50090329	NA,A	NA,G	NA,0.96627	NA,-0.0152305	NA,0.023678	NA,0.283937	0.00027571	0.000552844
2	rs562780960	49967004	NA,A	NA,G	NA,0.985119	NA,0.0193177	NA,0.0353055	NA,0.233387	0.000275359	0.00055211
2	rs117957448	50139856	NA,A	NA,G	NA,0.977182	NA,0.0138381	NA,0.0286274	NA,0.201473	0.000275348	0.000552101
2	rs112120564	50058909	NA,G	NA,T	NA,0.837302	NA,-0.0143166	NA,0.0115817	NA,0.664733	0.000275035	0.000551492
2	rs354004	49789571	G,G	A,A	0.281312,0.174603	0.00181236,-0.0269066	0.00439719,0.0112602	0.167351,1.77289	0.000275	0.000551395
2	rs4076599	50056928	NA,A	NA,G	NA,0.837302	NA,-0.0142956	NA,0.0115817	NA,0.663382	0.000274817	0.000551055
2	rs77783344	49762838	NA,A	NA,G	NA,0.983135	NA,-0.0131308	NA,0.0331973	NA,0.159615	0.000274486	0.000550389
2	rs117893060	49840500	NA,A	NA,C	NA,0.93254	NA,-0.0063631	NA,0.017043	NA,0.149425	0.00027435	0.000550099
2	rs117417784	50121451	NA,T	NA,G	NA,0.869048	NA,-0.0155701	NA,0.0126714	NA,0.659234	0.000274199	0.000549814
2	rs79903573	50059267	NA,A	NA,G	NA,0.837302	NA,-0.0142217	NA,0.0115817	NA,0.658632	0.000274059	0.000549534
2	rs7246008	49777487	A,A	C,C	0.776342,0.679563	0.00787517,0.00968932	0.00474483,0.00916045	1.01337,0.537337	0.000273888	0.000550393
2	rs189359619	49926803	NA,T	NA,C	NA,0.965278	NA,0.0136811	NA,0.0233493	NA,0.253428	0.000273653	0.000548753
2	rs3786668	50481171	T,T	C,C	0.929423,0.710317	-0.00392878,0.0224233	0.00771974,0.00942357	0.214098,1.76103	0.000273551	0.000548839
2	rs113859353	50086195	T,NA	C,NA	0.964215,NA	-0.00633523,NA	0.0106439,NA	0.258289,NA	0.000273357	0.000547454
2	rs3760712	50371760	NA,A	NA,G	NA,0.957341	NA,-0.00432189	NA,0.0211527	NA,0.0767018	0.000273326	0.000548107
2	rs143035740	50099218	A,NA	G,NA	0.992048,NA	0.0100808,NA	0.0222601,NA	0.186655,NA	0.000273287	0.000548486
2	rs3760704	50134489	NA,A	NA,G	NA,0.869048	NA,-0.0154398	NA,0.0126714	NA,0.651613	0.000273	0.000547409
2	rs75114400	50022709	NA,A	NA,G	NA,0.941468	NA,0.00464732	NA,0.0182098	NA,0.0976919	0.000272518	0.000546444
2	rs142535301	50525193	NA,C	NA,T	NA,0.982143	NA,0.0131679	NA,0.0322783	NA,0.165382	0.000271713	0.000544812
2	rs143827518	50013686	NA,G	NA,A	NA,0.941468	NA,0.00388013	NA,0.0182098	NA,0.0802605	0.000271614	0.000544628
2	rs79867031	50310331	NA,T	NA,C	NA,0.926587	NA,0.00438743	NA,0.0163898	NA,0.102958	0.000271414	0.000544235
2	rs79485806	50243171	T,NA	C,NA	0.970179,NA	0.0176879,NA	0.0116239,NA	0.892489,NA	0.000271288	0.000543611
2	rs34231555	50501251	C,C	T,T	0.929423,0.705357	-0.00485954,0.0220725	0.00771974,0.00937671	0.276524,1.73109	0.000271143	0.000544041
2	rs138541789	50207769	NA,A	NA,G	NA,0.993056	NA,-0.0549776	NA,0.0514752	NA,0.544391	0.00027113	0.000543641
2	rs146749572	50305680	NA,T	NA,C	NA,0.965278	NA,-0.0131886	NA,0.0233493	NA,0.242466	0.000270778	0.000542952
2	rs2288921	50092002	G,G	T,T	0.781312,0.806548	-0.0278646,-0.016079	0.00478316,0.0108218	8.24472,0.862217	0.000270576	0.000547354
2	rs77072845	50120603	NA,A	NA,G	NA,0.869048	NA,-0.0151493	NA,0.0126714	NA,0.634752	0.000270439	0.000542275
2	rs147228041	50023127	NA,A	NA,G	NA,0.941468	NA,0.00429861	NA,0.0182098	NA,0.0897035	0.000270392	0.000542182
2	rs148197407	50508102	NA,A	NA,G	NA,0.982143	NA,0.0127174	NA,0.0322783	NA,0.158899	0.000270182	0.000541745
2	rs117384714	50102058	G,NA	A,NA	0.992048,NA	-0.0374193,NA	0.0222601,NA	1.03263,NA	0.000270177	0.000541605
2	rs75743949	50123590	T,NA	C,NA	0.972167,NA	-0.0103626,NA	0.0120196,NA	0.410488,NA	0.000269922	0.000541865
2	rs144183994	50123266	T,NA	C,NA	0.972167,NA	-0.0103626,NA	0.0120196,NA	0.410488,NA	0.000269922	0.000541865
2	rs78454123	50470339	NA,A	NA,G	NA,0.934524	NA,-0.00693516	NA,0.0172809	NA,0.162295	0.000269774	0.000540913
2	rs75849027	50128905	T,NA	C,NA	0.971173,NA	-0.00967755,NA	0.0118166,NA	0.384263,NA	0.000269587	0.000541166
2	rs138756047	49816739	NA,C	NA,T	NA,0.956349	NA,-0.0107744	NA,0.0209218	NA,0.217124	0.000269424	0.000540184
2	rs79635160	50338784	NA,T	NA,C	NA,0.967262	NA,0.00713682	NA,0.0240217	NA,0.115549	0.000269415	0.000540186
2	rs144523817	50026157	NA,A	NA,C	NA,0.940476	NA,0.00375808	NA,0.0180669	NA,0.0781982	0.000269178	0.000539748
2	rs540934969	50563945	NA,A	NA,T	NA,0.883929	NA,-0.0078661	NA,0.0133454	NA,0.255255	0.000269174	0.000539717
2	rs75407186	50121019	NA,C	NA,A	NA,0.869048	NA,-0.0149637	NA,0.0126714	NA,0.624077	0.000268884	0.000539157
2	rs77017066	50568895	T,NA	G,NA	0.93837,NA	-0.00594759,NA	0.00822159,NA	0.328432,NA	0.000268833	0.000538868
2	rs111846329	50028731	NA,A	NA,T	NA,0.940476	NA,0.00363181	NA,0.0180669	NA,0.0753677	0.000268452	0.000538293
2	rs73931802	50057331	NA,T	NA,C	NA,0.837302	NA,-0.0136176	NA,0.0115817	NA,0.620372	0.000268318	0.000538022
2	rs80059722	50368883	NA,T	NA,C	NA,0.911706	NA,0.00604155	NA,0.0150664	NA,0.162143	0.000268001	0.000537395
2	rs2017092	50231584	NA,A	NA,G	NA,0.779762	NA,-0.00977073	NA,0.0103152	NA,0.46404	0.00026757	0.000536542
2	rs138226638	50548795	NA,C	NA,T	NA,0.982143	NA,-0.00585842	NA,0.0322783	NA,0.0675377	0.000267517	0.000536395
2	rs117077637	49846464	G,NA	A,NA	0.976143,NA	0.0170141,NA	0.0129561,NA	0.723276,NA	0.000267334	0.000536047
2	rs117292762	50025598	NA,A	NA,G	NA,0.940476	NA,0.00341831	NA,0.0180669	NA,0.0706149	0.000267257	0.000535897
2	rs12981275	49776690	C,C	T,T	0.776342,0.678571	0.007833,0.00963253	0.00474483,0.00915299	1.00538,0.533696	0.000266977	0.000536505
2	rs112749285	50029221	NA,A	NA,G	NA,0.940476	NA,0.00334397	NA,0.0180669	NA,0.0689694	0.00026685	0.000535081
2	rs2304208	50157946	NA,C	NA,T	NA,0.920635	NA,-0.0327209	NA,0.0158141	NA,1.41412	0.0002668	0.000534988
2	rs144912245	50217298	NA,C	NA,T	NA,0.924603	NA,-0.00273198	NA,0.0161901	NA,0.0624831	0.000266692	0.000534734
2	rs939349	50001929	NA,G	NA,C	NA,0.940476	NA,0.00302718	NA,0.0180669	NA,0.0620138	0.00026666	0.000534694
2	rs145726656	50028221	NA,T	NA,C	NA,0.940476	NA,0.0032952	NA,0.0180669	NA,0.0678927	0.000266586	0.000534551
2	rs62126171	49767844	A,A	G,G	0.855865,0.580357	0.00312937,-0.0195948	0.00562927,0.00866195	0.237868,1.62549	0.000266571	0.000534671
2	rs7254718	50073226	G,G	A,A	0.780318,0.755952	-0.0272162,-0.0143507	0.00477536,0.00995218	7.91973,0.825902	0.000266235	0.000536826
2	rs192356572	50522585	A,NA	G,NA	0.93837,NA	-0.00636276,NA	0.00822159,NA	0.357551,NA	0.000265952	0.000532857
2	rs376441800	50205077	NA,C	NA,T	NA,0.97619	NA,-0.0131332	NA,0.0280389	NA,0.194157	0.000265802	0.000532966
2	rs186514611	50437601	NA,T	NA,C	NA,0.944444	NA,-0.0069433	NA,0.0186617	NA,0.148835	0.000265685	0.000532737
2	rs12609202	49893637	NA,A	NA,G	NA,0.958333	NA,0.00171771	NA,0.0213919	NA,0.0287236	0.000265266	0.000531884
2	rs78386411	49907075	NA,T	NA,C	NA,0.963294	NA,0.000872594	NA,0.0227328	NA,0.0135055	0.000265234	0.000531814
2	rs75035488	50658985	NA,A	NA,G	NA,0.800595	NA,-0.00424506	NA,0.0106986	NA,0.160192	0.000265047	0.000531427
2	rs3745311	49935521	NA,G	NA,C	NA,0.884921	NA,-0.00532567	NA,0.0133953	NA,0.160558	0.000264993	0.00053134
2	rs3745310	49935522	NA,C	NA,T	NA,0.884921	NA,-0.00532567	NA,0.0133953	NA,0.160558	0.000264993	0.00053134
2	rs149036476	50125944	T,NA	C,NA	0.972167,NA	-0.0101728,NA	0.0120196,NA	0.400818,NA	0.000264949	0.000531875
2	rs111586636	50151988	NA,T	NA,G	NA,0.949405	NA,-0.012059	NA,0.019504	NA,0.27052	0.000264552	0.000530463
2	rs141873339	50026319	NA,T	NA,C	NA,0.974206	NA,0.00696685	NA,0.0269663	NA,0.0990141	0.000264537	0.000530445
2	rs150797022	50019875	NA,A	NA,G	NA,0.986111	NA,0.00904192	NA,0.0365264	NA,0.0944813	0.000264277	0.000529889
2	rs117282569	50179321	NA,A	NA,G	NA,0.948413	NA,-0.0115257	NA,0.0193256	NA,0.258919	0.000264127	0.000529613
2	rs143882799	50024011	NA,A	NA,G	NA,0.940476	NA,0.00279279	NA,0.0180669	NA,0.0569251	0.000263983	0.000529331
2	rs117642762	50487283	NA,A	NA,G	NA,0.984127	NA,0.0115825	NA,0.0342017	NA,0.133788	0.000263847	0.000529045
2	rs148899950	50643746	T,NA	C,NA	0.992048,NA	0.022211,NA	0.0222601,NA	0.497057,NA	0.000263679	0.000528894
2	rs353994	49770755	C,NA	T,NA	0.024851,NA	0.0102286,NA	0.0127008,NA	0.37611,NA	0.000263667	0.000528136
2	rs183211334	50564583	NA,G	NA,A	NA,0.982143	NA,-0.00448302	NA,0.0322783	NA,0.0508346	0.000263504	0.00052835
2	rs141941560	49975864	NA,A	NA,G	NA,0.972222	NA,0.0153133	NA,0.0260119	NA,0.254878	0.000263259	0.000527863
2	rs140526746	49802285	NA,C	NA,G	NA,0.974206	NA,-0.00912387	NA,0.0269663	NA,0.133651	0.000263025	0.000527406
2	rs3745305	49862925	NA,T	NA,C	NA,0.917659	NA,-0.00345095	NA,0.0155508	NA,0.0838721	0.000262966	0.000527275
2	rs151021730	50031075	NA,A	NA,G	NA,0.940476	NA,0.00256224	NA,0.0180669	NA,0.0519673	0.00026286	0.000527079
2	rs140792818	49892394	NA,G	NA,T	NA,0.954365	NA,-0.00180141	NA,0.0204832	NA,0.0315546	0.000262623	0.000526585
2	rs143040245	49733386	NA,G	NA,A	NA,0.94246	NA,-0.00431113	NA,0.0183564	NA,0.0892049	0.000262489	0.000526328
2	rs60162152	50439689	G,G	T,T	0.959245,0.674603	-0.00521271,-0.0172375	0.00999958,0.00912373	0.220286,1.23025	0.000262474	0.000526625
2	rs146339570	50485090	NA,T	NA,C	NA,0.982143	NA,0.0100569	NA,0.0322783	NA,0.121841	0.000262282	0.000525906
2	rs2280401	50000009	A,A	G,G	0.837972,0.770833	0.0108684,-0.00167307	0.00536574,0.0101706	1.36842,0.0608116	0.000261688	0.000525352
2	rs76334263	50485811	C,NA	T,NA	0.991054,NA	-0.0176914,NA	0.0209976,NA	0.398502,NA	0.000261632	0.000524609
2	rs112110111	49960659	NA,A	NA,G	NA,0.931548	NA,-0.00232584	NA,0.016928	NA,0.0502599	0.000261195	0.000523726
2	rs75405162	50154813	NA,A	NA,G	NA,0.949405	NA,-0.0112431	NA,0.019504	NA,0.248483	0.000260964	0.000523269
2	rs147094146	50309090	A,NA	G,NA	0.971173,NA	-0.00947093,NA	0.0118166,NA	0.373819,NA	0.000260884	0.000522919
2	rs116872951	50227889	NA,T	NA,C	NA,0.986111	NA,0.00503069	NA,0.0365264	NA,0.0503877	0.000260873	0.000523092
2	rs59197417	50137439	NA,A	NA,G	NA,0.843254	NA,0.00199475	NA,0.0117578	NA,0.0628418	0.000260852	0.000523047
2	rs75200998	50389113	NA,A	NA,C	NA,0.967262	NA,0.0108395	NA,0.0240217	NA,0.185874	0.00026021	0.000521738
2	rs78684872	50410073	NA,G	NA,C	NA,0.957341	NA,0.010578	NA,0.0211527	NA,0.209699	0.000260176	0.000521686
2	rs2946844	50004631	C,C	T,T	0.823062,0.862103	-0.0185541,0.017248	0.00518099,0.0123978	3.46592,0.78473	0.00025974	0.000521227
2	rs188258108	50400668	NA,A	NA,G	NA,0.987103	NA,0.00822698	NA,0.0378862	NA,0.0819216	0.000259734	0.000520796
2	rs184720731	50409195	NA,A	NA,G	NA,0.974206	NA,-0.00656048	NA,0.0269663	NA,0.0927043	0.000259619	0.000520574
2	rs190060261	50179676	NA,G	NA,A	NA,0.948413	NA,-0.0104405	NA,0.0193256	NA,0.229862	0.000259489	0.000520314
2	rs79863139	50183788	NA,A	NA,G	NA,0.962302	NA,0.0135711	NA,0.0224433	NA,0.263294	0.000259431	0.000520176
2	rs112971713	50069412	NA,G	NA,C	NA,0.838294	NA,-0.0123577	NA,0.0116103	NA,0.541877	0.000259365	0.00052007
2	rs74673927	50570774	NA,A	NA,G	NA,0.89881	NA,0.00652401	NA,0.0141743	NA,0.190224	0.000259322	0.000519962
2	rs78388242	50558360	NA,T	NA,C	NA,0.883929	NA,-0.00638805	NA,0.0133454	NA,0.199164	0.00025928	0.000519882
2	rs143317407	50078375	NA,T	NA,C	NA,0.839286	NA,-0.0121958	NA,0.0116392	NA,0.530589	0.000259261	0.00051986
2	rs569954557	49892390	NA,T	NA,C	NA,0.954365	NA,-0.00092619	NA,0.0204832	NA,0.0159526	0.000259213	0.00051975
2	rs74861709	50081212	NA,A	NA,G	NA,0.871032	NA,-0.0128998	NA,0.012754	NA,0.506113	0.000259075	0.000519484
2	rs148081494	50069316	NA,T	NA,G	NA,0.838294	NA,-0.0123091	NA,0.0116103	NA,0.539013	0.000259055	0.000519448
2	rs149266629	50070217	NA,T	NA,C	NA,0.838294	NA,-0.0123091	NA,0.0116103	NA,0.539013	0.000259055	0.000519448
2	rs72626235	50211841	NA,A	NA,G	NA,0.877976	NA,0.000948654	NA,0.0130599	NA,0.025906	0.000258932	0.000519193
2	rs141572954	50080103	NA,C	NA,T	NA,0.87004	NA,-0.0130024	NA,0.0127124	NA,0.513717	0.000258707	0.000518746
2	rs112179862	49954552	NA,C	NA,G	NA,0.931548	NA,-0.00291307	NA,0.016928	NA,0.063803	0.000258547	0.000518419
2	rs2293010	49968072	NA,A	NA,G	NA,0.93254	NA,-0.00274323	NA,0.017043	NA,0.0594212	0.000258455	0.000518235
2	rs117939509	50539104	NA,T	NA,A	NA,0.984127	NA,0.00928375	NA,0.0342017	NA,0.104549	0.000258451	0.000518225
2	rs75913152	50557649	NA,G	NA,A	NA,0.883929	NA,-0.00620126	NA,0.0133454	NA,0.192353	0.000258264	0.000517846
2	rs77222115	50559279	NA,G	NA,A	NA,0.894841	NA,0.00524362	NA,0.013935	NA,0.150765	0.000258121	0.000517553
2	rs141853738	50465301	NA,C	NA,T	NA,0.934524	NA,-0.00646041	NA,0.0172809	NA,0.149649	0.000258015	0.000517338
2	rs115274930	49720501	T,T	C,C	0.874751,0.987103	0.0103768,-0.0449472	0.00597324,0.0378862	1.08433,0.628055	0.00025787	0.000511943
2	rs138821778	50558752	NA,A	NA,G	NA,0.883929	NA,-0.00612488	NA,0.0133454	NA,0.189586	0.000257863	0.000517043
2	rs140202862	50549092	NA,T	NA,C	NA,0.982143	NA,0.00807976	NA,0.0322783	NA,0.0956399	0.000257608	0.000516536
2	rs73934007	50071697	NA,T	NA,C	NA,0.838294	NA,-0.0120611	NA,0.0116103	NA,0.524496	0.000257542	0.000516414
2	rs12462108	49891589	NA,C	NA,G	NA,0.953373	NA,-0.0071197	NA,0.0202746	NA,0.139383	0.000257405	0.000516106
2	rs3786675	50506366	NA,T	NA,C	NA,0.835317	NA,-0.00571445	NA,0.0115253	NA,0.207592	0.000257157	0.000515627
2	rs3760706	50084372	NA,A	NA,C	NA,0.869048	NA,-0.0126697	NA,0.0126714	NA,0.498427	0.000257094	0.000515513
2	rs3859440	50410958	NA,G	NA,A	NA,0.957341	NA,0.00955764	NA,0.0211527	NA,0.186163	0.000256742	0.0005148
2	rs7250216	50079169	NA,A	NA,G	NA,0.839286	NA,-0.0119941	NA,0.0116392	NA,0.518876	0.000256661	0.000514647
2	rs11879680	50064421	NA,A	NA,G	NA,0.838294	NA,-0.0118571	NA,0.0116103	NA,0.512678	0.000256386	0.000514095
2	rs8103438	50121748	NA,A	NA,G	NA,0.969246	NA,-0.0123807	NA,0.0247591	NA,0.209685	0.000256318	0.000513958
2	rs146719937	50152143	NA,A	NA,G	NA,0.949405	NA,-0.00984139	NA,0.019504	NA,0.211937	0.000255879	0.000513073
2	rs147683818	50130411	T,NA	G,NA	0.972167,NA	-0.0098052,NA	0.0120196,NA	0.382337,NA	0.000255758	0.000513411
2	rs142237232	50106884	NA,C	NA,G	NA,0.974206	NA,-0.0251812	NA,0.0269663	NA,0.455429	0.000255682	0.000512681
2	rs58002203	50064798	NA,G	NA,A	NA,0.838294	NA,-0.0117076	NA,0.0116103	NA,0.50408	0.000255588	0.000512494
2	rs11879685	50064453	NA,A	NA,G	NA,0.838294	NA,-0.0117076	NA,0.0116103	NA,0.50408	0.000255588	0.000512494
2	rs59756097	50145799	NA,C	NA,T	NA,0.9375	NA,0.00199324	NA,0.0176595	NA,0.0408952	0.000255476	0.000512251
2	rs192072644	50057671	NA,A	NA,G	NA,0.945437	NA,0.000782422	NA,0.0188207	NA,0.0146456	0.000255344	0.000511987
2	rs141037707	50064937	NA,G	NA,A	NA,0.838294	NA,-0.0116593	NA,0.0116103	NA,0.501318	0.000255339	0.000511996
2	rs12460996	49964817	NA,G	NA,C	NA,0.93254	NA,-0.00420186	NA,0.017043	NA,0.0940637	0.000255219	0.000511746
2	rs58927171	50065095	NA,G	NA,A	NA,0.838294	NA,-0.0116111	NA,0.0116103	NA,0.498562	0.000255095	0.000511506
2	rs112559857	50065499	NA,C	NA,T	NA,0.838294	NA,-0.0116111	NA,0.0116103	NA,0.498562	0.000255095	0.000511506
2	rs12974254	49697960	NA,T	NA,C	NA,0.979167	NA,0.00936724	NA,0.0299292	NA,0.122458	0.000255088	0.000511495
2	rs117579713	50570993	NA,C	NA,A	NA,0.915675	NA,0.00692977	NA,0.0153834	NA,0.185505	0.000255	0.000511296
2	rs138496201	50151137	NA,A	NA,G	NA,0.949405	NA,-0.00953665	NA,0.019504	NA,0.20421	0.000254948	0.000511206
2	rs75368221	50410635	NA,G	NA,C	NA,0.957341	NA,0.00890864	NA,0.0211527	NA,0.171573	0.000254866	0.00051104
2	rs16981612	50483541	T,T	C,C	0.936382,0.71131	-0.00538265,0.0218025	0.00810069,0.00943317	0.295514,1.68155	0.000254786	0.00051125
2	rs2379086	50077872	NA,T	NA,G	NA,0.967262	NA,-0.0120342	NA,0.0240217	NA,0.210143	0.000254774	0.000510859
2	rs1003423	50302897	NA,T	NA,C	NA,0.972222	NA,-0.00423182	NA,0.0260119	NA,0.0600996	0.000254586	0.00051048
2	rs4802613	49999880	T,T	C,C	0.867793,0.929563	-0.0215309,0.0206304	0.0058372,0.0167057	3.64681,0.663829	0.000254573	0.000510445
2	rs146125000	50517657	NA,C	NA,A	NA,0.935516	NA,-0.00338816	NA,0.0174041	NA,0.0728112	0.000254432	0.00051016
2	rs78535027	50066180	NA,A	NA,T	NA,0.838294	NA,-0.0114615	NA,0.0116103	NA,0.490055	0.000254365	0.000510041
2	rs116924700	49728428	T,T	C,C	0.872763,0.986111	0.0101599,-0.0434737	0.00593314,0.0365264	1.06136,0.630845	0.000254306	0.000504927
2	rs72626237	50214901	NA,G	NA,A	NA,0.872024	NA,0.00209962	NA,0.012796	NA,0.0606478	0.000254214	0.000509734
2	rs139563467	50186881	NA,C	NA,G	NA,0.980159	NA,0.00841665	NA,0.0306528	NA,0.105884	0.000254191	0.000509684
2	rs73934005	50067276	NA,T	NA,C	NA,0.838294	NA,-0.0113649	NA,0.0116103	NA,0.484596	0.000253915	0.00050914
2	rs182946068	50260292	NA,T	NA,A	NA,0.978175	NA,0.00161982	NA,0.0292559	NA,0.0196121	0.000253904	0.000509106
2	rs75792756	50080882	NA,A	NA,G	NA,0.838294	NA,-0.0111579	NA,0.0116103	NA,0.472973	0.000253858	0.000509026
2	rs80091175	49695147	NA,T	NA,C	NA,0.978175	NA,0.00756858	NA,0.0292559	NA,0.0991606	0.000253801	0.000508913
2	rs2293008	49967291	NA,G	NA,A	NA,0.931548	NA,-0.00423387	NA,0.016928	NA,0.0955537	0.000253721	0.000508743
2	rs7257088	50082707	NA,C	NA,T	NA,0.83631	NA,-0.0112506	NA,0.0115534	NA,0.481278	0.000253681	0.000508671
2	rs73934006	50068206	NA,T	NA,C	NA,0.838294	NA,-0.0113118	NA,0.0116103	NA,0.481603	0.000253675	0.000508658
2	rs7258960	50081372	NA,T	NA,C	NA,0.838294	NA,-0.0111036	NA,0.0116103	NA,0.469941	0.000253614	0.000508537
2	rs151047655	50133595	A,NA	C,NA	0.972167,NA	-0.00970825,NA	0.0120196,NA	0.377515,NA	0.000253426	0.000508726
2	rs75610145	49720834	C,C	G,G	0.874751,0.987103	0.0102849,-0.0451505	0.00597324,0.0378862	1.07006,0.631968	0.000253161	0.000502641
2	rs4802632	50335691	NA,A	NA,G	NA,0.997024	NA,0.0177575	NA,0.078473	NA,0.0856689	0.000253117	0.000507533
2	rs2681568	49992367	NA,A	NA,C	NA,0.929563	NA,-0.0115208	NA,0.0167057	NA,0.309428	0.000253078	0.000507449
2	rs79501842	50107067	NA,G	NA,A	NA,0.868056	NA,-0.011589	NA,0.0126309	NA,0.445055	0.000253037	0.000507377
2	rs74255087	50293010	NA,G	NA,C	NA,0.981151	NA,-0.00892276	NA,0.0314332	NA,0.10985	0.000253026	0.000507357
2	rs12463139	50533699	NA,A	NA,C	NA,0.943452	NA,-0.00246514	NA,0.018507	NA,0.0486455	0.000253009	0.000507327
2	rs6509438	50079451	NA,A	NA,G	NA,0.839286	NA,-0.0110817	NA,0.0116392	NA,0.467191	0.000253005	0.000507316
2	rs2946859	49969720	NA,G	NA,A	NA,0.931548	NA,-0.00448064	NA,0.016928	NA,0.101686	0.000252988	0.000507272
2	rs117641679	50442272	NA,T	NA,C	NA,0.904762	NA,0.000542288	NA,0.0145623	NA,0.0130965	0.000252781	0.000506856
2	rs77134781	50128077	NA,G	NA,A	NA,0.969246	NA,-0.0107526	NA,0.0247591	NA,0.17778	0.000252693	0.000506687
2	rs17555056	49999647	G,G	C,C	0.869781,0.930556	-0.0213452,0.0207263	0.00587486,0.0168156	3.55314,0.662062	0.000252614	0.000506541
2	rs117525982	49983395	NA,T	NA,G	NA,0.928571	NA,-0.010866	NA,0.0165981	NA,0.290143	0.000252534	0.000506357
2	rs77707881	50543196	NA,A	NA,G	NA,0.944444	NA,-0.00444545	NA,0.0186617	NA,0.0905958	0.000252419	0.000506131
2	rs117188171	50135759	A,NA	G,NA	0.972167,NA	-0.00966207,NA	0.0120196,NA	0.375226,NA	0.000252328	0.000506521
2	rs75967820	50135264	C,NA	G,NA	0.972167,NA	-0.00966207,NA	0.0120196,NA	0.375226,NA	0.000252328	0.000506521
2	rs118026246	50133059	G,NA	A,NA	0.972167,NA	-0.00966207,NA	0.0120196,NA	0.375226,NA	0.000252328	0.000506521
2	rs1175812	49737476	G,G	A,A	0.877734,0.959325	0.00952908,-0.0297029	0.00603539,0.0216401	0.941702,0.769858	0.000252208	0.000500878
2	rs10403659	50262999	T,T	G,G	0.819085,0.730159	-0.00148065,-0.0235202	0.00513615,0.00963031	0.111746,1.83584	0.000252178	0.000505656
2	rs7255842	50082466	NA,T	NA,C	NA,0.83631	NA,-0.0111032	NA,0.0115534	NA,0.472973	0.000251963	0.000505227
2	rs117807116	50058430	NA,T	NA,C	NA,0.972222	NA,-0.00154537	NA,0.0260119	NA,0.0210778	0.000251963	0.000505213
2	rs115904691	50108875	NA,T	NA,C	NA,0.867063	NA,-0.0111243	NA,0.0125908	NA,0.423711	0.000251954	0.000505205
2	rs7255971	50082630	NA,G	NA,A	NA,0.835317	NA,-0.0109733	NA,0.0115253	NA,0.467191	0.000251944	0.000505187
2	rs76440201	49696865	NA,T	NA,C	NA,0.978175	NA,0.00638409	NA,0.0292559	NA,0.0823572	0.000251876	0.000505052
2	rs3745489	50412650	NA,T	NA,C	NA,0.880952	NA,-0.0039385	NA,0.0131998	NA,0.116103	0.000251868	0.000505022
2	rs80095365	49860521	NA,A	NA,C	NA,0.978175	NA,7.16251e-05	NA,0.0292559	NA,0.00084918	0.000251783	0.000504859
2	rs145926970	50468724	NA,T	NA,C	NA,0.87996	NA,-0.000514584	NA,0.0131525	NA,0.0137698	0.000251768	0.00050483
2	rs77856783	50467751	NA,C	NA,G	NA,0.87996	NA,-0.000561336	NA,0.0131525	NA,0.015042	0.000251621	0.000504533
2	rs141019047	49729741	T,T	C,C	0.871769,0.986111	0.0101262,-0.0442009	0.00591347,0.0365264	1.06136,0.645438	0.000251536	0.000499511
2	rs117508946	50657024	NA,A	NA,G	NA,0.985119	NA,0.00621321	NA,0.0353055	NA,0.0653468	0.000251414	0.000504118
2	rs192301714	50297283	NA,A	NA,G	NA,0.987103	NA,0.00359308	NA,0.0378862	NA,0.0341199	0.000251408	0.000504099
2	rs117717197	50448669	NA,G	NA,T	NA,0.960318	NA,0.00352622	NA,0.0218976	NA,0.0594498	0.000251391	0.000504063
2	rs2946871	49977458	NA,G	NA,C	NA,0.926587	NA,-0.00991462	NA,0.0163898	NA,0.263421	0.000251322	0.000503928
2	rs75271245	50144966	NA,A	NA,G	NA,0.922619	NA,-0.0296629	NA,0.0159983	NA,1.19571	0.000251253	0.000503804
2	rs2946860	49969813	NA,T	NA,C	NA,0.930556	NA,-0.00558673	NA,0.0168156	NA,0.130937	0.000251036	0.000503359
2	rs150672981	50190277	NA,A	NA,G	NA,0.980159	NA,-0.0219111	NA,0.0306528	NA,0.323561	0.000250919	0.000503122
2	rs141607537	49770200	A,NA	G,NA	0.972167,NA	-0.011826,NA	0.0120196,NA	0.487896,NA	0.000250818	0.000503036
2	rs4621082	49695007	G,G	A,A	0.729622,0.941468	0.0102851,0.0144222	0.00445148,0.0182098	1.68066,0.368191	0.000250804	0.000498453
2	rs141962906	50013980	NA,T	NA,C	NA,0.943452	NA,-0.00122351	NA,0.018507	NA,0.0235171	0.000250773	0.000502836
2	rs2230666	50166463	NA,A	NA,G	NA,0.960318	NA,0.0122153	NA,0.0218976	NA,0.238858	0.000250741	0.000502767
2	rs79986112	50038214	NA,G	NA,C	NA,0.959325	NA,0.00755049	NA,0.0216401	NA,0.138373	0.000250686	0.00050265
2	rs117997433	50541499	NA,T	NA,C	NA,0.888889	NA,-0.0048927	NA,0.0136019	NA,0.143231	0.000250619	0.000502521
2	rs62126289	50410273	C,NA	T,NA	0.973161,NA	-0.0176888,NA	0.0122339,NA	0.829126,NA	0.000250466	0.000502603
2	rs138833981	50254778	G,NA	C,NA	0.985089,NA	-0.0103474,NA	0.0163138,NA	0.279093,NA	0.000250398	0.000501925
2	rs79557008	50004414	NA,T	NA,C	NA,0.969246	NA,0.0104363	NA,0.0247591	NA,0.17174	0.000250328	0.000501933
2	rs10417980	50101713	C,C	T,T	0.777336,0.808532	-0.0280544,-0.016017	0.00475237,0.0108644	8.44804,0.852598	0.000250302	0.000508556
2	rs58316270	50437863	T,T	C,C	0.981113,0.927579	-0.0339945,-0.0130855	0.0145245,0.0164929	1.71538,0.369019	0.000250238	0.000501841
2	rs62126300	50440097	A,A	G,G	0.981113,0.927579	-0.0335773,-0.0144777	0.0145245,0.0164929	1.68213,0.420165	0.000250094	0.000501551
2	rs117679843	50068168	NA,T	NA,C	NA,0.968254	NA,-0.00266878	NA,0.0243817	NA,0.0396058	0.000250021	0.000501321
2	rs3786670	50487052	NA,T	NA,C	NA,0.890873	NA,-0.00455221	NA,0.0137097	NA,0.130852	0.00024996	0.0005012
2	rs58396432	50175494	NA,A	NA,G	NA,0.948413	NA,-0.00682965	NA,0.0193256	NA,0.140388	0.000249831	0.000500946
2	rs75216234	50536613	NA,C	NA,G	NA,0.888889	NA,-0.00450017	NA,0.0136019	NA,0.130323	0.000249709	0.000500698
2	rs80085948	50174852	NA,A	NA,G	NA,0.948413	NA,-0.00670383	NA,0.0193256	NA,0.137466	0.000249647	0.000500576
2	rs150859476	50054049	NA,A	NA,G	NA,0.941468	NA,0.00279375	NA,0.0182098	NA,0.0564723	0.000249638	0.00050055
2	rs1290749	50412309	NA,G	NA,C	NA,0.881944	NA,-0.00319433	NA,0.0132476	NA,0.0918054	0.000249611	0.000500498
2	rs12459169	49983068	NA,C	NA,T	NA,0.928571	NA,-0.00954364	NA,0.0165981	NA,0.247719	0.00024961	0.000500498
2	rs143758622	50298173	NA,T	NA,G	NA,0.964286	NA,-0.00518888	NA,0.0230345	NA,0.0852482	0.000249516	0.000500314
2	rs117693225	50107081	NA,G	NA,T	NA,0.867063	NA,-0.0101836	NA,0.0125908	NA,0.378173	0.000249399	0.00050008
2	rs45577034	50410416	NA,C	NA,A	NA,0.87996	NA,-0.00275055	NA,0.0131525	NA,0.0786523	0.000249344	0.000499962
2	rs3739192	50366677	NA,T	NA,C	NA,0.954365	NA,0.00417328	NA,0.0204832	NA,0.0764683	0.000249294	0.000499866
2	rs75223925	50533118	NA,C	NA,T	NA,0.888889	NA,-0.00417572	NA,0.0136019	NA,0.119845	0.000249105	0.000499487
2	rs79434244	50482999	NA,T	NA,C	NA,0.881944	NA,-0.00130844	NA,0.0132476	NA,0.0355883	0.000249081	0.000499441
2	rs76085207	50532877	NA,G	NA,A	NA,0.888889	NA,-0.00412703	NA,0.0136019	NA,0.118288	0.000249026	0.000499328
2	rs62126295	50429779	NA,C	NA,T	NA,0.875	NA,-0.0027418	NA,0.0129254	NA,0.0798717	0.000248967	0.000499208
2	rs147913852	50531511	NA,T	NA,C	NA,0.888889	NA,-0.00407346	NA,0.0136019	NA,0.116579	0.000248942	0.000499161
2	rs139174033	50080674	NA,T	NA,C	NA,0.943452	NA,0.00357587	NA,0.018507	NA,0.0722248	0.000248886	0.000499045
2	rs146272735	50531085	NA,T	NA,C	NA,0.888889	NA,-0.00402476	NA,0.0136019	NA,0.115029	0.000248869	0.000499014
2	rs56320222	49981758	NA,A	NA,G	NA,0.927579	NA,-0.00874142	NA,0.0164929	NA,0.224678	0.000248863	0.000499001
2	rs117377492	50485375	NA,A	NA,G	NA,0.889881	NA,-0.00389389	NA,0.0136555	NA,0.110403	0.000248845	0.000498966
2	rs72626236	50214837	NA,A	NA,G	NA,0.875	NA,0.00596691	NA,0.0129254	NA,0.190886	0.000248823	0.000498922
2	rs77791107	50485454	NA,G	NA,A	NA,0.890873	NA,-0.00390937	NA,0.0137097	NA,0.110403	0.000248804	0.000498883
2	rs36220131	50430541	NA,T	NA,G	NA,0.875	NA,-0.00261204	NA,0.0129254	NA,0.0757985	0.000248767	0.000498807
2	rs10421618	50055826	NA,A	NA,G	NA,0.94246	NA,0.00385077	NA,0.0183564	NA,0.0789167	0.00024876	0.000498793
2	rs3760717	50530435	NA,T	NA,C	NA,0.888889	NA,-0.00392734	NA,0.0136019	NA,0.111941	0.000248732	0.00049874
2	rs116925231	50356201	NA,A	NA,C	NA,0.982143	NA,0.00346992	NA,0.0322783	NA,0.0388675	0.000248706	0.000498689
2	rs76319287	50482030	NA,G	NA,A	NA,0.881944	NA,-0.00160356	NA,0.0132476	NA,0.0439972	0.000248642	0.00049856
2	rs115929576	50065032	NA,A	NA,G	NA,0.968254	NA,-0.00419914	NA,0.0243817	NA,0.0638581	0.00024856	0.000498394
2	rs75649808	50484938	NA,C	NA,T	NA,0.890873	NA,-0.00369955	NA,0.0137097	NA,0.103873	0.000248537	0.000498349
2	rs117101519	50494251	NA,A	NA,C	NA,0.889881	NA,-0.00380981	NA,0.0136555	NA,0.107767	0.00024849	0.000498254
2	rs79059207	50274534	A,A	G,G	0.968191,0.947421	-0.0291871,-0.00252011	0.0112664,0.0191524	2.01865,0.0480242	0.000248472	0.000499484
2	rs183281002	50375070	NA,G	NA,A	NA,0.993056	NA,0.0123331	NA,0.0514752	NA,0.0911688	0.00024847	0.000498216
2	rs34601909	49967808	T,T	C,C	0.66501,0.994048	0.00423587,0.105481	0.00418899,0.0555718	0.50595,1.23896	0.000248457	0.000498567
2	rs79067183	50209138	NA,T	NA,C	NA,0.989087	NA,0.0108292	NA,0.0411453	NA,0.101055	0.000248441	0.000498153
2	rs80210192	50493907	NA,T	NA,C	NA,0.889881	NA,-0.00376071	NA,0.0136555	NA,0.106233	0.000248438	0.00049815
2	rs79560110	49949621	NA,T	NA,C	NA,0.965278	NA,-0.00628122	NA,0.0233493	NA,0.103517	0.000248438	0.000498149
2	rs3745470	50156329	NA,G	NA,A	NA,0.934524	NA,-0.00272509	NA,0.0172809	NA,0.0581418	0.000248368	0.000498011
2	rs60238107	50495156	NA,A	NA,T	NA,0.889881	NA,-0.0036625	NA,0.0136555	NA,0.103177	0.000248343	0.000497958
2	rs147079635	50150596	T,NA	C,NA	0.994036,NA	-0.0478834,NA	0.0256781,NA	1.2061,NA	0.000248311	0.000498194
2	rs7249945	50527996	NA,T	NA,C	NA,0.888889	NA,-0.00353748	NA,0.0136019	NA,0.0997376	0.000248302	0.000497878
2	rs3745472	50148580	NA,C	NA,T	NA,0.9375	NA,-0.00160739	NA,0.0176595	NA,0.0326975	0.000248285	0.000497842
2	rs144783924	50140834	NA,A	NA,G	NA,0.922619	NA,-0.0262041	NA,0.0159983	NA,0.993804	0.000248276	0.000497822
2	rs2304111	50493054	NA,G	NA,A	NA,0.934524	NA,0.00108721	NA,0.0172809	NA,0.0223518	0.000248271	0.000497816
2	rs4802636	50415941	NA,T	NA,C	NA,0.962302	NA,0.00601408	NA,0.0224433	NA,0.103075	0.000248267	0.000497808
2	rs60144067	50516297	NA,A	NA,G	NA,0.888889	NA,-0.00221764	NA,0.0136019	NA,0.0602371	0.00024825	0.000497774
2	rs117745682	50507267	NA,C	NA,G	NA,0.889881	NA,-0.00232486	NA,0.0136555	NA,0.0630781	0.000248225	0.000497725
2	rs74375054	50485300	NA,G	NA,C	NA,0.889881	NA,-0.00326635	NA,0.0136555	NA,0.0910045	0.000248185	0.000497642
2	rs77125944	50495850	NA,A	NA,G	NA,0.889881	NA,-0.00341197	NA,0.0136555	NA,0.0954496	0.000248153	0.000497578
2	rs78654073	50504564	NA,C	NA,T	NA,0.889881	NA,-0.00247257	NA,0.0136555	NA,0.0673671	0.00024813	0.000497533
2	rs77580056	50504594	NA,T	NA,C	NA,0.889881	NA,-0.00247257	NA,0.0136555	NA,0.0673671	0.00024813	0.000497533
2	rs144509743	50070219	NA,T	NA,C	NA,0.967262	NA,-0.00695775	NA,0.0240217	NA,0.112333	0.000248108	0.000497489
2	rs117976992	50502659	NA,A	NA,C	NA,0.889881	NA,-0.00266945	NA,0.0136555	NA,0.0731369	0.000248045	0.000497362
2	rs75316446	50502566	NA,T	NA,C	NA,0.889881	NA,-0.00266945	NA,0.0136555	NA,0.0731369	0.000248045	0.000497362
2	rs2278409	50498704	NA,T	NA,G	NA,0.889881	NA,-0.00316622	NA,0.0136555	NA,0.0879679	0.000248042	0.000497356
2	rs78555320	50501241	NA,A	NA,G	NA,0.889881	NA,-0.00277278	NA,0.0136555	NA,0.0761896	0.000248019	0.000497311
2	rs147911547	49980506	NA,T	NA,C	NA,0.978175	NA,-0.0110884	NA,0.0292559	NA,0.152009	0.000248017	0.000497307
2	rs139130594	50115298	NA,A	NA,G	NA,0.964286	NA,0.00727506	NA,0.0230345	NA,0.123707	0.000248013	0.000497299
2	rs117519816	50141504	NA,A	NA,C	NA,0.9375	NA,-0.00258543	NA,0.0176595	NA,0.0537434	0.00024801	0.000497292
2	rs79163916	50141540	NA,A	NA,G	NA,0.9375	NA,-0.00239389	NA,0.0176595	NA,0.0495521	0.000248008	0.000497288
2	rs74512873	50401165	NA,A	NA,G	NA,0.919643	NA,-0.00045702	NA,0.0157247	NA,0.0101883	0.000248007	0.000497286
2	rs117961291	50358648	NA,A	NA,G	NA,0.958333	NA,0.00263962	NA,0.0213919	NA,0.0448918	0.000248006	0.000497284
2	rs74687292	50524995	NA,C	NA,G	NA,0.889881	NA,-0.00265981	NA,0.0136555	NA,0.0728531	0.000248006	0.000497284
2	rs62126297	50437233	T,T	C,C	0.959245,0.673611	-0.00577954,-0.0168519	0.00999958,0.00911656	0.249276,1.19023	0.000247541	0.000496686
2	rs144589904	49664118	T,NA	G,NA	0.984095,NA	-0.0136352,NA	0.0158037,NA	0.410881,NA	0.00024752	0.000496098
2	rs113560768	50087618	A,NA	G,NA	0.956262,NA	-0.0101985,NA	0.00966771,NA	0.535408,NA	0.000247415	0.000496351
2	rs2073614	50001499	G,G	A,A	0.867793,0.930556	-0.0211931,0.0212515	0.0058372,0.0168156	3.54874,0.685491	0.00024729	0.000495844
2	rs7251295	50096859	C,C	G,G	0.780318,0.80754	-0.0274916,-0.0164671	0.00477536,0.010843	8.06731,0.889942	0.000246353	0.000497639
3	rs149165845	49720930	T,NA	C,NA	0.99006,NA	0.0582727,NA	0.01993,NA	2.46128,NA	0.0476076	0.091741
3	rs79932706	49681781	G,NA	A,NA	0.972167,NA	0.0401297,NA	0.0120196,NA	3.07483,NA	0.0309592	0.0632373
3	rs75837822	49747945	A,NA	G,NA	0.969185,NA	0.0361179,NA	0.0114407,NA	2.79743,NA	0.0249691	0.0511277
3	rs141871575	49717864	T,NA	C,NA	0.975149,NA	0.0381716,NA	0.0127009,NA	2.57642,NA	0.0145021	0.0297425
3	rs3816047	50187111	G,G	C,C	0.83499,0.96627	-0.00946229,0.0484114	0.00532652,0.023678	1.12114,1.38831	0.0101348	0.0201
3	rs12460458	50653848	T,T	C,C	0.935388,0.84127	-0.0219065,-0.0162881	0.00804241,0.0116978	2.19029,0.785684	0.00944382	0.0186628
3	rs145146040	50108719	G,NA	A,NA	0.974155,NA	0.0163956,NA	0.0124606,NA	0.725284,NA	0.00868938	0.0172017
3	rs150961618	49937595	C,NA	T,NA	0.978131,NA	0.0234817,NA	0.0135185,NA	1.08415,NA	0.00742283	0.0147317
3	rs2380185	50253144	G,G	A,A	0.735586,0.728175	-0.00800505,-0.0255692	0.00448312,0.00960817	1.1298,2.10867	0.00726532	0.0144616
3	rs7246170	50321510	T,T	C,C	0.855865,0.911706	-0.0113935,-0.0400807	0.00562927,0.0150664	1.3668,2.10746	0.00629092	0.0124482
3	rs76542632	50563803	T,NA	C,NA	0.958251,NA	-0.0243414,NA	0.00988495,NA	1.86017,NA	0.00600272	0.0118851
3	rs191497756	49692839	NA,T	NA,A	NA,0.973214	NA,-0.0752231	NA,0.0264757	NA,2.34734	0.00552609	0.0109979
3	rs61743955	50562852	A,NA	G,NA	0.957256,NA	-0.0234318,NA	0.00977441,NA	1.78203,NA	0.00535282	0.0106039
3	rs192248218	49783778	T,NA	G,NA	0.992048,NA	0.0618891,NA	0.0222601,NA	2.26509,NA	0.00533018	0.0105909
3	rs12980625	49665517	T,T	C,C	0.693837,0.786706	0.0103573,-0.0213117	0.00428977,0.0104354	1.80244,1.38588	0.00457504	0.00923878
3	rs192258329	49685079	NA,A	NA,G	NA,0.977182	NA,-0.0742138	NA,0.0286274	NA,2.02088	0.00439178	0.0087446
3	rs11879800	49666458	NA,A	NA,T	NA,0.831349	NA,0.0264837	NA,0.0114161	NA,1.69146	0.00428377	0.00853134
3	rs12980226	49665451	C,C	A,A	0.694831,0.786706	0.010278,-0.0213586	0.00429368,0.0104354	1.77788,1.39059	0.00423005	0.00854243
3	rs12980257	49665502	G,G	A,A	0.693837,0.786706	0.0101753,-0.0214102	0.00428977,0.0104354	1.75221,1.39578	0.00418948	0.00846012
3	rs74546599	50359282	A,NA	G,NA	0.960239,NA	0.0267853,NA	0.0101186,NA	2.09058,NA	0.00410466	0.00820727
3	rs190936996	50194526	NA,T	NA,C	NA,0.974206	NA,-0.057514	NA,0.0269663	NA,1.48227	0.00404007	0.00803888
3	rs186489924	50194525	NA,A	NA,T	NA,0.974206	NA,-0.057514	NA,0.0269663	NA,1.48227	0.00404007	0.00803888
3	rs12709916	50320987	T,T	C,C	0.845924,0.911706	-0.0109968,-0.0373765	0.00547654,0.0150664	1.35023,1.88241	0.00370126	0.00733754
3	rs12972647	49666082	G,G	A,A	0.690855,0.766865	0.010241,-0.0190288	0.00427824,0.0101097	1.77788,1.22326	0.00366377	0.00739911
3	rs118139056	49897467	T,NA	C,NA	0.99006,NA	0.0471426,NA	0.01993,NA	1.74448,NA	0.00362932	0.00721577
3	rs146948416	49769822	A,NA	G,NA	0.964215,NA	0.0218917,NA	0.0106439,NA	1.40108,NA	0.0033545	0.00665535
3	rs4802637	50416139	NA,A	NA,G	NA,0.816468	NA,0.0253648	NA,0.0110428	NA,1.66512	0.003043	0.00605728
3	rs140053205	50587469	T,NA	C,NA	0.958251,NA	-0.0224874,NA	0.00988495,NA	1.63995,NA	0.00301594	0.00598637
3	rs14769	50029582	NA,A	NA,G	NA,0.933532	NA,-0.0368822	NA,0.0171606	NA,1.5001	0.00297613	0.00592794
3	rs187077140	50361748	A,NA	G,NA	0.974155,NA	0.0317192,NA	0.0124606,NA	1.96217,NA	0.0029573	0.00590108
3	rs1175809	49704708	G,G	A,A	0.685885,0.753968	0.0101526,-0.0224307	0.00425961,0.00992501	1.76571,1.62306	0.00293837	0.00591608
3	rs62115166	50476824	T,T	C,C	0.979125,0.981151	-0.0158998,-0.0899839	0.0138296,0.0314332	0.601593,2.3767	0.0027961	0.00556482
3	rs183754619	50263825	T,NA	C,NA	0.958251,NA	0.0258239,NA	0.00988495,NA	2.04626,NA	0.00276319	0.0055029
3	rs12461084	49667678	G,G	T,T	0.698807,0.782738	0.0101471,-0.0206848	0.00430962,0.0103658	1.73175,1.33733	0.00271472	0.00547943
3	rs117767475	49779431	A,NA	G,NA	0.984095,NA	0.0408387,NA	0.0158037,NA	2.01042,NA	0.00266637	0.00530396
3	rs10401432	50423400	NA,T	NA,C	NA,0.819444	NA,0.0251961	NA,0.0111132	NA,1.63122	0.00265086	0.00527838
3	rs533357170	49768167	NA,A	NA,G	NA,0.973214	NA,-0.0553634	NA,0.0264757	NA,1.43748	0.00259963	0.0051784
3	rs11083963	49665340	A,A	G,G	0.445328,0.611111	-0.00755243,0.0207231	0.00397815,0.0087686	1.23933,1.74204	0.00256242	0.00514734
3	rs16981121	49678047	A,A	C,C	0.951292,0.838294	-0.0070606,-0.0368532	0.00918509,0.0116103	0.354509,2.82318	0.00252806	0.00504832
3	rs2287923	49675233	T,T	C,C	0.951292,0.838294	-0.0070606,-0.0367642	0.00918509,0.0116103	0.354509,2.81172	0.00247486	0.00494219
3	rs80017716	49676332	A,A	C,C	0.951292,0.838294	-0.00667457,-0.0368087	0.00918509,0.0116103	0.330288,2.81745	0.0024629	0.0049184
3	rs139887235	49891297	C,NA	T,NA	0.99006,NA	0.0437741,NA	0.01993,NA	1.55185,NA	0.00239334	0.00476178
3	rs112355396	50645931	T,T	C,C	0.854871,0.967262	0.0171746,-0.00487725	0.00561322,0.0240217	2.65447,0.0761822	0.00235621	0.00468383
3	rs34333830	49671281	A,A	G,G	0.950298,0.838294	-0.00775967,-0.0365903	0.00909753,0.0116103	0.404844,2.78939	0.00234244	0.00467792
3	rs183025216	49779115	A,NA	G,NA	0.984095,NA	0.0398092,NA	0.0158037,NA	1.92923,NA	0.00228153	0.00453947
3	rs12461291	49664517	T,T	G,G	0.44334,0.606151	-0.0076921,0.0199971	0.00397994,0.00874879	1.27351,1.65225	0.00226974	0.00456071
3	rs138936320	50474938	G,NA	C,NA	0.919483,NA	0.0207112,NA	0.00726648,NA	2.35965,NA	0.00226588	0.00450745
3	rs73048855	49669561	G,G	C,C	0.941352,0.834325	-0.0108862,-0.0364615	0.00841466,0.0114976	0.70827,2.81873	0.00222398	0.00444117
3	rs139760505	49760956	T,NA	C,NA	0.984095,NA	0.0395943,NA	0.0158037,NA	1.9125,NA	0.00220964	0.00439663
3	rs80082737	49766490	C,NA	A,NA	0.984095,NA	0.0393448,NA	0.0158037,NA	1.89316,NA	0.0021295	0.00423738
3	rs117842055	49768577	T,NA	C,NA	0.984095,NA	0.0393203,NA	0.0158037,NA	1.89126,NA	0.00212182	0.00422211
3	rs35816883	50316083	T,T	C,C	0.673956,0.902778	-0.0105891,-0.0272158	0.0042178,0.0144288	1.91888,1.2272	0.00212067	0.00421717
3	rs190952513	50101417	NA,A	NA,G	NA,0.97123	NA,-0.0476234	NA,0.0255725	NA,1.20369	0.00210853	0.00420058
3	rs76914663	49763977	A,NA	C,NA	0.984095,NA	0.0392328,NA	0.0158037,NA	1.88451,NA	0.00209465	0.00416812
3	rs56166107	49705640	A,A	G,G	0.684891,0.753968	0.00978981,-0.0216861	0.00425597,0.00992501	1.6689,1.53926	0.00208463	0.00419629
3	rs34530448	50301152	T,T	A,A	0.678926,0.901786	-0.0103847,-0.0291196	0.00423473,0.0143636	1.84783,1.37028	0.0020785	0.00413184
3	rs61732831	49675017	T,T	G,G	0.958251,0.838294	-0.00903713,-0.0355715	0.00988495,0.0116103	0.44298,2.66046	0.00200094	0.00399606
3	rs185004819	49702259	G,NA	A,NA	0.991054,NA	0.0427236,NA	0.0209976,NA	1.37797,NA	0.00199386	0.00395915
3	rs117434761	49755344	T,NA	C,NA	0.983101,NA	0.0385878,NA	0.0153396,NA	1.92503,NA	0.00198669	0.00395305
3	rs62129184	50307401	A,A	G,G	0.833996,0.90377	-0.00777491,-0.036175	0.00531372,0.014495	0.843393,1.90061	0.00196866	0.00391425
3	rs8105788	50447572	T,T	C,C	0.840954,0.396825	-0.00369118,-0.0261692	0.0054062,0.00873739	0.305612,2.56165	0.00195885	0.00390032
3	rs11672851	50055903	A,NA	G,NA	0.854871,NA	0.0167233,NA	0.00561322,NA	2.53919,NA	0.00191337	0.00379871
3	rs62128132	50217955	C,NA	T,NA	0.967197,NA	0.0321648,NA	0.0111,NA	2.42494,NA	0.00190849	0.00379914
3	rs62126304	50448616	A,A	G,G	0.974155,0.814484	-0.0371766,-0.0107161	0.0124606,0.0109969	2.54526,0.481714	0.00188946	0.00376674
3	rs75840971	49751825	C,NA	T,NA	0.983101,NA	0.0381931,NA	0.0153396,NA	1.89346,NA	0.00187301	0.00372713
3	rs568688460	50522198	A,NA	G,NA	0.982107,NA	0.0318844,NA	0.014915,NA	1.48761,NA	0.00184908	0.00368611
3	rs56971582	50048704	C,NA	G,NA	0.978131,NA	0.0134423,NA	0.0135185,NA	0.494786,NA	0.00184605	0.00367476
3	rs117247064	50161002	NA,A	NA,G	NA,0.959325	NA,-0.0386392	NA,0.0216401	NA,1.12975	0.00181581	0.00361907
3	rs12979689	49663789	A,A	G,G	0.749503,0.946429	0.0130896,0.0103204	0.00456301,0.0189842	2.38484,0.231587	0.00180716	0.00365157
3	rs1175795	49693824	G,G	A,A	0.94334,0.801587	-0.000338557,-0.0324057	0.00855199,0.0107187	0.0139356,2.60198	0.00178838	0.00357254
3	rs75320906	49759258	T,NA	C,NA	0.984095,NA	0.0381052,NA	0.0158037,NA	1.79854,NA	0.00177887	0.00354046
3	rs182869648	50413557	A,NA	G,NA	0.992048,NA	0.0579823,NA	0.0222601,NA	2.0365,NA	0.00174988	0.00349778
3	rs12462397	49666261	T,T	C,C	0.961233,0.839286	-0.00728391,-0.0354866	0.0102422,0.0116392	0.3215,2.63887	0.00166258	0.00332113
3	rs117814164	50046506	NA,T	NA,C	NA,0.959325	NA,0.0485498	NA,0.0216401	NA,1.60443	0.00162894	0.00324678
3	rs45518331	50040506	A,NA	G,NA	0.978131,NA	0.0126693,NA	0.0135185,NA	0.457593,NA	0.00162382	0.00323283
3	rs11083987	50401638	NA,A	NA,G	NA,0.848214	NA,0.0234772	NA,0.0119134	NA,1.31191	0.00162025	0.00322792
3	rs12151026	49687756	T,T	C,C	0.958251,0.833333	-0.00766837,-0.0344515	0.00988495,0.0114701	0.358636,2.57377	0.00161972	0.00323533
3	rs141127430	49747409	T,NA	C,NA	0.983101,NA	0.0371618,NA	0.0153396,NA	1.8122,NA	0.00161063	0.00320556
3	rs75091194	49683453	T,NA	C,NA	0.945328,NA	0.0214699,NA	0.00869693,NA	1.8677,NA	0.00159094	0.00316412
3	rs145504521	50428513	NA,T	NA,C	NA,0.948413	NA,0.0360122	NA,0.0193256	NA,1.20482	0.00156518	0.00311945
3	rs8106831	50447645	G,G	T,T	0.580517,0.389881	-0.00605196,-0.0221323	0.00400659,0.00876455	0.883009,1.93692	0.00154071	0.003063
3	rs117459335	49757151	T,NA	C,NA	0.983101,NA	0.0368258,NA	0.0153396,NA	1.78611,NA	0.00153483	0.00305487
3	rs188432539	50111661	NA,C	NA,G	NA,0.972222	NA,-0.0443543	NA,0.0260119	NA,1.0547	0.00152527	0.00303962
3	rs76387513	50161265	T,NA	G,NA	0.930418,NA	0.0262987,NA	0.00777053,NA	3.14673,NA	0.00149996	0.00298735
3	rs36028558	49939189	A,A	G,G	0.647117,0.974206	0.00697567,0.0523473	0.00413745,0.0269663	1.03716,1.28206	0.00149569	0.00298806
3	rs79823719	50651680	A,A	G,G	0.857853,0.96627	0.016466,-0.00390239	0.00566193,0.023678	2.43947,0.0609339	0.00148666	0.00295525
3	rs112322421	49696090	NA,T	NA,C	NA,0.977182	NA,-0.0590979	NA,0.0286274	NA,1.40915	0.00147986	0.00295061
3	rs80210022	50657558	T,T	G,G	0.861829,0.953373	0.0160336,0.00279322	0.00572955,0.0202746	2.28941,0.0504037	0.00145955	0.00289812
3	rs140427710	49745562	C,NA	T,NA	0.983101,NA	0.0364629,NA	0.0153396,NA	1.75815,NA	0.00145773	0.00290156
3	rs192164898	49956797	NA,A	NA,C	NA,0.965278	NA,0.0288445	NA,0.0233493	NA,0.664139	0.00140017	0.00279035
3	rs77593183	49738260	G,NA	A,NA	0.983101,NA	0.0361559,NA	0.0153396,NA	1.73466,NA	0.00139612	0.00277905
3	rs112847583	49745866	G,NA	A,NA	0.983101,NA	0.0361447,NA	0.0153396,NA	1.73381,NA	0.00139393	0.00277469
3	rs71353337	50291517	C,NA	T,NA	0.99006,NA	0.0392885,NA	0.01993,NA	1.31259,NA	0.00137285	0.00274535
3	rs111376375	49742410	A,NA	G,NA	0.983101,NA	0.0359691,NA	0.0153396,NA	1.72045,NA	0.00136018	0.00270757
3	rs76403112	50299865	T,T	C,C	0.835984,0.909722	-0.00833668,-0.0355171	0.00533946,0.0149162	0.926483,1.76294	0.00135956	0.00270405
3	rs79373632	50448241	A,A	G,G	0.974155,0.814484	-0.0362925,-0.00857329	0.0124606,0.0109969	2.44558,0.36089	0.00135215	0.00269626
3	rs7245633	49738687	T,T	C,C	0.644135,0.818452	-0.00561156,0.031527	0.0041296,0.0110895	0.758976,2.34974	0.0013423	0.00268241
3	rs74898447	49756421	C,NA	T,NA	0.983101,NA	0.0358647,NA	0.0153396,NA	1.71253,NA	0.00134059	0.00266862
3	rs4802581	49666573	T,T	C,C	0.444334,0.62996	-0.00755411,0.0183057	0.00397904,0.00885365	1.23933,1.41252	0.00133708	0.00268722
3	rs4802585	49687459	A,NA	C,NA	0.947316,NA	0.0215944,NA	0.0088502,NA	1.83305,NA	0.00133568	0.00265717
3	rs141490321	50274218	T,NA	C,NA	0.976143,NA	-0.0316645,NA	0.0129561,NA	1.83785,NA	0.0013278	0.0026395
3	rs113259739	49994109	A,NA	G,NA	0.987078,NA	0.0243109,NA	0.0175062,NA	0.78272,NA	0.0013102	0.00261035
3	rs150944766	50174264	T,NA	C,NA	0.969185,NA	0.0335034,NA	0.0114407,NA	2.46766,NA	0.00130561	0.00260362
3	rs188276272	50019635	NA,T	NA,G	NA,0.973214	NA,-0.0452492	NA,0.0264757	NA,1.05831	0.0012951	0.00258106
3	rs1175822	49710714	NA,C	NA,T	NA,0.973214	NA,-0.0510056	NA,0.0264757	NA,1.26728	0.00127652	0.00254534
3	rs76389581	49740550	T,NA	C,NA	0.983101,NA	0.0354937,NA	0.0153396,NA	1.68454,NA	0.00127367	0.00253553
3	rs73058098	50136331	T,T	C,C	0.940358,0.997024	-0.0148594,0.0214678	0.00834865,0.078473	1.12436,0.105454	0.00127101	0.00253576
3	rs919777	50461447	NA,T	NA,C	NA,0.740079	NA,0.0182748	NA,0.00974638	NA,1.21618	0.00127039	0.0025313
3	rs61743199	50161091	G,NA	A,NA	0.930418,NA	0.0256842,NA	0.00777053,NA	3.0229,NA	0.00126631	0.00252236
3	rs3760666	49667351	C,C	T,T	0.689861,0.782738	0.00854688,-0.0197496	0.00427445,0.0103658	1.3415,1.24606	0.00126465	0.00255037
3	rs113235878	49744808	G,NA	T,NA	0.983101,NA	0.0354009,NA	0.0153396,NA	1.67757,NA	0.00125757	0.0025035
3	rs112324050	49740544	G,NA	C,NA	0.983101,NA	0.0353862,NA	0.0153396,NA	1.67648,NA	0.00125505	0.0024985
3	rs79743592	49739005	A,NA	G,NA	0.983101,NA	0.0353717,NA	0.0153396,NA	1.67539,NA	0.00125257	0.00249356
3	rs112631692	50195239	NA,A	NA,G	NA,0.838294	NA,-0.0333113	NA,0.0116103	NA,2.38552	0.00124147	0.0024737
3	rs79353580	49744687	T,NA	A,NA	0.983101,NA	0.0352987,NA	0.0153396,NA	1.66992,NA	0.00124014	0.00246884
3	rs12984522	49667588	C,C	T,T	0.689861,0.782738	0.00850518,-0.0197496	0.00427445,0.0103658	1.33146,1.24606	0.00123998	0.00250054
3	rs80348831	49682866	NA,T	NA,C	NA,0.988095	NA,-0.0833211	NA,0.0394133	NA,1.46203	0.00123722	0.00246591
3	rs143721495	50010092	T,NA	C,NA	0.991054,NA	-0.0531881,NA	0.0209976,NA	1.94665,NA	0.00123376	0.00245757
3	rs74438527	49744412	A,NA	G,NA	0.983101,NA	0.035191,NA	0.0153396,NA	1.66187,NA	0.00122207	0.0024329
3	rs74440604	49744343	A,NA	G,NA	0.983101,NA	0.035191,NA	0.0153396,NA	1.66187,NA	0.00122207	0.0024329
3	rs7249650	50218303	NA,A	NA,G	NA,0.850198	NA,-0.0304842	NA,0.011978	NA,1.96148	0.00121844	0.00242804
3	rs7249761	50218341	NA,A	NA,G	NA,0.850198	NA,-0.0304627	NA,0.011978	NA,1.95926	0.00121472	0.00242061
3	rs73048891	49699009	C,C	T,T	0.942346,0.810516	-0.00194431,-0.0313542	0.00848241,0.0109078	0.086875,2.39288	0.00120979	0.00241718
3	rs59595912	50360989	G,G	A,A	0.911531,0.911706	-0.0117068,-0.0312035	0.00696238,0.0150664	1.03302,1.4162	0.00120378	0.00239237
3	rs283513	50465342	G,G	A,A	0.695825,0.224206	-0.00962365,0.0191395	0.00429762,0.0102496	1.5997,1.20864	0.00120051	0.00238871
3	rs1175803	49697057	C,C	T,T	0.65507,0.752976	0.00951327,-0.0184343	0.0041594,0.00991158	1.65393,1.20132	0.0011938	0.00240543
3	rs55759243	49733429	NA,C	NA,G	NA,0.974206	NA,-0.0513191	NA,0.0269663	NA,1.2439	0.0011887	0.00237029
3	rs77438947	49744714	T,NA	C,NA	0.983101,NA	0.0349377,NA	0.0153396,NA	1.64302,NA	0.00118085	0.00235091
3	rs139782588	50206505	NA,T	NA,C	NA,0.858135	NA,-0.0313998	NA,0.0122515	NA,1.98385	0.00117719	0.00234582
3	rs143002502	49868307	NA,A	NA,C	NA,0.970238	NA,-0.044762	NA,0.0251555	NA,1.12394	0.00117293	0.00233828
3	rs2682603	49698697	G,G	A,A	0.942346,0.810516	-0.00241297,-0.0311418	0.00848241,0.0109078	0.110109,2.36618	0.00115573	0.00230918
3	rs3745301	49699866	T,T	C,C	0.942346,0.8125	-0.00136734,-0.0314505	0.00848241,0.0109519	0.0595142,2.38903	0.00115166	0.00230103
3	rs115865833	49742173	C,NA	T,NA	0.983101,NA	0.0346967,NA	0.0153396,NA	1.62519,NA	0.00114321	0.00227605
3	rs3810263	50223147	NA,G	NA,A	NA,0.838294	NA,-0.0304652	NA,0.0116103	NA,2.06094	0.00112716	0.00224624
3	rs73048884	49696827	G,G	C,C	0.94334,0.811508	-0.0026411,-0.031191	0.00855199,0.0109298	0.120645,2.36448	0.0011241	0.00224598
3	rs75984942	50208749	NA,A	NA,G	NA,0.848214	NA,-0.0312592	NA,0.0119134	NA,2.0608	0.00111574	0.00222349
3	rs77311235	49743807	T,NA	C,NA	0.983101,NA	0.0344995,NA	0.0153396,NA	1.61066,NA	0.0011135	0.00221694
3	rs3810265	50223266	NA,A	NA,G	NA,0.837302	NA,-0.0301026	NA,0.0115817	NA,2.02941	0.00110079	0.00219372
3	rs114124595	49740295	A,NA	C,NA	0.983101,NA	0.0343297,NA	0.0153396,NA	1.59821,NA	0.00108869	0.00216758
3	rs185251105	49685011	NA,A	NA,G	NA,0.977182	NA,0.0481828	NA,0.0286274	NA,1.03454	0.0010881	0.00216961
3	rs58415359	49733926	NA,G	NA,A	NA,0.974206	NA,-0.0498915	NA,0.0269663	NA,1.19184	0.00108779	0.00216916
3	rs57487002	49734797	NA,T	NA,C	NA,0.974206	NA,-0.0495336	NA,0.0269663	NA,1.17895	0.00106429	0.00212232
3	rs3810264	50223230	NA,G	NA,A	NA,0.838294	NA,-0.0300327	NA,0.0116103	NA,2.01373	0.00105982	0.00211213
3	rs56306274	49733563	NA,A	NA,G	NA,0.974206	NA,-0.0494277	NA,0.0269663	NA,1.17516	0.00105747	0.00210873
3	rs149290334	50240118	G,NA	C,NA	0.986084,NA	0.01666,NA	0.0168779,NA	0.489994,NA	0.00105366	0.00209926
3	rs57447259	50252897	G,G	T,T	0.803181,0.875992	-0.00793147,-0.0251263	0.00497278,0.0129696	0.955784,1.27813	0.00105356	0.0021031
3	rs111986073	49734769	NA,C	NA,T	NA,0.974206	NA,-0.0493561	NA,0.0269663	NA,1.17259	0.00105289	0.0020996
3	rs77695494	50457489	NA,T	NA,G	NA,0.741071	NA,0.017221	NA,0.0097585	NA,1.11008	0.00103914	0.00207079
3	rs58654131	49716947	NA,G	NA,A	NA,0.968254	NA,-0.0426861	NA,0.0243817	NA,1.09696	0.00103763	0.00206902
3	rs78425915	50440198	NA,G	NA,T	NA,0.946429	NA,-0.0356718	NA,0.0189842	NA,1.22011	0.00100886	0.00201088
3	rs45438992	50455180	NA,T	NA,C	NA,0.742063	NA,0.0170986	NA,0.00977071	NA,1.09626	0.00100053	0.00199389
3	rs118058831	50287849	C,NA	T,NA	0.978131,NA	-0.0328185,NA	0.0135185,NA	1.81827,NA	0.000998997	0.00198612
3	rs77312057	50456299	NA,A	NA,G	NA,0.741071	NA,0.0169335	NA,0.0097585	NA,1.08252	0.000990938	0.0019748
3	rs111911886	50111602	T,T	A,A	0.989066,0.980159	0.0489572,-0.0328499	0.0190121,0.0306528	1.99903,0.546889	0.000977119	0.00194834
3	rs1716267	49698340	A,A	T,T	0.941352,0.8125	-0.00240549,-0.0307564	0.00841466,0.0109519	0.11071,2.30275	0.000972433	0.00194297
3	rs10403114	49703764	G,G	A,A	0.66004,0.75496	0.00778962,-0.0200584	0.00417389,0.00993854	1.20759,1.36086	0.000959464	0.00193118
3	rs1175806	49703401	C,C	T,T	0.66004,0.75496	0.00756539,-0.0205189	0.00417389,0.00993854	1.15552,1.40934	0.000959045	0.00192996
3	rs112435410	50234762	NA,A	NA,C	NA,0.981151	NA,-0.0565751	NA,0.0314332	NA,1.14337	0.000952322	0.00189833
3	rs1175802	49697020	G,G	A,A	0.936382,0.811508	-0.00355083,-0.0302561	0.00810069,0.0109298	0.179705,2.24902	0.00093654	0.00187134
3	rs1175801	49696869	G,G	A,A	0.936382,0.811508	-0.00346388,-0.0302561	0.00810069,0.0109298	0.174613,2.24902	0.000934028	0.00186632
3	rs57663431	50454348	NA,T	NA,C	NA,0.741071	NA,0.0165649	NA,0.0097585	NA,1.04767	0.000933507	0.00186042
3	rs74325562	49737432	G,NA	T,NA	0.983101,NA	0.0343862,NA	0.0153396,NA	1.60235,NA	0.000925537	0.00184293
3	rs12462023	50214868	NA,A	NA,G	NA,0.845238	NA,-0.0292918	NA,0.011819	NA,1.87946	0.000918534	0.00183068
3	rs34624185	49702634	T,T	G,G	0.66004,0.75496	0.00765388,-0.0200588	0.00417389,0.00993854	1.17594,1.3609	0.000909611	0.00183062
3	rs11878934	49732614	C,C	A,A	0.848907,0.960318	0.0102324,-0.0453446	0.00552061,0.0218976	1.1951,1.41588	0.000902036	0.00181555
3	rs1175800	49696021	G,G	A,A	0.936382,0.809524	-0.00331529,-0.0300003	0.00810069,0.010886	0.165994,2.23257	0.000898669	0.00179569
3	rs62129186	50310775	T,T	C,C	0.829026,0.904762	-0.00629509,-0.0321999	0.00525159,0.0145623	0.637059,1.56826	0.000894019	0.00177888
3	rs1645379	49697634	C,C	T,T	0.936382,0.810516	-0.0042775,-0.0297431	0.00810069,0.0109078	0.223683,2.19413	0.000889917	0.00177819
3	rs283507	50483262	G,G	A,A	0.622266,0.206349	-0.00829152,0.0137644	0.00407811,0.010563	1.37639,0.715461	0.000880414	0.00175421
3	rs9304690	50453317	T,T	C,C	0.760437,0.738095	-0.00526923,-0.0239525	0.00463231,0.00972244	0.592894,1.86158	0.000877665	0.00174654
3	rs34762916	49689937	C,C	T,T	0.67992,0.753968	0.00941374,-0.016638	0.0042382,0.00992501	1.57939,1.02842	0.000873735	0.00176155
3	rs12981989	49704429	A,A	G,G	0.661034,0.75496	0.0074051,-0.020466	0.00417686,0.00993854	1.11778,1.40373	0.000870532	0.00175151
3	rs140903609	50007785	T,NA	C,NA	0.981113,NA	0.032324,NA	0.0145245,NA	1.58421,NA	0.000870481	0.00174149
3	rs76748318	50437060	NA,A	NA,C	NA,0.917659	NA,0.0267846	NA,0.0155508	NA,1.07058	0.000868581	0.00173115
3	rs187834690	50098072	NA,T	NA,C	NA,0.950397	NA,-0.0284531	NA,0.0196877	NA,0.828576	0.000865104	0.00172477
3	rs283533	50440559	C,C	T,T	0.932406,0.600198	-0.0141318,-0.0176283	0.00787557,0.00872637	1.13816,1.3628	0.000859174	0.00171099
3	rs875121	50451508	C,C	A,A	0.758449,0.735119	-0.0057957,-0.0229309	0.00461925,0.00968721	0.678621,1.74651	0.000858447	0.00170818
3	rs75475909	49781300	NA,T	NA,C	NA,0.943452	NA,0.02861	NA,0.018507	NA,0.913184	0.000854213	0.00170288
3	rs79613141	50390054	C,C	A,A	0.920477,0.981151	-0.00939992,-0.0694752	0.0073078,0.0314332	0.702582,1.56722	0.000846717	0.00168669
3	rs7252978	50252185	A,A	G,G	0.871769,0.741071	-0.00487275,-0.0227424	0.00591347,0.0097585	0.387286,1.70381	0.000843966	0.00168268
3	rs8103552	50458931	A,A	C,C	0.757455,0.74504	-0.00568719,-0.0227468	0.0046128,0.00980793	0.662326,1.69074	0.000842903	0.00167756
3	rs61184327	49733234	T,T	C,C	0.848907,0.960318	0.0105034,-0.0435847	0.00552061,0.0218976	1.2434,1.3321	0.000841003	0.0016932
3	rs116967749	50199821	NA,A	NA,G	NA,0.917659	NA,-0.022914	NA,0.0155508	NA,0.851956	0.000830412	0.00165514
3	rs12608776	49731824	G,G	A,A	0.855865,0.960318	0.00985078,-0.0454895	0.00562927,0.0218976	1.09619,1.42289	0.000829678	0.0016698
3	rs145589777	49740320	C,NA	T,NA	0.983101,NA	0.0321149,NA	0.0153396,NA	1.44013,NA	0.000820319	0.00163362
3	rs78027048	49719102	NA,A	NA,T	NA,0.926587	NA,-0.0289411	NA,0.0163898	NA,1.11109	0.000819639	0.00163444
3	rs1716270	49697730	G,G	A,A	0.658052,0.751984	0.00855491,-0.0183746	0.00416802,0.00989826	1.39664,1.19788	0.00081566	0.00164201
3	rs35785122	49735107	T,T	C,C	0.855865,0.960318	0.00989576,-0.0449764	0.00562927,0.0218976	1.10368,1.39814	0.000803544	0.00161729
3	rs34719929	49689854	C,C	T,T	0.670974,0.75496	0.00962435,-0.0153415	0.00420796,0.00993854	1.65393,0.911243	0.000802545	0.00161846
3	rs74633762	50190175	T,T	C,C	0.962227,0.998016	-0.00487603,0.243846	0.0103707,0.0960615	0.195022,1.95332	0.000801022	0.00159671
3	rs1175789	49689016	T,T	G,G	0.670974,0.757937	0.00949173,-0.0157946	0.00420796,0.00997981	1.61813,0.945004	0.000799911	0.00161296
3	rs118164399	50053500	A,NA	G,NA	0.966203,NA	0.0138248,NA	0.0109412,NA	0.685314,NA	0.000797758	0.001587
3	rs149562874	49873710	NA,C	NA,T	NA,0.968254	NA,-0.0386026	NA,0.0243817	NA,0.945533	0.000796925	0.00158898
3	rs143307271	49764465	NA,T	NA,C	NA,0.94246	NA,0.0259793	NA,0.0183564	NA,0.804131	0.000795835	0.00158659
3	rs12981817	49689999	A,A	G,G	0.670974,0.752976	0.00953288,-0.0153978	0.00420796,0.00991158	1.6292,0.919734	0.000795284	0.00160367
3	rs74823187	49876990	NA,C	NA,G	NA,0.948413	NA,-0.0291802	NA,0.0193256	NA,0.882522	0.000794855	0.00158455
3	rs12610107	49735062	A,A	G,G	0.848907,0.960318	0.0104574,-0.0430105	0.00552061,0.0218976	1.23514,1.3053	0.000791314	0.00159312
3	rs117123194	49966117	NA,A	NA,G	NA,0.963294	NA,-0.0437932	NA,0.0227328	NA,1.2672	0.000789614	0.00157426
3	rs117097888	49798952	NA,A	NA,G	NA,0.918651	NA,0.0298724	NA,0.0156369	NA,1.25115	0.000788529	0.00157213
3	rs76742258	50251974	NA,C	NA,G	NA,0.834325	NA,0.014738	NA,0.0114976	NA,0.699183	0.000786985	0.00156899
3	rs8111526	50475114	C,C	G,G	0.745527,0.256944	-0.00598893,0.0218127	0.00453928,0.00978302	0.728042,1.58887	0.000772338	0.00153802
3	rs117705677	49783512	NA,T	NA,C	NA,0.922619	NA,0.029196	NA,0.0159983	NA,1.16742	0.000770163	0.00153556
3	rs1273634	50265230	T,T	C,C	0.713718,0.456349	-0.0106817,0.0100071	0.004374,0.00858212	1.83558,0.613329	0.00076961	0.0015331
3	rs7246244	50472416	C,C	T,T	0.725646,0.255952	-0.00513053,0.0219789	0.0044312,0.00979543	0.607413,1.60475	0.000769287	0.00153255
3	rs141108113	50648810	NA,G	NA,A	NA,0.950397	NA,-0.0310843	NA,0.0196877	NA,0.941699	0.000766186	0.00152759
3	rs11083969	49784798	T,T	C,C	0.83002,0.597222	-0.00177021,-0.0238074	0.00526376,0.0087157	0.132742,2.20041	0.000757328	0.00150985
3	rs34639121	49702320	C,C	G,G	0.66004,0.753968	0.00730445,-0.0197118	0.00417389,0.00992501	1.0963,1.32767	0.000756804	0.0015226
3	rs35301859	49689674	A,A	G,G	0.680915,0.75496	0.00915255,-0.0169018	0.0042417,0.00993854	1.50938,1.05055	0.000756427	0.00152446
3	rs34271662	49689867	G,G	A,A	0.670974,0.75496	0.00949173,-0.0153415	0.00420796,0.00993854	1.61813,0.911243	0.000754228	0.00152082
3	rs117180349	50300779	NA,T	NA,C	NA,0.972222	NA,-0.0343265	NA,0.0260119	NA,0.728268	0.000754028	0.00150324
3	rs117236163	50650881	A,NA	G,NA	0.968191,NA	0.0278144,NA	0.0112664,NA	1.86785,NA	0.000747479	0.00148918
3	rs117955048	49931785	G,NA	C,NA	0.971173,NA	0.0138391,NA	0.0118166,NA	0.617024,NA	0.000745128	0.0014837
3	rs139265151	50654423	NA,T	NA,C	NA,0.96131	NA,0.0401429	NA,0.0221651	NA,1.15411	0.000744436	0.00148385
3	rs149233645	50576468	NA,C	NA,T	NA,0.943452	NA,-0.027701	NA,0.018507	NA,0.87144	0.000742531	0.00148037
3	rs353993	49766296	C,C	A,A	0.673956,0.829365	-0.00946577,0.0225319	0.0042178,0.0113631	1.60526,1.32442	0.000735369	0.00147049
3	rs10405621	50455351	T,T	C,C	0.756461,0.737103	-0.00541828,-0.0224723	0.0046064,0.0097106	0.620703,1.68494	0.00072934	0.00145158
3	rs75581691	50211919	A,NA	G,NA	0.972167,NA	0.00169124,NA	0.0120196,NA	0.0515375,NA	0.000728373	0.00145077
3	rs61747405	50212024	T,NA	C,NA	0.972167,NA	0.00169124,NA	0.0120196,NA	0.0515375,NA	0.000728373	0.00145077
3	rs73580436	49736660	G,G	T,T	0.855865,0.960318	0.010212,-0.0427293	0.00562927,0.0218976	1.15699,1.29227	0.000727056	0.00146384
3	rs79854000	50450718	NA,A	NA,C	NA,0.753968	NA,0.0147722	NA,0.00992501	NA,0.864388	0.000726977	0.00144912
3	rs140873080	49730670	NA,T	NA,C	NA,0.974206	NA,-0.0424215	NA,0.0269663	NA,0.936711	0.000713341	0.00142268
3	rs283534	50441847	T,T	C,C	0.930418,0.602183	-0.0124515,-0.0180266	0.00777053,0.00873368	0.962311,1.40877	0.000709395	0.00141303
3	rs12610169	49735520	T,T	G,G	0.855865,0.960318	0.00997368,-0.0432333	0.00562927,0.0218976	1.1167,1.31567	0.000709044	0.00142725
3	rs59251910	49735637	T,T	C,C	0.855865,0.960318	0.010019,-0.0430777	0.00562927,0.0218976	1.12432,1.30842	0.000708832	0.00142688
3	rs80231469	49737372	C,C	T,T	0.83996,0.958333	0.0130767,-0.0279617	0.00539257,0.0213919	1.815,0.71857	0.000702992	0.00141751
3	rs78565667	49878945	NA,A	NA,G	NA,0.948413	NA,-0.0274843	NA,0.0193256	NA,0.809733	0.000701458	0.00139844
3	rs12976076	50154408	T,NA	C,NA	0.964215,NA	-0.0111114,NA	0.0106439,NA	0.527943,NA	0.000700392	0.00139895
3	rs77764984	49724085	NA,T	NA,C	NA,0.973214	NA,-0.0406694	NA,0.0264757	NA,0.904785	0.000694795	0.00138572
3	rs58165915	50476478	G,G	A,A	0.725646,0.261905	-0.00542284,0.0209837	0.0044312,0.00972244	0.655542,1.50995	0.000692309	0.00137929
3	rs151103691	50210497	A,NA	G,NA	0.972167,NA	0.00134724,NA	0.0120196,NA	0.0405988,NA	0.000691545	0.00137746
3	rs67605147	49701844	T,T	G,G	0.66004,0.753968	0.00730445,-0.0194817	0.00417389,0.00992501	1.0963,1.304	0.000689392	0.00138682
3	rs148344634	49690019	NA,T	NA,A	NA,0.984127	NA,0.0525006	NA,0.0342017	NA,0.903866	0.000687964	0.00137122
3	rs62126307	50454086	T,T	G,G	0.757455,0.737103	-0.0054258,-0.0220966	0.0046128,0.0097106	0.620703,1.64063	0.000686033	0.00136536
3	rs56674801	49735940	G,G	A,A	0.855865,0.960318	0.00988302,-0.0430806	0.00562927,0.0218976	1.10156,1.30856	0.000683067	0.00137484
3	rs200227828	50462687	NA,C	NA,T	NA,0.776786	NA,0.0150576	NA,0.0102658	NA,0.846381	0.000676896	0.0013493
3	rs34708773	50295897	G,NA	C,NA	0.99006,NA	0.0320832,NA	0.01993,NA	0.968822,NA	0.000675201	0.00134998
3	rs143676315	50407159	NA,T	NA,C	NA,0.959325	NA,-0.0344402	NA,0.0216401	NA,0.952738	0.000674002	0.001344
3	rs79720100	50261935	C,NA	G,NA	0.991054,NA	-0.0380387,NA	0.0209976,NA	1.15458,NA	0.000673941	0.00134465
3	rs146633266	50451070	NA,T	NA,C	NA,0.758929	NA,0.0143885	NA,0.00999379	NA,0.824087	0.000673417	0.00134237
3	rs28609199	50211567	C,NA	A,NA	0.972167,NA	0.00112966,NA	0.0120196,NA	0.0338014,NA	0.000669495	0.00133357
3	rs75665336	50507327	A,NA	G,NA	0.930418,NA	0.017953,NA	0.00777053,NA	1.68056,NA	0.000669488	0.00133362
3	rs4802641	50452341	NA,A	NA,G	NA,0.739087	NA,0.0144141	NA,0.00973436	NA,0.858002	0.000668513	0.00133254
3	rs7247960	49677145	G,G	A,A	0.685885,0.780754	0.00784766,-0.0196332	0.00425961,0.0103319	1.18426,1.24109	0.000667262	0.00134414
3	rs7246510	50187430	G,NA	T,NA	0.956262,NA	-0.0209798,NA	0.00966771,NA	1.52288,NA	0.000665527	0.00132821
3	rs958975	50488372	C,C	T,T	0.722664,0.253968	-0.0046517,0.0220216	0.0044164,0.00982053	0.5343,1.60319	0.000663991	0.00132292
3	rs12608679	49744283	NA,G	NA,A	NA,0.973214	NA,-0.0419589	NA,0.0264757	NA,0.946884	0.000663487	0.00132329
3	rs143797526	49905851	NA,T	NA,C	NA,0.960318	NA,-0.0327254	NA,0.0218976	NA,0.869502	0.000660211	0.00131622
3	rs145070515	50325203	NA,C	NA,T	NA,0.931548	NA,-0.0283484	NA,0.016928	NA,1.02685	0.000657943	0.00131173
3	rs77241140	50427614	NA,T	NA,C	NA,0.901786	NA,-0.022664	NA,0.0143636	NA,0.940837	0.000657156	0.00131019
3	rs1466324	50510263	A,A	C,C	0.720676,0.253968	-0.00464151,0.0216563	0.00440672,0.00982053	0.5343,1.56162	0.000650677	0.00129639
3	rs10404778	50214178	A,NA	G,NA	0.972167,NA	0.000912189,NA	0.0120196,NA	0.0271009,NA	0.000648367	0.00129151
3	rs28679454	50403664	G,G	T,T	0.987078,0.689484	-0.00443708,-0.0231352	0.0175062,0.00923845	0.0969567,1.91109	0.000646676	0.00128929
3	rs12151119	49700971	A,A	G,G	0.664016,0.753968	0.00732551,-0.0192979	0.00418592,0.00992501	1.0963,1.28524	0.000643581	0.00129454
3	rs12462018	49683217	A,A	G,G	0.701789,0.77877	0.00747192,-0.0195699	0.0043219,0.0102986	1.07657,1.24109	0.000641819	0.00129284
3	rs111261691	50069573	A,NA	G,NA	0.852883,NA	0.0135729,NA	0.00558166,NA	1.8231,NA	0.000638991	0.00127036
3	rs116012249	50234963	NA,T	NA,C	NA,0.981151	NA,-0.0478248	NA,0.0314332	NA,0.892313	0.000636705	0.00126942
3	rs1674137	50258031	T,T	C,C	0.829026,0.679563	-0.00463011,-0.0247411	0.00525159,0.00916045	0.422553,2.16014	0.000636007	0.00126848
3	rs182049376	50207663	G,NA	A,NA	0.983101,NA	0.0362162,NA	0.0153396,NA	1.73927,NA	0.000635215	0.00126546
3	rs3826763	50479408	G,G	T,T	0.725646,0.262897	-0.00532497,0.0205153	0.0044312,0.0097106	0.639254,1.46056	0.000624183	0.00124362
3	rs143322306	50161380	T,NA	C,NA	0.984095,NA	0.0365873,NA	0.0158037,NA	1.68598,NA	0.000622895	0.0012527
3	rs141628956	49878082	NA,T	NA,C	NA,0.97123	NA,0.0316313	NA,0.0255725	NA,0.665316	0.000621687	0.00123976
3	rs139753436	49734289	NA,A	NA,G	NA,0.974206	NA,-0.0394563	NA,0.0269663	NA,0.843388	0.000615333	0.00122725
3	rs146733393	50234234	G,NA	C,NA	0.964215,NA	0.0221928,NA	0.0106439,NA	1.43102,NA	0.000613179	0.00122264
3	rs2304112	50493131	A,A	G,G	0.722664,0.253968	-0.0046517,0.0216147	0.0044164,0.00982053	0.5343,1.55692	0.000612569	0.00122051
3	rs145828233	50305894	NA,C	NA,G	NA,0.984127	NA,-0.0485042	NA,0.0342017	NA,0.806491	0.000611226	0.00121898
3	rs354000	49783101	C,C	T,T	0.312127,0.154762	0.00316755,-0.0316018	0.00426697,0.011819	0.339248,2.12496	0.00061112	0.00121996
3	rs34074594	50149269	A,A	G,G	0.924453,0.891865	-0.0125577,-0.00180713	0.00748151,0.0137648	1.03035,0.0479107	0.000610881	0.00122148
3	rs146305450	49734274	NA,T	NA,C	NA,0.974206	NA,-0.0392949	NA,0.0269663	NA,0.838437	0.000610599	0.00121781
3	rs146009856	50233222	G,G	T,T	0.987078,0.998016	0.0297597,-0.0263968	0.0175062,0.0960615	1.04993,0.105974	0.000605485	0.00121107
3	rs1175791	49692373	G,G	C,C	0.67495,0.752976	0.00866452,-0.0166328	0.00422113,0.00991158	1.39679,1.03001	0.000599316	0.00120707
3	rs10424282	50492860	G,G	C,C	0.722664,0.253968	-0.00460518,0.0215671	0.0044164,0.00982053	0.527147,1.55156	0.000598846	0.00119318
3	rs140790948	50272540	NA,C	NA,G	NA,0.919643	NA,-0.0208809	NA,0.0157247	NA,0.734688	0.000598845	0.00119407
3	rs11673671	49943948	C,C	G,G	0.631213,0.991071	0.00731324,0.106135	0.00409792,0.0454422	1.12888,1.70969	0.000597913	0.0011903
3	rs140453543	49855013	NA,T	NA,C	NA,0.949405	NA,0.0235514	NA,0.019504	NA,0.643529	0.000595389	0.00118713
3	rs144559295	49734427	NA,T	NA,C	NA,0.975198	NA,-0.0397339	NA,0.0274863	NA,0.828879	0.000594671	0.00118602
3	rs146116868	49734432	NA,A	NA,G	NA,0.975198	NA,-0.0395389	NA,0.0274863	NA,0.823057	0.000589357	0.00117543
3	rs10415757	50219386	T,T	C,C	0.983101,0.848214	0.0123669,-0.0293695	0.0153396,0.0119134	0.376622,1.86354	0.000585791	0.00116976
3	rs10410857	49682991	A,A	G,G	0.676938,0.777778	0.00710833,-0.0181411	0.00422788,0.0102821	1.0329,1.10972	0.000584989	0.00117851
3	rs78340461	50212252	T,NA	C,NA	0.972167,NA	0.000130195,NA	0.0120196,NA	0.00376969,NA	0.000579287	0.00115399
3	rs75715304	50212288	T,NA	C,NA	0.972167,NA	8.67926e-05,NA	0.0120196,NA	0.00250939,NA	0.000575746	0.00114694
3	rs112292605	50499472	T,NA	C,NA	0.989066,NA	-0.0347402,NA	0.0190121,NA	1.16967,NA	0.000575737	0.00114726
3	rs56124913	49733662	NA,T	NA,C	NA,0.974206	NA,-0.0379624	NA,0.0269663	NA,0.798063	0.000573608	0.00114405
3	rs143096125	50213167	A,NA	G,NA	0.972167,NA	4.33941e-05,NA	0.0120196,NA	0.00125283,NA	0.000572234	0.00113995
3	rs139278099	50111662	T,NA	C,NA	0.961233,NA	0.00289122,NA	0.0102422,NA	0.109174,NA	0.000568552	0.00113171
3	rs8100835	49681943	T,T	C,C	0.676938,0.777778	0.00710833,-0.0179073	0.00422788,0.0102821	1.0329,1.08842	0.000564572	0.00113737
3	rs147287925	50493705	A,NA	G,NA	0.978131,NA	-0.0203042,NA	0.0135185,NA	0.875797,NA	0.000563353	0.00112123
3	rs74593060	50220984	NA,C	NA,T	NA,0.984127	NA,0.051014	NA,0.0342017	NA,0.867056	0.000562579	0.0011219
3	rs10414959	49687278	A,A	G,G	0.676938,0.776786	0.00661054,-0.0191195	0.00422788,0.0102658	0.928411,1.20384	0.000557394	0.00112234
3	rs78444754	49671507	A,NA	G,NA	0.976143,NA	-0.0167034,NA	0.0129561,NA	0.704829,NA	0.000555957	0.00111006
3	rs10410299	49682898	T,T	C,C	0.676938,0.777778	0.00701695,-0.0180411	0.00422788,0.0102821	1.01333,1.10058	0.000555665	0.00111932
3	rs8101632	49682416	A,A	G,G	0.676938,0.777778	0.00710833,-0.0177979	0.00422788,0.0102821	1.0329,1.07853	0.00055536	0.0011188
3	rs76887196	50157556	NA,C	NA,G	NA,0.955357	NA,3.2293e-05	NA,0.0206987	NA,0.000540952	0.000554766	0.00110614
3	rs142850573	50415570	T,T	C,C	0.83002,0.607143	0.00628976,-0.0153173	0.00526376,0.00875267	0.634289,1.09628	0.00055452	0.00110469
3	rs75933310	50252594	NA,C	NA,T	NA,0.857143	NA,0.0111164	NA,0.0122159	NA,0.440302	0.000551806	0.00110029
3	rs10404729	49682574	A,A	G,G	0.676938,0.777778	0.00706264,-0.0178456	0.00422788,0.0102821	1.02309,1.08284	0.000549295	0.00110653
3	rs10414964	49687283	T,T	G,G	0.676938,0.776786	0.00661054,-0.0190212	0.00422788,0.0102658	0.928411,1.1945	0.000548659	0.00110475
3	rs8100850	49681978	T,T	C,C	0.676938,0.777778	0.00701695,-0.0179547	0.00422788,0.0102821	1.01333,1.09273	0.000548436	0.00110475
3	rs10404184	49682601	C,C	A,A	0.676938,0.777778	0.00701695,-0.0179457	0.00422788,0.0102821	1.01333,1.09191	0.000547689	0.00110325
3	rs150843864	49776170	T,NA	G,NA	0.968191,NA	0.0120705,NA	0.0112664,NA	0.546684,NA	0.000546454	0.00108693
3	rs7251517	49683513	A,A	C,C	0.676938,0.777778	0.00692559,-0.0181539	0.00422788,0.0102821	0.99394,1.11089	0.000545489	0.00109872
3	rs4802646	50501479	C,C	T,T	0.722664,0.253968	-0.00474473,0.0208545	0.0044164,0.00982053	0.548723,1.47228	0.000543677	0.0010833
3	rs10406392	49682755	C,C	T,T	0.676938,0.777778	0.00701695,-0.0178933	0.00422788,0.0102821	1.01333,1.08715	0.000543369	0.00109454
3	rs79425754	50299606	NA,T	NA,C	NA,0.875992	NA,0.0182912	NA,0.0129696	NA,0.800114	0.000538733	0.00107405
3	rs10404145	49682546	C,C	A,A	0.677932,0.777778	0.00711407,-0.0177455	0.00423129,0.0102821	1.0329,1.0738	0.000536754	0.00108123
3	rs78911811	50445540	T,T	C,C	0.576541,0.600198	0.00777757,0.0134589	0.00400146,0.00872637	1.28455,0.910119	0.000536429	0.00106716
3	rs12462954	50204367	T,T	C,C	0.860835,0.777778	-0.0178717,-0.0284607	0.00571235,0.0102821	2.75539,2.24868	0.000533657	0.00106443
3	rs114197737	50249447	NA,A	NA,C	NA,0.888889	NA,-0.0218548	NA,0.0136019	NA,0.966128	0.000533485	0.00106375
3	rs352824	49759733	A,A	G,G	0.219682,0.322421	-0.00762957,-0.0120334	0.00477536,0.00914559	0.95817,0.725258	0.000530491	0.00105511
3	rs352830	49760652	C,C	G,G	0.220676,0.320437	-0.00771379,-0.0115605	0.00476763,0.00916045	0.976033,0.684134	0.000529651	0.0010534
3	rs75555160	49730888	NA,C	NA,G	NA,0.974206	NA,-0.0361344	NA,0.0269663	NA,0.744124	0.000528416	0.00105393
3	rs116992404	49779532	NA,C	NA,T	NA,0.922619	NA,0.0237	NA,0.0159983	NA,0.858556	0.000526048	0.001049
3	rs12610109	49735267	NA,A	NA,C	NA,0.975198	NA,-0.0360232	NA,0.0274863	NA,0.72125	0.000525889	0.00104887
3	rs12459080	49974631	NA,A	NA,G	NA,0.991071	NA,-0.0543126	NA,0.0454422	NA,0.634496	0.000522944	0.00104276
3	rs352826	49760208	T,T	C,C	0.219682,0.320437	-0.00768024,-0.0118044	0.00477536,0.00916045	0.967508,0.704371	0.000522512	0.00103923
3	rs352825	49759930	C,C	A,A	0.219682,0.320437	-0.00762957,-0.0119048	0.00477536,0.00916045	0.95817,0.712776	0.000518773	0.00103181
3	rs17312204	50557876	G,NA	A,NA	0.925447,NA	0.00976193,NA	0.00752717,NA	0.710705,NA	0.000518527	0.00103351
3	rs3786662	50359384	T,T	A,A	0.831014,0.911706	-0.00690133,-0.0263261	0.00527606,0.0150664	0.71929,1.09378	0.00051843	0.00103177
3	rs7251160	49683266	T,T	C,C	0.677932,0.777778	0.00679864,-0.0179547	0.00423129,0.0102821	0.966141,1.09273	0.000517009	0.00104129
3	rs352831	49760724	G,G	A,A	0.220676,0.320437	-0.00766781,-0.0115126	0.00476763,0.00916045	0.967508,0.680195	0.000516641	0.00102754
3	rs76094011	49821039	NA,C	NA,G	NA,0.94246	NA,0.0246078	NA,0.0183564	NA,0.744573	0.000516272	0.00102957
3	rs45613034	50193437	A,NA	C,NA	0.985089,NA	-0.016616,NA	0.0163138,NA	0.510846,NA	0.000515592	0.0010291
3	rs186237221	50059722	NA,T	NA,C	NA,0.984127	NA,-0.0357281	NA,0.0342017	NA,0.528422	0.00051536	0.00102769
3	rs535888823	50285474	NA,A	NA,G	NA,0.989087	NA,0.0630415	NA,0.0411453	NA,0.901423	0.00051493	0.00102677
3	rs1175790	49691369	A,A	T,T	0.666998,0.753968	0.00843391,-0.016102	0.00419521,0.00992501	1.35269,0.979948	0.000514582	0.00103601
3	rs193094733	50205134	NA,A	NA,T	NA,0.862103	NA,-0.0253623	NA,0.0123978	NA,1.3895	0.000513255	0.00102326
3	rs12971496	50407651	T,NA	C,NA	0.976143,NA	0.017533,NA	0.0129561,NA	0.754553,NA	0.000512672	0.00102423
3	rs1175792	49693118	G,G	A,A	0.666998,0.752976	0.00830203,-0.0163246	0.00419521,0.00991158	1.32036,1.00194	0.000512069	0.00103084
3	rs7252170	49683320	C,C	T,T	0.676938,0.777778	0.00687992,-0.0178077	0.00422788,0.0102821	0.984311,1.07941	0.000508536	0.00102422
3	rs7251351	49683223	A,A	G,G	0.677932,0.776786	0.00670725,-0.0179262	0.00423129,0.0102658	0.947187,1.09273	0.000505583	0.00101819
3	rs2115507	50504250	C,C	T,T	0.722664,0.253968	-0.00455865,0.0207475	0.0044164,0.00982053	0.520031,1.46056	0.000505036	0.00100634
3	rs1654320	49763521	A,A	G,G	0.214712,0.319444	-0.00850962,-0.0111177	0.00481501,0.00916798	1.11252,0.647321	0.000504213	0.00100289
3	rs2548476	49764225	A,A	G,G	0.214712,0.319444	-0.00850962,-0.0111177	0.00481501,0.00916798	1.11252,0.647321	0.000504213	0.00100289
3	rs2569383	49764255	A,A	T,T	0.214712,0.319444	-0.00850962,-0.0111177	0.00481501,0.00916798	1.11252,0.647321	0.000504213	0.00100289
3	rs141001141	50238216	NA,A	NA,G	NA,0.90873	NA,-0.0156119	NA,0.014843	NA,0.533293	0.000504059	0.0010052
3	rs1654318	49765423	G,G	A,A	0.214712,0.319444	-0.00850962,-0.01107	0.00481501,0.00916798	1.11252,0.643492	0.000501289	0.000997081
3	rs1654317	49765676	A,A	T,T	0.214712,0.319444	-0.00850962,-0.01107	0.00481501,0.00916798	1.11252,0.643492	0.000501289	0.000997081
3	rs1654315	49766121	A,A	G,G	0.214712,0.319444	-0.00850962,-0.01107	0.00481501,0.00916798	1.11252,0.643492	0.000501289	0.000997081
3	rs138240375	50511388	T,NA	C,NA	0.973161,NA	0.0218185,NA	0.0122339,NA	1.12777,NA	0.000501135	0.000997594
3	rs12462479	50050195	NA,T	NA,C	NA,0.861111	NA,-0.0237839	NA,0.0123606	NA,1.26493	0.000500664	0.000998398
3	rs1949594	49767143	T,T	C,C	0.785288,0.680556	0.00851027,0.0109645	0.00481501,0.00916798	1.11264,0.635047	0.000495051	0.000984678
3	rs76472793	49724010	NA,G	NA,T	NA,0.957341	NA,-0.0214231	NA,0.0211527	NA,0.507011	0.000494988	0.000987065
3	rs2548475	49764421	A,A	G,G	0.214712,0.319444	-0.00845912,-0.0111177	0.00481501,0.00916798	1.10266,0.647321	0.000493994	0.000982587
3	rs1654321	49763352	T,T	G,G	0.214712,0.319444	-0.00845912,-0.0111177	0.00481501,0.00916798	1.10266,0.647321	0.000493994	0.000982587
3	rs352828	49760583	A,A	T,T	0.220676,0.320437	-0.00757124,-0.0114648	0.00476763,0.00916045	0.949716,0.676265	0.00049382	0.000982189
3	rs352827	49760539	A,A	G,G	0.220676,0.320437	-0.00757124,-0.0114648	0.00476763,0.00916045	0.949716,0.676265	0.00049382	0.000982189
3	rs10427053	49679859	T,T	C,C	0.692843,0.77877	0.0077125,-0.0179118	0.0042859,0.0102986	1.14304,1.08624	0.000493261	0.000993409
3	rs1645376	49766300	A,A	G,G	0.214712,0.319444	-0.00845912,-0.01107	0.00481501,0.00916798	1.10266,0.643492	0.00049113	0.000976891
3	rs1654314	49766696	G,G	A,A	0.214712,0.319444	-0.00845912,-0.01107	0.00481501,0.00916798	1.10266,0.643492	0.00049113	0.000976891
3	rs11083992	50466522	A,A	C,C	0.944334,0.708333	-0.00248204,0.0248986	0.00862346,0.00940461	0.11155,2.09102	0.000491005	0.000978566
3	rs10401546	49679928	T,T	G,G	0.692843,0.779762	0.00767119,-0.0178417	0.0042859,0.0103152	1.13386,1.07732	0.000489322	0.000985441
3	rs381569	50561644	C,C	T,T	0.088469,0.053571	0.00669066,0.0434108	0.00696239,0.0189843	0.472929,1.65335	0.000488817	0.000974434
3	rs139068207	50527287	NA,A	NA,G	NA,0.945437	NA,-0.0213837	NA,0.0188207	NA,0.59196	0.000488714	0.000974524
3	rs10401743	50156896	C,NA	T,NA	0.079523,NA	-0.0218816,NA	0.0073078,NA	2.56052,NA	0.000487644	0.000972178
3	rs10414251	49686962	A,A	G,G	0.676938,0.775794	0.00679315,-0.0180574	0.00422788,0.0102496	0.966141,1.1073	0.000486734	0.000980178
3	rs10048620	49768081	A,A	C,C	0.785288,0.679563	0.00851027,0.0108068	0.00481501,0.00916045	1.11264,0.62322	0.000483452	0.000961606
3	rs10413898	49686966	A,A	C,C	0.676938,0.775794	0.00679315,-0.0180103	0.00422788,0.0102496	0.966141,1.10299	0.000483318	0.000973297
3	rs1273635	50265623	NA,T	NA,C	NA,0.933532	NA,-0.0194509	NA,0.0171606	NA,0.590036	0.000483298	0.000963656
3	rs3848551	50399979	NA,T	NA,C	NA,0.885913	NA,0.0177641	NA,0.0134459	NA,0.72944	0.000483024	0.000963036
3	rs74844648	50296660	NA,T	NA,C	NA,0.930556	NA,0.0156362	NA,0.0168156	NA,0.452911	0.000482303	0.000961691
3	rs62129179	50282053	A,A	G,G	0.975149,0.948413	-0.033242,0.000634778	0.0127009,0.0193256	2.05243,0.0115316	0.000480069	0.000954689
3	rs78764078	50307063	NA,T	NA,C	NA,0.876984	NA,0.0168339	NA,0.0130145	NA,0.708082	0.000476576	0.000950178
3	rs117304019	49711522	NA,T	NA,C	NA,0.950397	NA,0.0168638	NA,0.0196877	NA,0.407061	0.000476363	0.000950006
3	rs352832	49760818	A,A	G,G	0.220676,0.320437	-0.00747925,-0.0114648	0.00476763,0.00916045	0.93291,0.676265	0.000475951	0.000946681
3	rs148950171	50184720	T,NA	C,NA	0.966203,NA	0.0262157,NA	0.0109412,NA	1.78061,NA	0.000474799	0.000945246
3	rs61320246	49748283	T,T	C,C	0.814115,0.802579	-0.00244038,0.0269214	0.00508247,0.010739	0.199891,1.91435	0.000471821	0.000940462
3	rs148204137	49698879	A,NA	G,NA	0.961233,NA	0.0162943,NA	0.0102422,NA	0.952211,NA	0.000471694	0.000939998
3	rs11666932	49769808	A,A	G,G	0.785288,0.679563	0.00855312,0.0104204	0.00481501,0.00916045	1.12104,0.592926	0.000470338	0.000935521
3	rs1645374	49762450	A,A	G,G	0.214712,0.319444	-0.00832137,-0.0111654	0.00481501,0.00916798	1.07598,0.65116	0.000470154	0.000935211
3	rs10407801	49769249	A,A	C,C	0.785288,0.679563	0.00851027,0.010564	0.00481501,0.00916045	1.11264,0.604113	0.000469896	0.000934652
3	rs12462436	50468838	G,G	A,A	0.944334,0.708333	-0.0024956,0.0246889	0.00862346,0.00940461	0.112226,2.06248	0.000467802	0.000932337
3	rs1615362	49762630	C,C	G,G	0.214712,0.319444	-0.00832137,-0.0111177	0.00481501,0.00916798	1.07598,0.647321	0.000467416	0.000929767
3	rs139107145	50438449	NA,C	NA,T	NA,0.974206	NA,-0.0388335	NA,0.0269663	NA,0.824356	0.000465522	0.000928331
3	rs11666829	49769675	T,T	C,C	0.785288,0.679563	0.00851027,0.0104699	0.00481501,0.00916045	1.11264,0.596773	0.000464826	0.00092457
3	rs1716281	49761650	T,T	C,C	0.214712,0.319444	-0.00827545,-0.0112178	0.00481501,0.00916798	1.06716,0.655393	0.000464635	0.000924245
3	rs10048519	49770217	A,A	G,G	0.786282,0.679563	0.00861526,0.0104204	0.00482314,0.00916045	1.13041,0.592926	0.000464181	0.000923297
3	rs79861503	50179622	NA,G	NA,A	NA,0.985119	NA,0.0521824	NA,0.0353055	NA,0.855732	0.000463572	0.000924526
3	rs117570161	50303739	NA,A	NA,G	NA,0.871032	NA,0.0163327	NA,0.012754	NA,0.698246	0.000462557	0.000922253
3	rs3786667	50426527	NA,A	NA,G	NA,0.981151	NA,0.0423351	NA,0.0314332	NA,0.749493	0.000462189	0.000921703
3	rs12462012	50468628	A,A	G,G	0.944334,0.708333	-0.00240184,0.0246412	0.00862346,0.00940461	0.107566,2.05601	0.000461925	0.000920633
3	rs74605432	50457249	NA,A	NA,T	NA,0.986111	NA,-0.0435807	NA,0.0365264	NA,0.632982	0.000461061	0.000919377
3	rs10408011	49769311	T,T	C,C	0.785288,0.679563	0.00846267,0.010564	0.00481501,0.00916045	1.10335,0.604113	0.000460912	0.000916796
3	rs10407967	49769171	C,C	G,G	0.785288,0.679563	0.00846267,0.010564	0.00481501,0.00916045	1.10335,0.604113	0.000460912	0.000916796
3	rs10420377	49767667	A,A	G,G	0.7833,0.680556	0.00848189,0.0109645	0.00479895,0.00916798	1.11264,0.635047	0.000460507	0.000916013
3	rs10407143	49769037	T,T	A,A	0.785288,0.679563	0.00841507,0.0107126	0.00481501,0.00916045	1.09409,0.615781	0.000460049	0.000915089
3	rs79189122	50660525	C,C	T,T	0.849901,0.964286	0.0122303,0.00283221	0.00553562,0.0230345	1.56626,0.0447247	0.000457423	0.00090913
3	rs16981454	50308603	NA,A	NA,C	NA,0.876984	NA,0.0163219	NA,0.0130145	NA,0.678209	0.000456809	0.000910781
3	rs76678227	50308542	NA,G	NA,C	NA,0.876984	NA,0.0163219	NA,0.0130145	NA,0.678209	0.000456809	0.000910781
3	rs115172993	50069019	NA,A	NA,G	NA,0.838294	NA,0.00452136	NA,0.0116103	NA,0.156792	0.000456231	0.000909889
3	rs78107455	50306534	NA,T	NA,C	NA,0.876984	NA,0.0163052	NA,0.0130145	NA,0.677242	0.000456188	0.000909544
3	rs448800	50566269	A,A	G,G	0.088469,0.055556	0.00687093,0.0418688	0.00696239,0.0186616	0.489845,1.6045	0.000453166	0.00090339
3	rs10423060	49771562	G,G	A,A	0.785288,0.679563	0.00851027,0.0102227	0.00481501,0.00916045	1.11264,0.577673	0.000451976	0.000899019
3	rs10423612	49771548	A,A	G,G	0.785288,0.679563	0.00851027,0.0102227	0.00481501,0.00916045	1.11264,0.577673	0.000451976	0.000899019
3	rs12976294	49772294	G,G	T,T	0.785288,0.678571	0.00851027,0.010116	0.00481501,0.00915299	1.11264,0.570135	0.000451049	0.000897179
3	rs73578334	49726807	T,T	C,C	0.857853,0.986111	0.0111892,-0.0479261	0.00566193,0.0365264	1.31757,0.722419	0.00044963	0.000906428
3	rs78131709	50494458	C,C	T,T	0.910537,0.943452	-0.00582589,-0.0430497	0.00692737,0.018507	0.397559,1.69872	0.000448934	0.000894921
3	rs117454435	50533216	T,NA	C,NA	0.981113,NA	0.0277367,NA	0.0145245,NA	1.25043,NA	0.000448868	0.000895327
3	rs976282	50568808	C,C	A,A	0.769384,0.25	-0.00627474,0.0195484	0.00469379,0.00987194	0.741645,1.32165	0.000448217	0.000892535
3	rs12709913	49772195	G,G	C,C	0.785288,0.677579	0.00851027,0.0101078	0.00481501,0.00914559	1.11264,0.570135	0.000447802	0.000890718
3	rs12974448	49772230	T,T	C,C	0.785288,0.677579	0.00851027,0.0101078	0.00481501,0.00914559	1.11264,0.570135	0.000447802	0.000890718
3	rs1654322	49761795	G,G	A,A	0.214712,0.319444	-0.00817899,-0.0112178	0.00481501,0.00916798	1.04873,0.655393	0.000447282	0.000889758
3	rs4802627	50313758	NA,C	NA,T	NA,0.876984	NA,0.0160336	NA,0.0130145	NA,0.661629	0.00044632	0.000889877
3	rs148714924	50049292	NA,A	NA,G	NA,0.847222	NA,-0.0206127	NA,0.0118816	NA,1.08214	0.000445503	0.000888462
3	rs115182637	50235189	NA,C	NA,T	NA,0.981151	NA,-0.0382436	NA,0.0314332	NA,0.65027	0.000444854	0.000887032
3	rs147870391	50529692	G,NA	C,NA	0.992048,NA	0.0306314,NA	0.0222601,NA	0.772624,NA	0.000442282	0.000881596
3	rs10048512	49770169	G,G	A,A	0.786282,0.679563	0.00847696,0.0104699	0.00482314,0.00916045	1.10335,0.596773	0.00044149	0.000878202
3	rs10425168	49771726	C,C	T,T	0.785288,0.679563	0.00841507,0.0103163	0.00481501,0.00916045	1.09409,0.584873	0.000439505	0.000874238
3	rs12976246	49772232	C,C	T,T	0.785288,0.677579	0.00846267,0.0101078	0.00481501,0.00914559	1.10335,0.570135	0.00043924	0.000873701
3	rs10048520	49770249	A,A	G,G	0.786282,0.679563	0.00847696,0.0104204	0.00482314,0.00916045	1.10335,0.592926	0.000438994	0.000873239
3	rs8101746	50221386	A,A	G,G	0.983101,0.848214	0.00690303,-0.0308576	0.0153396,0.0119134	0.185286,2.01805	0.000437423	0.000873194
3	rs2305920	50312875	NA,C	NA,G	NA,0.876984	NA,0.0157612	NA,0.0130145	NA,0.646129	0.000436815	0.000870934
3	rs12971442	50524900	C,C	T,T	0.710736,0.252976	-0.00426603,0.0200183	0.00436052,0.00983323	0.484245,1.37911	0.000436359	0.000869552
3	rs7507149	50470794	C,C	T,T	0.744533,0.266865	-0.0041597,0.0195276	0.00453346,0.00966419	0.445084,1.36331	0.000436224	0.00086923
3	rs13346495	49772587	A,A	G,G	0.785288,0.679563	0.00846267,0.010075	0.00481501,0.00916045	1.10335,0.566382	0.00043611	0.000867479
3	rs1716282	49763676	C,C	A,A	0.218688,0.319444	-0.00868584,-0.0109166	0.00478316,0.00916798	1.15875,0.631233	0.000433801	0.000862775
3	rs10408260	49680873	G,G	A,A	0.667992,0.777778	0.00717589,-0.0162649	0.00419836,0.0102821	1.05843,0.944311	0.000432849	0.000871687
3	rs75218499	49839033	NA,C	NA,G	NA,0.970238	NA,-0.0356037	NA,0.0251555	NA,0.804188	0.000432094	0.000861661
3	rs768574	50485758	G,G	T,T	0.713718,0.261905	-0.00460705,0.0191965	0.004374,0.00972244	0.5343,1.31578	0.000429217	0.000855472
3	rs68004247	49671151	A,A	G,G	0.66998,0.77877	0.00691584,-0.0169181	0.00420473,0.0102986	0.999928,0.998129	0.000429162	0.00086439
3	rs8104650	50555971	A,A	G,G	0.392644,0.802579	0.0073236,-0.0109937	0.00404873,0.010739	1.15198,0.514322	0.000427199	0.000851796
3	rs3786558	49681418	C,C	T,T	0.667992,0.776786	0.00717589,-0.0160384	0.00419836,0.0102658	1.05843,0.927335	0.000426116	0.000858115
3	rs74870551	50353273	G,G	A,A	0.897614,0.998016	0.00891453,0.138756	0.0065219,0.0960615	0.765307,0.827942	0.000425588	0.000848455
3	rs74424304	50235042	NA,A	NA,G	NA,0.981151	NA,-0.0367804	NA,0.0314332	NA,0.616263	0.000424349	0.000846159
3	rs12459509	50559702	G,G	A,A	0.777336,0.253968	-0.00604601,0.0192917	0.00475237,0.00982053	0.691866,1.30557	0.000423639	0.000843875
3	rs62129178	50263794	G,NA	A,NA	0.966203,NA	-0.0182004,NA	0.0109412,NA	1.01674,NA	0.000422576	0.000841645
3	rs150514146	50227415	NA,T	NA,C	NA,0.901786	NA,-0.00943124	NA,0.0143636	NA,0.29121	0.000422091	0.000841714
3	rs35284499	50559233	A,A	C,C	0.777336,0.253968	-0.00599592,0.0193436	0.00475237,0.00982053	0.683888,1.31094	0.000421626	0.00083987
3	rs3745485	50381361	NA,G	NA,C	NA,0.880952	NA,0.0169391	NA,0.0131998	NA,0.700294	0.000420119	0.000837652
3	rs8113150	50558615	G,G	A,A	0.777336,0.253968	-0.00604601,0.0192399	0.00475237,0.00982053	0.691866,1.30021	0.00041984	0.00083631
3	rs3739206	50364721	NA,C	NA,A	NA,0.943452	NA,0.0232238	NA,0.018507	NA,0.678758	0.000419576	0.000836584
3	rs60911789	50220612	T,T	C,C	0.983101,0.848214	0.00667185,-0.0306358	0.0153396,0.0119134	0.178091,1.99463	0.000415449	0.000829326
3	rs8105239	50468071	C,C	T,T	0.745527,0.266865	-0.00416504,0.0191327	0.00453928,0.00966419	0.445084,1.3212	0.000415218	0.000827381
3	rs3745496	50556588	G,G	A,A	0.779324,0.369048	-0.00555348,0.0187928	0.00476763,0.00885857	0.612453,1.46998	0.000415121	0.000826976
3	rs117219741	50215740	NA,A	NA,G	NA,0.952381	NA,-0.0385441	NA,0.0200728	NA,1.26098	0.000412764	0.000823093
3	rs113853526	50227240	NA,C	NA,T	NA,0.901786	NA,-0.00909136	NA,0.0143636	NA,0.278379	0.000412452	0.000822498
3	rs144225974	50451009	C,NA	G,NA	0.976143,NA	0.0165984,NA	0.0129561,NA	0.698644,NA	0.000411649	0.00082147
3	rs58117042	49839764	NA,A	NA,G	NA,0.956349	NA,-0.0229087	NA,0.0209218	NA,0.562993	0.000410861	0.00081924
3	rs957738	50563239	G,G	A,A	0.771372,0.253968	-0.00637172,0.018154	0.00470807,0.00982053	0.754635,1.19031	0.000410315	0.000817421
3	rs11083962	49663476	G,G	T,T	0.511928,0.41369	0.00729034,0.00396902	0.00395543,0.00867965	1.18501,0.18878	0.000410078	0.000823375
3	rs117411536	50034766	G,NA	A,NA	0.965209,NA	-0.0356345,NA	0.0107893,NA	3.01891,NA	0.000409606	0.000814441
3	rs11083996	50514304	C,C	T,T	0.720676,0.25496	-0.00426537,0.0197156	0.00440672,0.00980793	0.477448,1.35249	0.000409407	0.000815851
3	rs71353353	50473279	NA,C	NA,A	NA,0.921627	NA,-0.0170964	NA,0.0159053	NA,0.549098	0.000409296	0.000816275
3	rs77279179	49924854	A,NA	G,NA	0.968191,NA	-0.00730519,NA	0.0112664,NA	0.286743,NA	0.000408134	0.000814071
3	rs10421317	49679657	G,G	A,A	0.667992,0.777778	0.00708875,-0.0160639	0.00419836,0.0102821	1.03942,0.927335	0.000406977	0.000819496
3	rs145872931	49776844	T,NA	C,NA	0.986084,NA	0.0288729,NA	0.0168779,NA	1.0598,NA	0.00040631	0.000810053
3	rs117392845	49861827	NA,A	NA,G	NA,0.969246	NA,0.0276368	NA,0.0247591	NA,0.577861	0.000406022	0.000809733
3	rs3097342	50554943	G,G	A,A	0.392644,0.802579	0.00717778,-0.0111951	0.00404873,0.010739	1.11774,0.526966	0.000404519	0.00080658
3	rs6509452	50514596	T,T	A,A	0.720676,0.253968	-0.00426537,0.0196938	0.00440672,0.00982053	0.477448,1.34753	0.000404301	0.000805676
3	rs140186001	50392166	NA,A	NA,G	NA,0.87996	NA,0.0161859	NA,0.0131525	NA,0.660628	0.00040424	0.000806006
3	rs141912833	50137058	NA,G	NA,T	NA,0.96627	NA,0.02939	NA,0.023678	NA,0.668537	0.000404095	0.000805813
3	rs117280890	50340530	NA,T	NA,C	NA,0.951389	NA,0.0181542	NA,0.0198773	NA,0.442401	0.000403153	0.000803975
3	rs12610577	50310466	NA,A	NA,G	NA,0.877976	NA,0.0145492	NA,0.0130599	NA,0.576324	0.000401613	0.00080077
3	rs117769028	50402593	NA,T	NA,C	NA,0.922619	NA,0.0162107	NA,0.0159983	NA,0.507338	0.000401177	0.000799984
3	rs55908928	49769368	A,A	G,G	0.790258,0.679563	0.00835822,0.0107917	0.00485638,0.00916045	1.06938,0.622027	0.000400207	0.000795966
3	rs2242049	50339956	NA,G	NA,A	NA,0.950397	NA,0.0173991	NA,0.0196877	NA,0.423857	0.000399063	0.000795822
3	rs12609902	50384444	NA,A	NA,G	NA,0.880952	NA,0.0160057	NA,0.0131998	NA,0.647255	0.000398889	0.000795339
3	rs3786669	50486939	C,C	T,T	0.610338,0.204365	-0.0075484,0.0120841	0.00405425,0.0106009	1.20326,0.594616	0.00039651	0.000790478
3	rs149173791	50329546	A,NA	G,NA	0.984095,NA	0.0181707,NA	0.0158037,NA	0.601647,NA	0.000396369	0.000789966
3	rs144039379	50040060	NA,A	NA,G	NA,0.850198	NA,-0.0196981	NA,0.011978	NA,0.999704	0.000396244	0.000790247
3	rs245112	50539646	A,A	C,C	0.911531,0.944444	-0.00682426,-0.040876	0.00696238,0.0186617	0.485444,1.5452	0.000394982	0.000787425
3	rs2305915	50387750	NA,C	NA,G	NA,0.880952	NA,0.0158189	NA,0.0131998	NA,0.636854	0.000393694	0.000784985
3	rs76099952	50382906	NA,C	NA,A	NA,0.87996	NA,0.0158024	NA,0.0131525	NA,0.639092	0.000393399	0.0007844
3	rs117540216	50340952	NA,A	NA,G	NA,0.951389	NA,0.0176039	NA,0.0198773	NA,0.425022	0.000392901	0.000783534
3	rs117140545	50336741	NA,G	NA,A	NA,0.951389	NA,0.0175999	NA,0.0198773	NA,0.424897	0.000392829	0.000783389
3	rs34507995	50526524	C,C	A,A	0.709742,0.252976	-0.00421529,0.0193628	0.00435609,0.00983323	0.477287,1.31034	0.000392551	0.000782281
3	rs10518267	50336839	NA,C	NA,T	NA,0.873016	NA,0.0143201	NA,0.0128386	NA,0.577275	0.000392158	0.000781919
3	rs149485891	50050946	NA,A	NA,G	NA,0.945437	NA,-0.0155203	NA,0.0188207	NA,0.387664	0.000391283	0.0007803
3	rs150181699	50038859	NA,G	NA,A	NA,0.850198	NA,-0.0195314	NA,0.011978	NA,0.987276	0.000391205	0.0007802
3	rs1065249	50353720	A,NA	G,NA	0.983101,NA	0.018566,NA	0.0153396,NA	0.645599,NA	0.000391095	0.000779438
3	rs149807892	50159756	T,NA	C,NA	0.985089,NA	0.000565568,NA	0.0163138,NA	0.0121799,NA	0.000390187	0.000777913
3	rs76623909	49719051	G,G	C,C	0.658052,0.789683	-0.00483329,0.0256499	0.00416802,0.0104891	0.608702,1.83953	0.000390022	0.000779407
3	rs71353338	50351156	G,NA	A,NA	0.89662,NA	-0.0106162,NA	0.00649407,NA	0.990965,NA	0.000389467	0.000776402
3	rs6509435	50030096	NA,C	NA,T	NA,0.056548	NA,0.0104697	NA,0.0185069	NA,0.242918	0.000389295	0.000776312
3	rs12609883	50384494	NA,T	NA,C	NA,0.880952	NA,0.0156414	NA,0.0131998	NA,0.62704	0.000388889	0.000775408
3	rs117671997	50330191	NA,G	NA,C	NA,0.949405	NA,0.0176327	NA,0.019504	NA,0.436559	0.000388672	0.000775091
3	rs73058075	50117103	T,NA	C,NA	0.981113,NA	-0.0107982,NA	0.0145245,NA	0.339884,NA	0.000388414	0.000773922
3	rs6509451	50492291	A,A	G,G	0.929423,0.706349	-0.00481237,0.0236876	0.00771974,0.00938594	0.273247,1.93511	0.000386171	0.000769576
3	rs77929524	50336019	NA,C	NA,G	NA,0.874008	NA,0.0140469	NA,0.0128817	NA,0.559856	0.000385884	0.000769418
3	rs35272206	50162221	T,T	G,G	0.889662,0.998016	0.0161196,0.19087	0.00631051,0.0960615	1.97317,1.32858	0.000385845	0.000769178
3	rs2009984	50001877	A,NA	T,NA	0.993042,NA	0.0334449,NA	0.0237851,NA	0.796732,NA	0.000385238	0.000767866
3	rs140210035	49822731	NA,C	NA,T	NA,0.979167	NA,-0.0314128	NA,0.0299292	NA,0.531777	0.000385232	0.000768164
3	rs12052198	50470097	T,T	G,G	0.744533,0.266865	-0.00392803,0.0191789	0.00453346,0.00966419	0.41314,1.32609	0.000385048	0.00076729
3	rs56068031	50467582	T,T	C,C	0.917495,0.588294	-0.00263224,0.0200171	0.00718617,0.00868585	0.146212,1.67385	0.000384873	0.000767326
3	rs75811875	50187533	NA,T	NA,C	NA,0.984127	NA,-0.0230337	NA,0.0342017	NA,0.300465	0.000384166	0.000766158
3	rs117882356	50341037	NA,A	NA,G	NA,0.951389	NA,0.0171024	NA,0.0198773	NA,0.409417	0.000384025	0.000765836
3	rs35791962	50183449	T,NA	C,NA	0.960239,NA	-0.00618668,NA	0.0101186,NA	0.266865,NA	0.000383637	0.000766168
3	rs11669032	49947198	G,G	C,C	0.676938,0.99504	0.00609149,0.121027	0.00422788,0.0608454	0.824943,1.33077	0.000383551	0.000763803
3	rs3810266	50266993	NA,T	NA,C	NA,0.979167	NA,0.0300156	NA,0.0299292	NA,0.500428	0.000383483	0.00076478
3	rs6509450	50469915	C,C	T,T	0.744533,0.266865	-0.00397437,0.0190815	0.00453346,0.00966419	0.419459,1.31578	0.000382824	0.000762861
3	rs7255532	49684359	G,G	A,A	0.670974,0.776786	0.00622067,-0.0178315	0.00420796,0.0102658	0.855971,1.08413	0.000382639	0.000769928
3	rs56275732	50226141	NA,A	NA,G	NA,0.895833	NA,-0.00907934	NA,0.0139934	NA,0.286972	0.000382228	0.000762228
3	rs2379088	50087673	T,T	C,C	0.781312,0.75	-0.0284677,-0.0140832	0.00478316,0.00987194	8.57602,0.81333	0.000381786	0.000764913
3	rs117749397	50259118	T,NA	C,NA	0.963221,NA	-0.0101675,NA	0.0105045,NA	0.477446,NA	0.000381495	0.000760769
3	rs245110	50526896	T,T	G,G	0.911531,0.945437	-0.00696414,-0.0412986	0.00696238,0.0188207	0.498683,1.54955	0.000380698	0.000758954
3	rs117723549	50503715	NA,A	NA,G	NA,0.949405	NA,-0.0186949	NA,0.019504	NA,0.471339	0.000379965	0.000757709
3	rs181148647	49728065	A,NA	T,NA	0.993042,NA	0.0392782,NA	0.0237851,NA	1.00585,NA	0.000379595	0.000756635
3	rs11084001	50561372	C,C	T,T	0.777336,0.253968	-0.00585927,0.0189447	0.00475237,0.00982053	0.662326,1.26987	0.000379234	0.00075546
3	rs6509436	50039631	NA,C	NA,T	NA,0.095238	NA,0.00700241	NA,0.0145623	NA,0.200234	0.000378595	0.000754943
3	rs140237484	50319974	NA,T	NA,C	NA,0.875	NA,0.0137105	NA,0.0129254	NA,0.53939	0.000378154	0.000754021
3	rs143445186	50576479	NA,T	NA,C	NA,0.955357	NA,0.0175402	NA,0.0206987	NA,0.401462	0.000377833	0.000753521
3	rs150912079	50058105	NA,A	NA,G	NA,0.997024	NA,0.088535	NA,0.078473	NA,0.586321	0.000376346	0.000750581
3	rs76519496	50382737	NA,T	NA,G	NA,0.880952	NA,0.0151283	NA,0.0131998	NA,0.599025	0.000375676	0.000749074
3	rs117728146	49917453	T,NA	G,NA	0.983101,NA	-0.033748,NA	0.0153396,NA	1.55591,NA	0.000375149	0.000747641
3	rs157546	50525126	A,A	G,G	0.892644,0.944444	-0.00752877,-0.0395677	0.00638686,0.0186617	0.622545,1.46873	0.000374261	0.000746134
3	rs143150335	50321134	NA,C	NA,T	NA,0.875	NA,0.013502	NA,0.0129254	NA,0.528409	0.000374028	0.000745791
3	rs6509439	50105239	T,T	C,C	0.700795,0.804563	-0.0278846,-0.0183358	0.00431777,0.01078	9.9746,1.0508	0.000373983	0.000950015
3	rs3729530	50370639	NA,A	NA,G	NA,0.882937	NA,0.014886	NA,0.0132962	NA,0.580213	0.000373851	0.000745436
3	rs116943488	50317108	G,NA	A,NA	0.987078,NA	0.0190072,NA	0.0175062,NA	0.556592,NA	0.000373422	0.000745704
3	rs35587859	49677097	T,T	A,A	0.746521,0.94246	0.0105015,0.0176717	0.00454514,0.0183564	1.68066,0.47405	0.000372898	0.000751161
3	rs3889700	50413871	NA,C	NA,G	NA,0.878968	NA,-0.0113641	NA,0.0131059	NA,0.41354	0.000372762	0.000743389
3	rs148450998	49666262	NA,A	NA,G	NA,0.973214	NA,0.0252028	NA,0.0264757	NA,0.467072	0.000371365	0.000740685
3	rs79156027	50466226	G,G	A,A	0.944334,0.710317	-0.00346932,0.0238025	0.00862346,0.00942357	0.162756,1.93772	0.000371305	0.000740026
3	rs73048802	49719419	G,G	T,T	0.657058,0.787698	-0.0044309,0.0257224	0.00416512,0.0104531	0.541492,1.85808	0.000370485	0.000740172
3	rs2115508	50525919	C,C	T,T	0.710736,0.252976	-0.00403366,0.0194624	0.00436052,0.00983323	0.44984,1.32068	0.000370443	0.000738241
3	rs283508	50476117	T,T	C,C	0.897614,0.945437	-0.00906246,-0.0351069	0.0065219,0.0188207	0.783391,1.20667	0.000370338	0.000738268
3	rs61165577	50220387	T,T	C,C	0.983101,0.848214	0.00693262,-0.0296874	0.0153396,0.0119134	0.186212,1.89604	0.000370032	0.000738705
3	rs3739177	50368853	T,NA	C,NA	0.907555,NA	-0.0110725,NA	0.00682591,NA	0.979743,NA	0.000369887	0.000736573
3	rs73056062	50004499	T,T	C,C	0.868787,0.930556	-0.0224251,0.0224966	0.00585591,0.0168156	3.89138,0.742442	0.000369744	0.000737375
3	rs8108252	50444061	G,G	T,T	0.576541,0.597222	0.00736657,0.0120087	0.00400146,0.0087157	1.18292,0.774027	0.00036966	0.000735556
3	rs149293656	50344880	NA,C	NA,T	NA,0.875	NA,0.0132977	NA,0.0129254	NA,0.517738	0.000368983	0.000735737
3	rs8100149	50517849	A,A	T,T	0.720676,0.253968	-0.00412598,0.0193901	0.00440672,0.00982053	0.457022,1.31578	0.000368849	0.000735051
3	rs117104462	50656702	T,NA	C,NA	0.975149,NA	0.0211448,NA	0.0127009,NA	1.01797,NA	0.000368507	0.000733822
3	rs7260478	50488045	T,T	C,C	0.929423,0.71131	-0.0048766,0.023487	0.00771974,0.00943317	0.277712,1.89345	0.000368302	0.000733993
3	rs10424546	50229496	T,T	C,C	0.987078,0.998016	0.026368,-0.0023567	0.0175062,0.0960615	0.879386,0.00858462	0.000368241	0.00073644
3	rs28750115	50218928	G,G	A,A	0.983101,0.849206	0.00643703,-0.0301055	0.0153396,0.0119455	0.170855,1.93079	0.000367862	0.000734339
3	rs74863643	50322482	NA,G	NA,C	NA,0.875	NA,0.0131891	NA,0.0129254	NA,0.512103	0.000366365	0.000730518
3	rs4801808	50324106	NA,T	NA,C	NA,0.875	NA,0.0131889	NA,0.0129254	NA,0.51209	0.000366359	0.000730506
3	rs8112650	50570611	C,C	T,T	0.771372,0.25	-0.00656608,0.0181703	0.00470807,0.00987194	0.787485,1.18256	0.000366184	0.000729202
3	rs145366779	50242248	NA,C	NA,G	NA,0.946429	NA,-0.0258342	NA,0.0189842	NA,0.760529	0.000365302	0.00072851
3	rs117543080	49849197	A,NA	G,NA	0.978131,NA	0.0071348,NA	0.0135185,NA	0.223552,NA	0.000364835	0.00072659
3	rs4802633	50373660	NA,T	NA,C	NA,0.880952	NA,0.0146699	NA,0.0131998	NA,0.574454	0.000364685	0.000727167
3	rs10422689	50232196	A,A	C,C	0.987078,0.998016	0.0258972,-0.0210608	0.0175062,0.0960615	0.856812,0.0827776	0.000364677	0.000729292
3	rs146602001	50095370	NA,T	NA,G	NA,0.938492	NA,-0.0133142	NA,0.0177919	NA,0.342696	0.0003646	0.000727067
3	rs143404354	49981070	NA,T	NA,C	NA,0.936508	NA,0.0150312	NA,0.0175302	NA,0.407603	0.000364583	0.000727118
3	rs10048521	49770447	G,G	C,C	0.790258,0.679563	0.00812533,0.0107427	0.00485638,0.00916045	1.02548,0.61815	0.000364325	0.000724662
3	rs184552995	49804101	A,NA	G,NA	0.983101,NA	-0.0334172,NA	0.0153396,NA	1.5321,NA	0.000363857	0.000725147
3	rs147197852	49701605	NA,T	NA,C	NA,0.97123	NA,-0.0207692	NA,0.0255725	NA,0.380182	0.000363741	0.000725315
3	rs56758737	49735111	T,T	A,A	0.856859,0.986111	0.00996941,-0.0556612	0.00564551,0.0365264	1.11119,0.894344	0.000363186	0.000730982
3	rs182688359	49706657	NA,T	NA,C	NA,0.973214	NA,-0.0271883	NA,0.0264757	NA,0.51647	0.000363148	0.000724159
3	rs62115169	50494328	C,C	G,G	0.928429,0.706349	-0.00506721,0.0232443	0.00767004,0.00938594	0.293421,1.87721	0.000362737	0.000722866
3	rs76349124	49766263	NA,T	NA,C	NA,0.957341	NA,-0.0181339	NA,0.0211527	NA,0.407504	0.000362687	0.000723239
3	rs117846066	50346422	NA,A	NA,G	NA,0.875	NA,0.0130314	NA,0.0129254	NA,0.50396	0.000362636	0.000723085
3	rs62115161	50466115	T,T	C,C	0.946322,0.709325	-0.00231008,0.023821	0.00877248,0.00941405	0.101113,1.9433	0.000361251	0.000720054
3	rs8112680	50570705	C,C	T,T	0.771372,0.25	-0.006517,0.0181703	0.00470807,0.00987194	0.77913,1.18256	0.000361021	0.000718926
3	rs117600984	49922059	A,NA	G,NA	0.977137,NA	0.0243435,NA	0.0132281,NA	1.18226,NA	0.000360961	0.000720618
3	rs111606340	49809641	G,NA	A,NA	0.976143,NA	-0.0149779,NA	0.0129561,NA	0.606141,NA	0.00036056	0.000718811
3	rs186241555	49733250	G,NA	A,NA	0.993042,NA	0.0384098,NA	0.0237851,NA	0.973306,NA	0.000360445	0.000718479
3	rs79290176	50466222	T,T	G,G	0.944334,0.710317	-0.00252865,0.0237601	0.00862346,0.00942357	0.113878,1.93216	0.000359468	0.00071647
3	rs3745499	50662726	C,C	G,G	0.732604,0.888889	0.00578968,0.0266806	0.00446712,0.0136019	0.71007,1.30262	0.000359235	0.000717293
3	rs80161536	50455018	NA,T	NA,A	NA,0.954365	NA,0.0194089	NA,0.0204832	NA,0.464253	0.00035909	0.000716204
3	rs10415559	50219365	G,G	A,A	0.983101,0.848214	0.00751316,-0.0291268	0.0153396,0.0119134	0.204617,1.83894	0.000359032	0.000716786
3	rs80318811	50036323	NA,G	NA,A	NA,0.848214	NA,-0.0184888	NA,0.0119134	NA,0.918377	0.000359027	0.000716021
3	rs62115163	50471178	C,C	A,A	0.980119,0.994048	-0.017347,-0.111971	0.0141639,0.0555718	0.65624,1.35737	0.000358718	0.000714934
3	rs10406941	50091464	C,C	A,A	0.780318,0.806548	-0.0284213,-0.0165388	0.00477536,0.0108218	8.57602,0.898101	0.000358153	0.000719069
3	rs34722295	49677134	G,G	C,C	0.740557,0.944444	0.0101495,0.0209525	0.00451065,0.0186617	1.61188,0.582458	0.000358075	0.000720854
3	rs141387915	50348669	NA,T	NA,C	NA,0.875	NA,0.0128197	NA,0.0129254	NA,0.493111	0.000357768	0.000713383
3	rs1547967	50327969	NA,T	NA,C	NA,0.875	NA,0.0128197	NA,0.0129254	NA,0.493111	0.000357768	0.000713383
3	rs73580456	49744658	T,NA	A,NA	0.974155,NA	0.0224554,NA	0.0124606,NA	1.14553,NA	0.000357642	0.000712791
3	rs3739180	50368273	NA,A	NA,G	NA,0.882937	NA,0.0141456	NA,0.0132962	NA,0.541539	0.000356762	0.000711376
3	rs12610975	50439719	A,A	G,G	0.582505,0.600198	0.00774689,0.0110457	0.00400926,0.00872637	1.27304,0.686995	0.000354799	0.000706114
3	rs76312616	50353197	NA,G	NA,A	NA,0.875	NA,0.0126624	NA,0.0129254	NA,0.485108	0.000354249	0.000706368
3	rs11551281	50017191	NA,T	NA,G	NA,0.954365	NA,-0.0207456	NA,0.0204832	NA,0.507029	0.000353378	0.0007047
3	rs80252533	50321485	NA,C	NA,T	NA,0.875	NA,0.0126107	NA,0.0129254	NA,0.48249	0.000353111	0.000704101
3	rs118185621	49842686	T,NA	C,NA	0.978131,NA	0.00681754,NA	0.0135185,NA	0.211802,NA	0.000353068	0.000703175
3	rs58106112	49735271	A,A	G,G	0.856859,0.986111	0.0099243,-0.0552418	0.00564551,0.0365264	1.10368,0.884601	0.000352923	0.000710295
3	rs60668354	50220645	T,T	C,C	0.983101,0.848214	0.00651226,-0.0295864	0.0153396,0.0119134	0.173165,1.88568	0.000352653	0.000703998
3	rs8113357	50089910	C,C	T,T	0.781312,0.80754	-0.028376,-0.0165216	0.00478316,0.010843	8.5252,0.894212	0.000352628	0.000707273
3	rs75070358	50244925	T,NA	C,NA	0.964215,NA	-0.0110903,NA	0.0106439,NA	0.526605,NA	0.000352621	0.000703258
3	rs10416440	50219712	G,G	A,A	0.983101,0.848214	0.00743204,-0.0290306	0.0153396,0.0119134	0.202018,1.82923	0.000351927	0.0007026
3	rs2278410	50528718	A,A	G,G	0.710736,0.252976	-0.00403366,0.0191637	0.00436052,0.00983323	0.44984,1.28979	0.00035174	0.000700981
3	rs12610473	50380531	NA,A	NA,G	NA,0.880952	NA,0.0140356	NA,0.0131998	NA,0.54116	0.000350651	0.000699194
3	rs3745483	50372867	NA,A	NA,G	NA,0.979167	NA,-0.0263888	NA,0.0299292	NA,0.422582	0.000350552	0.000699099
3	rs138947250	49731337	T,NA	A,NA	0.993042,NA	0.0379284,NA	0.0237851,NA	0.955477,NA	0.000350444	0.000698554
3	rs117869826	49731276	G,NA	A,NA	0.993042,NA	0.0379284,NA	0.0237851,NA	0.955477,NA	0.000350444	0.000698554
3	rs17551262	50179537	NA,C	NA,G	NA,0.958333	NA,-0.00814383	NA,0.0213919	NA,0.15278	0.000350026	0.00069804
3	rs77986604	50351033	NA,A	NA,G	NA,0.875	NA,0.0124508	NA,0.0129254	NA,0.474429	0.000349648	0.000697198
3	rs62126236	49944953	C,C	T,T	0.676938,0.99504	0.00602669,0.118458	0.00422788,0.0608454	0.812415,1.28776	0.000349497	0.000696017
3	rs147405216	49731526	G,NA	A,NA	0.993042,NA	0.0378422,NA	0.0237851,NA	0.9523,NA	0.000348698	0.000695074
3	rs7251334	50154904	C,NA	A,NA	0.006958,NA	-0.048788,NA	0.0237856,NA	1.39522,NA	0.000348599	0.00069494
3	rs79241577	50351815	NA,C	NA,T	NA,0.875	NA,0.0123423	NA,0.0129254	NA,0.46899	0.000347346	0.000692609
3	rs2278282	50542143	G,G	A,A	0.710736,0.252976	-0.0041731,0.01886	0.00436052,0.00983323	0.470367,1.25875	0.000347163	0.000691864
3	rs11083997	50531764	T,T	C,C	0.710736,0.252976	-0.00408015,0.0190119	0.00436052,0.00983323	0.456644,1.27422	0.000347119	0.000691775
3	rs76158917	50356267	NA,G	NA,T	NA,0.874008	NA,0.0123581	NA,0.0128817	NA,0.471877	0.000346748	0.000691422
3	rs892151	50184228	NA,A	NA,G	NA,0.888889	NA,-0.00517789	NA,0.0136019	NA,0.152769	0.000346589	0.000691221
3	rs117869910	50226415	G,NA	A,NA	0.973161,NA	-0.00187886,NA	0.0122339,NA	0.0565343,NA	0.000346059	0.000689568
3	rs74421349	50381837	NA,G	NA,C	NA,0.901786	NA,0.0132879	NA,0.0143636	NA,0.44988	0.000345394	0.000688873
3	rs78318811	49900836	T,NA	C,NA	0.968191,NA	-0.00598274,NA	0.0112664,NA	0.225191,NA	0.000345193	0.00068854
3	rs11667524	50494815	A,A	G,G	0.929423,0.706349	-0.00485954,0.0231465	0.00771974,0.00938594	0.276524,1.86454	0.000344676	0.000686903
3	rs12462675	50311034	NA,A	NA,G	NA,0.911706	NA,-0.0122454	NA,0.0150664	NA,0.380534	0.000344515	0.000687013
3	rs73058066	50110858	C,NA	G,NA	0.982107,NA	-0.00872779,NA	0.014915,NA	0.253028,NA	0.000344245	0.000685942
3	rs62126231	49929193	G,NA	A,NA	0.966203,NA	0.0140577,NA	0.0109412,NA	0.701478,NA	0.000344029	0.000691754
3	rs113878971	50220034	G,G	C,C	0.983101,0.848214	0.00645908,-0.0294198	0.0153396,0.0119134	0.171531,1.86867	0.00034307	0.000684871
3	rs12460419	50532524	C,C	T,T	0.710736,0.252976	-0.00403366,0.0190119	0.00436052,0.00983323	0.44984,1.27422	0.000342707	0.000682984
3	rs117054050	50373081	NA,T	NA,C	NA,0.950397	NA,0.0145437	NA,0.0196877	NA,0.33717	0.000342704	0.00068344
3	rs17239245	50036444	NA,G	NA,A	NA,0.848214	NA,-0.0177715	NA,0.0119134	NA,0.867193	0.000342272	0.000682611
3	rs186168715	49958331	NA,T	NA,C	NA,0.987103	NA,-0.0546993	NA,0.0378862	NA,0.827393	0.000341433	0.000680929
3	rs283517	50493120	C,C	T,T	0.615308,0.197421	-0.00686714,0.013438	0.00406384,0.010739	1.04066,0.676103	0.000341345	0.000680442
3	rs2278837	50360531	NA,T	NA,G	NA,0.875	NA,0.0120323	NA,0.0129254	NA,0.453576	0.00034097	0.000679901
3	rs1812666	50222955	C,C	T,T	0.979125,0.733135	-0.00457557,-0.0250717	0.0138296,0.00966419	0.130326,2.02326	0.000340444	0.00067894
3	rs78420877	50186557	NA,A	NA,G	NA,0.960318	NA,-0.00794694	NA,0.0218976	NA,0.144681	0.000340405	0.000678849
3	rs12462259	50223929	NA,A	NA,T	NA,0.896825	NA,-0.00692273	NA,0.0140528	NA,0.206015	0.000339787	0.000677613
3	rs1477363	49674495	A,A	C,C	0.739563,0.94246	0.0104209,0.0172065	0.00450506,0.0183564	1.68373,0.457703	0.000339223	0.000683121
3	rs4287688	50389830	NA,A	NA,G	NA,0.926587	NA,0.0105067	NA,0.0163898	NA,0.282753	0.000338557	0.00067512
3	rs3786557	49681281	A,A	G,G	0.667992,0.777778	0.00672661,-0.0157193	0.00419836,0.0102821	0.96213,0.898547	0.000338485	0.000681294
3	rs77957468	49731545	NA,A	NA,T	NA,0.939484	NA,-0.0163013	NA,0.0179277	NA,0.439854	0.000338157	0.000674494
3	rs117625879	50558599	NA,T	NA,C	NA,0.964286	NA,-0.0257442	NA,0.0230345	NA,0.578853	0.00033796	0.000674002
3	rs4802649	50541547	T,T	C,C	0.710736,0.253968	-0.00412662,0.0187363	0.00436052,0.00982053	0.463486,1.24866	0.000337356	0.000672324
3	rs283518	50492564	T,T	C,C	0.892644,0.944444	-0.0064335,-0.04003	0.00638686,0.0186617	0.503362,1.49553	0.000336446	0.000670742
3	rs62129180	50285509	T,T	G,G	0.977137,0.951389	-0.034023,0.000230753	0.0132281,0.0198773	1.99523,0.00404133	0.000335817	0.00066786
3	rs11673283	49718785	A,A	T,T	0.671968,0.789683	-0.00487582,0.0252021	0.00421121,0.0104891	0.607413,1.78848	0.000335686	0.000670659
3	rs157550	50539371	A,A	G,G	0.892644,0.944444	-0.00757364,-0.0383472	0.00638686,0.0186617	0.62765,1.39911	0.00033464	0.000667167
3	rs12052105	50003014	NA,C	NA,T	NA,0.926587	NA,-0.0098964	NA,0.0163898	NA,0.262833	0.000334575	0.000667206
3	rs144577460	49804037	T,NA	G,NA	0.985089,NA	-0.0127222,NA	0.0163138,NA	0.36103,NA	0.000334359	0.000666301
3	rs148802382	50323328	C,NA	T,NA	0.958251,NA	-0.0132249,NA	0.00988495,NA	0.742478,NA	0.000333491	0.000663706
3	rs7254520	49726637	A,A	G,G	0.666998,0.789683	-0.00486483,0.0252568	0.00419521,0.0104891	0.608702,1.79467	0.00033253	0.000664399
3	rs145407678	49855114	NA,A	NA,G	NA,0.970238	NA,0.0159412	NA,0.0251555	NA,0.278788	0.000332342	0.000662811
3	rs150895307	49732340	C,NA	G,NA	0.993042,NA	0.0369531,NA	0.0237851,NA	0.919824,NA	0.000331434	0.000660674
3	rs114043202	50355538	NA,C	NA,A	NA,0.873016	NA,0.0116835	NA,0.0128386	NA,0.440324	0.000331375	0.000660782
3	rs157547	50495082	T,T	C,C	0.892644,0.944444	-0.00620237,-0.0401427	0.00638686,0.0186617	0.479528,1.5021	0.000330589	0.000659065
3	rs1175813	49737486	G,G	A,A	0.877734,0.996032	0.00944104,-0.0958164	0.00603539,0.0679934	0.929033,0.799216	0.0003295	0.000663303
3	rs17239238	50031256	NA,A	NA,G	NA,0.960318	NA,-0.0183908	NA,0.0218976	NA,0.396867	0.000329315	0.000656695
3	rs10414317	50231213	C,C	T,T	0.987078,0.998016	0.0251897,-0.0151575	0.0175062,0.0960615	0.823396,0.0581794	0.000329078	0.000658076
3	rs112227922	50219250	A,A	G,G	0.983101,0.848214	0.00591788,-0.0294198	0.0153396,0.0119134	0.155118,1.86867	0.00032883	0.000656424
3	rs117458611	49727216	A,NA	G,NA	0.993042,NA	0.0368112,NA	0.0237851,NA	0.914691,NA	0.000328801	0.000655429
3	rs4802590	49724301	T,T	C,C	0.666998,0.789683	-0.00482068,0.0252379	0.00419521,0.0104891	0.60116,1.79253	0.000328741	0.000656813
3	rs149540786	50163617	NA,T	NA,C	NA,0.97619	NA,-0.00529951	NA,0.0280389	NA,0.070536	0.000328431	0.000654977
3	rs148081573	50523630	NA,C	NA,T	NA,0.974206	NA,0.0289595	NA,0.0269663	NA,0.548429	0.000328308	0.000654646
3	rs150977415	50643809	NA,T	NA,C	NA,0.975198	NA,-0.0305639	NA,0.0274863	NA,0.57487	0.000327823	0.000653806
3	rs10421333	50086080	G,G	A,A	0.780318,0.75	-0.0279589,-0.0132599	0.00477536,0.00987194	8.32098,0.746639	0.000326817	0.000652792
3	rs142559702	49888606	G,NA	A,NA	0.978131,NA	0.0232133,NA	0.0135185,NA	1.06574,NA	0.000326795	0.00065246
3	rs11879743	50562372	C,C	T,T	0.777336,0.253968	-0.00558128,0.0184944	0.00475237,0.00982053	0.61938,1.22426	0.00032678	0.000651012
3	rs186114696	50296095	NA,T	NA,C	NA,0.967262	NA,-0.0175684	NA,0.0240217	NA,0.332956	0.000326684	0.000651519
3	rs190318816	49736820	A,NA	G,NA	0.993042,NA	0.0366805,NA	0.0237851,NA	0.909973,NA	0.000326404	0.000650653
3	rs80143224	49732758	G,NA	A,NA	0.993042,NA	0.0366805,NA	0.0237851,NA	0.909973,NA	0.000326404	0.000650653
3	rs11670722	49724946	A,A	G,G	0.666998,0.789683	-0.00477653,0.0252379	0.00419521,0.0104891	0.593657,1.79253	0.000326132	0.000651585
3	rs12460968	50475385	A,A	T,T	0.929423,0.707341	-0.00509988,0.0229674	0.00771974,0.00939524	0.29341,1.83857	0.000325875	0.000649431
3	rs191073543	49734500	A,NA	G,NA	0.993042,NA	0.0366283,NA	0.0237851,NA	0.908093,NA	0.000325455	0.000648761
3	rs1622744	49762636	G,G	C,C	0.223658,0.319444	-0.00772265,-0.0111654	0.00474483,0.00916798	0.984592,0.65116	0.000325366	0.000647463
3	rs76417028	50443907	NA,T	NA,C	NA,0.963294	NA,0.0216886	NA,0.0227328	NA,0.468456	0.000324872	0.000647976
3	rs157548	50540237	G,G	A,A	0.892644,0.944444	-0.00734475,-0.0383943	0.00638686,0.0186617	0.601795,1.40177	0.000324638	0.000647228
3	rs138154597	49734032	C,NA	T,NA	0.993042,NA	0.0365704,NA	0.0237851,NA	0.906006,NA	0.000324405	0.00064667
3	rs352829	49760610	G,G	T,T	0.229622,0.320437	-0.00686629,-0.0114121	0.0047009,0.00916045	0.841288,0.671953	0.000324103	0.00064492
3	rs67279015	49677444	T,T	C,C	0.739563,0.94246	0.010183,0.0183585	0.00450506,0.0183564	1.62344,0.498589	0.000321979	0.00064821
3	rs4277437	49963679	G,G	T,T	0.647117,0.992063	0.00520436,0.0878235	0.00413745,0.0481747	0.681019,1.16558	0.000321631	0.000640758
3	rs1645375	49765750	G,G	A,A	0.223658,0.319444	-0.00772265,-0.01107	0.00474483,0.00916798	0.984592,0.643492	0.000321596	0.000639962
3	rs150425496	50525871	NA,T	NA,C	NA,0.825397	NA,0.0079938	NA,0.0112602	NA,0.320794	0.000321534	0.00064117
3	rs8102800	50236876	NA,T	NA,C	NA,0.991071	NA,0.0103912	NA,0.0454422	NA,0.0866489	0.000321435	0.000641047
3	rs144840941	50239984	T,NA	C,NA	0.981113,NA	-0.000432742,NA	0.0145245,NA	0.0104472,NA	0.00032126	0.000640155
3	rs79261775	49756563	NA,A	NA,G	NA,0.956349	NA,-0.0146901	NA,0.0209218	NA,0.316421	0.000318215	0.000634579
3	rs146918852	50055619	G,NA	T,NA	0.967197,NA	0.0259556,NA	0.0111,NA	1.71287,NA	0.000317249	0.000631807
3	rs144839240	50361595	NA,A	NA,G	NA,0.950397	NA,0.0119293	NA,0.0196877	NA,0.263952	0.000317237	0.000632671
3	rs3786563	49873428	NA,C	NA,A	NA,0.943452	NA,-0.0159867	NA,0.018507	NA,0.411518	0.000317091	0.000632329
3	rs4802645	50484155	G,G	C,C	0.921471,0.947421	-0.00824614,-0.0382594	0.00734995,0.0191524	0.581879,1.33954	0.000316621	0.000631137
3	rs13343624	49774043	A,A	G,G	0.776342,0.683532	0.0079997,0.0101579	0.00474483,0.00919092	1.03716,0.570135	0.000316408	0.000629594
3	rs192735691	50517429	NA,G	NA,C	NA,0.982143	NA,-0.0159597	NA,0.0322783	NA,0.206913	0.000316402	0.000631023
3	rs143487513	50090962	A,NA	G,NA	0.952286,NA	-0.0122683,NA	0.00927543,NA	0.730608,NA	0.000316351	0.000630466
3	rs62112593	50660683	T,T	C,C	0.73161,0.882937	0.00578287,0.024743	0.00446187,0.0132962	0.71007,1.20233	0.000315776	0.000630554
3	rs149888962	50035293	NA,T	NA,C	NA,0.847222	NA,-0.0157424	NA,0.0118816	NA,0.732382	0.000314724	0.000627677
3	rs139769008	49724230	T,NA	C,NA	0.988072,NA	0.0293616,NA	0.0182119,NA	0.970969,NA	0.000314334	0.000626549
3	rs116955291	49764253	NA,A	NA,G	NA,0.990079	NA,0.0331268	NA,0.0431319	NA,0.35412	0.000314252	0.00062666
3	rs192423559	49832710	T,NA	G,NA	0.983101,NA	-0.0317392,NA	0.0153396,NA	1.41413,NA	0.000313801	0.000625436
3	rs10424154	49773178	T,T	C,C	0.775348,0.683532	0.0078501,0.0102567	0.00473736,0.00919092	1.01096,0.577673	0.000313555	0.000623911
3	rs78357218	50034535	NA,T	NA,C	NA,0.848214	NA,-0.0157845	NA,0.0119134	NA,0.732382	0.000313181	0.000624599
3	rs145983180	50247206	NA,T	NA,C	NA,0.977182	NA,-0.0238956	NA,0.0286274	NA,0.393748	0.000312544	0.0006233
3	rs115592783	50420318	NA,C	NA,T	NA,0.980159	NA,0.0261671	NA,0.0306528	NA,0.405284	0.000312341	0.000622925
3	rs62129182	50297520	C,C	T,T	0.979125,0.952381	-0.0354759,-0.00280179	0.0138296,0.0200728	1.98669,0.0511028	0.00031227	0.000621583
3	rs185595385	50298733	NA,A	NA,G	NA,0.980159	NA,-0.0138922	NA,0.0306528	NA,0.186821	0.000312228	0.000622672
3	rs7251877	50097547	G,G	A,A	0.781312,0.808532	-0.0280482,-0.0167826	0.00478316,0.0108644	8.34488,0.912176	0.000311509	0.000623673
3	rs2890072	50087876	C,C	T,T	0.779324,0.75	-0.0278657,-0.0137446	0.00476763,0.00987194	8.29473,0.785597	0.000310477	0.00062035
3	rs76005735	50378987	NA,A	NA,G	NA,0.962302	NA,0.0126769	NA,0.0224433	NA,0.242466	0.000310043	0.00061831
3	rs111710561	49824190	T,NA	C,NA	0.974155,NA	0.0154996,NA	0.0124606,NA	0.670523,NA	0.000309803	0.000618599
3	rs149876322	49758990	G,NA	C,NA	0.992048,NA	-0.0206173,NA	0.0222601,NA	0.450576,NA	0.000309541	0.000617674
3	rs181714670	49724180	T,NA	C,NA	0.993042,NA	0.0356778,NA	0.0237851,NA	0.874148,NA	0.00030889	0.000615754
3	rs34449315	49768868	G,G	A,A	0.776342,0.679563	0.00772057,0.0107622	0.00474483,0.00916045	0.984203,0.619691	0.000308208	0.000613322
3	rs117573928	50166145	T,T	C,C	0.958251,0.998016	-0.0026848,0.206918	0.00988495,0.0960615	0.104618,1.5053	0.000307758	0.000613415
3	rs147359605	49838006	NA,T	NA,C	NA,0.922619	NA,0.006	NA,0.0159983	NA,0.150193	0.000307612	0.000613449
3	rs117146630	49680142	NA,T	NA,G	NA,0.954365	NA,-0.0123742	NA,0.0204832	NA,0.262992	0.000306308	0.000611062
3	rs58703511	50499335	T,T	C,C	0.929423,0.706349	-0.00485954,0.0225854	0.00771974,0.00938594	0.276524,1.79277	0.000305534	0.000608913
3	rs139950293	49720196	A,NA	G,NA	0.993042,NA	0.0354366,NA	0.0237851,NA	0.865631,NA	0.000304899	0.000607802
3	rs8103298	50223369	C,C	T,T	0.983101,0.83631	0.00581189,-0.0295052	0.0153396,0.0115534	0.151948,1.97245	0.000304809	0.000608476
3	rs147992864	50200948	NA,T	NA,C	NA,0.96627	NA,0.0146755	NA,0.023678	NA,0.271328	0.000304744	0.00060774
3	rs8112109	50563638	T,T	C,C	0.777336,0.253968	-0.00539891,0.0183495	0.00475237,0.00982053	0.591866,1.20975	0.000304674	0.000606991
3	rs144974535	50238682	NA,A	NA,G	NA,0.983135	NA,-0.0276966	NA,0.0331973	NA,0.393501	0.000304105	0.000606462
3	rs147671435	50164855	NA,T	NA,C	NA,0.922619	NA,-0.0377123	NA,0.0159983	NA,1.73494	0.000303773	0.000605784
3	rs8110026	49767675	G,G	C,C	0.774354,0.680556	0.0077435,0.0109645	0.00472994,0.00916798	0.993085,0.635047	0.000303665	0.000604297
3	rs117039051	50180368	NA,G	NA,C	NA,0.921627	NA,-0.0364488	NA,0.0159053	NA,1.659	0.000303465	0.000605166
3	rs78155281	49991627	NA,A	NA,G	NA,0.992063	NA,0.0155191	NA,0.0481747	NA,0.126479	0.000303451	0.000605216
3	rs12462227	50480847	T,T	C,C	0.929423,0.710317	-0.00484687,0.0225195	0.00771974,0.00942357	0.275643,1.77308	0.000303165	0.000604188
3	rs8103304	49769021	C,C	G,G	0.776342,0.679563	0.00767328,0.0107622	0.00474483,0.00916045	0.975358,0.619691	0.000302982	0.000602931
3	rs8103275	49769267	G,G	A,A	0.776342,0.679563	0.00772057,0.0106135	0.00474483,0.00916045	0.984203,0.607991	0.000302886	0.000602735
3	rs1625215	49762355	G,G	A,A	0.223658,0.319444	-0.00753502,-0.0111177	0.00474483,0.00916798	0.949716,0.647321	0.000302421	0.000601839
3	rs10404887	50096421	G,G	C,C	0.781312,0.808532	-0.0280045,-0.0167283	0.00478316,0.0108644	8.32098,0.907891	0.000302307	0.000605133
3	rs1064320	50569865	G,G	C,C	0.795229,0.25	-0.00651973,0.0184659	0.00489958,0.00987194	0.736843,1.21178	0.000301681	0.000600564
3	rs148169100	50189730	NA,G	NA,A	NA,0.989087	NA,-0.015154	NA,0.0411453	NA,0.147127	0.000301103	0.000600496
3	rs139663039	49827110	A,NA	C,NA	0.985089,NA	0.0109273,NA	0.0163138,NA	0.298454,NA	0.000300943	0.000599632
3	rs78707188	50036925	NA,A	NA,G	NA,0.957341	NA,-0.0162363	NA,0.0211527	NA,0.353851	0.000300349	0.000598962
3	rs114450521	50163430	NA,T	NA,C	NA,0.922619	NA,-0.0373936	NA,0.0159983	NA,1.71172	0.000300191	0.000598643
3	rs1645373	49761995	C,C	A,A	0.223658,0.319444	-0.00748925,-0.0111654	0.00474483,0.00916798	0.941296,0.65116	0.000299309	0.000595653
3	rs188624212	50268548	NA,A	NA,G	NA,0.984127	NA,0.0161181	NA,0.0342017	NA,0.195553	0.000299184	0.000596702
3	rs185697375	49840717	C,NA	A,NA	0.976143,NA	0.0181474,NA	0.0129561,NA	0.792337,NA	0.000299052	0.0005964
3	rs141098006	50262582	NA,T	NA,C	NA,0.805556	NA,0.0103284	NA,0.0108009	NA,0.469873	0.000298989	0.000596233
3	rs111412602	50065200	C,NA	T,NA	0.964215,NA	-0.00708047,NA	0.0106439,NA	0.295924,NA	0.000298782	0.000596628
3	rs181136730	50566527	NA,G	NA,A	NA,0.977182	NA,-0.01797	NA,0.0286274	NA,0.275571	0.000298751	0.000595846
3	rs192629576	50307580	T,NA	C,NA	0.971173,NA	-0.0107045,NA	0.0118166,NA	0.437711,NA	0.000297299	0.000593145
3	rs17668162	50417490	A,NA	G,NA	0.764414,NA	-0.00681115,NA	0.00465908,NA	0.842342,NA	0.000297123	0.000592281
3	rs192678223	50328567	NA,C	NA,A	NA,0.982143	NA,0.0180702	NA,0.0322783	NA,0.23988	0.000296862	0.000592056
3	rs76627575	50144529	NA,C	NA,G	NA,0.939484	NA,-0.00531503	NA,0.0179277	NA,0.115278	0.000296844	0.000592015
3	rs116748042	50430487	NA,C	NA,A	NA,0.980159	NA,0.0235158	NA,0.0306528	NA,0.353614	0.000296397	0.000591131
3	rs12980276	50121644	C,NA	T,NA	0.912525,NA	0.0167673,NA	0.00699802,NA	1.78055,NA	0.000295867	0.000589923
3	rs77242751	50174448	NA,A	NA,G	NA,0.936508	NA,-0.00506676	NA,0.0175302	NA,0.112069	0.000295343	0.000589025
3	rs73594179	50409080	C,C	G,G	0.979125,0.6875	-0.00748253,-0.0199299	0.0138296,0.00922235	0.230275,1.51298	0.000295248	0.000588746
3	rs918622	49674018	NA,T	NA,C	NA,0.87996	NA,0.00807862	NA,0.0131525	NA,0.268358	0.000295232	0.000588862
3	rs12979777	49776072	G,G	T,T	0.776342,0.678571	0.0079689,0.0100141	0.00474483,0.00915299	1.03125,0.562373	0.000294911	0.000586844
3	rs148199165	50051176	NA,A	NA,G	NA,0.964286	NA,-0.0178929	NA,0.0230345	NA,0.359235	0.000294781	0.00058787
3	rs13343614	49773999	A,A	G,G	0.776342,0.678571	0.00786248,0.00997331	0.00474483,0.00915299	1.01096,0.559281	0.000294758	0.000586547
3	rs141281668	50217910	NA,C	NA,T	NA,0.895833	NA,-0.00407733	NA,0.0139934	NA,0.113078	0.000294697	0.000587717
3	rs28794768	50262634	G,G	A,A	0.819085,0.704365	-0.000738941,-0.0244695	0.00513615,0.00936756	0.0527611,2.04588	0.000294689	0.000587681
3	rs77247154	50246262	NA,C	NA,T	NA,0.97619	NA,0.0174064	NA,0.0280389	NA,0.271862	0.000294553	0.000587459
3	rs245111	50528897	T,T	C,C	0.60338,0.197421	-0.00684251,0.0106901	0.00404163,0.010739	1.04357,0.495506	0.000293571	0.000585256
3	rs139464019	50402337	NA,A	NA,G	NA,0.996032	NA,-0.0410555	NA,0.0679934	NA,0.262834	0.000293373	0.000585069
3	rs113068670	50246710	NA,A	NA,G	NA,0.977182	NA,-0.0208455	NA,0.0286274	NA,0.331139	0.00029327	0.000584871
3	rs114859764	50041281	NA,T	NA,C	NA,0.955357	NA,-0.0147797	NA,0.0206987	NA,0.323119	0.000293116	0.00058454
3	rs8105720	50176743	NA,T	NA,C	NA,0.920635	NA,-0.0349983	NA,0.0158141	NA,1.5704	0.000293098	0.000584504
3	rs139520903	49787748	NA,A	NA,G	NA,0.962302	NA,0.00804682	NA,0.0224433	NA,0.142704	0.000292905	0.000584183
3	rs77137570	50056734	NA,C	NA,A	NA,0.837302	NA,-0.0156535	NA,0.0115817	NA,0.753226	0.000292664	0.000583653
3	rs16981329	50097932	C,C	G,G	0.782306,0.808532	-0.027814,-0.0164765	0.00479102,0.0108644	8.19249,0.888135	0.000292639	0.000584813
3	rs7408194	50467452	NA,T	NA,C	NA,0.827381	NA,0.00624982	NA,0.0113111	NA,0.236137	0.000292337	0.000582972
3	rs34090877	49676928	C,C	T,T	0.739563,0.94246	0.0100448,0.0173247	0.00450506,0.0183564	1.5889,0.461837	0.000290786	0.000585344
3	rs12977180	49775830	G,G	A,A	0.775348,0.678571	0.00795635,0.0100141	0.00473736,0.00915299	1.03125,0.562373	0.000290402	0.000577873
3	rs3810260	50166795	NA,C	NA,T	NA,0.922619	NA,-0.0364295	NA,0.0159983	NA,1.64242	0.00029026	0.000578844
3	rs35540236	49682531	T,T	C,C	0.749503,0.944444	0.0102119,0.0159156	0.00456301,0.0186617	1.59821,0.404788	0.000290205	0.000584425
3	rs144416382	50146141	NA,A	NA,G	NA,0.982143	NA,0.0280325	NA,0.0322783	NA,0.414381	0.000289892	0.0005782
3	rs143459544	50306938	A,NA	G,NA	0.987078,NA	0.0156652,NA	0.0175062,NA	0.430776,NA	0.00028963	0.000578298
3	rs187945313	50325558	NA,T	NA,C	NA,0.988095	NA,-0.022755	NA,0.0394133	NA,0.248946	0.000289491	0.000577362
3	rs75423125	50432949	NA,T	NA,C	NA,0.980159	NA,0.0221588	NA,0.0306528	NA,0.32814	0.000289328	0.000577034
3	rs17206826	49696637	NA,T	NA,C	NA,0.984127	NA,0.0210523	NA,0.0342017	NA,0.269054	0.000289268	0.000576875
3	rs3760708	50084596	C,C	G,G	0.780318,0.750992	-0.0276794,-0.013037	0.00477536,0.00988505	8.1688,0.727659	0.000289188	0.000577125
3	rs10426868	49776902	G,G	C,C	0.776342,0.678571	0.0079689,0.00982325	0.00474483,0.00915299	1.03125,0.547955	0.000289076	0.000575236
3	rs79583231	50510364	NA,A	NA,G	NA,0.948413	NA,0.00570575	NA,0.0193256	NA,0.114747	0.000288979	0.000576325
3	rs10417748	49779125	C,C	T,T	0.777336,0.696429	0.00807546,0.00901427	0.00475237,0.00929682	1.04928,0.478545	0.000288897	0.000574885
3	rs142711436	49775579	NA,A	NA,G	NA,0.945437	NA,0.0147694	NA,0.0188207	NA,0.36391	0.000288349	0.00057507
3	rs73576692	50478865	T,T	C,C	0.928429,0.710317	-0.00486195,0.0224549	0.00767004,0.00942357	0.278888,1.765	0.000288098	0.000574191
3	rs75794742	49718190	A,NA	G,NA	0.993042,NA	0.0343391,NA	0.0237851,NA	0.827347,NA	0.000287745	0.00057362
3	rs59170121	50435362	NA,A	NA,G	NA,0.948413	NA,0.0136253	NA,0.0193256	NA,0.318047	0.000287437	0.000573237
3	rs62115170	50499292	A,A	C,C	0.929423,0.705357	-0.00481237,0.022337	0.00771974,0.00937671	0.273247,1.7642	0.00028716	0.000572311
3	rs141155718	50302999	NA,G	NA,A	NA,0.980159	NA,0.0253475	NA,0.0306528	NA,0.389041	0.000287034	0.000572416
3	rs147819659	50116541	A,NA	G,NA	0.972167,NA	-0.0108855,NA	0.0120196,NA	0.43756,NA	0.000286696	0.000571078
3	rs143142551	49737545	NA,A	NA,T	NA,0.949405	NA,0.0159957	NA,0.019504	NA,0.38495	0.000286308	0.00057102
3	rs144568545	50253699	NA,G	NA,A	NA,0.965278	NA,-0.0168798	NA,0.0233493	NA,0.328157	0.000286177	0.000570745
3	rs10414643	50097784	C,C	T,T	0.775348,0.808532	-0.0277796,-0.0163234	0.00473736,0.0108644	8.34488,0.87622	0.000286095	0.000573424
3	rs12609634	49688364	A,A	G,G	0.751491,0.94246	0.0101001,0.0163852	0.00457516,0.0183564	1.56428,0.429384	0.000285136	0.000574283
3	rs3760710	50371438	NA,A	NA,G	NA,0.979167	NA,-0.0166534	NA,0.0299292	NA,0.238133	0.000284334	0.000567062
3	rs3745484	50373097	NA,G	NA,T	NA,0.979167	NA,-0.0165876	NA,0.0299292	NA,0.237004	0.000284026	0.000566449
3	rs76985162	49892097	NA,A	NA,C	NA,0.94246	NA,-0.0150859	NA,0.0183564	NA,0.385977	0.000283809	0.000566025
3	rs117713546	49921283	NA,C	NA,A	NA,0.935516	NA,-0.0159561	NA,0.0174041	NA,0.444608	0.000283505	0.000565418
3	rs183083216	50465288	NA,G	NA,A	NA,0.974206	NA,0.0136757	NA,0.0269663	NA,0.213209	0.000283502	0.000565423
3	rs3739187	50367429	NA,T	NA,C	NA,0.956349	NA,-0.0078348	NA,0.0209218	NA,0.149938	0.000282848	0.000564099
3	rs11672370	49915011	G,G	A,A	0.741551,0.821429	0.00223753,0.0218867	0.00451629,0.0111612	0.207404,1.30204	0.00028267	0.000562426
3	rs146850732	49702811	NA,T	NA,C	NA,0.969246	NA,0.0141226	NA,0.0247591	NA,0.245341	0.000282214	0.000562899
3	rs188125847	49935387	NA,T	NA,C	NA,0.884921	NA,-0.00708749	NA,0.0133953	NA,0.224219	0.000281218	0.000560855
3	rs116885865	50020748	NA,C	NA,A	NA,0.941468	NA,0.00570279	NA,0.0182098	NA,0.122542	0.000281155	0.000560707
3	rs45480295	50208710	G,NA	A,NA	0.954274,NA	0.0159745,NA	0.00946506,NA	1.03876,NA	0.000281091	0.000562445
3	rs62128073	49970793	G,G	A,A	0.786282,0.735119	0.00577822,-0.00795025	0.00482314,0.00968721	0.636559,0.385293	0.000280889	0.000559438
3	rs7247379	49712744	G,NA	A,NA	0.980119,NA	-0.0131813,NA	0.0141639,NA	0.453398,NA	0.000280872	0.000560295
3	rs17304975	50019455	NA,G	NA,A	NA,0.941468	NA,0.0055911	NA,0.0182098	NA,0.119865	0.000280348	0.000559098
3	rs76193804	49713868	A,NA	G,NA	0.951292,NA	0.012389,NA	0.00918509,NA	0.751053,NA	0.000280233	0.000558441
3	rs79068664	50007599	NA,C	NA,G	NA,0.941468	NA,0.00490496	NA,0.0182098	NA,0.103665	0.000279878	0.000558168
3	rs552783904	49908706	NA,G	NA,C	NA,0.973214	NA,0.00904797	NA,0.0264757	NA,0.135168	0.000279867	0.000558181
3	rs114811385	49722791	C,C	G,G	0.873757,0.987103	0.0102959,-0.0474417	0.00595306,0.0378862	1.07719,0.676767	0.000279785	0.000563714
3	rs142658786	49943159	NA,T	NA,C	NA,0.975198	NA,0.0072837	NA,0.0274863	NA,0.101816	0.000279297	0.000557031
3	rs73055313	50523683	C,NA	T,NA	0.978131,NA	-0.0169878,NA	0.0135185,NA	0.680089,NA	0.000278108	0.000554932
3	rs4239488	50405218	C,C	T,T	0.388668,0.459325	-0.00793385,-0.0119259	0.00405613,0.00857778	1.29702,0.784018	0.000277824	0.000553469
3	rs78889190	50014505	NA,C	NA,G	NA,0.941468	NA,0.00452692	NA,0.0182098	NA,0.0949214	0.000277259	0.000552946
3	rs8113199	50090329	NA,A	NA,G	NA,0.96627	NA,-0.0152305	NA,0.023678	NA,0.283937	0.000277211	0.000552844
3	rs117957448	50139856	NA,A	NA,G	NA,0.977182	NA,0.0138381	NA,0.0286274	NA,0.201473	0.00027683	0.000552101
3	rs562780960	49967004	NA,A	NA,G	NA,0.985119	NA,0.0193177	NA,0.0353055	NA,0.233387	0.000276828	0.00055211
3	rs7246008	49777487	A,A	C,C	0.776342,0.679563	0.00787517,0.00968932	0.00474483,0.00916045	1.01337,0.537337	0.000276581	0.000550393
3	rs112120564	50058909	NA,G	NA,T	NA,0.837302	NA,-0.0143166	NA,0.0115817	NA,0.664733	0.000276533	0.000551492
3	rs354004	49789571	G,G	A,A	0.281312,0.174603	0.00181236,-0.0269066	0.00439719,0.0112602	0.167351,1.77289	0.000276472	0.000551395
3	rs4076599	50056928	NA,A	NA,G	NA,0.837302	NA,-0.0142956	NA,0.0115817	NA,0.663382	0.000276314	0.000551055
3	rs77783344	49762838	NA,A	NA,G	NA,0.983135	NA,-0.0131308	NA,0.0331973	NA,0.159615	0.000275978	0.000550389
3	rs35071219	49697617	A,A	C,C	0.72167,0.941468	0.0106761,0.00977335	0.00441154,0.0182098	1.80915,0.228068	0.000275904	0.000555327
3	rs117893060	49840500	NA,A	NA,C	NA,0.93254	NA,-0.0063631	NA,0.017043	NA,0.149425	0.000275826	0.000550099
3	rs117417784	50121451	NA,T	NA,G	NA,0.869048	NA,-0.0155701	NA,0.0126714	NA,0.659234	0.000275691	0.000549814
3	rs79903573	50059267	NA,A	NA,G	NA,0.837302	NA,-0.0142217	NA,0.0115817	NA,0.658632	0.000275551	0.000549534
3	rs3786668	50481171	T,T	C,C	0.929423,0.710317	-0.00392878,0.0224233	0.00771974,0.00942357	0.214098,1.76103	0.000275364	0.000548839
3	rs143035740	50099218	A,NA	G,NA	0.992048,NA	0.0100808,NA	0.0222601,NA	0.186655,NA	0.000275274	0.000548486
3	rs189359619	49926803	NA,T	NA,C	NA,0.965278	NA,0.0136811	NA,0.0233493	NA,0.253428	0.000275175	0.000548753
3	rs3760712	50371760	NA,A	NA,G	NA,0.957341	NA,-0.00432189	NA,0.0211527	NA,0.0767018	0.000274855	0.000548107
3	rs3760704	50134489	NA,A	NA,G	NA,0.869048	NA,-0.0154398	NA,0.0126714	NA,0.651613	0.000274484	0.000547409
3	rs113859353	50086195	T,NA	C,NA	0.964215,NA	-0.00633523,NA	0.0106439,NA	0.258289,NA	0.000274172	0.000547454
3	rs75114400	50022709	NA,A	NA,G	NA,0.941468	NA,0.00464732	NA,0.0182098	NA,0.0976919	0.000274001	0.000546444
3	rs2288921	50092002	G,G	T,T	0.781312,0.806548	-0.0278646,-0.016079	0.00478316,0.0108218	8.24472,0.862217	0.000273669	0.000547354
3	rs142535301	50525193	NA,C	NA,T	NA,0.982143	NA,0.0131679	NA,0.0322783	NA,0.165382	0.000273174	0.000544812
3	rs143827518	50013686	NA,G	NA,A	NA,0.941468	NA,0.00388013	NA,0.0182098	NA,0.0802605	0.000273088	0.000544628
3	rs34231555	50501251	C,C	T,T	0.929423,0.705357	-0.00485954,0.0220725	0.00771974,0.00937671	0.276524,1.73109	0.000272972	0.000544041
3	rs79867031	50310331	NA,T	NA,C	NA,0.926587	NA,0.00438743	NA,0.0163898	NA,0.102958	0.000272895	0.000544235
3	rs138541789	50207769	NA,A	NA,G	NA,0.993056	NA,-0.0549776	NA,0.0514752	NA,0.544391	0.000272584	0.000543641
3	rs79485806	50243171	T,NA	C,NA	0.970179,NA	0.0176879,NA	0.0116239,NA	0.892489,NA	0.000272397	0.000543611
3	rs146749572	50305680	NA,T	NA,C	NA,0.965278	NA,-0.0131886	NA,0.0233493	NA,0.242466	0.000272247	0.000542952
3	rs75743949	50123590	T,NA	C,NA	0.972167,NA	-0.0103626,NA	0.0120196,NA	0.410488,NA	0.000272016	0.000541865
3	rs144183994	50123266	T,NA	C,NA	0.972167,NA	-0.0103626,NA	0.0120196,NA	0.410488,NA	0.000272016	0.000541865
3	rs77072845	50120603	NA,A	NA,G	NA,0.869048	NA,-0.0151493	NA,0.0126714	NA,0.634752	0.000271909	0.000542275
3	rs147228041	50023127	NA,A	NA,G	NA,0.941468	NA,0.00429861	NA,0.0182098	NA,0.0897035	0.000271863	0.000542182
3	rs75849027	50128905	T,NA	C,NA	0.971173,NA	-0.00967755,NA	0.0118166,NA	0.384263,NA	0.000271652	0.000541166
3	rs148197407	50508102	NA,A	NA,G	NA,0.982143	NA,0.0127174	NA,0.0322783	NA,0.158899	0.000271636	0.000541745
3	rs117384714	50102058	G,NA	A,NA	0.992048,NA	-0.0374193,NA	0.0222601,NA	1.03263,NA	0.000271502	0.000541605
3	rs78454123	50470339	NA,A	NA,G	NA,0.934524	NA,-0.00693516	NA,0.0172809	NA,0.162295	0.000271212	0.000540913
3	rs79635160	50338784	NA,T	NA,C	NA,0.967262	NA,0.00713682	NA,0.0240217	NA,0.115549	0.000270844	0.000540186
3	rs138756047	49816739	NA,C	NA,T	NA,0.956349	NA,-0.0107744	NA,0.0209218	NA,0.217124	0.000270833	0.000540184
3	rs144523817	50026157	NA,A	NA,C	NA,0.940476	NA,0.00375808	NA,0.0180669	NA,0.0781982	0.000270643	0.000539748
3	rs540934969	50563945	NA,A	NA,T	NA,0.883929	NA,-0.0078661	NA,0.0133454	NA,0.255255	0.000270616	0.000539717
3	rs75407186	50121019	NA,C	NA,A	NA,0.869048	NA,-0.0149637	NA,0.0126714	NA,0.624077	0.000270345	0.000539157
3	rs77017066	50568895	T,NA	G,NA	0.93837,NA	-0.00594759,NA	0.00822159,NA	0.328432,NA	0.000270108	0.000538868
3	rs111846329	50028731	NA,A	NA,T	NA,0.940476	NA,0.00363181	NA,0.0180669	NA,0.0753677	0.000269913	0.000538293
3	rs73931802	50057331	NA,T	NA,C	NA,0.837302	NA,-0.0136176	NA,0.0115817	NA,0.620372	0.000269777	0.000538022
3	rs12981275	49776690	C,C	T,T	0.776342,0.678571	0.007833,0.00963253	0.00474483,0.00915299	1.00538,0.533696	0.0002696	0.000536505
3	rs80059722	50368883	NA,T	NA,C	NA,0.911706	NA,0.00604155	NA,0.0150664	NA,0.162143	0.000269467	0.000537395
3	rs7254718	50073226	G,G	A,A	0.780318,0.755952	-0.0272162,-0.0143507	0.00477536,0.00995218	7.91973,0.825902	0.000269228	0.000536826
3	rs2017092	50231584	NA,A	NA,G	NA,0.779762	NA,-0.00977073	NA,0.0103152	NA,0.46404	0.000269044	0.000536542
3	rs138226638	50548795	NA,C	NA,T	NA,0.982143	NA,-0.00585842	NA,0.0322783	NA,0.0675377	0.00026895	0.000536395
3	rs117077637	49846464	G,NA	A,NA	0.976143,NA	0.0170141,NA	0.0129561,NA	0.723276,NA	0.000268785	0.000536047
3	rs117292762	50025598	NA,A	NA,G	NA,0.940476	NA,0.00341831	NA,0.0180669	NA,0.0706149	0.000268711	0.000535897
3	rs112749285	50029221	NA,A	NA,G	NA,0.940476	NA,0.00334397	NA,0.0180669	NA,0.0689694	0.000268302	0.000535081
3	rs2304208	50157946	NA,C	NA,T	NA,0.920635	NA,-0.0327209	NA,0.0158141	NA,1.41412	0.00026826	0.000534988
3	rs62126171	49767844	A,A	G,G	0.855865,0.580357	0.00312937,-0.0195948	0.00562927,0.00866195	0.237868,1.62549	0.000268172	0.000534671
3	rs144912245	50217298	NA,C	NA,T	NA,0.924603	NA,-0.00273198	NA,0.0161901	NA,0.0624831	0.000268113	0.000534734
3	rs939349	50001929	NA,G	NA,C	NA,0.940476	NA,0.00302718	NA,0.0180669	NA,0.0620138	0.000268106	0.000534694
3	rs145726656	50028221	NA,T	NA,C	NA,0.940476	NA,0.0032952	NA,0.0180669	NA,0.0678927	0.000268036	0.000534551
3	rs376441800	50205077	NA,C	NA,T	NA,0.97619	NA,-0.0131332	NA,0.0280389	NA,0.194157	0.000267235	0.000532966
3	rs186514611	50437601	NA,T	NA,C	NA,0.944444	NA,-0.0069433	NA,0.0186617	NA,0.148835	0.000267123	0.000532737
3	rs149036476	50125944	T,NA	C,NA	0.972167,NA	-0.0101728,NA	0.0120196,NA	0.400818,NA	0.000266997	0.000531875
3	rs192356572	50522585	A,NA	G,NA	0.93837,NA	-0.00636276,NA	0.00822159,NA	0.357551,NA	0.000266976	0.000532857
3	rs12609202	49893637	NA,A	NA,G	NA,0.958333	NA,0.00171771	NA,0.0213919	NA,0.0287236	0.000266688	0.000531884
3	rs78386411	49907075	NA,T	NA,C	NA,0.963294	NA,0.000872594	NA,0.0227328	NA,0.0135055	0.000266651	0.000531814
3	rs75035488	50658985	NA,A	NA,G	NA,0.800595	NA,-0.00424506	NA,0.0106986	NA,0.160192	0.000266451	0.000531427
3	rs3745310	49935522	NA,C	NA,T	NA,0.884921	NA,-0.00532567	NA,0.0133953	NA,0.160558	0.000266417	0.00053134
3	rs3745311	49935521	NA,G	NA,C	NA,0.884921	NA,-0.00532567	NA,0.0133953	NA,0.160558	0.000266417	0.00053134
3	rs111586636	50151988	NA,T	NA,G	NA,0.949405	NA,-0.012059	NA,0.019504	NA,0.27052	0.000265982	0.000530463
3	rs141873339	50026319	NA,T	NA,C	NA,0.974206	NA,0.00696685	NA,0.0269663	NA,0.0990141	0.000265979	0.000530445
3	rs150797022	50019875	NA,A	NA,G	NA,0.986111	NA,0.00904192	NA,0.0365264	NA,0.0944813	0.000265682	0.000529889
3	rs117282569	50179321	NA,A	NA,G	NA,0.948413	NA,-0.0115257	NA,0.0193256	NA,0.258919	0.000265556	0.000529613
3	rs143882799	50024011	NA,A	NA,G	NA,0.940476	NA,0.00279279	NA,0.0180669	NA,0.0569251	0.000265418	0.000529331
3	rs148899950	50643746	T,NA	C,NA	0.992048,NA	0.022211,NA	0.0222601,NA	0.497057,NA	0.000265284	0.000528894
3	rs117642762	50487283	NA,A	NA,G	NA,0.984127	NA,0.0115825	NA,0.0342017	NA,0.133788	0.000265267	0.000529045
3	rs183211334	50564583	NA,G	NA,A	NA,0.982143	NA,-0.00448302	NA,0.0322783	NA,0.0508346	0.000264916	0.00052835
3	rs141941560	49975864	NA,A	NA,G	NA,0.972222	NA,0.0153133	NA,0.0260119	NA,0.254878	0.000264674	0.000527863
3	rs353994	49770755	C,NA	T,NA	0.024851,NA	0.0102286,NA	0.0127008,NA	0.37611,NA	0.000264539	0.000528136
3	rs140526746	49802285	NA,C	NA,G	NA,0.974206	NA,-0.00912387	NA,0.0269663	NA,0.133651	0.000264451	0.000527406
3	rs3745305	49862925	NA,T	NA,C	NA,0.917659	NA,-0.00345095	NA,0.0155508	NA,0.0838721	0.000264378	0.000527275
3	rs151021730	50031075	NA,A	NA,G	NA,0.940476	NA,0.00256224	NA,0.0180669	NA,0.0519673	0.000264289	0.000527079
3	rs60162152	50439689	G,G	T,T	0.959245,0.674603	-0.00521271,-0.0172375	0.00999958,0.00912373	0.220286,1.23025	0.00026422	0.000526625
3	rs140792818	49892394	NA,G	NA,T	NA,0.954365	NA,-0.00180141	NA,0.0204832	NA,0.0315546	0.000264031	0.000526585
3	rs143040245	49733386	NA,G	NA,A	NA,0.94246	NA,-0.00431113	NA,0.0183564	NA,0.0892049	0.000263908	0.000526328
3	rs2280401	50000009	A,A	G,G	0.837972,0.770833	0.0108684,-0.00167307	0.00536574,0.0101706	1.36842,0.0608116	0.000263733	0.000525352
3	rs146339570	50485090	NA,T	NA,C	NA,0.982143	NA,0.0100569	NA,0.0322783	NA,0.121841	0.000263693	0.000525906
3	rs76334263	50485811	C,NA	T,NA	0.991054,NA	-0.0176914,NA	0.0209976,NA	0.398502,NA	0.000263046	0.000524609
3	rs112110111	49960659	NA,A	NA,G	NA,0.931548	NA,-0.00232584	NA,0.016928	NA,0.0502599	0.0002626	0.000523726
3	rs75405162	50154813	NA,A	NA,G	NA,0.949405	NA,-0.0112431	NA,0.019504	NA,0.248483	0.000262374	0.000523269
3	rs116872951	50227889	NA,T	NA,C	NA,0.986111	NA,0.00503069	NA,0.0365264	NA,0.0503877	0.000262288	0.000523092
3	rs59197417	50137439	NA,A	NA,G	NA,0.843254	NA,0.00199475	NA,0.0117578	NA,0.0628418	0.000262263	0.000523047
3	rs147094146	50309090	A,NA	G,NA	0.971173,NA	-0.00947093,NA	0.0118166,NA	0.373819,NA	0.000262103	0.000522919
3	rs75200998	50389113	NA,A	NA,C	NA,0.967262	NA,0.0108395	NA,0.0240217	NA,0.185874	0.000261596	0.000521738
3	rs78684872	50410073	NA,G	NA,C	NA,0.957341	NA,0.010578	NA,0.0211527	NA,0.209699	0.000261578	0.000521686
3	rs2946844	50004631	C,C	T,T	0.823062,0.862103	-0.0185541,0.017248	0.00518099,0.0123978	3.46592,0.78473	0.000261555	0.000521227
3	rs188258108	50400668	NA,A	NA,G	NA,0.987103	NA,0.00822698	NA,0.0378862	NA,0.0819216	0.000261131	0.000520796
3	rs184720731	50409195	NA,A	NA,G	NA,0.974206	NA,-0.00656048	NA,0.0269663	NA,0.0927043	0.000261023	0.000520574
3	rs190060261	50179676	NA,G	NA,A	NA,0.948413	NA,-0.0104405	NA,0.0193256	NA,0.229862	0.000260892	0.000520314
3	rs79863139	50183788	NA,A	NA,G	NA,0.962302	NA,0.0135711	NA,0.0224433	NA,0.263294	0.000260813	0.000520176
3	rs112971713	50069412	NA,G	NA,C	NA,0.838294	NA,-0.0123577	NA,0.0116103	NA,0.541877	0.000260772	0.00052007
3	rs74673927	50570774	NA,A	NA,G	NA,0.89881	NA,0.00652401	NA,0.0141743	NA,0.190224	0.000260708	0.000519962
3	rs78388242	50558360	NA,T	NA,C	NA,0.883929	NA,-0.00638805	NA,0.0133454	NA,0.199164	0.00026067	0.000519882
3	rs143317407	50078375	NA,T	NA,C	NA,0.839286	NA,-0.0121958	NA,0.0116392	NA,0.530589	0.000260667	0.00051986
3	rs569954557	49892390	NA,T	NA,C	NA,0.954365	NA,-0.00092619	NA,0.0204832	NA,0.0159526	0.000260604	0.00051975
3	rs74861709	50081212	NA,A	NA,G	NA,0.871032	NA,-0.0128998	NA,0.012754	NA,0.506113	0.000260477	0.000519484
3	rs148081494	50069316	NA,T	NA,G	NA,0.838294	NA,-0.0123091	NA,0.0116103	NA,0.539013	0.00026046	0.000519448
3	rs149266629	50070217	NA,T	NA,C	NA,0.838294	NA,-0.0123091	NA,0.0116103	NA,0.539013	0.00026046	0.000519448
3	rs72626235	50211841	NA,A	NA,G	NA,0.877976	NA,0.000948654	NA,0.0130599	NA,0.025906	0.000260329	0.000519193
3	rs141572954	50080103	NA,C	NA,T	NA,0.87004	NA,-0.0130024	NA,0.0127124	NA,0.513717	0.000260107	0.000518746
3	rs112179862	49954552	NA,C	NA,G	NA,0.931548	NA,-0.00291307	NA,0.016928	NA,0.063803	0.000259939	0.000518419
3	rs2293010	49968072	NA,A	NA,G	NA,0.93254	NA,-0.00274323	NA,0.017043	NA,0.0594212	0.000259847	0.000518235
3	rs117939509	50539104	NA,T	NA,A	NA,0.984127	NA,0.00928375	NA,0.0342017	NA,0.104549	0.000259842	0.000518225
3	rs75913152	50557649	NA,G	NA,A	NA,0.883929	NA,-0.00620126	NA,0.0133454	NA,0.192353	0.000259649	0.000517846
3	rs77222115	50559279	NA,G	NA,A	NA,0.894841	NA,0.00524362	NA,0.013935	NA,0.150765	0.000259499	0.000517553
3	rs141853738	50465301	NA,C	NA,T	NA,0.934524	NA,-0.00646041	NA,0.0172809	NA,0.149649	0.00025939	0.000517338
3	rs138821778	50558752	NA,A	NA,G	NA,0.883929	NA,-0.00612488	NA,0.0133454	NA,0.189586	0.000259247	0.000517043
3	rs140202862	50549092	NA,T	NA,C	NA,0.982143	NA,0.00807976	NA,0.0322783	NA,0.0956399	0.000258994	0.000516536
3	rs73934007	50071697	NA,T	NA,C	NA,0.838294	NA,-0.0120611	NA,0.0116103	NA,0.524496	0.000258938	0.000516414
3	rs12462108	49891589	NA,C	NA,G	NA,0.953373	NA,-0.0071197	NA,0.0202746	NA,0.139383	0.000258767	0.000516106
3	rs3786675	50506366	NA,T	NA,C	NA,0.835317	NA,-0.00571445	NA,0.0115253	NA,0.207592	0.000258537	0.000515627
3	rs3760706	50084372	NA,A	NA,C	NA,0.869048	NA,-0.0126697	NA,0.0126714	NA,0.498427	0.000258485	0.000515513
3	rs3859440	50410958	NA,G	NA,A	NA,0.957341	NA,0.00955764	NA,0.0211527	NA,0.186163	0.000258125	0.0005148
3	rs7250216	50079169	NA,A	NA,G	NA,0.839286	NA,-0.0119941	NA,0.0116392	NA,0.518876	0.000258052	0.000514647
3	rs11879680	50064421	NA,A	NA,G	NA,0.838294	NA,-0.0118571	NA,0.0116103	NA,0.512678	0.000257775	0.000514095
3	rs147683818	50130411	T,NA	G,NA	0.972167,NA	-0.0098052,NA	0.0120196,NA	0.382337,NA	0.000257719	0.000513411
3	rs8103438	50121748	NA,A	NA,G	NA,0.969246	NA,-0.0123807	NA,0.0247591	NA,0.209685	0.000257706	0.000513958
3	rs146719937	50152143	NA,A	NA,G	NA,0.949405	NA,-0.00984139	NA,0.019504	NA,0.211937	0.00025726	0.000513073
3	rs142237232	50106884	NA,C	NA,G	NA,0.974206	NA,-0.0251812	NA,0.0269663	NA,0.455429	0.000257065	0.000512681
3	rs58002203	50064798	NA,G	NA,A	NA,0.838294	NA,-0.0117076	NA,0.0116103	NA,0.50408	0.000256972	0.000512494
3	rs11879685	50064453	NA,A	NA,G	NA,0.838294	NA,-0.0117076	NA,0.0116103	NA,0.50408	0.000256972	0.000512494
3	rs59756097	50145799	NA,C	NA,T	NA,0.9375	NA,0.00199324	NA,0.0176595	NA,0.0408952	0.000256841	0.000512251
3	rs141037707	50064937	NA,G	NA,A	NA,0.838294	NA,-0.0116593	NA,0.0116103	NA,0.501318	0.000256722	0.000511996
3	rs192072644	50057671	NA,A	NA,G	NA,0.945437	NA,0.000782422	NA,0.0188207	NA,0.0146456	0.000256709	0.000511987
3	rs12460996	49964817	NA,G	NA,C	NA,0.93254	NA,-0.00420186	NA,0.017043	NA,0.0940637	0.000256593	0.000511746
3	rs16981612	50483541	T,T	C,C	0.936382,0.71131	-0.00538265,0.0218025	0.00810069,0.00943317	0.295514,1.68155	0.00025653	0.00051125
3	rs112559857	50065499	NA,C	NA,T	NA,0.838294	NA,-0.0116111	NA,0.0116103	NA,0.498562	0.000256476	0.000511506
3	rs58927171	50065095	NA,G	NA,A	NA,0.838294	NA,-0.0116111	NA,0.0116103	NA,0.498562	0.000256476	0.000511506
3	rs12974254	49697960	NA,T	NA,C	NA,0.979167	NA,0.00936724	NA,0.0299292	NA,0.122458	0.000256473	0.000511495
3	rs117579713	50570993	NA,C	NA,A	NA,0.915675	NA,0.00692977	NA,0.0153834	NA,0.185505	0.000256362	0.000511296
3	rs138496201	50151137	NA,A	NA,G	NA,0.949405	NA,-0.00953665	NA,0.019504	NA,0.20421	0.000256324	0.000511206
3	rs75368221	50410635	NA,G	NA,C	NA,0.957341	NA,0.00890864	NA,0.0211527	NA,0.171573	0.000256239	0.00051104
3	rs2379086	50077872	NA,T	NA,G	NA,0.967262	NA,-0.0120342	NA,0.0240217	NA,0.210143	0.000256151	0.000510859
3	rs1003423	50302897	NA,T	NA,C	NA,0.972222	NA,-0.00423182	NA,0.0260119	NA,0.0600996	0.000255959	0.00051048
3	rs4802613	49999880	T,T	C,C	0.867793,0.929563	-0.0215309,0.0206304	0.0058372,0.0167057	3.64681,0.663829	0.000255937	0.000510445
3	rs146125000	50517657	NA,C	NA,A	NA,0.935516	NA,-0.00338816	NA,0.0174041	NA,0.0728112	0.000255793	0.00051016
3	rs78535027	50066180	NA,A	NA,T	NA,0.838294	NA,-0.0114615	NA,0.0116103	NA,0.490055	0.000255742	0.000510041
3	rs72626237	50214901	NA,G	NA,A	NA,0.872024	NA,0.00209962	NA,0.012796	NA,0.0606478	0.000255584	0.000509734
3	rs139563467	50186881	NA,C	NA,G	NA,0.980159	NA,0.00841665	NA,0.0306528	NA,0.105884	0.000255559	0.000509684
3	rs151047655	50133595	A,NA	C,NA	0.972167,NA	-0.00970825,NA	0.0120196,NA	0.377515,NA	0.000255365	0.000508726
3	rs73934005	50067276	NA,T	NA,C	NA,0.838294	NA,-0.0113649	NA,0.0116103	NA,0.484596	0.000255289	0.00050914
3	rs182946068	50260292	NA,T	NA,A	NA,0.978175	NA,0.00161982	NA,0.0292559	NA,0.0196121	0.000255266	0.000509106
3	rs75792756	50080882	NA,A	NA,G	NA,0.838294	NA,-0.0111579	NA,0.0116103	NA,0.472973	0.000255233	0.000509026
3	rs80091175	49695147	NA,T	NA,C	NA,0.978175	NA,0.00756858	NA,0.0292559	NA,0.0991606	0.000255178	0.000508913
3	rs2293008	49967291	NA,G	NA,A	NA,0.931548	NA,-0.00423387	NA,0.016928	NA,0.0955537	0.000255087	0.000508743
3	rs7257088	50082707	NA,C	NA,T	NA,0.83631	NA,-0.0112506	NA,0.0115534	NA,0.481278	0.000255055	0.000508671
3	rs73934006	50068206	NA,T	NA,C	NA,0.838294	NA,-0.0113118	NA,0.0116103	NA,0.481603	0.000255048	0.000508658
3	rs7258960	50081372	NA,T	NA,C	NA,0.838294	NA,-0.0111036	NA,0.0116103	NA,0.469941	0.000254987	0.000508537
3	rs4802632	50335691	NA,A	NA,G	NA,0.997024	NA,0.0177575	NA,0.078473	NA,0.0856689	0.000254481	0.000507533
3	rs2681568	49992367	NA,A	NA,C	NA,0.929563	NA,-0.0115208	NA,0.0167057	NA,0.309428	0.000254435	0.000507449
3	rs79501842	50107067	NA,G	NA,A	NA,0.868056	NA,-0.011589	NA,0.0126309	NA,0.445055	0.000254405	0.000507377
3	rs74255087	50293010	NA,G	NA,C	NA,0.981151	NA,-0.00892276	NA,0.0314332	NA,0.10985	0.000254395	0.000507357
3	rs12463139	50533699	NA,A	NA,C	NA,0.943452	NA,-0.00246514	NA,0.018507	NA,0.0486455	0.000254381	0.000507327
3	rs6509438	50079451	NA,A	NA,G	NA,0.839286	NA,-0.0110817	NA,0.0116392	NA,0.467191	0.000254375	0.000507316
3	rs2946859	49969720	NA,G	NA,A	NA,0.931548	NA,-0.00448064	NA,0.016928	NA,0.101686	0.000254349	0.000507272
3	rs117188171	50135759	A,NA	G,NA	0.972167,NA	-0.00966207,NA	0.0120196,NA	0.375226,NA	0.000254257	0.000506521
3	rs75967820	50135264	C,NA	G,NA	0.972167,NA	-0.00966207,NA	0.0120196,NA	0.375226,NA	0.000254257	0.000506521
3	rs118026246	50133059	G,NA	A,NA	0.972167,NA	-0.00966207,NA	0.0120196,NA	0.375226,NA	0.000254257	0.000506521
3	rs117641679	50442272	NA,T	NA,C	NA,0.904762	NA,0.000542288	NA,0.0145623	NA,0.0130965	0.00025414	0.000506856
3	rs115274930	49720501	T,T	C,C	0.874751,0.987103	0.0103768,-0.0449472	0.00597324,0.0378862	1.08433,0.628055	0.000254138	0.000511943
3	rs77134781	50128077	NA,G	NA,A	NA,0.969246	NA,-0.0107526	NA,0.0247591	NA,0.17778	0.000254059	0.000506687
3	rs17555056	49999647	G,G	C,C	0.869781,0.930556	-0.0213452,0.0207263	0.00587486,0.0168156	3.55314,0.662062	0.000253991	0.000506541
3	rs117525982	49983395	NA,T	NA,G	NA,0.928571	NA,-0.010866	NA,0.0165981	NA,0.290143	0.000253888	0.000506357
3	rs77707881	50543196	NA,A	NA,G	NA,0.944444	NA,-0.00444545	NA,0.0186617	NA,0.0905958	0.000253775	0.000506131
3	rs10403659	50262999	T,T	G,G	0.819085,0.730159	-0.00148065,-0.0235202	0.00513615,0.00963031	0.111746,1.83584	0.000253542	0.000505656
3	rs7255842	50082466	NA,T	NA,C	NA,0.83631	NA,-0.0111032	NA,0.0115534	NA,0.472973	0.000253327	0.000505227
3	rs115904691	50108875	NA,T	NA,C	NA,0.867063	NA,-0.0111243	NA,0.0125908	NA,0.423711	0.000253315	0.000505205
3	rs117807116	50058430	NA,T	NA,C	NA,0.972222	NA,-0.00154537	NA,0.0260119	NA,0.0210778	0.000253313	0.000505213
3	rs7255971	50082630	NA,G	NA,A	NA,0.835317	NA,-0.0109733	NA,0.0115253	NA,0.467191	0.000253307	0.000505187
3	rs76440201	49696865	NA,T	NA,C	NA,0.978175	NA,0.00638409	NA,0.0292559	NA,0.0823572	0.00025324	0.000505052
3	rs3745489	50412650	NA,T	NA,C	NA,0.880952	NA,-0.0039385	NA,0.0131998	NA,0.116103	0.000253217	0.000505022
3	rs80095365	49860521	NA,A	NA,C	NA,0.978175	NA,7.16251e-05	NA,0.0292559	NA,0.00084918	0.00025314	0.000504859
3	rs145926970	50468724	NA,T	NA,C	NA,0.87996	NA,-0.000514584	NA,0.0131525	NA,0.0137698	0.000253125	0.00050483
3	rs10417980	50101713	C,C	T,T	0.777336,0.808532	-0.0280544,-0.016017	0.00475237,0.0108644	8.44804,0.852598	0.000253017	0.000508556
3	rs77856783	50467751	NA,C	NA,G	NA,0.87996	NA,-0.000561336	NA,0.0131525	NA,0.015042	0.000252976	0.000504533
3	rs117508946	50657024	NA,A	NA,G	NA,0.985119	NA,0.00621321	NA,0.0353055	NA,0.0653468	0.000252768	0.000504118
3	rs192301714	50297283	NA,A	NA,G	NA,0.987103	NA,0.00359308	NA,0.0378862	NA,0.0341199	0.000252755	0.000504099
3	rs117717197	50448669	NA,G	NA,T	NA,0.960318	NA,0.00352622	NA,0.0218976	NA,0.0594498	0.000252736	0.000504063
3	rs2946871	49977458	NA,G	NA,C	NA,0.926587	NA,-0.00991462	NA,0.0163898	NA,0.263421	0.00025267	0.000503928
3	rs75271245	50144966	NA,A	NA,G	NA,0.922619	NA,-0.0296629	NA,0.0159983	NA,1.19571	0.000252615	0.000503804
3	rs2946860	49969813	NA,T	NA,C	NA,0.930556	NA,-0.00558673	NA,0.0168156	NA,0.130937	0.000252386	0.000503359
3	rs141607537	49770200	A,NA	G,NA	0.972167,NA	-0.011826,NA	0.0120196,NA	0.487896,NA	0.000252282	0.000503036
3	rs150672981	50190277	NA,A	NA,G	NA,0.980159	NA,-0.0219111	NA,0.0306528	NA,0.323561	0.000252266	0.000503122
3	rs62126289	50410273	C,NA	T,NA	0.973161,NA	-0.0176888,NA	0.0122339,NA	0.829126,NA	0.0002522	0.000502603
3	rs141962906	50013980	NA,T	NA,C	NA,0.943452	NA,-0.00122351	NA,0.018507	NA,0.0235171	0.000252126	0.000502836
3	rs2230666	50166463	NA,A	NA,G	NA,0.960318	NA,0.0122153	NA,0.0218976	NA,0.238858	0.000252089	0.000502767
3	rs79986112	50038214	NA,G	NA,C	NA,0.959325	NA,0.00755049	NA,0.0216401	NA,0.138373	0.000252028	0.00050265
3	rs117997433	50541499	NA,T	NA,C	NA,0.888889	NA,-0.0048927	NA,0.0136019	NA,0.143231	0.000251965	0.000502521
3	rs79557008	50004414	NA,T	NA,C	NA,0.969246	NA,0.0104363	NA,0.0247591	NA,0.17174	0.000251669	0.000501933
3	rs58316270	50437863	T,T	C,C	0.981113,0.927579	-0.0339945,-0.0130855	0.0145245,0.0164929	1.71538,0.369019	0.000251665	0.000501841
3	rs138833981	50254778	G,NA	C,NA	0.985089,NA	-0.0103474,NA	0.0163138,NA	0.279093,NA	0.000251591	0.000501925
3	rs62126300	50440097	A,A	G,G	0.981113,0.927579	-0.0335773,-0.0144777	0.0145245,0.0164929	1.68213,0.420165	0.000251519	0.000501551
3	rs117679843	50068168	NA,T	NA,C	NA,0.968254	NA,-0.00266878	NA,0.0243817	NA,0.0396058	0.000251363	0.000501321
3	rs3786670	50487052	NA,T	NA,C	NA,0.890873	NA,-0.00455221	NA,0.0137097	NA,0.130852	0.000251303	0.0005012
3	rs58396432	50175494	NA,A	NA,G	NA,0.948413	NA,-0.00682965	NA,0.0193256	NA,0.140388	0.000251178	0.000500946
3	rs79059207	50274534	A,A	G,G	0.968191,0.947421	-0.0291871,-0.00252011	0.0112664,0.0191524	2.01865,0.0480242	0.000251074	0.000499484
3	rs75216234	50536613	NA,C	NA,G	NA,0.888889	NA,-0.00450017	NA,0.0136019	NA,0.130323	0.000251051	0.000500698
3	rs80085948	50174852	NA,A	NA,G	NA,0.948413	NA,-0.00670383	NA,0.0193256	NA,0.137466	0.000250992	0.000500576
3	rs150859476	50054049	NA,A	NA,G	NA,0.941468	NA,0.00279375	NA,0.0182098	NA,0.0564723	0.000250975	0.00050055
3	rs12459169	49983068	NA,C	NA,T	NA,0.928571	NA,-0.00954364	NA,0.0165981	NA,0.247719	0.000250951	0.000500498
3	rs1290749	50412309	NA,G	NA,C	NA,0.881944	NA,-0.00319433	NA,0.0132476	NA,0.0918054	0.00025095	0.000500498
3	rs143758622	50298173	NA,T	NA,G	NA,0.964286	NA,-0.00518888	NA,0.0230345	NA,0.0852482	0.000250861	0.000500314
3	rs117693225	50107081	NA,G	NA,T	NA,0.867063	NA,-0.0101836	NA,0.0125908	NA,0.378173	0.000250744	0.00050008
3	rs116924700	49728428	T,T	C,C	0.872763,0.986111	0.0101599,-0.0434737	0.00593314,0.0365264	1.06136,0.630845	0.000250685	0.000504927
3	rs45577034	50410416	NA,C	NA,A	NA,0.87996	NA,-0.00275055	NA,0.0131525	NA,0.0786523	0.000250681	0.000499962
3	rs3739192	50366677	NA,T	NA,C	NA,0.954365	NA,0.00417328	NA,0.0204832	NA,0.0764683	0.000250634	0.000499866
3	rs75223925	50533118	NA,C	NA,T	NA,0.888889	NA,-0.00417572	NA,0.0136019	NA,0.119845	0.000250444	0.000499487
3	rs79434244	50482999	NA,T	NA,C	NA,0.881944	NA,-0.00130844	NA,0.0132476	NA,0.0355883	0.000250422	0.000499441
3	rs76085207	50532877	NA,G	NA,A	NA,0.888889	NA,-0.00412703	NA,0.0136019	NA,0.118288	0.000250365	0.000499328
3	rs62126295	50429779	NA,C	NA,T	NA,0.875	NA,-0.0027418	NA,0.0129254	NA,0.0798717	0.000250303	0.000499208
3	rs147913852	50531511	NA,T	NA,C	NA,0.888889	NA,-0.00407346	NA,0.0136019	NA,0.116579	0.000250281	0.000499161
3	rs139174033	50080674	NA,T	NA,C	NA,0.943452	NA,0.00357587	NA,0.018507	NA,0.0722248	0.000250221	0.000499045
3	rs146272735	50531085	NA,T	NA,C	NA,0.888889	NA,-0.00402476	NA,0.0136019	NA,0.115029	0.000250207	0.000499014
3	rs56320222	49981758	NA,A	NA,G	NA,0.927579	NA,-0.00874142	NA,0.0164929	NA,0.224678	0.0002502	0.000499001
3	rs117377492	50485375	NA,A	NA,G	NA,0.889881	NA,-0.00389389	NA,0.0136555	NA,0.110403	0.000250183	0.000498966
3	rs34601909	49967808	T,T	C,C	0.66501,0.994048	0.00423587,0.105481	0.00418899,0.0555718	0.50595,1.23896	0.000250172	0.000498567
3	rs72626236	50214837	NA,A	NA,G	NA,0.875	NA,0.00596691	NA,0.0129254	NA,0.190886	0.000250161	0.000498922
3	rs77791107	50485454	NA,G	NA,A	NA,0.890873	NA,-0.00390937	NA,0.0137097	NA,0.110403	0.000250142	0.000498883
3	rs36220131	50430541	NA,T	NA,G	NA,0.875	NA,-0.00261204	NA,0.0129254	NA,0.0757985	0.000250103	0.000498807
3	rs10421618	50055826	NA,A	NA,G	NA,0.94246	NA,0.00385077	NA,0.0183564	NA,0.0789167	0.000250095	0.000498793
3	rs3760717	50530435	NA,T	NA,C	NA,0.888889	NA,-0.00392734	NA,0.0136019	NA,0.111941	0.000250069	0.00049874
3	rs116925231	50356201	NA,A	NA,C	NA,0.982143	NA,0.00346992	NA,0.0322783	NA,0.0388675	0.000250045	0.000498689
3	rs76319287	50482030	NA,G	NA,A	NA,0.881944	NA,-0.00160356	NA,0.0132476	NA,0.0439972	0.000249981	0.00049856
3	rs147079635	50150596	T,NA	C,NA	0.994036,NA	-0.0478834,NA	0.0256781,NA	1.2061,NA	0.000249946	0.000498194
3	rs115929576	50065032	NA,A	NA,G	NA,0.968254	NA,-0.00419914	NA,0.0243817	NA,0.0638581	0.000249896	0.000498394
3	rs75649808	50484938	NA,C	NA,T	NA,0.890873	NA,-0.00369955	NA,0.0137097	NA,0.103873	0.000249874	0.000498349
3	rs117101519	50494251	NA,A	NA,C	NA,0.889881	NA,-0.00380981	NA,0.0136555	NA,0.107767	0.000249826	0.000498254
3	rs183281002	50375070	NA,G	NA,A	NA,0.993056	NA,0.0123331	NA,0.0514752	NA,0.0911688	0.000249809	0.000498216
3	rs79067183	50209138	NA,T	NA,C	NA,0.989087	NA,0.0108292	NA,0.0411453	NA,0.101055	0.000249774	0.000498153
3	rs80210192	50493907	NA,T	NA,C	NA,0.889881	NA,-0.00376071	NA,0.0136555	NA,0.106233	0.000249774	0.00049815
3	rs79560110	49949621	NA,T	NA,C	NA,0.965278	NA,-0.00628122	NA,0.0233493	NA,0.103517	0.000249773	0.000498149
3	rs3745470	50156329	NA,G	NA,A	NA,0.934524	NA,-0.00272509	NA,0.0172809	NA,0.0581418	0.000249705	0.000498011
3	rs60238107	50495156	NA,A	NA,T	NA,0.889881	NA,-0.0036625	NA,0.0136555	NA,0.103177	0.000249678	0.000497958
3	rs7249945	50527996	NA,T	NA,C	NA,0.888889	NA,-0.00353748	NA,0.0136019	NA,0.0997376	0.000249638	0.000497878
3	rs3745472	50148580	NA,C	NA,T	NA,0.9375	NA,-0.00160739	NA,0.0176595	NA,0.0326975	0.000249619	0.000497842
3	rs144783924	50140834	NA,A	NA,G	NA,0.922619	NA,-0.0262041	NA,0.0159983	NA,0.993804	0.000249608	0.000497822
3	rs2304111	50493054	NA,G	NA,A	NA,0.934524	NA,0.00108721	NA,0.0172809	NA,0.0223518	0.000249607	0.000497816
3	rs4802636	50415941	NA,T	NA,C	NA,0.962302	NA,0.00601408	NA,0.0224433	NA,0.103075	0.000249603	0.000497808
3	rs60144067	50516297	NA,A	NA,G	NA,0.888889	NA,-0.00221764	NA,0.0136019	NA,0.0602371	0.000249586	0.000497774
3	rs117745682	50507267	NA,C	NA,G	NA,0.889881	NA,-0.00232486	NA,0.0136555	NA,0.0630781	0.000249561	0.000497725
3	rs75610145	49720834	C,C	G,G	0.874751,0.987103	0.0102849,-0.0451505	0.00597324,0.0378862	1.07006,0.631968	0.000249543	0.000502641
3	rs74375054	50485300	NA,G	NA,C	NA,0.889881	NA,-0.00326635	NA,0.0136555	NA,0.0910045	0.000249519	0.000497642
3	rs77125944	50495850	NA,A	NA,G	NA,0.889881	NA,-0.00341197	NA,0.0136555	NA,0.0954496	0.000249487	0.000497578
3	rs78654073	50504564	NA,C	NA,T	NA,0.889881	NA,-0.00247257	NA,0.0136555	NA,0.0673671	0.000249465	0.000497533
3	rs77580056	50504594	NA,T	NA,C	NA,0.889881	NA,-0.00247257	NA,0.0136555	NA,0.0673671	0.000249465	0.000497533
3	rs144509743	50070219	NA,T	NA,C	NA,0.967262	NA,-0.00695775	NA,0.0240217	NA,0.112333	0.000249443	0.000497489
3	rs117976992	50502659	NA,A	NA,C	NA,0.889881	NA,-0.00266945	NA,0.0136555	NA,0.0731369	0.000249379	0.000497362
3	rs75316446	50502566	NA,T	NA,C	NA,0.889881	NA,-0.00266945	NA,0.0136555	NA,0.0731369	0.000249379	0.000497362
3	rs2278409	50498704	NA,T	NA,G	NA,0.889881	NA,-0.00316622	NA,0.0136555	NA,0.0879679	0.000249376	0.000497356
3	rs78555320	50501241	NA,A	NA,G	NA,0.889881	NA,-0.00277278	NA,0.0136555	NA,0.0761896	0.000249353	0.000497311
3	rs147911547	49980506	NA,T	NA,C	NA,0.978175	NA,-0.0110884	NA,0.0292559	NA,0.152009	0.000249351	0.000497307
3	rs139130594	50115298	NA,A	NA,G	NA,0.964286	NA,0.00727506	NA,0.0230345	NA,0.123707	0.000249347	0.000497299
3	rs117519816	50141504	NA,A	NA,C	NA,0.9375	NA,-0.00258543	NA,0.0176595	NA,0.0537434	0.000249344	0.000497292
3	rs79163916	50141540	NA,A	NA,G	NA,0.9375	NA,-0.00239389	NA,0.0176595	NA,0.0495521	0.000249342	0.000497288
3	rs74512873	50401165	NA,A	NA,G	NA,0.919643	NA,-0.00045702	NA,0.0157247	NA,0.0101883	0.000249341	0.000497286
3	rs117961291	50358648	NA,A	NA,G	NA,0.958333	NA,0.00263962	NA,0.0213919	NA,0.0448918	0.00024934	0.000497284
3	rs74687292	50524995	NA,C	NA,G	NA,0.889881	NA,-0.00265981	NA,0.0136555	NA,0.0728531	0.00024934	0.000497284
3	rs62126297	50437233	T,T	C,C	0.959245,0.673611	-0.00577954,-0.0168519	0.00999958,0.00911656	0.249276,1.19023	0.000249206	0.000496686
3	rs7251295	50096859	C,C	G,G	0.780318,0.80754	-0.0274916,-0.0164671	0.00477536,0.010843	8.06731,0.889942	0.000249115	0.000497639
3	rs113560768	50087618	A,NA	G,NA	0.956262,NA	-0.0101985,NA	0.00966771,NA	0.535408,NA	0.000248998	0.000496351
3	rs1175812	49737476	G,G	A,A	0.877734,0.959325	0.00952908,-0.0297029	0.00603539,0.0216401	0.941702,0.769858	0.000248733	0.000500878
3	rs144589904	49664118	T,NA	G,NA	0.984095,NA	-0.0136352,NA	0.0158037,NA	0.410881,NA	0.000248639	0.000496098
3	rs2073614	50001499	G,G	A,A	0.867793,0.930556	-0.0211931,0.0212515	0.0058372,0.0168156	3.54874,0.685491	0.000248615	0.000495844
3	rs141019047	49729741	T,T	C,C	0.871769,0.986111	0.0101262,-0.0442009	0.00591347,0.0365264	1.06136,0.645438	0.000248037	0.000499511
3	rs4621082	49695007	G,G	A,A	0.729622,0.941468	0.0102851,0.0144222	0.00445148,0.0182098	1.68066,0.368191	0.000247711	0.000498453
3	rs146079826	49854086	T,NA	C,NA	0.985089,NA	0.0201939,NA	0.0163138,NA	0.665999,NA	0.000246841	0.000492226
3	rs62126303	50448371	A,A	T,T	0.958251,0.81746	-0.00100106,-0.0208194	0.00988495,0.011066	0.0365261,1.22243	0.000246478	0.000491416
3	rs73057994	50091273	A,A	C,C	0.828032,0.8125	-0.0311623,-0.021192	0.00523953,0.0109519	8.5651,1.2758	0.000245882	0.000506222
3	rs413628	50566868	G,NA	C,NA	0.984095,NA	-0.0166056,NA	0.0158037,NA	0.532572,NA	0.000245208	0.000488997
3	rs138464299	50526728	A,NA	G,NA	0.993042,NA	0.032483,NA	0.0237851,NA	0.764375,NA	0.000245052	0.000488634
```
