## Supplementary material for "Characterization of shared and ancestry-specific signals driving complex traits using multi-ancestry fine-mapping": susiex_nc3.cs80.snp

```
BP	SNP	PIP(CS1)	LogBF(CS1,Pop1)	LogBF(CS1,Pop2)	PIP(CS2)	LogBF(CS2,Pop1)	LogBF(CS2,Pop2)	PIP(CS3)	LogBF(CS3,Pop1)	LogBF(CS3,Pop2)
49663476	rs11083962	2.76305e-13	-0.716582	-1.15397	0.000413467	0.37836	-1.16577	0.000410078	0.364346	-1.16535
49663698	rs12979449	1.77105e-13	-1.85963	-0.455685	7.51947e-05	-1.83849	-0.653422	7.55738e-05	-1.83904	-0.6532
49663789	rs12979689	1.72401e-12	1.09456	-1.13421	0.00184775	1.88781	-1.17807	0.00180716	1.85977	-1.17762
49664118	rs144589904	3.69485e-13	-1.57995	-2.27e-10	0.00024752	-1.3005	-2.27e-10	0.000248639	-1.30135	-2.27e-10
49664224	rs12461216	8.56205e-14	-1.89765	-1.14448	4.51895e-05	-1.81374	-1.18738	4.53896e-05	-1.81506	-1.18701
49664237	rs117114879	2.67211e-13	-1.90402	-2.27e-10	0.000139406	-1.8746	-2.27e-10	0.000140177	-1.87445	-2.27e-10
49664517	rs12461291	2.08548e-12	-0.574863	0.725561	0.00229618	0.0375477	0.889465	0.00226974	0.0225656	0.8875
49664550	rs111575538	2.85817e-13	-1.83671	-2.27e-10	0.000163179	-1.71714	-2.27e-10	0.000164052	-1.71717	-2.27e-10
49664702	rs148135192	2.69892e-13	-1.89404	-2.27e-10	0.000137671	-1.88712	-2.27e-10	0.00013843	-1.88699	-2.27e-10
49665340	rs11083963	2.29805e-12	-0.627352	0.875109	0.00259156	-0.0308574	1.07888	0.00256242	-0.0455538	1.07691
49665451	rs12980226	1.90988e-12	0.0275457	0.0351937	0.0043307	1.17013	0.391369	0.00423005	1.14506	0.387554
49665502	rs12980257	1.83952e-12	-0.0177714	0.0429733	0.0042886	1.1516	0.400125	0.00418948	1.12668	0.396299
49665517	rs12980625	1.96932e-12	0.0652443	0.0281403	0.00468518	1.25674	0.383428	0.00457504	1.23139	0.379622
49666082	rs12972647	1.55792e-12	0.034313	-0.175264	0.00374907	1.2354	0.181876	0.00366377	1.21045	0.178441
49666261	rs12462397	2.72932e-12	-1.6447	2.06445	0.00166131	-1.90659	2.50996	0.00166258	-1.90643	2.5052
49666262	rs148450998	7.40351e-13	-1.81922e-10	-0.884933	0.000369457	-1.81922e-10	-0.899955	0.000371365	-1.81922e-10	-0.900169
49666458	rs11879800	4.80235e-12	-1.81922e-10	0.984803	0.00426585	-1.81922e-10	1.54641	0.00428377	-1.81922e-10	1.54523
49666555	rs4802580	7.53324e-14	-1.89067	-1.27948	4.09707e-05	-1.8025	-1.29663	4.11373e-05	-1.80386	-1.29658
49666573	rs4802581	1.31513e-12	-0.634291	0.323925	0.00135195	-0.0051547	0.402467	0.00133708	-0.0199438	0.400831
49666625	rs144727507	2.74917e-13	-1.87559	-2.27e-10	0.000135458	-1.90333	-2.27e-10	0.000136201	-1.90322	-2.27e-10
49666845	rs140461741	2.79759e-13	-1.85813	-2.27e-10	0.000134072	-1.91361	-2.27e-10	0.000134805	-1.91353	-2.27e-10
49667351	rs3760666	7.83545e-13	-0.652922	-0.175308	0.00128734	0.180369	0.167978	0.00126465	0.160779	0.164419
49667451	rs74592015	2.79569e-13	-1.85881	-2.27e-10	0.000131782	-1.93084	-2.27e-10	0.000132491	-1.93084	-2.27e-10
49667588	rs12984522	7.71581e-13	-0.668308	-0.175308	0.00126212	0.160579	0.167978	0.00123998	0.141081	0.164419
49667678	rs12461084	1.66524e-12	-0.032895	-0.0414393	0.00277223	0.795014	0.320403	0.00271472	0.772428	0.316664
49669188	rs7252493	2.73676e-13	-1.88011	-2.27e-10	0.00013209	-1.9285	-2.27e-10	0.000132805	-1.92847	-2.27e-10
49669561	rs73048855	6.99225e-12	-1.05922	2.41972	0.00222213	-1.7643	2.65853	0.00222398	-1.76409	2.65379
49669577	rs73590084	2.61947e-13	-1.92391	-2.27e-10	0.000136651	-1.89456	-2.27e-10	0.000137404	-1.89443	-2.27e-10
49669931	rs111212192	2.67227e-13	-1.90396	-2.27e-10	0.00013338	-1.91879	-2.27e-10	0.000134107	-1.91871	-2.27e-10
49671151	rs68004247	3.5054e-13	-1.11617	-0.516416	0.000435414	-0.500868	-0.234824	0.000429162	-0.517663	-0.237855
49671207	rs113984787	2.70177e-13	-1.89298	-2.27e-10	0.000137515	-1.88826	-2.27e-10	0.000138272	-1.88813	-2.27e-10
49671212	rs111783027	2.70177e-13	-1.89298	-2.27e-10	0.000137515	-1.88826	-2.27e-10	0.000138272	-1.88813	-2.27e-10
49671281	rs34333830	3.99929e-12	-1.53503	2.33685	0.00234096	-1.85739	2.80372	0.00234244	-1.85719	2.79879
49671507	rs78444754	5.3966e-13	-1.20112	-2.27e-10	0.000554414	-0.494078	-2.27e-10	0.000555957	-0.496664	-2.27e-10
49671771	rs113159745	2.6864e-13	-1.89868	-2.27e-10	0.000138415	-1.88173	-2.27e-10	0.000139179	-1.88159	-2.27e-10
49671980	rs111930830	2.66559e-13	-1.90646	-2.27e-10	0.00013992	-1.87092	-2.27e-10	0.000140694	-1.87077	-2.27e-10
49672829	rs148729815	2.65221e-13	-1.91149	-2.27e-10	0.000141132	-1.86229	-2.27e-10	0.000141915	-1.86212	-2.27e-10
49674018	rs918622	5.54394e-13	-1.81922e-10	-1.17418	0.000293716	-1.81922e-10	-1.12938	0.000295232	-1.81922e-10	-1.12959
49674495	rs1477363	7.29314e-13	-0.0482052	-0.851749	0.000344015	0.0206925	-0.991997	0.000339223	0.000580159	-0.991278
49675017	rs61732831	3.34322e-12	-1.48553	2.10816	0.00199911	-1.78683	2.5753	0.00200094	-1.78645	2.57047
49675233	rs2287923	3.83873e-12	-1.6102	2.37104	0.00247345	-1.85392	2.8553	0.00247486	-1.85371	2.8503
49675456	rs74599428	2.66211e-13	-1.90777	-2.27e-10	0.000140213	-1.86883	-2.27e-10	0.000140989	-1.86867	-2.27e-10
49676332	rs80017716	3.75353e-12	-1.64264	2.38104	0.00246156	-1.86937	2.86593	0.0024629	-1.86918	2.86093
49676770	rs7259663	2.60136e-13	-1.93085	-2.27e-10	0.000155354	-1.76628	-2.27e-10	0.00015623	-1.76603	-2.27e-10
49676871	rs7247894	2.60372e-13	-1.92995	-2.27e-10	0.000158754	-1.74463	-2.27e-10	0.000159652	-1.74436	-2.27e-10
49676928	rs34090877	6.27096e-13	-0.205087	-0.845872	0.000294644	-0.139096	-0.987126	0.000290786	-0.158366	-0.986401
49677037	rs7248786	2.60136e-13	-1.93085	-2.27e-10	0.000155354	-1.76628	-2.27e-10	0.00015623	-1.76603	-2.27e-10
49677097	rs35587859	7.4678e-13	-0.0465323	-0.829755	0.000378403	0.0991554	-0.975185	0.000372898	0.0784192	-0.974467
49677134	rs34722295	7.7874e-13	-0.16968	-0.6647	0.000362909	-0.0777801	-0.840057	0.000358075	-0.0974536	-0.839159
49677145	rs7247960	6.47105e-13	-0.845798	-0.173752	0.000677332	-0.522771	0.228943	0.000667262	-0.539479	0.225307
49677444	rs67279015	6.99932e-13	-0.148222	-0.792852	0.000326336	-0.0811628	-0.9429	0.000321979	-0.100742	-0.942125
49677556	rs7248537	2.60901e-13	-1.92792	-2.27e-10	0.000162156	-1.72343	-2.27e-10	0.000163076	-1.72314	-2.27e-10
49678047	rs16981121	3.91629e-12	-1.6102	2.39104	0.00252665	-1.85392	2.87658	0.00252806	-1.85371	2.87157
49678085	rs73574404	2.60188e-13	-1.93065	-2.27e-10	0.000152988	-1.78163	-2.27e-10	0.000153849	-1.78138	-2.27e-10
49679075	rs7256778	2.62679e-13	-1.92112	-2.27e-10	0.000144392	-1.83945	-2.27e-10	0.000145197	-1.83926	-2.27e-10
49679657	rs10421317	3.39341e-13	-1.05791	-0.607145	0.000412687	-0.530785	-0.258514	0.000406977	-0.547085	-0.261513
49679785	rs73574407	2.60161e-13	-1.93076	-2.27e-10	0.000142747	-1.85092	-2.27e-10	0.000143543	-1.85072	-2.27e-10
49679859	rs10427053	4.86489e-13	-0.912197	-0.392646	0.000500395	-0.577541	-0.0190504	0.000493261	-0.59394	-0.0223755
49679928	rs10401546	4.73394e-13	-0.925762	-0.406367	0.000496361	-0.593184	-0.0115012	0.000489322	-0.609488	-0.0148449
49680053	rs112347969	2.60133e-13	-1.93086	-2.27e-10	0.000143893	-1.84292	-2.27e-10	0.000144697	-1.84271	-2.27e-10
49680142	rs117146630	5.66674e-13	-1.81922e-10	-1.15227	0.000304848	-1.81922e-10	-1.09218	0.000306308	-1.81922e-10	-1.09276
49680169	rs73574411	2.60187e-13	-1.93066	-2.27e-10	0.000144901	-1.83594	-2.27e-10	0.000145712	-1.83572	-2.27e-10
49680219	rs79830937	2.64465e-13	-1.91435	-2.27e-10	0.000141939	-1.85659	-2.27e-10	0.000142727	-1.85642	-2.27e-10
49680473	rs140361109	2.7722e-13	-1.86725	-2.27e-10	0.00013473	-1.90872	-2.27e-10	0.000135468	-1.90862	-2.27e-10
49680739	rs112369378	2.61866e-13	-1.92423	-2.27e-10	0.000151673	-1.79026	-2.27e-10	0.000152529	-1.79	-2.27e-10
49680873	rs10408260	3.5661e-13	-1.03056	-0.584858	0.000439028	-0.496206	-0.231221	0.000432849	-0.512706	-0.234258
49681281	rs3786557	2.93086e-13	-1.16705	-0.644548	0.000342925	-0.669971	-0.304506	0.000338485	-0.685437	-0.307438
49681418	rs3786558	3.49126e-13	-1.03056	-0.606068	0.000432183	-0.496206	-0.246934	0.000426116	-0.512706	-0.249938
49681689	rs140603279	2.7722e-13	-1.86725	-2.27e-10	0.00013473	-1.90872	-2.27e-10	0.000135468	-1.90862	-2.27e-10
49681781	rs79932706	1.32666e-11	2.00095	-2.27e-10	0.0333094	3.6016	-2.27e-10	0.0309592	3.52307	-2.27e-10
49681943	rs8100835	4.13979e-13	-1.0768	-0.38944	0.000573117	-0.466026	0.00512636	0.000564572	-0.483055	0.00176884
49681978	rs8100850	4.05081e-13	-1.10453	-0.383445	0.000556623	-0.502404	0.0123033	0.000548436	-0.51922	0.00893653
49682416	rs8101632	4.08327e-13	-1.0768	-0.403188	0.000563753	-0.466026	-0.0113471	0.00055536	-0.483055	-0.0146833
49682531	rs35540236	5.79026e-13	-0.207357	-0.923353	0.000294306	-0.0723712	-1.055	0.000290205	-0.0924214	-1.05434
49682546	rs10404145	4.04853e-13	-1.07879	-0.409744	0.000544771	-0.492413	-0.0192104	0.000536754	-0.509278	-0.0225364
49682574	rs10404729	4.05098e-13	-1.09072	-0.397207	0.000557542	-0.484273	-0.00417839	0.000549295	-0.501195	-0.0075239
49682601	rs10404184	4.04619e-13	-1.10453	-0.384585	0.000555864	-0.502404	0.0109383	0.000547689	-0.51922	0.00757335
49682755	rs10406392	4.01949e-13	-1.10453	-0.391207	0.000551474	-0.502404	0.00300949	0.000543369	-0.51922	-0.000345297
49682866	rs80348831	4.00744e-12	-1.81922e-10	0.803849	0.00123021	-1.81922e-10	0.302953	0.00123722	-1.81922e-10	0.30327
49682874	rs143522737	3.13178e-13	-1.74529	-2.27e-10	0.000182441	-1.60556	-2.27e-10	0.000183297	-1.60625	-2.27e-10
49682898	rs10410299	4.09545e-13	-1.10453	-0.372485	0.000563969	-0.502404	0.025414	0.000555665	-0.51922	0.0220304
49682991	rs10410857	4.26477e-13	-1.0768	-0.359697	0.00059387	-0.466026	0.040696	0.000584989	-0.483055	0.0372929
49682996	rs117580149	2.8136e-13	-1.85242	-2.27e-10	0.000137557	-1.88795	-2.27e-10	0.00013832	-1.88779	-2.27e-10
49683217	rs12462018	5.45453e-13	-1.01923	-0.171214	0.00065144	-0.611844	0.27904	0.000641819	-0.628387	0.275339
49683223	rs7251351	3.70226e-13	-1.19668	-0.38126	0.000512861	-0.59688	0.0248957	0.000505583	-0.613155	0.0215141
49683266	rs7251160	3.79197e-13	-1.17056	-0.383445	0.000524555	-0.561742	0.0123033	0.000517009	-0.578231	0.00893653
49683320	rs7252170	3.81781e-13	-1.14524	-0.401967	0.000515948	-0.556101	-0.00988329	0.000508536	-0.572596	-0.0132214
49683453	rs75091194	3.97483e-12	0.795679	-2.27e-10	0.00157569	0.550456	-2.27e-10	0.00159094	0.554724	-2.27e-10
49683513	rs7251517	4.04323e-13	-1.13179	-0.358058	0.000553535	-0.538318	0.0426539	0.000545489	-0.55492	0.0392483
49683800	rs80111480	2.79707e-13	-1.85832	-2.27e-10	0.000134084	-1.91352	-2.27e-10	0.000134817	-1.91344	-2.27e-10
49684359	rs7255532	3.26285e-13	-1.31055	-0.393738	0.000387437	-0.83653	-0.0159049	0.000382639	-0.85102	-0.0192427
49684586	rs11668638	3.79378e-13	-1.55353	-2.27e-10	0.000201579	-1.50581	-2.27e-10	0.000202376	-1.50723	-2.27e-10
49685011	rs185251105	1.79317e-12	-1.81922e-10	-0.000317677	0.00108269	-1.81922e-10	0.175212	0.0010881	-1.81922e-10	0.174833
49685079	rs192258329	7.52948e-12	-1.81922e-10	1.43452	0.00437202	-1.81922e-10	1.57099	0.00439178	-1.81922e-10	1.57013
49686715	rs148189030	2.80546e-13	-1.85532	-2.27e-10	0.000133894	-1.91494	-2.27e-10	0.000134625	-1.91486	-2.27e-10
49686962	rs10414251	3.88192e-13	-1.1697	-0.360857	0.000493684	-0.590334	-0.0197595	0.000486734	-0.606555	-0.0230815
49686966	rs10413898	3.85856e-13	-1.1697	-0.366894	0.000490215	-0.590334	-0.0268108	0.000483318	-0.606555	-0.0301235
49687278	rs10414959	4.22614e-13	-1.22152	-0.224077	0.000565265	-0.659403	0.184709	0.000557394	-0.6752	0.181119
49687283	rs10414964	4.16966e-13	-1.22152	-0.237532	0.000556395	-0.659403	0.168893	0.000548659	-0.6752	0.165322
49687459	rs4802585	3.66939e-12	0.715724	-2.27e-10	0.00132326	0.375862	-2.27e-10	0.00133568	0.379842	-2.27e-10
49687756	rs12151026	2.59947e-12	-1.60546	1.97647	0.00161824	-1.85099	2.42809	0.00161972	-1.85071	2.42336
49688364	rs12609634	5.68519e-13	-0.260743	-0.888279	0.00028923	-0.0604054	-1.08436	0.000285136	-0.0806041	-1.08379
49688856	rs62127952	7.34519e-14	-1.92672	-1.26871	4.80203e-05	-1.69006	-1.25031	4.81875e-05	-1.69203	-1.25022
49689016	rs1175789	8.29289e-13	-0.193019	-0.57847	0.000813703	0.0395474	-0.149941	0.000799911	0.0201976	-0.153051
49689304	rs1177823	7.27252e-14	-1.9071	-1.29827	3.96625e-05	-1.8653	-1.26629	3.99141e-05	-1.86409	-1.26654
49689674	rs35301859	8.12262e-13	-0.356004	-0.436231	0.000768615	-0.192956	0.0255568	0.000756427	-0.210963	0.0222147
49689691	rs145324482	3.90338e-13	-1.52504	-2.27e-10	0.000142021	-1.85601	-2.27e-10	0.000142785	-1.85602	-2.27e-10
49689854	rs34719929	8.40916e-13	-0.13439	-0.623176	0.000816567	0.101945	-0.208826	0.000802545	0.0822906	-0.211857
49689867	rs34271662	7.93031e-13	-0.193019	-0.623176	0.000767172	0.0395474	-0.208826	0.000754228	0.0201976	-0.211857
49689894	rs142628675	3.18795e-13	-1.72751	-2.27e-10	0.000131936	-1.92967	-2.27e-10	0.000132644	-1.92969	-2.27e-10
49689937	rs34762916	8.84155e-13	-0.243654	-0.463771	0.000888592	0.00223738	-0.0245888	0.000873735	-0.0167077	-0.0278688
49689999	rs12981817	8.17855e-13	-0.17493	-0.610443	0.000809034	0.0588061	-0.174954	0.000795284	0.0393618	-0.178017
49690019	rs148344634	1.74465e-12	-1.81922e-10	-0.0277501	0.000683723	-1.81922e-10	-0.284437	0.000687964	-1.81922e-10	-0.283618
49691227	rs111542079	5.31465e-13	-1.21642	-2.27e-10	0.000152015	-1.78801	-2.27e-10	0.000153001	-1.78691	-2.27e-10
49691369	rs1175790	5.68152e-13	-0.617557	-0.532112	0.000521702	-0.470916	-0.0839776	0.000514582	-0.48683	-0.0871703
49692373	rs1175791	6.59561e-13	-0.539044	-0.461439	0.000608121	-0.39024	-0.0113753	0.000599316	-0.406902	-0.014664
49692839	rs191497756	1.32956e-11	-1.81922e-10	2.00313	0.0055022	-1.81922e-10	1.80091	0.00552609	-1.81922e-10	1.79988
49693118	rs1175792	5.57418e-13	-0.667487	-0.501256	0.000519038	-0.523585	-0.0364277	0.000512069	-0.539209	-0.0396855
49693824	rs1175795	2.04534e-12	-1.92771	2.05897	0.00178735	-1.91433	2.59083	0.00178838	-1.91437	2.58609
49695007	rs4621082	6.34461e-13	-0.0668258	-0.972456	0.000250804	-0.153955	-1.13336	0.000247711	-0.172228	-1.13286
49695147	rs80091175	5.08097e-13	-1.81922e-10	-1.26139	0.000253801	-1.81922e-10	-1.27544	0.000255178	-1.81922e-10	-1.27539
49695682	rs56041179	5.7917e-13	-0.199254	-0.931208	0.000224471	-0.283193	-1.11505	0.000221861	-0.300787	-1.11452
49696021	rs1175800	1.17869e-12	-1.82853	1.40862	0.000897831	-1.90454	1.89254	0.000898669	-1.90458	1.88814
49696090	rs112322421	2.61208e-12	-1.81922e-10	0.375846	0.00147293	-1.81922e-10	0.483022	0.00147986	-1.81922e-10	0.482347
49696637	rs17206826	5.91486e-13	-1.81922e-10	-1.10942	0.00028769	-1.81922e-10	-1.15011	0.000289268	-1.81922e-10	-1.15
49696827	rs73048884	1.40243e-12	-1.87103	1.62493	0.00112315	-1.9273	2.1392	0.0011241	-1.92728	2.13466
49696865	rs76440201	5.03112e-13	-1.81922e-10	-1.27125	0.000251876	-1.81922e-10	-1.28305	0.00025324	-1.81922e-10	-1.28302
49696869	rs1175801	1.21346e-12	-1.82015	1.42933	0.000933162	-1.90021	1.9268	0.000934028	-1.90025	1.92241
49697020	rs1175802	1.21961e-12	-1.81509	1.42933	0.000935673	-1.89753	1.9268	0.00093654	-1.89757	1.92241
49697057	rs1175803	1.27193e-12	-0.123551	-0.220216	0.00121308	-0.0225662	0.311495	0.0011938	-0.0402956	0.307836
49697617	rs35071219	6.85286e-13	0.177725	-1.13995	0.0002795	0.0733092	-1.2523	0.000275904	0.0547306	-1.25203
49697634	rs1645379	1.17066e-12	-1.76844	1.3417	0.000889062	-1.87066	1.84884	0.000889917	-1.87072	1.84449
49697730	rs1716270	8.45704e-13	-0.529099	-0.222789	0.000827021	-0.413977	0.319818	0.00081566	-0.429501	0.316145
49697802	rs181644280	2.62398e-13	-1.92219	-2.27e-10	0.00013456	-1.90998	-2.27e-10	0.000135258	-1.91017	-2.27e-10
49697960	rs12974254	5.16466e-13	-1.81922e-10	-1.24505	0.000255088	-1.81922e-10	-1.27038	0.000256473	-1.81922e-10	-1.27033
49698340	rs1716267	1.2764e-12	-1.8801	1.53984	0.00097148	-1.9222	1.98903	0.000972433	-1.92217	1.98462
49698697	rs2682603	1.40118e-12	-1.87979	1.6328	0.00115478	-1.9263	2.16597	0.00115573	-1.92628	2.16141
49698879	rs148204137	7.82005e-13	-0.830196	-2.27e-10	0.000468525	-0.6624	-2.27e-10	0.000471694	-0.661023	-2.27e-10
49699009	rs73048891	1.44322e-12	-1.89577	1.67834	0.00120885	-1.93003	2.21547	0.00120979	-1.93002	2.21087
49699174	rs7507764	4.93796e-13	-0.277035	-1.0129	0.000168602	-0.503909	-1.18054	0.000166998	-0.519254	-1.18012
49699866	rs3745301	1.41279e-12	-1.91134	1.67261	0.0011507	-1.93053	2.16666	0.00115166	-1.93053	2.16214
49700205	rs66528168	3.7196e-13	-0.446054	-1.12722	0.00015751	-0.50368	-1.24882	0.000155926	-0.51942	-1.24855
49700971	rs12151119	6.18445e-13	-0.974721	-0.0901282	0.00065138	-0.784526	0.451631	0.000643581	-0.798154	0.447847
49701605	rs147197852	6.91024e-13	-1.81922e-10	-0.953883	0.000361705	-1.81922e-10	-0.921159	0.000363741	-1.81922e-10	-0.920912
49701844	rs67605147	6.40924e-13	-0.966876	-0.0622714	0.000697913	-0.749019	0.485123	0.000689392	-0.762847	0.481304
49702259	rs185004819	1.51478e-12	-0.169034	-2.27e-10	0.00196921	0.773401	-2.27e-10	0.00199386	0.780474	-2.27e-10
49702320	rs34639121	6.65856e-13	-0.96404	-0.0269442	0.00076638	-0.697818	0.527507	0.000756804	-0.711891	0.523642
49702634	rs34624185	7.90218e-13	-0.845409	0.0256592	0.000921848	-0.564289	0.57868	0.000909611	-0.579108	0.574771
49702811	rs146850732	5.55368e-13	-1.81922e-10	-1.17243	0.000280764	-1.81922e-10	-1.17447	0.000282214	-1.81922e-10	-1.17469
49703035	rs140771467	6.81046e-13	-0.968428	-2.27e-10	0.000212254	-1.45421	-2.27e-10	0.000213121	-1.45549	-2.27e-10
49703401	rs1175806	8.24755e-13	-0.8761	0.0991281	0.000971851	-0.598753	0.665966	0.000959045	-0.613383	0.661967
49703764	rs10403114	8.28967e-13	-0.797476	0.0255984	0.000972653	-0.51057	0.578608	0.000959464	-0.525677	0.574698
49704429	rs12981989	7.7233e-13	-0.933227	0.0905813	0.000881741	-0.685922	0.655831	0.000870532	-0.700091	0.651842
49704708	rs1175809	3.0669e-12	0.104872	0.431494	0.00298648	0.11935	1.07051	0.00293837	0.102108	1.06615
49705640	rs56166107	2.32169e-12	-0.0418412	0.299835	0.00211608	-0.0706712	0.916001	0.00208463	-0.08679	0.911782
49705678	rs117646304	2.60187e-13	-1.93066	-2.27e-10	0.000132483	-1.92553	-2.27e-10	0.000133185	-1.92561	-2.27e-10
49706416	rs181342164	2.94441e-13	-1.80698	-2.27e-10	0.000153342	-1.77932	-2.27e-10	0.000154227	-1.77893	-2.27e-10
49706439	rs146363641	2.84309e-13	-1.84199	-2.27e-10	0.000140678	-1.86551	-2.27e-10	0.000141345	-1.86615	-2.27e-10
49706655	rs35815377	1.43572e-13	-1.30364	-1.22159	0.000109935	-0.932229	-1.17987	0.000110204	-0.935241	-1.17978
49706657	rs182688359	8.04475e-13	-1.81922e-10	-0.801867	0.000361142	-1.81922e-10	-0.922719	0.000363148	-1.81922e-10	-0.922544
49706736	rs1716274	8.0423e-14	-1.92259	-1.18216	4.90067e-05	-1.88797	-1.03206	4.92317e-05	-1.88849	-1.03232
49707111	rs2176902	8.16904e-14	-1.88702	-1.20211	4.49981e-05	-1.839	-1.16637	4.52153e-05	-1.83942	-1.1665
49707201	rs8102299	9.4589e-14	-1.93075	-1.01177	5.41282e-05	-1.89218	-0.928451	5.43911e-05	-1.89246	-0.928699
49707241	rs8103058	1.04407e-13	-1.92864	-0.915119	6.12939e-05	-1.8767	-0.819609	6.15864e-05	-1.87702	-0.819891
49707268	rs6509421	1.05729e-13	-1.91494	-0.916242	6.24492e-05	-1.85677	-0.820864	6.27447e-05	-1.85714	-0.821145
49707292	rs10406068	8.85685e-14	-1.8925	-1.11578	4.97536e-05	-1.85671	-1.04819	4.99968e-05	-1.857	-1.0484
49707309	rs8102409	1.03672e-13	-1.91068	-0.940148	5.96561e-05	-1.87576	-0.847632	5.99412e-05	-1.87609	-0.847905
49708118	rs139418781	2.86441e-13	-1.83453	-2.27e-10	0.0001332	-1.92014	-2.27e-10	0.000133965	-1.91977	-2.27e-10
49708981	rs147557149	2.92426e-13	-1.81385	-2.27e-10	0.000132267	-1.92717	-2.27e-10	0.000133007	-1.92695	-2.27e-10
49710714	rs1175822	2.20653e-12	-1.81922e-10	0.207118	0.00127044	-1.81922e-10	0.335132	0.00127652	-1.81922e-10	0.33454
49711522	rs117304019	6.83629e-13	-1.81922e-10	-0.964643	0.000473869	-1.81922e-10	-0.651059	0.000476363	-1.81922e-10	-0.651174
49712066	rs1175823	2.27678e-13	-1.89533	-0.1688	0.000130609	-1.92962	-0.0101542	0.000131226	-1.92958	-0.0108568
49712716	rs73048902	2.9243e-13	-1.81383	-2.27e-10	0.00013264	-1.92435	-2.27e-10	0.000133356	-1.92433	-2.27e-10
49712744	rs7247379	3.8661e-13	-1.53464	-2.27e-10	0.000279501	-1.17898	-2.27e-10	0.000280872	-1.17945	-2.27e-10
49713868	rs76193804	5.75412e-13	-1.13697	-2.27e-10	0.000278286	-1.18334	-2.27e-10	0.000280233	-1.18173	-2.27e-10
49715181	rs80175828	3.46401e-13	-1.64446	-2.27e-10	0.000186426	-1.58396	-2.27e-10	0.00018748	-1.58368	-2.27e-10
49716947	rs58654131	1.589e-12	-1.81922e-10	-0.121195	0.00103247	-1.81922e-10	0.127717	0.00103763	-1.81922e-10	0.127339
49717796	rs116309626	3.67275e-13	-0.831952	-0.753996	0.000207071	-0.810328	-0.6686	0.000204317	-0.828733	-0.668948
49717864	rs141871575	6.11896e-12	1.22709	-2.27e-10	0.0154647	2.83432	-2.27e-10	0.0145021	2.76469	-2.27e-10
49717875	rs3848547	1.3579e-13	-1.91251	-0.668439	5.80049e-05	-1.81944	-0.932021	5.8237e-05	-1.821	-0.931834
49718190	rs75794742	5.97543e-13	-1.09923	-2.27e-10	0.000285957	-1.15615	-2.27e-10	0.000287745	-1.15528	-2.27e-10
49718265	rs79930852	3.76294e-13	-0.781475	-0.780212	0.000220348	-0.698014	-0.718765	0.000217233	-0.717263	-0.71912
49718548	rs11668962	2.01455e-13	-1.91688	-0.269613	7.85344e-05	-1.77765	-0.670807	7.88409e-05	-1.77929	-0.670633
49718785	rs11673283	1.38782e-12	-1.39022	1.13365	0.000335085	-1.66478	0.667178	0.000335686	-1.66843	0.66725
49719051	rs76623909	1.60178e-12	-1.35376	1.24057	0.000389537	-1.56895	0.721923	0.000390022	-1.57315	0.722003
49719070	rs113136004	2.62914e-13	-1.92284	0.0026084	0.000101002	-1.83454	-0.362301	0.000101427	-1.83589	-0.362116
49719102	rs78027048	2.01847e-12	-1.81922e-10	0.118036	0.000815472	-1.81922e-10	-0.108223	0.000819639	-1.81922e-10	-0.10849
49719419	rs73048802	1.50387e-12	-1.45061	1.27434	0.000369823	-1.65479	0.755828	0.000370485	-1.65845	0.755914
49719422	rs12461375	8.10154e-14	-1.91537	-1.18205	4.69025e-05	-1.76245	-1.20147	4.72468e-05	-1.76051	-1.20145
49719573	rs79102179	3.82661e-13	-0.79883	-0.746079	0.000241051	-0.644283	-0.682697	0.000237589	-0.663751	-0.683063
49720196	rs139950293	6.34446e-13	-1.03931	-2.27e-10	0.000302995	-1.09827	-2.27e-10	0.000304899	-1.09737	-2.27e-10
49720216	rs113909311	2.80259e-13	-1.85634	-2.27e-10	0.000227898	-1.38309	-2.27e-10	0.000229096	-1.38321	-2.27e-10
49720455	rs139161579	2.60652e-13	-1.92887	-2.27e-10	0.000132536	-1.92513	-2.27e-10	0.000133238	-1.92522	-2.27e-10
49720501	rs115274930	4.07884e-13	-0.787344	-0.69373	0.00025787	-0.632041	-0.627491	0.000254138	-0.651601	-0.627874
49720834	rs75610145	4.00921e-13	-0.810256	-0.688038	0.000253161	-0.656466	-0.621496	0.000249543	-0.675841	-0.621881
49720910	rs9676781	2.58685e-13	-1.92831	-0.00814091	9.69682e-05	-1.85431	-0.383297	9.73846e-05	-1.85556	-0.383127
49720930	rs149165845	7.13012e-12	1.38003	-2.27e-10	0.0463396	3.93176	-2.27e-10	0.0476076	3.95339	-2.27e-10
49720958	rs144579029	2.64139e-13	-1.91558	-2.27e-10	0.0001606	-1.73307	-2.27e-10	0.000161613	-1.73215	-2.27e-10
49722791	rs114811385	4.31412e-13	-0.802944	-0.622051	0.000284008	-0.61089	-0.552096	0.000279785	-0.630834	-0.5525
49723297	rs56242266	2.59248e-13	-1.92749	-0.00678576	9.47797e-05	-1.84398	-0.416452	9.51755e-05	-1.84536	-0.416275
49723531	rs56162137	2.53659e-13	-1.91966	-0.0364065	9.50049e-05	-1.81716	-0.4409	9.53877e-05	-1.81868	-0.440725
49724010	rs76472793	8.36787e-13	-1.81922e-10	-0.762488	0.000492321	-1.81922e-10	-0.61286	0.000494988	-1.81922e-10	-0.61282
49724085	rs77764984	1.23388e-12	-1.81922e-10	-0.374139	0.000691402	-1.81922e-10	-0.273268	0.000694795	-1.81922e-10	-0.273737
49724180	rs181714670	6.43036e-13	-1.02586	-2.27e-10	0.000306959	-1.08528	-2.27e-10	0.00030889	-1.08437	-2.27e-10
49724216	rs150564911	2.67126e-13	-1.90434	-2.27e-10	0.000143129	-1.84824	-2.27e-10	0.000143986	-1.84764	-2.27e-10
49724230	rs139769008	1.00293e-12	-0.581372	-2.27e-10	0.000312313	-1.06798	-2.27e-10	0.000314334	-1.0669	-2.27e-10
49724301	rs4802590	1.42323e-12	-1.39303	1.16166	0.00032818	-1.63048	0.612047	0.000328741	-1.63423	0.612144
49724722	rs73050613	2.60157e-13	-1.93077	-2.27e-10	0.000143431	-1.84614	-2.27e-10	0.000144205	-1.84612	-2.27e-10
49724946	rs11670722	1.40802e-12	-1.40378	1.16166	0.000325559	-1.63849	0.612047	0.000326132	-1.6422	0.612144
49725042	rs8103217	1.29473e-13	-1.91147	-0.717116	5.71064e-05	-1.77763	-0.989442	5.73232e-05	-1.7794	-0.989247
49725487	rs3848548	2.40323e-13	-1.92653	-0.0835488	8.98974e-05	-1.83364	-0.479681	9.02644e-05	-1.8351	-0.47951
49726276	rs188677893	2.88671e-13	-1.82677	-2.27e-10	0.000146596	-1.82431	-2.27e-10	0.000147406	-1.82416	-2.27e-10
49726637	rs7254520	1.4443e-12	-1.38218	1.1655	0.000331979	-1.62235	0.615431	0.00033253	-1.62615	0.615528
49726789	rs117450216	4.08489e-13	-1.47959	-2.27e-10	0.000187875	-1.57621	-2.27e-10	0.000189001	-1.5756	-2.27e-10
49726807	rs73578334	6.53543e-13	-0.459017	-0.550632	0.000457003	-0.242695	-0.444604	0.00044963	-0.263916	-0.445012
49727160	rs8112298	1.29761e-13	-1.91521	-0.711154	5.67347e-05	-1.78851	-0.985091	5.69538e-05	-1.79022	-0.984894
49727216	rs117458611	6.85915e-13	-0.961304	-2.27e-10	0.000326735	-1.02284	-2.27e-10	0.000328801	-1.0219	-2.27e-10
49727996	rs3848549	1.26117e-13	-1.92388	-0.730967	5.2717e-05	-1.84753	-0.999518	5.29404e-05	-1.84886	-0.999326
49728065	rs181148647	7.95479e-13	-0.813114	-2.27e-10	0.000377183	-0.879259	-2.27e-10	0.000379595	-0.878249	-2.27e-10
49728186	rs3843746	1.17671e-13	-1.91439	-0.809774	5.05619e-05	-1.79384	-1.09496	5.07509e-05	-1.79565	-1.09478
49728318	rs62127956	7.59388e-14	-1.91681	-1.24532	3.74852e-05	-1.93033	-1.25771	3.76813e-05	-1.93038	-1.25781
49728428	rs116924700	3.90544e-13	-0.83733	-0.687187	0.000254306	-0.682463	-0.590989	0.000250685	-0.701798	-0.591361
49728893	rs8105169	1.34519e-13	-1.9157	-0.674653	5.81903e-05	-1.78999	-0.958278	5.84161e-05	-1.79169	-0.958074
49729741	rs141019047	4.01435e-13	-0.831189	-0.665822	0.000251536	-0.716385	-0.568018	0.000248037	-0.735379	-0.568396
49729853	rs2878571	1.31526e-13	-1.92478	-0.688073	5.56159e-05	-1.82373	-0.969792	5.5837e-05	-1.82532	-0.969596
49730670	rs140873080	1.29178e-12	-1.81922e-10	-0.328279	0.000709843	-1.81922e-10	-0.246945	0.000713341	-1.81922e-10	-0.247394
49730888	rs75555160	9.69196e-13	-1.81922e-10	-0.615591	0.000525789	-1.81922e-10	-0.54709	0.000528416	-1.81922e-10	-0.54747
49731276	rs117869826	7.32569e-13	-0.8955	-2.27e-10	0.000348231	-0.959123	-2.27e-10	0.000350444	-0.958152	-2.27e-10
49731337	rs138947250	7.32569e-13	-0.8955	-2.27e-10	0.000348231	-0.959123	-2.27e-10	0.000350444	-0.958152	-2.27e-10
49731526	rs147405216	7.28803e-13	-0.900654	-2.27e-10	0.000346497	-0.964116	-2.27e-10	0.000348698	-0.963147	-2.27e-10
49731545	rs77957468	6.61277e-13	-1.81922e-10	-0.997885	0.00033645	-1.81922e-10	-0.99354	0.000338157	-1.81922e-10	-0.993842
49731824	rs12608776	1.34345e-12	-0.755035	0.465971	0.000840815	-0.725834	0.648217	0.000829678	-0.743684	0.647367
49732340	rs150895307	6.91587e-13	-0.953069	-2.27e-10	0.00032935	-1.01487	-2.27e-10	0.000331434	-1.01393	-2.27e-10
49732614	rs11878934	1.48582e-12	-0.642374	0.454038	0.000914342	-0.629467	0.635682	0.000902036	-0.647535	0.634836
49732719	rs62127958	3.05849e-13	-1.76897	-2.27e-10	0.00015022	-1.79989	-2.27e-10	0.000150904	-1.80071	-2.27e-10
49732758	rs80143224	6.80751e-13	-0.968861	-2.27e-10	0.000324354	-1.03015	-2.27e-10	0.000326404	-1.02922	-2.27e-10
49733067	rs144886438	6.89487e-13	-0.956109	-2.27e-10	0.000165297	-1.70425	-2.27e-10	0.000166148	-1.70448	-2.27e-10
49733234	rs61184327	1.39563e-12	-0.563217	0.312262	0.000852913	-0.54992	0.486588	0.000841003	-0.568534	0.485775
49733250	rs186241555	7.54142e-13	-0.866478	-2.27e-10	0.000358163	-0.931	-2.27e-10	0.000360445	-0.930015	-2.27e-10
49733386	rs143040245	5.05787e-13	-1.81922e-10	-1.26594	0.000262489	-1.81922e-10	-1.24178	0.000263908	-1.81922e-10	-1.24175
49733429	rs55759243	2.11408e-12	-1.81922e-10	0.164317	0.00118299	-1.81922e-10	0.263813	0.0011887	-1.81922e-10	0.263266
49733563	rs56306274	1.88792e-12	-1.81922e-10	0.0511741	0.00105237	-1.81922e-10	0.146809	0.00105747	-1.81922e-10	0.146283
49733662	rs56124913	1.04819e-12	-1.81922e-10	-0.537241	0.000570767	-1.81922e-10	-0.465009	0.000573608	-1.81922e-10	-0.465408
49733926	rs58415359	1.94022e-12	-1.81922e-10	0.0784983	0.00108254	-1.81922e-10	0.17508	0.00108779	-1.81922e-10	0.174549
49734032	rs138154597	6.76445e-13	-0.975207	-2.27e-10	0.000322369	-1.03629	-2.27e-10	0.000324405	-1.03536	-2.27e-10
49734243	rs149342802	2.87451e-13	-1.831	-2.27e-10	0.000138293	-1.88261	-2.27e-10	0.000139086	-1.88226	-2.27e-10
49734274	rs146305450	1.11277e-12	-1.81922e-10	-0.477451	0.000607584	-1.81922e-10	-0.4025	0.000610599	-1.81922e-10	-0.402914
49734289	rs139753436	1.12103e-12	-1.81922e-10	-0.470056	0.000612295	-1.81922e-10	-0.394775	0.000615333	-1.81922e-10	-0.395191
49734427	rs144559295	1.11383e-12	-1.81922e-10	-0.4765	0.000591704	-1.81922e-10	-0.428982	0.000594671	-1.81922e-10	-0.429346
49734432	rs146116868	1.10415e-12	-1.81922e-10	-0.485229	0.000586416	-1.81922e-10	-0.43796	0.000589357	-1.81922e-10	-0.438322
49734497	rs60031049	2.38109e-13	-1.87906	-0.140268	8.55789e-05	-1.88248	-0.480071	8.60802e-05	-1.88252	-0.479553
49734500	rs191073543	6.78706e-13	-0.97187	-2.27e-10	0.000323412	-1.03306	-2.27e-10	0.000325455	-1.03213	-2.27e-10
49734769	rs111986073	1.88002e-12	-1.81922e-10	0.0469775	0.00104781	-1.81922e-10	0.142466	0.00105289	-1.81922e-10	0.141941
49734797	rs57487002	1.89969e-12	-1.81922e-10	0.0573881	0.00105916	-1.81922e-10	0.153239	0.00106429	-1.81922e-10	0.152712
49735062	rs12610107	1.31626e-12	-0.576803	0.267297	0.000802438	-0.563572	0.439237	0.000791314	-0.582094	0.438434
49735107	rs35785122	1.30382e-12	-0.742879	0.423875	0.000814398	-0.713529	0.603988	0.000803544	-0.73147	0.603148
49735111	rs56758737	6.4754e-13	-0.738181	-0.280696	0.000367929	-0.746508	-0.15759	0.000363186	-0.764376	-0.158062
49735267	rs12610109	9.37985e-13	-1.81922e-10	-0.648324	0.000523259	-1.81922e-10	-0.551914	0.000525889	-1.81922e-10	-0.552264
49735271	rs58106112	6.29737e-13	-0.750362	-0.296393	0.000357498	-0.758647	-0.174213	0.000352923	-0.776422	-0.174682
49735520	rs12610169	1.1587e-12	-0.721672	0.284667	0.000718711	-0.692063	0.457533	0.000709044	-0.710162	0.456726
49735637	rs59251910	1.15903e-12	-0.709247	0.272528	0.00071856	-0.679487	0.444746	0.000708832	-0.697678	0.443943
49735752	rs73050623	2.63032e-13	-1.91978	-2.27e-10	0.000135621	-1.90213	-2.27e-10	0.000136356	-1.90208	-2.27e-10
49735940	rs56674801	1.11708e-12	-0.746328	0.272748	0.00069225	-0.71702	0.444979	0.000683067	-0.734936	0.444175
49736660	rs73580436	1.19025e-12	-0.655652	0.24551	0.000737318	-0.625251	0.41628	0.000727056	-0.643833	0.415483
49736820	rs190318816	6.80751e-13	-0.968861	-2.27e-10	0.000324354	-1.03015	-2.27e-10	0.000326404	-1.02922	-2.27e-10
49737020	rs76946794	2.62245e-13	-1.92278	-2.27e-10	0.000219835	-1.41911	-2.27e-10	0.000221425	-1.41727	-2.27e-10
49737372	rs80231469	1.21783e-12	0.253889	-0.641124	0.000715022	0.272769	-0.512445	0.000702992	0.250939	-0.512948
49737432	rs74325562	1.70448e-12	-0.0510444	-2.27e-10	0.00091824	0.0104696	-2.27e-10	0.000925537	0.0130201	-2.27e-10
49737476	rs1175812	3.61975e-13	-1.02948	-0.571004	0.000252208	-0.840118	-0.441618	0.000248733	-0.85887	-0.442104
49737486	rs1175813	4.12339e-13	-1.04876	-0.421456	0.000333913	-0.861334	-0.139776	0.0003295	-0.879902	-0.139875
49737545	rs143142551	6.4523e-13	-1.81922e-10	-1.02245	0.000284793	-1.81922e-10	-1.16023	0.000286308	-1.81922e-10	-1.16029
49737609	rs148314679	5.11508e-13	-1.2547	-2.27e-10	0.00017473	-1.64875	-2.27e-10	0.000175767	-1.6482	-2.27e-10
49738014	rs1175814	2.83526e-13	-1.91283	0.0680733	0.000138038	-1.93058	0.0461245	0.000138758	-1.93073	0.0461114
49738081	rs1175815	1.55496e-13	-1.85636	-0.589073	0.000120547	-1.46046	-0.559493	0.000121483	-1.45827	-0.559309
49738218	rs1175816	2.344e-13	-1.85585	-0.179181	0.000111361	-1.92968	-0.169529	0.000111932	-1.93001	-0.169457
49738260	rs77593183	2.09737e-12	0.156381	-2.27e-10	0.00138486	0.421367	-2.27e-10	0.00139612	0.424097	-2.27e-10
49738265	rs1175817	2.33412e-13	-1.86037	-0.178883	0.000108055	-1.93061	-0.198741	0.000108619	-1.93075	-0.198753
49738355	rs1175818	2.31466e-13	-1.86409	-0.183538	0.000107538	-1.93079	-0.203355	0.000108108	-1.93086	-0.203367
49738384	rs1175819	2.33986e-13	-1.86037	-0.176427	0.000111566	-1.93061	-0.166763	0.000112159	-1.93075	-0.16669
49738482	rs1177825	2.29974e-13	-1.86409	-0.190005	0.000110035	-1.93079	-0.1804	0.000110628	-1.93086	-0.180328
49738680	rs1175820	2.39741e-13	-1.82699	-0.185504	0.000111165	-1.92555	-0.175422	0.000111692	-1.92627	-0.175345
49738687	rs7245633	4.94959e-12	-1.14675	2.16176	0.00134191	-1.31087	1.70073	0.0013423	-1.31602	1.7008
49739005	rs79743592	1.89385e-12	0.0543078	-2.27e-10	0.00124255	0.312928	-2.27e-10	0.00125257	0.315595	-2.27e-10
49739269	rs4802591	1.20512e-13	-1.46726	-1.23305	6.67431e-05	-1.35801	-1.25313	6.67658e-05	-1.36303	-1.25313
49740295	rs114124595	1.66019e-12	-0.0773721	-2.27e-10	0.00108007	0.172791	-2.27e-10	0.00108869	0.175373	-2.27e-10
49740320	rs145589777	1.27386e-12	-0.34225	-2.27e-10	0.000813973	-0.110063	-2.27e-10	0.000820319	-0.107661	-2.27e-10
49740544	rs112324050	1.89738e-12	0.0561728	-2.27e-10	0.00124501	0.314911	-2.27e-10	0.00125505	0.317579	-2.27e-10
49740550	rs76389581	1.92383e-12	0.0700167	-2.27e-10	0.00126347	0.329627	-2.27e-10	0.00127367	0.332304	-2.27e-10
49741259	rs2682616	2.41168e-13	-1.50994	-0.496626	0.000103984	-1.73494	-0.432815	0.000104113	-1.73907	-0.432803
49741319	rs2682615	1.74684e-13	-1.82236	-0.506722	0.000139436	-1.39033	-0.484054	0.000140472	-1.38831	-0.484033
49741888	rs2682614	1.76188e-13	-1.87567	-0.444832	0.000125997	-1.55443	-0.421302	0.000126918	-1.55253	-0.42128
49742173	rs115865833	1.7381e-12	-0.0315095	-2.27e-10	0.00113413	0.221632	-2.27e-10	0.00114321	0.224244	-2.27e-10
49742269	rs12610858	1.33219e-13	-1.35087	-1.24919	7.45477e-05	-1.24564	-1.25491	7.45365e-05	-1.25117	-1.2549
49742410	rs111376375	2.04651e-12	0.131832	-2.27e-10	0.00134923	0.395301	-2.27e-10	0.00136018	0.398016	-2.27e-10
49742632	rs4802592	9.35843e-14	-1.6906	-1.2626	5.25071e-05	-1.58501	-1.26603	5.25695e-05	-1.5892	-1.26602
49743199	rs117020686	2.60221e-13	-1.93053	-2.27e-10	0.000144013	-1.84209	-2.27e-10	0.000144741	-1.84241	-2.27e-10
49743782	rs2878364	1.37847e-13	-1.30139	-1.26452	7.73239e-05	-1.19195	-1.27204	7.72952e-05	-1.19768	-1.27204
49743807	rs77311235	1.69567e-12	-0.0562271	-2.27e-10	0.00110467	0.195314	-2.27e-10	0.0011135	0.19791	-2.27e-10
49743982	rs117001838	4.48264e-13	-1.38668	-2.27e-10	0.000167106	-1.69336	-2.27e-10	0.0001681	-1.69279	-2.27e-10
49744283	rs12608679	1.3292e-12	-1.81922e-10	-0.299726	0.000660246	-1.81922e-10	-0.319378	0.000663487	-1.81922e-10	-0.319845
49744343	rs74440604	1.85048e-12	0.0311413	-2.27e-10	0.00121231	0.288295	-2.27e-10	0.00122207	0.290947	-2.27e-10
49744412	rs74438527	1.85048e-12	0.0311413	-2.27e-10	0.00121231	0.288295	-2.27e-10	0.00122207	0.290947	-2.27e-10
49744538	rs2335186	1.3541e-13	-1.31395	-1.2698	7.58203e-05	-1.20556	-1.27806	7.57963e-05	-1.21124	-1.27806
49744658	rs73580456	8.50458e-13	-0.746283	-2.27e-10	0.000355276	-0.939093	-2.27e-10	0.000357642	-0.937822	-2.27e-10
49744687	rs79353580	1.87618e-12	0.0449373	-2.27e-10	0.00123023	0.302966	-2.27e-10	0.00124014	0.305626	-2.27e-10
49744714	rs77438947	1.79178e-12	-0.0010943	-2.27e-10	0.00117144	0.254003	-2.27e-10	0.00118085	0.256635	-2.27e-10
49744808	rs113235878	1.90096e-12	0.0580544	-2.27e-10	0.00124751	0.316912	-2.27e-10	0.00125757	0.31958	-2.27e-10
49744995	rs1716276	1.50107e-13	-1.86069	-0.620026	0.000111295	-1.48099	-0.618806	0.000112103	-1.47915	-0.618783
49745289	rs4318314	1.36418e-13	-1.31395	-1.26239	7.6223e-05	-1.20556	-1.27277	7.61981e-05	-1.21124	-1.27277
49745562	rs140427710	2.18442e-12	0.197049	-2.27e-10	0.00144594	0.464526	-2.27e-10	0.00145773	0.467281	-2.27e-10
49745866	rs112847583	2.09427e-12	0.154903	-2.27e-10	0.00138269	0.419797	-2.27e-10	0.00139393	0.422527	-2.27e-10
49747409	rs141127430	2.39975e-12	0.291062	-2.27e-10	0.00159751	0.564212	-2.27e-10	0.00161063	0.567024	-2.27e-10
49747945	rs75837822	8.40498e-12	1.54452	-2.27e-10	0.0268285	3.38523	-2.27e-10	0.0249691	3.30804	-2.27e-10
49748060	rs353996	2.04029e-13	-1.77534	-0.398455	9.48201e-05	-1.91583	-0.34418	9.52165e-05	-1.91705	-0.344149
49748268	rs352812	1.49263e-13	-1.83197	-0.654379	0.000118599	-1.3563	-0.679947	0.000119596	-1.35329	-0.679941
49748283	rs61320246	1.12717e-12	-1.834	1.3694	0.000468863	-1.80225	1.14057	0.000471821	-1.80128	1.14052
49748815	rs192123193	2.95491e-13	-1.80342	-2.27e-10	0.000139324	-1.87519	-2.27e-10	0.00014014	-1.87471	-2.27e-10
49751195	rs353997	2.59841e-13	-1.77216	-0.159832	0.000115939	-1.90883	-0.150097	0.000116398	-1.91032	-0.150024
49751208	rs11666240	3.49072e-13	-1.63678	-2.27e-10	0.000131943	-1.92962	-2.27e-10	0.000132638	-1.92973	-2.27e-10
49751796	rs352813	1.35243e-13	-1.90845	-0.676535	9.48552e-05	-1.5789	-0.680737	9.55884e-05	-1.57655	-0.680755
49751825	rs75840971	2.76719e-12	0.433531	-2.27e-10	0.0018576	0.715051	-2.27e-10	0.00187301	0.717947	-2.27e-10
49752127	rs138732197	2.62732e-13	-1.92092	-2.27e-10	0.000222951	-1.40504	-2.27e-10	0.00022457	-1.40317	-2.27e-10
49754365	rs380335	1.75853e-13	-1.04418	-1.27823	0.000128269	-0.671583	-1.28628	0.000128098	-0.678273	-1.28628
49754370	rs393979	1.76385e-13	-1.04418	-1.27521	0.000128398	-0.671583	-1.28527	0.000128227	-0.678273	-1.28528
49754433	rs353998	2.5163e-13	-1.76644	-0.197655	0.000109929	-1.90667	-0.205493	0.000110352	-1.90823	-0.205452
49755059	rs352815	1.84239e-13	-1.01249	-1.26334	0.000139475	-0.605148	-1.26895	0.000139271	-0.611982	-1.26895
49755090	rs352816	1.88188e-13	-0.997034	-1.25758	0.000142375	-0.586596	-1.26693	0.000142159	-0.593478	-1.26693
49755238	rs352817	1.92345e-13	-0.981455	-1.25131	0.000145865	-0.567917	-1.26139	0.000145636	-0.574846	-1.2614
49755344	rs117434761	2.92566e-12	0.489218	-2.27e-10	0.00197028	0.773942	-2.27e-10	0.00198669	0.776869	-2.27e-10
49755490	rs352818	1.99358e-13	-0.949914	-1.24704	0.000153928	-0.530178	-1.24532	0.000153673	-0.537203	-1.24532
49755660	rs419174	4.06058e-13	-1.17137	-0.314195	0.000150108	-1.51586	-0.284774	0.000150046	-1.52162	-0.284791
49755793	rs430230	3.58183e-13	-1.20823	-0.402783	0.000137481	-1.51379	-0.374708	0.000137458	-1.51931	-0.374724
49755822	rs391940	3.47736e-13	-1.32241	-0.318202	0.000129168	-1.66204	-0.288841	0.00012929	-1.66644	-0.288858
49756338	rs73050646	3.19643e-13	-1.72485	-2.27e-10	0.000200091	-1.51322	-2.27e-10	0.00020102	-1.51395	-2.27e-10
49756421	rs74898447	2.01876e-12	0.118181	-2.27e-10	0.00132981	0.380803	-2.27e-10	0.00134059	0.38351	-2.27e-10
49756563	rs79261775	6.27044e-13	-1.81922e-10	-1.05104	0.000316465	-1.81922e-10	-1.05478	0.000318215	-1.81922e-10	-1.05463
49756708	rs1183071	2.99861e-13	-1.09704	-0.691699	0.000101991	-1.55928	-0.627822	0.000101993	-1.56459	-0.627859
49757086	rs117979630	2.65906e-13	-1.90892	-2.27e-10	0.000143716	-1.84415	-2.27e-10	0.000144524	-1.84391	-2.27e-10
49757130	rs2548473	2.5315e-13	-1.23874	-0.719335	9.61708e-05	-1.5553	-0.690564	9.61823e-05	-1.56052	-0.690593
49757151	rs117459335	2.29313e-12	0.245615	-2.27e-10	0.00152238	0.516038	-2.27e-10	0.00153483	0.518822	-2.27e-10
49757290	rs446531	2.58053e-13	-1.23874	-0.700151	9.80793e-05	-1.5553	-0.670914	9.80909e-05	-1.56052	-0.670943
49757427	rs352820	2.31827e-13	-0.816822	-1.22924	0.000158199	-0.544775	-1.20336	0.000158089	-0.550879	-1.20332
49758861	rs352821	1.5342e-13	-1.24143	-1.21745	7.81418e-05	-1.27525	-1.17821	7.82912e-05	-1.27876	-1.17816
49758990	rs149876322	3.78173e-13	-1.55671	-2.27e-10	0.000308228	-1.08115	-2.27e-10	0.000309541	-1.08226	-2.27e-10
49759218	rs146238439	2.62664e-13	-1.92118	-2.27e-10	0.000132952	-1.922	-2.27e-10	0.000133686	-1.92186	-2.27e-10
49759232	rs352822	1.53741e-13	-1.43154	-1.02525	7.59126e-05	-1.5063	-0.976107	7.60674e-05	-1.50977	-0.975968
49759258	rs75320906	2.32932e-12	0.261275	-2.27e-10	0.00176472	0.663761	-2.27e-10	0.00177887	0.666381	-2.27e-10
49759494	rs352823	1.67781e-13	-1.72607	-0.643328	0.000128034	-1.40075	-0.55894	0.000129035	-1.39855	-0.55872
49759733	rs352824	3.87602e-13	-0.963118	-0.568962	0.000524894	-0.0620173	-0.486775	0.000530491	-0.0570191	-0.486533
49759930	rs352825	3.79803e-13	-0.963118	-0.589288	0.000513304	-0.0620173	-0.509105	0.000518773	-0.0570191	-0.508868
49760208	rs352826	3.80623e-13	-0.948457	-0.601792	0.00051699	-0.0416654	-0.5223	0.000522512	-0.0366401	-0.522066
49760539	rs352827	3.5479e-13	-0.977267	-0.643265	0.000488611	-0.0543124	-0.56611	0.00049382	-0.0493017	-0.565882
49760583	rs352828	3.5479e-13	-0.977267	-0.643265	0.000488611	-0.0543124	-0.56611	0.00049382	-0.0493017	-0.565882
49760610	rs352829	2.99213e-13	-1.14132	-0.649579	0.000320921	-0.468007	-0.572787	0.000324103	-0.463733	-0.57256
49760652	rs352830	3.74046e-13	-0.93597	-0.631708	0.000524024	0.0034431	-0.553895	0.000529651	0.00853035	-0.553665
49760724	rs352831	3.66931e-13	-0.949386	-0.637499	0.000511165	-0.0152814	-0.560015	0.000516641	-0.0102188	-0.559786
49760818	rs352832	3.4562e-13	-1.00345	-0.643265	0.000470954	-0.0911187	-0.56611	0.000475951	-0.0861573	-0.565882
49760956	rs139760505	2.84383e-12	0.460849	-2.27e-10	0.00219183	0.880503	-2.27e-10	0.00220964	0.883231	-2.27e-10
49761088	rs113381717	2.67538e-13	-1.9028	-2.27e-10	0.000158588	-1.74568	-2.27e-10	0.000159305	-1.74654	-2.27e-10
49761199	rs353988	9.82414e-14	-1.81335	-1.09128	4.63334e-05	-1.90401	-1.07212	4.6522e-05	-1.9053	-1.07213
49761311	rs144360039	5.44076e-13	-1.19297	-2.27e-10	0.00019087	-1.5604	-2.27e-10	0.000192033	-1.55969	-2.27e-10
49761650	rs1716281	4.08722e-13	-0.806131	-0.672891	0.000459824	-0.0732748	-0.607871	0.000464635	-0.0684574	-0.607645
49761795	rs1654322	3.96827e-13	-0.835666	-0.672891	0.000442673	-0.111287	-0.607871	0.000447282	-0.106519	-0.607645
49761995	rs1645373	3.33945e-13	-1.00205	-0.67903	0.000296432	-0.505849	-0.614322	0.000299309	-0.501781	-0.614097
49762355	rs1625215	3.36459e-13	-0.988995	-0.684585	0.000299508	-0.489687	-0.62016	0.000302421	-0.485597	-0.619936
49762450	rs1645374	4.12031e-13	-0.791931	-0.67903	0.000465275	-0.0550384	-0.614322	0.000470154	-0.0501974	-0.614097
49762630	rs1615362	4.09748e-13	-0.791931	-0.684585	0.000462567	-0.0550384	-0.62016	0.000467416	-0.0501974	-0.619936
49762636	rs1622744	3.57274e-13	-0.934526	-0.67903	0.000322201	-0.422491	-0.614322	0.000325366	-0.418306	-0.614097
49762838	rs77783344	5.32555e-13	-1.81922e-10	-1.21437	0.000274486	-1.81922e-10	-1.19709	0.000275978	-1.81922e-10	-1.19703
49763261	rs353989	9.63297e-14	-1.83208	-1.0922	4.5499e-05	-1.92069	-1.0736	4.57057e-05	-1.92155	-1.07358
49763352	rs1654321	4.27805e-13	-0.748804	-0.684585	0.000488834	0.000194346	-0.62016	0.000493994	0.00510607	-0.619936
49763521	rs1654320	4.3471e-13	-0.732794	-0.684585	0.000498933	0.020643	-0.62016	0.000504213	0.0255807	-0.619936
49763676	rs1716282	4.6039e-13	-0.652238	-0.707746	0.000429161	-0.10564	-0.644518	0.000433801	-0.100471	-0.644298
49763977	rs76914663	2.70717e-12	0.4116	-2.27e-10	0.00207782	0.827085	-2.27e-10	0.00209465	0.829788	-2.27e-10
49764156	rs1654319	2.05895e-13	-1.46901	-0.69568	0.000172035	-1.03933	-0.624965	0.000173498	-1.03644	-0.62475
49764225	rs2548476	4.3471e-13	-0.732794	-0.684585	0.000498933	0.020643	-0.62016	0.000504213	0.0255807	-0.619936
49764253	rs116955291	6.65467e-13	-1.81922e-10	-0.991569	0.000312506	-1.81922e-10	-1.06736	0.000314252	-1.81922e-10	-1.06716
49764255	rs2569383	4.3471e-13	-0.732794	-0.684585	0.000498933	0.020643	-0.62016	0.000504213	0.0255807	-0.619936
49764421	rs2548475	4.27805e-13	-0.748804	-0.684585	0.000488834	0.000194346	-0.62016	0.000493994	0.00510607	-0.619936
49764465	rs143307271	1.16513e-12	-1.81922e-10	-0.431472	0.000791381	-1.81922e-10	-0.13821	0.000795835	-1.81922e-10	-0.137962
49764961	rs117372956	2.74143e-13	-1.87841	-2.27e-10	0.000161085	-1.73005	-2.27e-10	0.000161839	-1.73075	-2.27e-10
49765423	rs1654318	4.32312e-13	-0.732794	-0.690116	0.000496041	0.020643	-0.625975	0.000501289	0.0255807	-0.625752
49765444	rs353991	2.94392e-13	-0.713989	-1.09316	0.000151062	-0.727407	-1.06689	0.000151036	-0.733055	-1.06678
49765673	rs353992	2.95394e-13	-0.713989	-1.08976	0.000151607	-0.727407	-1.06329	0.000151581	-0.733055	-1.06318
49765676	rs1654317	4.32312e-13	-0.732794	-0.690116	0.000496041	0.020643	-0.625975	0.000501289	0.0255807	-0.625752
49765750	rs1645375	3.53335e-13	-0.934526	-0.690116	0.000318469	-0.422491	-0.625975	0.000321596	-0.418306	-0.625752
49766043	rs1654316	1.99375e-13	-1.47776	-0.719111	0.000165795	-1.05149	-0.649745	0.0001672	-1.04863	-0.649534
49766121	rs1654315	4.32312e-13	-0.732794	-0.690116	0.000496041	0.020643	-0.625975	0.000501289	0.0255807	-0.625752
49766263	rs76349124	7.02619e-13	-1.81922e-10	-0.937244	0.000360683	-1.81922e-10	-0.923991	0.000362687	-1.81922e-10	-0.923813
49766296	rs353993	3.45252e-12	0.318962	0.335839	0.00073566	-0.337512	0.12629	0.000735369	-0.34318	0.126198
49766300	rs1645376	4.25446e-13	-0.748804	-0.690116	0.000486	0.000194346	-0.625975	0.00049113	0.00510607	-0.625752
49766490	rs80082737	2.74864e-12	0.426803	-2.27e-10	0.00211238	0.84358	-2.27e-10	0.0021295	0.84629	-2.27e-10
49766696	rs1654314	4.25446e-13	-0.748804	-0.690116	0.000486	0.000194346	-0.625975	0.00049113	0.00510607	-0.625752
49767143	rs1949594	4.27177e-13	-0.732586	-0.702272	0.000489869	0.0209078	-0.638759	0.000495051	0.0258457	-0.638538
49767529	rs241593	1.04454e-13	-1.8126	-1.03071	4.88408e-05	-1.91385	-1.00958	4.90502e-05	-1.91496	-1.00955
49767667	rs10420377	4.28064e-13	-0.730514	-0.702272	0.000455716	-0.0513603	-0.638759	0.000460507	-0.0464876	-0.638538
49767675	rs8110026	3.54382e-13	-0.919409	-0.702272	0.000300723	-0.46704	-0.638759	0.000303665	-0.46289	-0.638538
49767844	rs62126171	7.64117e-13	-1.73728	0.883945	0.000266571	-1.91962	0.693265	0.000268172	-1.91948	0.693751
49768064	rs143377863	3.19832e-13	-1.72426	-2.27e-10	0.000133526	-1.91769	-2.27e-10	0.000134224	-1.91785	-2.27e-10
49768081	rs10048620	4.21553e-13	-0.732586	-0.715527	0.000478385	0.0209078	-0.662481	0.000483452	0.0258457	-0.662247
49768167	rs533357170	3.68592e-12	-1.81922e-10	0.720217	0.00258549	-1.81922e-10	1.04568	0.00259963	-1.81922e-10	1.04577
49768180	rs9304682	1.96739e-13	-1.47015	-0.740032	0.000166639	-1.01997	-0.676188	0.000168055	-1.01707	-0.675991
49768214	rs12986007	1.09341e-13	-1.91009	-0.887496	7.05653e-05	-1.73718	-0.818266	7.10974e-05	-1.73515	-0.818158
49768577	rs117842055	2.7395e-12	0.423472	-2.27e-10	0.00210476	0.839967	-2.27e-10	0.00212182	0.842675	-2.27e-10
49768868	rs34449315	3.42526e-13	-0.935136	-0.720574	0.000305208	-0.423242	-0.667753	0.000308208	-0.419059	-0.667521
49769021	rs8103304	3.37808e-13	-0.949007	-0.720574	0.00030004	-0.440321	-0.667753	0.000302982	-0.436161	-0.667521
49769037	rs10407143	4.04729e-13	-0.762684	-0.726156	0.00045525	-0.017557	-0.673585	0.000460049	-0.0126678	-0.673354
49769171	rs10407967	4.0409e-13	-0.747684	-0.742736	0.000456095	0.00162658	-0.690916	0.000460912	0.00654012	-0.690688
49769249	rs10407801	4.10237e-13	-0.732586	-0.742736	0.000464974	0.0209078	-0.690916	0.000469896	0.0258457	-0.690688
49769267	rs8103275	3.36866e-13	-0.935136	-0.737237	0.000299939	-0.423242	-0.685167	0.000302886	-0.419059	-0.684937
49769311	rs10408011	4.0409e-13	-0.747684	-0.742736	0.000456095	0.00162658	-0.690916	0.000460912	0.00654012	-0.690688
49769368	rs55908928	3.97558e-13	-0.789484	-0.717234	0.000395918	-0.166519	-0.664264	0.000400207	-0.161342	-0.664031
49769675	rs11666829	4.06004e-13	-0.732586	-0.753108	0.000459958	0.0209078	-0.701763	0.000464826	0.0258457	-0.701537
49769808	rs11666932	4.09368e-13	-0.718916	-0.758527	0.000465402	0.0383444	-0.707432	0.000470338	0.0433043	-0.707207
49769822	rs146948416	1.7177e-12	-0.0433192	-2.27e-10	0.00331196	1.29331	-2.27e-10	0.0033545	1.3007	-2.27e-10
49770169	rs10048512	4.00314e-13	-0.746701	-0.753108	0.000436905	-0.03051	-0.701763	0.00044149	-0.025662	-0.701537
49770200	rs141607537	3.98633e-13	-1.50402	-2.27e-10	0.000250818	-1.28726	-2.27e-10	0.000252282	-1.28681	-2.27e-10
49770217	rs10048519	4.16089e-13	-0.702632	-0.758527	0.000459329	0.0252088	-0.707432	0.000464181	0.0301273	-0.707207
49770249	rs10048520	3.9815e-13	-0.746701	-0.758527	0.000434436	-0.03051	-0.707432	0.000438994	-0.025662	-0.707207
49770447	rs10048521	3.68422e-13	-0.860054	-0.722775	0.000360468	-0.254532	-0.670053	0.000364325	-0.249486	-0.669821
49770755	rs353994	3.46645e-13	-1.64376	-2.27e-10	0.000263667	-1.2373	-2.27e-10	0.000264539	-1.23936	-2.27e-10
49771112	rs353995	3.0857e-13	-0.622771	-1.13734	0.000179419	-0.50333	-1.11894	0.000179313	-0.509391	-1.11883
49771548	rs10423612	3.95276e-13	-0.732586	-0.779888	0.000447245	0.0209078	-0.72979	0.000451976	0.0258457	-0.72957
49771562	rs10423060	3.95276e-13	-0.732586	-0.779888	0.000447245	0.0209078	-0.72979	0.000451976	0.0258457	-0.72957
49771726	rs10425168	3.87433e-13	-0.762684	-0.76983	0.000434925	-0.017557	-0.71926	0.000439505	-0.0126678	-0.719037
49771952	rs13344511	1.81033e-13	-1.47775	-0.815625	0.000148318	-1.05148	-0.761149	0.000149574	-1.04862	-0.760942
49772195	rs12709913	3.91298e-13	-0.732586	-0.790001	0.000443114	0.0209078	-0.73907	0.000447802	0.0258457	-0.738849
49772230	rs12974448	3.91298e-13	-0.732586	-0.790001	0.000443114	0.0209078	-0.73907	0.000447802	0.0258457	-0.738849
49772232	rs12976246	3.85435e-13	-0.747684	-0.790001	0.000434652	0.00162658	-0.73907	0.00043924	0.00654012	-0.738849
49772294	rs12976294	3.91211e-13	-0.732586	-0.790225	0.000446331	0.0209078	-0.731836	0.000451049	0.0258457	-0.731625
49772587	rs13346495	3.83295e-13	-0.747684	-0.795569	0.000431557	0.00162658	-0.746216	0.00043611	0.00654012	-0.745999
49773178	rs10424154	3.38473e-13	-0.890616	-0.776997	0.000310453	-0.340488	-0.733469	0.000313555	-0.336141	-0.733239
49773999	rs13343614	3.27881e-13	-0.892933	-0.806474	0.000291874	-0.371413	-0.764253	0.000294758	-0.367158	-0.764041
49774043	rs13343624	3.48368e-13	-0.851291	-0.787508	0.000313286	-0.320463	-0.744411	0.000316408	-0.316139	-0.744183
49774102	rs401776	2.63274e-13	-0.748348	-1.17051	0.000133368	-0.761575	-1.1573	0.000133353	-0.767142	-1.15721
49775579	rs142711436	6.28246e-13	-1.81922e-10	-1.04913	0.000286803	-1.81922e-10	-1.15319	0.000288349	-1.81922e-10	-1.15318
49775767	rs678052	3.20572e-13	-0.511145	-1.2108	0.000157509	-0.540015	-1.21249	0.000157496	-0.545527	-1.21243
49775830	rs12977180	3.39757e-13	-0.860968	-0.802858	0.000287554	-0.358256	-0.792323	0.000290402	-0.353958	-0.792129
49775969	rs12978114	1.73472e-13	-1.48912	-0.846924	0.000135365	-1.07269	-0.831326	0.000136503	-1.06986	-0.831146
49776072	rs12979777	3.3877e-13	-0.863878	-0.802858	0.00029202	-0.342846	-0.792323	0.000294911	-0.338553	-0.792129
49776170	rs150843864	4.12226e-13	-1.47049	-2.27e-10	0.000540776	-0.518985	-2.27e-10	0.000546454	-0.513903	-2.27e-10
49776611	rs147257790	4.54774e-13	-1.37226	-2.27e-10	0.000168711	-1.6838	-2.27e-10	0.000169716	-1.68323	-2.27e-10
49776690	rs12981275	3.12684e-13	-0.90488	-0.841984	0.000266977	-0.392955	-0.831871	0.0002696	-0.388731	-0.831685
49776844	rs145872931	1.03512e-12	-0.549789	-2.27e-10	0.000403907	-0.810805	-2.27e-10	0.00040631	-0.810238	-2.27e-10
49776902	rs10426868	3.32139e-13	-0.863878	-0.822626	0.000286243	-0.342846	-0.812302	0.000289076	-0.338553	-0.812112
49777095	rs7245446	1.72278e-13	-1.47241	-0.870538	0.000135257	-1.04947	-0.855349	0.000136399	-1.0466	-0.855175
49777487	rs7246008	3.17184e-13	-0.892242	-0.840333	0.000273888	-0.377492	-0.821779	0.000276581	-0.373246	-0.821605
49778084	rs116917921	2.72966e-13	-1.88271	-2.27e-10	0.000131874	-1.93014	-2.27e-10	0.000132588	-1.93011	-2.27e-10
49778874	rs10417155	1.51044e-13	-1.53159	-0.942897	0.000121097	-1.13231	-0.883084	0.000122098	-1.12958	-0.882952
49779115	rs183025216	2.92904e-12	0.490372	-2.27e-10	0.0022631	0.912503	-2.27e-10	0.00228153	0.915247	-2.27e-10
49779125	rs10417748	3.08903e-13	-0.835408	-0.923621	0.000286072	-0.281409	-0.874338	0.000288897	-0.277081	-0.874205
49779431	rs117767475	3.38246e-12	0.634301	-2.27e-10	0.00264464	1.0683	-2.27e-10	0.00266637	1.07112	-2.27e-10
49779532	rs116992404	1.227e-12	-1.81922e-10	-0.379732	0.000523226	-1.81922e-10	-0.551976	0.000526048	-1.81922e-10	-0.551962
49781300	rs75475909	1.39486e-12	-1.81922e-10	-0.251508	0.000849397	-1.81922e-10	-0.0674629	0.000854213	-1.81922e-10	-0.0671741
49781351	rs10405117	1.61524e-13	-1.58513	-0.822272	0.000121643	-1.21346	-0.797444	0.000122597	-1.21118	-0.797277
49781731	rs353976	9.37637e-14	-1.79047	-1.16081	4.2463e-05	-1.90114	-1.16221	4.26334e-05	-1.90253	-1.16219
49781745	rs353977	1.35924e-13	-1.44065	-1.13931	6.61442e-05	-1.49129	-1.12886	6.62682e-05	-1.49486	-1.12878
49781808	rs150032686	2.79664e-13	-1.85847	-2.27e-10	0.000132122	-1.92827	-2.27e-10	0.000132835	-1.92825	-2.27e-10
49782621	rs353999	8.83543e-14	-1.84757	-1.16313	4.11584e-05	-1.93004	-1.16452	4.13719e-05	-1.93026	-1.16449
49782676	rs10426283	1.60227e-13	-1.59279	-0.822678	0.000122538	-1.19853	-0.805033	0.000123525	-1.19604	-0.804864
49782864	rs55846117	3.29185e-13	-1.69544	-2.27e-10	0.00019577	-1.53505	-2.27e-10	0.000197243	-1.53292	-2.27e-10
49783101	rs354000	1.979e-12	-1.65267	1.75095	0.000609213	-1.72746	1.32764	0.00061112	-1.72973	1.32767
49783367	rs117839478	3.01788e-13	-1.78233	-2.27e-10	0.000139061	-1.87707	-2.27e-10	0.000139845	-1.87682	-2.27e-10
49783512	rs117705677	2.01769e-12	-1.81922e-10	0.117649	0.000765989	-1.81922e-10	-0.170822	0.000770163	-1.81922e-10	-0.170752
49783757	rs354001	8.77128e-14	-1.79047	-1.22752	3.97385e-05	-1.90114	-1.22853	3.98976e-05	-1.90253	-1.22851
49783778	rs192248218	5.6515e-12	1.14762	-2.27e-10	0.0052889	1.76138	-2.27e-10	0.00533018	1.76379	-2.27e-10
49784042	rs7507919	1.26761e-13	-1.59279	-1.05697	9.97216e-05	-1.19853	-1.01108	0.000100517	-1.19604	-1.01098
49784300	rs146977886	2.089e-13	-0.888008	-1.26219	0.000106585	-0.887845	-1.2552	0.000107528	-0.884426	-1.25518
49784798	rs11083969	1.79607e-12	-1.90683	1.90813	0.000753088	-1.78898	1.60118	0.000757328	-1.78915	1.60159
49787748	rs139520903	5.20203e-13	-1.81922e-10	-1.23784	0.000291364	-1.81922e-10	-1.13742	0.000292905	-1.81922e-10	-1.13751
49788205	rs2334867	7.10327e-14	-1.9305	-1.29842	4.80959e-05	-1.64205	-1.29675	4.84117e-05	-1.64086	-1.29675
49788291	rs354003	2.91626e-13	-1.80699	-0.00959335	0.000115674	-1.79944	-0.261776	0.000116524	-1.79763	-0.26163
49789571	rs354004	8.21048e-13	-1.84576	1.06428	0.000275	-1.93085	0.735635	0.000276472	-1.93084	0.73559
49789688	rs112803379	3.06358e-13	-1.7673	-2.27e-10	0.000184942	-1.59195	-2.27e-10	0.00018559	-1.59382	-2.27e-10
49790602	rs7249040	7.10715e-14	-1.9305	-1.29787	4.82017e-05	-1.64205	-1.29455	4.8518e-05	-1.64086	-1.29456
49790664	rs354005	6.73945e-13	-1.84226	0.863353	0.000221125	-1.93077	0.51751	0.000222314	-1.93073	0.517472
49790916	rs354006	2.26385e-13	-1.83747	-0.232357	9.5719e-05	-1.77079	-0.479783	9.64339e-05	-1.76882	-0.479672
49791035	rs354007	2.41518e-13	-1.82142	-0.183693	9.76584e-05	-1.79191	-0.4386	9.83785e-05	-1.79006	-0.438473
49794028	rs45549132	7.60067e-14	-1.9303	-1.23094	4.64515e-05	-1.72266	-1.25092	4.6733e-05	-1.72202	-1.25088
49795718	rs35209882	3.10979e-13	-1.75233	-2.27e-10	0.000152095	-1.78749	-2.27e-10	0.000152945	-1.78727	-2.27e-10
49796081	rs75396634	2.66467e-13	-1.08882	-0.817988	9.30425e-05	-1.43278	-0.846153	9.34221e-05	-1.43435	-0.845878
49798952	rs117097888	2.29871e-12	-1.81922e-10	0.248046	0.000784216	-1.81922e-10	-0.147304	0.000788529	-1.81922e-10	-0.147185
49799769	rs117339514	2.28403e-13	-1.12652	-0.934422	8.03311e-05	-1.4806	-0.945231	8.0657e-05	-1.48216	-0.944993
49800827	rs354009	2.37661e-13	-1.86408	-0.157132	8.65124e-05	-1.88702	-0.464683	8.70482e-05	-1.88621	-0.464679
49801169	rs12982246	7.22018e-14	-1.93029	-1.2823	4.47195e-05	-1.71791	-1.29367	4.49983e-05	-1.71708	-1.29365
49801506	rs171342	1.71001e-13	-1.84916	-0.501231	7.52462e-05	-1.70247	-0.78875	7.58395e-05	-1.70016	-0.78858
49802285	rs140526746	5.19145e-13	-1.81922e-10	-1.23987	0.000263025	-1.81922e-10	-1.23974	0.000264451	-1.81922e-10	-1.2397
49802303	rs185636541	5.57687e-13	-1.16826	-2.27e-10	0.000172409	-1.66212	-2.27e-10	0.000173182	-1.66301	-2.27e-10
49802463	rs354010	2.49953e-13	-1.89297	-0.0778198	9.44838e-05	-1.8526	-0.410964	9.50921e-05	-1.85153	-0.410977
49804037	rs144577460	3.4131e-13	-1.65927	-2.27e-10	0.000332053	-1.0067	-2.27e-10	0.000334359	-1.00514	-2.27e-10
49804101	rs184552995	2.75936e-12	0.430696	-2.27e-10	0.000361422	-0.921943	-2.27e-10	0.000363857	-0.920594	-2.27e-10
49804631	rs354011	2.5046e-13	-1.89625	-0.0725055	9.62475e-05	-1.85294	-0.39213	9.68683e-05	-1.85187	-0.392127
49805342	rs354013	2.18967e-13	-1.88717	-0.215968	8.47159e-05	-1.85783	-0.514858	8.52601e-05	-1.85679	-0.514854
49805431	rs140065341	3.83884e-13	-1.54172	-2.27e-10	0.000148704	-1.81003	-2.27e-10	0.000149532	-1.80984	-2.27e-10
49806595	rs354014	2.21583e-13	-1.88739	-0.20387	8.50986e-05	-1.86362	-0.504559	8.5642e-05	-1.86262	-0.504556
49807001	rs143328644	3.02481e-13	-1.78004	-2.27e-10	0.000189209	-1.56914	-2.27e-10	0.00019025	-1.56902	-2.27e-10
49808138	rs117125065	1.77027e-12	-0.0131731	-2.27e-10	0.000192201	-1.55345	-2.27e-10	0.000193345	-1.55288	-2.27e-10
49808570	rs354015	2.64252e-13	-1.90329	-0.0118607	0.000103167	-1.83576	-0.339884	0.000103844	-1.83459	-0.33988
49808894	rs66967196	7.24296e-14	-1.92306	-1.28638	4.07249e-05	-1.80967	-1.29548	4.09694e-05	-1.80906	-1.29547
49809641	rs111606340	4.78296e-13	-1.32183	-2.27e-10	0.00035838	-0.930395	-2.27e-10	0.00036056	-0.929695	-2.27e-10
49810277	rs2569381	2.72798e-13	-1.90562	0.0222922	0.000106732	-1.8313	-0.310373	0.000107435	-1.8301	-0.31037
49811432	rs375491	2.32131e-13	-1.89862	-0.14614	9.08241e-05	-1.84778	-0.455283	9.14142e-05	-1.84667	-0.45528
49812403	rs2278405	7.25042e-14	-1.92184	-1.28658	4.05586e-05	-1.81426	-1.29498	4.08016e-05	-1.81367	-1.29496
49814832	rs3760667	7.21468e-14	-1.92617	-1.28718	4.09429e-05	-1.80394	-1.29587	4.11884e-05	-1.80334	-1.29586
49815535	rs144013016	3.89066e-13	-0.547438	-0.98087	0.000121894	-1.00097	-1.00787	0.000122315	-1.00311	-1.00765
49815853	rs183049	2.55126e-13	-1.9096	-0.0407036	0.000101936	-1.82289	-0.364758	0.000102613	-1.82164	-0.364754
49816519	rs184790	2.18552e-13	-1.90116	-0.20387	8.68228e-05	-1.84356	-0.504559	8.73893e-05	-1.84243	-0.504556
49816739	rs138756047	5.35368e-13	-1.81922e-10	-1.2091	0.000269424	-1.81922e-10	-1.2157	0.000270833	-1.81922e-10	-1.21585
49816996	rs353978	2.55126e-13	-1.9096	-0.0407036	0.000101936	-1.82289	-0.364758	0.000102613	-1.82164	-0.364754
49817588	rs62126190	3.14601e-13	-1.74075	-2.27e-10	0.000226623	-1.3887	-2.27e-10	0.000227519	-1.39012	-2.27e-10
49818799	rs353980	2.16919e-13	-1.93002	-0.182509	0.000112226	-1.60512	-0.486352	0.000113105	-1.60269	-0.486349
49820801	rs353981	1.44176e-13	-1.91071	-0.610313	8.73204e-05	-1.46825	-0.874155	8.81174e-05	-1.46467	-0.874011
49821039	rs76094011	1.03707e-12	-1.81922e-10	-0.547905	0.000513564	-1.81922e-10	-0.570615	0.000516272	-1.81922e-10	-0.57072
49822731	rs140210035	8.20084e-13	-1.81922e-10	-0.782652	0.000383079	-1.81922e-10	-0.863748	0.000385232	-1.81922e-10	-0.863508
49822790	rs353982	2.20622e-13	-1.92917	-0.166433	0.000118079	-1.57998	-0.460657	0.000118982	-1.57773	-0.460648
49823047	rs10414921	7.2563e-14	-1.9144	-1.2932	3.95573e-05	-1.83589	-1.29835	3.97916e-05	-1.83535	-1.29835
49823244	rs353983	2.21269e-13	-1.93002	-0.162653	0.000114145	-1.60512	-0.4694	0.000115039	-1.60269	-0.469397
49823259	rs353984	2.1976e-13	-1.93002	-0.169497	0.00011348	-1.60512	-0.475247	0.000114368	-1.60269	-0.475243
49823761	rs353985	1.44273e-13	-1.90593	-0.614425	8.6008e-05	-1.48017	-0.877382	8.679e-05	-1.47662	-0.877239
49824190	rs111710561	5.07933e-13	-1.26171	-2.27e-10	0.000308892	-1.079	-2.27e-10	0.000309803	-1.08142	-2.27e-10
49824290	rs10422677	7.27858e-14	-1.91081	-1.29373	3.92376e-05	-1.84392	-1.29844	3.94691e-05	-1.8434	-1.29844
49824454	rs168498	1.94425e-13	-1.93078	-0.291234	9.94353e-05	-1.63379	-0.578694	0.000100205	-1.63145	-0.578691
49826480	rs10411679	7.29648e-14	-1.90888	-1.2932	3.90891e-05	-1.84779	-1.29835	3.93193e-05	-1.84729	-1.29835
49827110	rs139663039	3.30851e-13	-1.69039	-2.27e-10	0.000298779	-1.11229	-2.27e-10	0.000300943	-1.11043	-2.27e-10
49827460	rs353986	1.42652e-13	-1.91081	-0.620843	8.74922e-05	-1.45802	-0.882415	8.82952e-05	-1.4544	-0.882272
49827804	rs7256363	7.30736e-14	-1.90686	-1.29373	3.89378e-05	-1.85159	-1.29844	3.91666e-05	-1.85109	-1.29844
49828774	rs8099837	7.99205e-14	-1.87362	-1.23741	3.74117e-05	-1.92935	-1.26065	3.76065e-05	-1.92949	-1.26069
49828855	rs8102658	7.20226e-14	-1.92184	-1.29324	4.0427e-05	-1.81426	-1.29823	4.06688e-05	-1.81367	-1.29822
49828897	rs8102574	7.22515e-14	-1.91764	-1.29426	3.98869e-05	-1.82751	-1.29843	4.01241e-05	-1.82694	-1.29843
49829825	rs659555	2.22397e-13	-1.93084	-0.156756	0.000112885	-1.64316	-0.442463	0.000113751	-1.64087	-0.442467
49830003	rs147762232	5.52348e-13	-1.17788	-2.27e-10	0.00017143	-1.66782	-2.27e-10	0.0001722	-1.6687	-2.27e-10
49831220	rs354029	2.18511e-13	-1.93044	-0.174782	0.000111833	-1.62714	-0.467838	0.0001127	-1.6248	-0.467828
49831246	rs181344	1.8816e-13	-1.93007	-0.324697	9.28247e-05	-1.6853	-0.595979	9.35234e-05	-1.68317	-0.595971
49832434	rs142581656	2.75576e-13	-1.87319	-2.27e-10	0.000135812	-1.90072	-2.27e-10	0.000136531	-1.9008	-2.27e-10
49832710	rs192423559	2.19377e-12	0.201318	-2.27e-10	0.000311733	-1.06984	-2.27e-10	0.000313801	-1.0686	-2.27e-10
49833228	rs354030	1.50031e-13	-1.91873	-0.562487	9.60441e-05	-1.43107	-0.816108	9.69347e-05	-1.42736	-0.815959
49834455	rs1654313	1.41685e-13	-1.90793	-0.630526	8.46252e-05	-1.49779	-0.875968	8.53853e-05	-1.49435	-0.87583
49834820	rs188074964	2.61177e-13	-1.92686	-2.27e-10	0.000140275	-1.86838	-2.27e-10	0.000140985	-1.8687	-2.27e-10
49835004	rs12971873	2.76034e-13	-1.87153	-2.27e-10	0.000133713	-1.9163	-2.27e-10	0.000134463	-1.91606	-2.27e-10
49835684	rs191042557	2.6789e-13	-1.90148	-2.27e-10	0.000132008	-1.92913	-2.27e-10	0.000132713	-1.92917	-2.27e-10
49835880	rs12981865	7.76668e-14	-1.84521	-1.29442	3.73331e-05	-1.92647	-1.26564	3.75282e-05	-1.92669	-1.26557
49836567	rs354018	9.83188e-14	-1.93065	-0.973195	6.28016e-05	-1.6433	-1.02871	6.32843e-05	-1.64102	-1.0287
49836674	rs354019	1.0011e-13	-1.93087	-0.954918	6.28701e-05	-1.65887	-1.01204	6.33494e-05	-1.65666	-1.01203
49837246	rs1465697	7.91284e-14	-1.82526	-1.29572	3.61276e-05	-1.9285	-1.29644	3.63237e-05	-1.92844	-1.29644
49837439	rs1465696	1.24169e-13	-1.59352	-1.0769	8.87043e-05	-1.15247	-1.17421	8.90479e-05	-1.15402	-1.17416
49837565	rs148640905	2.78166e-13	-1.86384	-2.27e-10	0.000217965	-1.42765	-2.27e-10	0.000219555	-1.42575	-2.27e-10
49838006	rs147359605	5.22871e-13	-1.81922e-10	-1.23272	0.000305931	-1.81922e-10	-1.08863	0.000307612	-1.81922e-10	-1.08851
49838891	rs354020	1.00027e-13	-1.89781	-0.988812	7.09676e-05	-1.49991	-1.04985	7.15736e-05	-1.4968	-1.04983
49839033	rs75218499	1.30018e-12	-1.81922e-10	-0.321803	0.000429752	-1.81922e-10	-0.748781	0.000432094	-1.81922e-10	-0.748711
49839283	rs354022	9.89671e-14	-1.90498	-0.992287	6.88596e-05	-1.52695	-1.05297	6.94407e-05	-1.52394	-1.05294
49839428	rs354023	9.96941e-14	-1.90498	-0.984968	6.93127e-05	-1.52695	-1.04641	6.98976e-05	-1.52394	-1.04638
49839504	rs354024	1.07741e-13	-1.89875	-0.913581	7.6432e-05	-1.49357	-0.982019	7.70852e-05	-1.49045	-0.981989
49839764	rs58117042	8.61405e-13	-1.81922e-10	-0.733493	0.000408547	-1.81922e-10	-0.799383	0.000410861	-1.81922e-10	-0.799098
49839923	rs354025	8.80846e-14	-1.92562	-1.08814	6.71269e-05	-1.44878	-1.15663	6.77353e-05	-1.44519	-1.15655
49840500	rs117893060	5.28391e-13	-1.81922e-10	-1.22222	0.00027435	-1.81922e-10	-1.19759	0.000275826	-1.81922e-10	-1.19759
49840534	rs145757691	2.73902e-13	-1.87929	-2.27e-10	0.000157599	-1.75194	-2.27e-10	0.000158642	-1.7507	-2.27e-10
49840717	rs185697375	6.22666e-13	-1.05805	-2.27e-10	0.000297437	-1.11679	-2.27e-10	0.000299052	-1.11674	-2.27e-10
49841054	rs354026	9.7142e-14	-1.91671	-0.999178	6.50025e-05	-1.57843	-1.05913	6.5538e-05	-1.57562	-1.05911
49842686	rs118185621	2.86267e-13	-1.83513	-2.27e-10	0.00035023	-0.953399	-2.27e-10	0.000353068	-0.950694	-2.27e-10
49842824	rs164820	1.0702e-13	-1.90564	-0.913402	7.44422e-05	-1.52011	-0.981857	7.50713e-05	-1.51709	-0.981827
49845244	rs30002	9.7497e-14	-1.91995	-0.992288	6.53103e-05	-1.57987	-1.05297	6.58471e-05	-1.57708	-1.05294
49845895	rs8108669	7.38433e-14	-1.89794	-1.29217	3.76427e-05	-1.88721	-1.29664	3.78556e-05	-1.88694	-1.29664
49846398	rs30003	9.62952e-14	-1.90336	-1.02128	6.8585e-05	-1.51107	-1.07285	6.91662e-05	-1.50801	-1.07283
49846464	rs117077637	5.57461e-13	-1.16867	-2.27e-10	0.000267334	-1.22349	-2.27e-10	0.000268785	-1.22344	-2.27e-10
49846957	rs30004	1.06097e-13	-1.90624	-0.921464	7.47333e-05	-1.5089	-0.989164	7.53675e-05	-1.50584	-0.989134
49847916	rs30006	9.60505e-14	-1.91995	-1.00723	6.49305e-05	-1.57987	-1.0588	6.54641e-05	-1.57708	-1.05878
49848347	rs30007	9.55097e-14	-1.90782	-1.02501	6.81769e-05	-1.52905	-1.06083	6.87513e-05	-1.52607	-1.06079
49849197	rs117543080	2.89269e-13	-1.8247	-2.27e-10	0.000361887	-0.920658	-2.27e-10	0.000364835	-0.917908	-2.27e-10
49850201	rs30008	9.592e-14	-1.91188	-1.01666	6.60628e-05	-1.54664	-1.07474	6.66141e-05	-1.54372	-1.07471
49850915	rs254659	1.0702e-13	-1.90564	-0.913402	7.44422e-05	-1.52011	-0.981857	7.50713e-05	-1.51709	-0.981827
49851053	rs254660	8.88483e-14	-1.92975	-1.07538	6.12414e-05	-1.67899	-1.01818	6.17684e-05	-1.6759	-1.01806
49851182	rs116909871	2.60782e-13	-1.92837	-2.27e-10	0.000132088	-1.92852	-2.27e-10	0.000132794	-1.92855	-2.27e-10
49851941	rs254661	9.66979e-14	-1.92136	-0.999101	6.43795e-05	-1.58813	-1.05907	6.49065e-05	-1.58537	-1.05904
49853881	rs6509428	9.7359e-14	-1.92136	-0.992288	6.47732e-05	-1.58813	-1.05297	6.53035e-05	-1.58537	-1.05294
49854086	rs146079826	5.39744e-13	-1.20096	-2.27e-10	0.000245446	-1.30891	-2.27e-10	0.000246841	-1.30861	-2.27e-10
49854204	rs183023430	4.73178e-13	-1.33259	-2.27e-10	0.000216162	-1.43596	-2.27e-10	0.000217432	-1.43547	-2.27e-10
49854222	rs1864142	9.73868e-14	-1.92136	-0.992002	6.47898e-05	-1.58813	-1.05271	6.53202e-05	-1.58537	-1.05269
49855013	rs140453543	9.05694e-13	-1.81922e-10	-0.683356	0.000592091	-1.81922e-10	-0.428329	0.000595389	-1.81922e-10	-0.42814
49855058	rs55711840	1.08728e-13	-1.90564	-0.897566	7.552e-05	-1.52011	-0.967482	7.61583e-05	-1.51709	-0.967452
49855114	rs145407678	5.89664e-13	-1.81922e-10	-1.11251	0.000330579	-1.81922e-10	-1.01114	0.000332342	-1.81922e-10	-1.01119
49855127	rs56222689	1.01232e-13	-1.92268	-0.951962	6.66179e-05	-1.59629	-1.01673	6.71612e-05	-1.59356	-1.0167
49855371	rs68156101	2.39063e-13	-1.91139	-0.10394	0.000126758	-1.53709	-0.432613	0.000127823	-1.53413	-0.432575
49857801	rs117203652	2.60976e-13	-1.92763	-2.27e-10	0.000132183	-1.9278	-2.27e-10	0.00013289	-1.92784	-2.27e-10
49858080	rs3745303	2.52984e-13	-1.89553	-0.0632051	0.000139788	-1.47398	-0.397881	0.000140994	-1.47079	-0.397842
49858154	rs2099103	5.39282e-13	-1.20182	-2.27e-10	0.000220189	-1.4175	-2.27e-10	0.000221404	-1.41736	-2.27e-10
49858260	rs1864143	2.68035e-13	-1.85659	-0.0443473	0.000106538	-1.77138	-0.37211	0.000107418	-1.76873	-0.371894
49859571	rs151286931	7.37834e-13	-0.888339	-2.27e-10	0.000205391	-1.48707	-2.27e-10	0.000206259	-1.48822	-2.27e-10
49859960	rs73066912	2.61796e-13	-1.92449	-2.27e-10	0.000134161	-1.91295	-2.27e-10	0.000134863	-1.9131	-2.27e-10
49860521	rs80095365	4.89574e-13	-1.81922e-10	-1.29852	0.000251783	-1.81922e-10	-1.28342	0.00025314	-1.81922e-10	-1.28341
49861252	rs12983800	7.43364e-14	-1.88542	-1.29804	3.82814e-05	-1.86942	-1.2976	3.85007e-05	-1.86907	-1.29761
49861390	rs12709914	7.43496e-14	-1.88542	-1.29786	3.82733e-05	-1.86942	-1.29782	3.84926e-05	-1.86907	-1.29782
49861827	rs117392845	8.19388e-13	-1.81922e-10	-0.7835	0.000403875	-1.81922e-10	-0.810884	0.000406022	-1.81922e-10	-0.810946
49862152	rs6509429	1.52168e-13	-1.93086	-0.536211	0.000102682	-1.36311	-0.817239	0.000103652	-1.3592	-0.81712
49862925	rs3745305	5.05004e-13	-1.81922e-10	-1.26749	0.000262966	-1.81922e-10	-1.23997	0.000264378	-1.81922e-10	-1.23997
49863041	rs3745306	2.73649e-13	-1.85845	-0.0217619	0.000144785	-1.4743	-0.362444	0.00014602	-1.47121	-0.362404
49863489	rs11882257	2.84627e-13	-1.84665	0.00577513	0.000152595	-1.44536	-0.338844	0.000153912	-1.44217	-0.338804
49863923	rs67213703	2.80084e-13	-1.8417	-0.0152675	0.000169643	-1.32141	-0.356882	0.000171191	-1.31773	-0.356842
49864346	rs111064775	2.81277e-13	-1.83745	-0.0152675	0.000171524	-1.31038	-0.356882	0.000173095	-1.30667	-0.356842
49864636	rs66537808	2.81853e-13	-1.8499	-0.000774336	0.000168067	-1.34317	-0.344461	0.000169589	-1.33955	-0.344421
49865478	rs79421387	2.86503e-13	-1.86866	0.0343538	0.00016433	-1.39581	-0.314308	0.000165791	-1.39236	-0.314267
49865528	rs17272784	3.12278e-13	-1.86866	0.120497	0.000176989	-1.39581	-0.240094	0.000178563	-1.39236	-0.240051
49865786	rs67827341	2.81277e-13	-1.83745	-0.0152675	0.000171524	-1.31038	-0.356882	0.000173095	-1.30667	-0.356842
49866092	rs35340210	2.81277e-13	-1.83745	-0.0152675	0.000171524	-1.31038	-0.356882	0.000173095	-1.30667	-0.356842
49866385	rs7250522	2.81277e-13	-1.83745	-0.0152675	0.000171524	-1.31038	-0.356882	0.000173095	-1.30667	-0.356842
49866487	rs7250685	1.5592e-13	-1.93074	-0.511981	0.000104394	-1.35078	-0.813042	0.000105385	-1.34682	-0.812911
49866628	rs73066924	3.08901e-13	-1.86511	0.106072	0.000176614	-1.38548	-0.252548	0.00017819	-1.382	-0.252505
49866645	rs67370729	2.81277e-13	-1.83745	-0.0152675	0.000171524	-1.31038	-0.356882	0.000173095	-1.30667	-0.356842
49866732	rs73066927	2.84901e-13	-1.8331	-0.00681156	0.000174705	-1.29925	-0.349636	0.000176311	-1.29551	-0.349596
49866734	rs73066930	2.83319e-13	-1.83745	-0.00803147	0.000172591	-1.31038	-0.350682	0.000174172	-1.30667	-0.350642
49866919	rs2288478	1.54497e-13	-1.93071	-0.521176	0.000103076	-1.36403	-0.812489	0.000104049	-1.36012	-0.812366
49867009	rs2288479	1.54492e-13	-1.93074	-0.521176	0.000104452	-1.35078	-0.812489	0.000105443	-1.34682	-0.812366
49867016	rs2288480	7.50943e-14	-1.87585	-1.29746	3.78848e-05	-1.87955	-1.29788	3.81008e-05	-1.87923	-1.29789
49867913	rs919364	2.24753e-13	-1.87601	-0.201041	0.000136557	-1.36134	-0.533903	0.000137751	-1.35806	-0.533853
49868307	rs143002502	1.96233e-12	-1.81922e-10	0.0898316	0.00116672	-1.81922e-10	0.249962	0.00117293	-1.81922e-10	0.249907
49868959	rs2303758	2.85383e-13	-1.83745	-0.000774336	0.000173668	-1.31038	-0.344461	0.000175259	-1.30667	-0.344421
49869051	rs2303759	7.46096e-14	-1.88233	-1.29746	3.81377e-05	-1.8729	-1.29788	3.83559e-05	-1.87256	-1.29789
49869298	rs10405465	7.50903e-14	-1.87515	-1.29821	3.68368e-05	-1.90858	-1.29691	3.7042e-05	-1.90839	-1.29691
49869333	rs7248928	1.53474e-13	-1.93086	-0.527667	0.000102643	-1.36311	-0.817619	0.000103613	-1.3592	-0.817496
49869540	rs7249190	1.56854e-13	-1.93009	-0.506651	0.000108342	-1.3257	-0.800989	0.00010938	-1.32166	-0.800865
49869639	rs7249330	2.89362e-13	-1.83745	0.0130724	0.000175743	-1.31038	-0.332583	0.000177353	-1.30667	-0.332543
49869932	rs7251966	1.56912e-13	-1.92972	-0.506651	0.000110975	-1.3017	-0.800989	0.000112008	-1.29792	-0.800865
49870643	rs8107548	7.25242e-14	-1.9098	-1.29833	3.92943e-05	-1.84432	-1.2966	3.95217e-05	-1.8439	-1.2966
49871070	rs8109880	1.55616e-13	-1.93074	-0.513931	0.000105052	-1.35078	-0.806756	0.000106049	-1.34682	-0.806632
49871209	rs12978488	3.1495e-13	-1.85385	0.114205	0.000191215	-1.35389	-0.204699	0.000192937	-1.35031	-0.204675
49871486	rs73066943	2.89216e-13	-1.82411	-0.000774336	0.000179617	-1.2767	-0.344461	0.00018128	-1.27289	-0.344421
49872085	rs4802597	7.41586e-14	-1.88779	-1.29807	3.71709e-05	-1.89927	-1.29719	3.73793e-05	-1.89904	-1.2972
49872194	rs57073172	3.14537e-13	-1.85385	0.112895	0.000183358	-1.35389	-0.246658	0.000185013	-1.35031	-0.246616
49872521	rs55809481	3.19119e-13	-1.85385	0.127357	0.000185662	-1.35389	-0.234168	0.000187338	-1.35031	-0.234126
49872550	rs34615749	2.86448e-13	-1.8345	-2.27e-10	0.000142361	-1.85363	-2.27e-10	0.000143064	-1.85406	-2.27e-10
49872941	rs35042238	1.42371e-13	-1.4321	-1.10152	0.000108783	-0.898772	-1.22387	0.000109186	-0.900484	-1.22382
49873279	rs3786562	1.6132e-13	-1.93074	-0.477933	9.95538e-05	-1.43312	-0.778172	0.000100472	-1.42943	-0.778045
49873428	rs3786563	6.98386e-13	-1.81922e-10	-0.943286	0.000315338	-1.81922e-10	-1.05835	0.000317091	-1.81922e-10	-1.05817
49873710	rs149562874	1.462e-12	-1.81922e-10	-0.204496	0.000792683	-1.81922e-10	-0.136566	0.000796925	-1.81922e-10	-0.136594
49873778	rs3786564	2.84528e-13	-1.81946	-0.0217619	0.000178444	-1.26527	-0.362444	0.000180102	-1.26143	-0.362404
49874535	rs11878470	3.05793e-13	-1.84585	0.0767011	0.000181595	-1.33234	-0.277872	0.000183246	-1.32869	-0.27783
49874640	rs8102251	3.20869e-13	-1.8499	0.128876	0.000189962	-1.34317	-0.222	0.000191684	-1.33955	-0.22195
49874926	rs57880550	2.83832e-13	-1.81472	-0.0289578	0.000179404	-1.25374	-0.368604	0.000181077	-1.24987	-0.368564
49875253	rs78281952	2.83832e-13	-1.81472	-0.0289578	0.000179404	-1.25374	-0.368604	0.000181077	-1.24987	-0.368564
49875684	rs75747868	2.81179e-13	-1.82411	-0.0289578	0.000175333	-1.2767	-0.368604	0.000176956	-1.27289	-0.368564
49875985	rs73590176	2.83209e-13	-1.82411	-0.0217619	0.000176416	-1.2767	-0.362444	0.000178049	-1.27289	-0.362404
49876427	rs12976192	1.54774e-13	-1.92891	-0.521176	0.000109882	-1.3001	-0.812489	0.000110943	-1.29597	-0.812366
49876990	rs74823187	1.429e-12	-1.81922e-10	-0.227331	0.000790326	-1.81922e-10	-0.139543	0.000794855	-1.81922e-10	-0.139194
49877016	rs66837471	2.82158e-13	-1.81946	-0.0301292	0.000180681	-1.26527	-0.349986	0.000182359	-1.26143	-0.34995
49877347	rs7259611	2.81216e-13	-1.81036	-0.0425721	0.000179192	-1.24328	-0.38025	0.000180868	-1.23938	-0.380211
49877387	rs55953389	3.21971e-13	-1.83745	0.119854	0.000190536	-1.31038	-0.251767	0.000192279	-1.30667	-0.251734
49878082	rs141628956	9.86559e-13	-1.81922e-10	-0.597835	0.000618455	-1.81922e-10	-0.384765	0.000621687	-1.81922e-10	-0.384917
49878115	rs1054770	7.61961e-14	-1.86214	-1.29661	3.75373e-05	-1.88833	-1.29833	3.77509e-05	-1.88801	-1.29833
49878196	rs2288481	9.54279e-14	-1.70643	-1.22726	7.78803e-05	-1.20168	-1.25514	7.83407e-05	-1.20119	-1.25509
49878509	rs17272791	3.55105e-13	-1.61964	-2.27e-10	0.000131784	-1.93083	-2.27e-10	0.000132496	-1.9308	-2.27e-10
49878766	rs2115385	7.35553e-14	-1.8971	-1.29692	3.85713e-05	-1.86127	-1.29821	3.87936e-05	-1.86089	-1.29821
49878918	rs73068815	3.01773e-13	-1.83745	0.0550701	0.000182201	-1.31038	-0.296495	0.00018387	-1.30667	-0.296454
49878945	rs78565667	1.26738e-12	-1.81922e-10	-0.347347	0.000697475	-1.81922e-10	-0.264523	0.000701458	-1.81922e-10	-0.264193
49878999	rs73068816	3.04557e-13	-1.8499	0.0767011	0.00017964	-1.34317	-0.277872	0.000181267	-1.33955	-0.27783
49879087	rs73068817	2.78668e-13	-1.81946	-0.0425721	0.000175294	-1.26527	-0.38025	0.000176923	-1.26143	-0.380211
49879190	rs7253698	2.77435e-13	-1.81036	-0.0561103	0.00017713	-1.24328	-0.391821	0.000178787	-1.23938	-0.391782
49880121	rs143229533	2.96294e-13	-1.8417	0.0409945	0.000178035	-1.32141	-0.3086	0.000179659	-1.31773	-0.308559
49880554	rs7257869	2.75405e-13	-1.82411	-0.0497069	0.000172249	-1.2767	-0.38635	0.000173843	-1.27289	-0.38631
49880740	rs189343958	3.83377e-13	-1.54304	-2.27e-10	0.000153568	-1.77784	-2.27e-10	0.00015447	-1.77735	-2.27e-10
49880817	rs6509431	2.77435e-13	-1.81036	-0.0561103	0.00017713	-1.24328	-0.391821	0.000178787	-1.23938	-0.391782
49881308	rs140270629	2.6558e-13	-1.91014	-2.27e-10	0.000151861	-1.78902	-2.27e-10	0.000152653	-1.78919	-2.27e-10
49881361	rs142701968	2.99082e-13	-1.85385	0.0625089	0.000175564	-1.35389	-0.290093	0.000177148	-1.35031	-0.290052
49881460	rs7247563	1.52376e-13	-1.93086	-0.534847	0.000102063	-1.36311	-0.823286	0.000103027	-1.3592	-0.823164
49881555	rs74652995	2.74276e-13	-1.81472	-0.0632051	0.000174228	-1.25374	-0.397881	0.000175852	-1.24987	-0.397842
49881943	rs11083970	2.74276e-13	-1.81472	-0.0632051	0.000174228	-1.25374	-0.397881	0.000175852	-1.24987	-0.397842
49882001	rs139577405	8.20631e-13	-0.781984	-2.27e-10	0.000171473	-1.66756	-2.27e-10	0.000172449	-1.66725	-2.27e-10
49882327	rs7258431	2.74276e-13	-1.81472	-0.0632051	0.000174228	-1.25374	-0.397881	0.000175852	-1.24987	-0.397842
49882614	rs7258705	2.7048e-13	-1.82866	-0.0632051	0.000168356	-1.28803	-0.397881	0.000169909	-1.28425	-0.397842
49883446	rs7247883	2.93114e-13	-1.84585	0.0343538	0.000175098	-1.33234	-0.314308	0.00017669	-1.32869	-0.314267
49883838	rs11881817	2.71245e-13	-1.81946	-0.0695724	0.000171297	-1.26527	-0.403316	0.000172889	-1.26143	-0.403277
49884437	rs73068821	2.68763e-13	-1.82866	-0.0695724	0.000167444	-1.28803	-0.403316	0.000168988	-1.28425	-0.403277
49884495	rs10412811	7.17559e-14	-1.92057	-1.29822	4.0381e-05	-1.81673	-1.2969	4.06173e-05	-1.81626	-1.2969
49884838	rs58565668	2.69988e-13	-1.82411	-0.0695724	0.000169351	-1.2767	-0.403316	0.000170919	-1.27289	-0.403277
49885000	rs11882571	2.74155e-13	-1.82866	-0.0497069	0.000170309	-1.28803	-0.38635	0.00017188	-1.28425	-0.38631
49885005	rs9749416	7.39124e-14	-1.89129	-1.29789	3.85663e-05	-1.86216	-1.29745	3.87881e-05	-1.86178	-1.29746
49885081	rs11882628	2.91929e-13	-1.8499	0.0343538	0.000173212	-1.34317	-0.314308	0.000174781	-1.33955	-0.314267
49885330	rs11880129	2.68763e-13	-1.82866	-0.0695724	0.000167444	-1.28803	-0.403316	0.000168988	-1.28425	-0.403277
49885461	rs4802600	1.4876e-13	-1.9272	-0.562521	0.000109177	-1.27395	-0.845063	0.000110241	-1.26974	-0.844944
49885848	rs7260029	2.7048e-13	-1.82866	-0.0632051	0.000168356	-1.28803	-0.397881	0.000169909	-1.28425	-0.397842
49886010	rs7260291	2.7048e-13	-1.82866	-0.0632051	0.000168356	-1.28803	-0.397881	0.000169909	-1.28425	-0.397842
49886219	rs7245989	2.7048e-13	-1.82866	-0.0632051	0.000168356	-1.28803	-0.397881	0.000169909	-1.28425	-0.397842
49886487	rs7260611	2.68763e-13	-1.82866	-0.0695724	0.000167444	-1.28803	-0.403316	0.000168988	-1.28425	-0.403277
49886575	rs68128780	7.38477e-14	-1.89208	-1.29797	3.7077e-05	-1.93085	-1.26814	3.72787e-05	-1.93084	-1.2681
49886692	rs11665687	2.68549e-13	-1.8309	-0.0681212	0.000166705	-1.29368	-0.402078	0.00016824	-1.28992	-0.402039
49886705	rs9304683	7.14311e-14	-1.92859	-1.29474	3.65593e-05	-1.91451	-1.29854	3.67723e-05	-1.91407	-1.29854
49886729	rs59209655	2.65509e-13	-1.83526	-0.07515	0.000163885	-1.30475	-0.408076	0.000165388	-1.30102	-0.408037
49886751	rs11669998	2.87377e-13	-1.85934	0.0280804	0.00016787	-1.3691	-0.319698	0.000169377	-1.36557	-0.319657
49886927	rs7249165	2.66798e-13	-1.82411	-0.0814581	0.000167643	-1.2767	-0.413456	0.000169194	-1.27289	-0.413417
49887176	rs35828275	7.27321e-14	-1.90674	-1.29853	3.69716e-05	-1.92876	-1.27308	3.71781e-05	-1.9286	-1.27304
49887286	rs7250215	2.6494e-13	-1.82411	-0.0884472	0.000166647	-1.2767	-0.419415	0.000168189	-1.27289	-0.419376
49887632	rs73068831	2.87269e-13	-1.84585	0.0142113	0.000172095	-1.33234	-0.331606	0.000173659	-1.32869	-0.331565
49887645	rs73068832	2.68486e-13	-1.82411	-0.07515	0.000168547	-1.2767	-0.408076	0.000170107	-1.27289	-0.408037
49887709	rs76029565	2.6494e-13	-1.82411	-0.0884472	0.000166647	-1.2767	-0.419415	0.000168189	-1.27289	-0.419376
49887875	rs146251467	2.51022e-13	-1.81726	-0.149261	0.000160929	-1.25989	-0.471134	0.000162426	-1.25603	-0.471096
49887877	rs139606874	2.47229e-13	-1.82645	-0.15529	0.000156526	-1.28252	-0.476248	0.000157972	-1.27872	-0.476211
49888009	rs7254187	7.45655e-14	-1.88322	-1.29716	3.78678e-05	-1.8796	-1.29829	3.80839e-05	-1.87927	-1.29829
49888091	rs67065809	2.6494e-13	-1.82411	-0.0884472	0.000166647	-1.2767	-0.419415	0.000168189	-1.27289	-0.419376
49888200	rs66933114	2.60246e-13	-1.81036	-0.120069	0.000167732	-1.24328	-0.446337	0.000169301	-1.23938	-0.446298
49888216	rs66532151	2.60246e-13	-1.81036	-0.120069	0.000167732	-1.24328	-0.446337	0.000169301	-1.23938	-0.446298
49888432	rs147710448	2.61065e-13	-1.81869	-0.108598	0.000162404	-1.28532	-0.436578	0.000163907	-1.28152	-0.436539
49888508	rs66521834	2.59654e-13	-1.82411	-0.108598	0.000163811	-1.2767	-0.436578	0.000165327	-1.27289	-0.436539
49888573	rs66782878	2.59068e-13	-1.81946	-0.115506	0.000164722	-1.26527	-0.442456	0.000166253	-1.26143	-0.442417
49888582	rs67136437	2.57467e-13	-1.81946	-0.121705	0.000163856	-1.26527	-0.447728	0.000165378	-1.26143	-0.44769
49888606	rs142559702	1.03475e-12	-0.550146	-2.27e-10	0.000325771	-1.02579	-2.27e-10	0.000326795	-1.02802	-2.27e-10
49888695	rs112979647	2.59068e-13	-1.81946	-0.115506	0.000164722	-1.26527	-0.442456	0.000166253	-1.26143	-0.442417
49889005	rs12980220	2.80082e-13	-1.84368	-0.0133001	0.000169051	-1.32659	-0.355197	0.000170591	-1.32293	-0.355156
49889140	rs78771673	2.78151e-13	-1.8434	-0.0204898	0.000170354	-1.31276	-0.361355	0.000171911	-1.30906	-0.361315
49889166	rs60449417	2.60415e-13	-1.81428	-0.115506	0.000169809	-1.23486	-0.442456	0.000171408	-1.23089	-0.442417
49889298	rs143051985	2.75213e-13	-1.87451	-2.27e-10	0.000144475	-1.83889	-2.27e-10	0.000145288	-1.83864	-2.27e-10
49889317	rs73576514	2.57467e-13	-1.81946	-0.121705	0.000163856	-1.26527	-0.447728	0.000165378	-1.26143	-0.44769
49890873	rs7251704	7.35623e-14	-1.89771	-1.29622	3.90932e-05	-1.84752	-1.29852	3.93198e-05	-1.84711	-1.29852
49891091	rs35768917	7.30832e-14	-1.90727	-1.29319	3.97866e-05	-1.83026	-1.2982	4.00191e-05	-1.8298	-1.2982
49891280	rs7251212	1.50618e-13	-1.91878	-0.558531	0.000132526	-1.09076	-0.834449	0.000133921	-1.08578	-0.834323
49891297	rs139887235	1.66762e-12	-0.0729081	-2.27e-10	0.00237412	0.960394	-2.27e-10	0.00239334	0.963091	-2.27e-10
49891314	rs10411630	7.24617e-14	-1.91448	-1.29452	4.05903e-05	-1.81036	-1.2981	4.08321e-05	-1.80979	-1.29809
49891522	rs9304684	1.51992e-13	-1.91681	-0.551425	0.000138153	-1.05481	-0.828817	0.000139628	-1.04968	-0.828691
49891589	rs12462108	5.09944e-13	-1.81922e-10	-1.25776	0.000257405	-1.81922e-10	-1.26134	0.000258767	-1.81922e-10	-1.26142
49891633	rs9304685	1.64668e-13	-1.90296	-0.485165	0.000157744	-0.982861	-0.768152	0.000159455	-0.977571	-0.768021
49891638	rs56915211	2.60673e-13	-1.84774	-0.0810544	0.000158921	-1.33737	-0.406215	0.000160361	-1.33374	-0.406187
49891684	rs9304686	1.56781e-13	-1.91054	-0.52667	0.000144639	-1.02991	-0.807841	0.000146188	-1.02475	-0.807708
49891818	rs4802601	1.54941e-13	-1.87296	-0.576048	0.000167325	-0.840284	-0.851765	0.000169205	-0.834602	-0.851644
49892097	rs76985162	6.56978e-13	-1.81922e-10	-1.00441	0.000282296	-1.81922e-10	-1.16903	0.000283809	-1.81922e-10	-1.16905
49892119	rs7248176	1.57231e-13	-1.90046	-0.533883	0.000148972	-0.994887	-0.813341	0.000150524	-0.990007	-0.813226
49892390	rs569954557	4.92746e-13	-1.81922e-10	-1.29206	0.000259213	-1.81922e-10	-1.25434	0.000260604	-1.81922e-10	-1.25435
49892394	rs140792818	4.95475e-13	-1.81922e-10	-1.28654	0.000262623	-1.81922e-10	-1.24127	0.000264031	-1.81922e-10	-1.24129
49892502	rs55689129	1.56854e-13	-1.92379	-0.512953	0.000130527	-1.14377	-0.796641	0.000131829	-1.13933	-0.796523
49893537	rs10413687	1.6009e-13	-1.92505	-0.491272	0.000125057	-1.17506	-0.808158	0.000126293	-1.17071	-0.808044
49893637	rs12609202	4.91685e-13	-1.81922e-10	-1.29422	0.000265266	-1.81922e-10	-1.23126	0.000266688	-1.81922e-10	-1.23127
49893645	rs10414108	1.60497e-13	-1.92622	-0.487558	0.000123663	-1.18916	-0.805262	0.00012488	-1.18485	-0.805148
49893657	rs73068849	2.73322e-13	-1.90169	0.020287	0.000147523	-1.50943	-0.308579	0.000148729	-1.50668	-0.30855
49894152	rs7256629	1.61407e-13	-1.92727	-0.480859	0.000122587	-1.20313	-0.800034	0.000123789	-1.19886	-0.799919
49894217	rs7256984	1.61576e-13	-1.92622	-0.480859	0.000124312	-1.18916	-0.800034	0.000125535	-1.18485	-0.799919
49894456	rs7257053	7.20159e-14	-1.9234	-1.29177	4.09257e-05	-1.8017	-1.29853	4.11691e-05	-1.80113	-1.29853
49894811	rs7260434	1.61587e-13	-1.92616	-0.480859	0.000120674	-1.21886	-0.800034	0.000121853	-1.21462	-0.799919
49895550	rs7246233	1.60773e-13	-1.92818	-0.483886	0.000120618	-1.21696	-0.802397	0.000121795	-1.21273	-0.802283
49895652	rs9304687	1.63695e-13	-1.92818	-0.465869	0.000122329	-1.21696	-0.788315	0.000123523	-1.21273	-0.788199
49896049	rs10408609	7.2426e-14	-1.91772	-1.29177	4.01353e-05	-1.8212	-1.29853	4.03723e-05	-1.82068	-1.29853
49896317	rs10409838	1.58537e-13	-1.92818	-0.49789	0.000119309	-1.21696	-0.813313	0.000120473	-1.21273	-0.813199
49896382	rs35272309	2.60375e-13	-1.92993	-2.27e-10	0.000132009	-1.92912	-2.27e-10	0.000132717	-1.92913	-2.27e-10
49896461	rs11083971	1.58568e-13	-1.92818	-0.497696	0.000120321	-1.21696	-0.804865	0.000121494	-1.21273	-0.804762
49896752	rs11083972	2.5615e-13	-1.93046	-0.0158295	0.000119544	-1.68847	-0.339837	0.00012042	-1.68656	-0.339808
49897213	rs117932964	5.08536e-13	-1.26052	-2.27e-10	0.000232417	-1.36346	-2.27e-10	0.00023367	-1.36345	-2.27e-10
49897400	rs11083973	2.51456e-13	-1.8826	-0.0821939	0.000145897	-1.432	-0.397091	0.000147128	-1.42899	-0.397063
49897467	rs118139056	2.33447e-12	0.263481	-2.27e-10	0.00359951	1.37656	-2.27e-10	0.00362932	1.37945	-2.27e-10
49897949	rs4802602	1.60492e-13	-1.93086	-0.482961	7.5299e-05	-1.69753	-0.792993	7.59031e-05	-1.69502	-0.792876
49899076	rs10405154	1.51878e-13	-1.93087	-0.538105	8.02812e-05	-1.58692	-0.839537	8.09711e-05	-1.58384	-0.839422
49899637	rs7248502	1.51494e-13	-1.93081	-0.540701	7.93636e-05	-1.5964	-0.841554	8.00421e-05	-1.59336	-0.841439
49900836	rs78318811	2.85589e-13	-1.83751	-2.27e-10	0.000343466	-0.972903	-2.27e-10	0.000345193	-0.97325	-2.27e-10
49900877	rs9304688	1.48442e-13	-1.93061	-0.561247	7.7375e-05	-1.60585	-0.857477	7.8033e-05	-1.60286	-0.857364
49901125	rs12977735	1.5041e-13	-1.93087	-0.547818	7.9652e-05	-1.58725	-0.847077	8.03363e-05	-1.58417	-0.846963
49901318	rs10421748	1.51327e-13	-1.93081	-0.541809	7.92083e-05	-1.59661	-0.843296	7.98851e-05	-1.59358	-0.843185
49901484	rs12980364	1.5186e-13	-1.9284	-0.540701	7.1165e-05	-1.70544	-0.841554	7.1732e-05	-1.70298	-0.841439
49901859	rs34027012	2.79348e-13	-1.8596	-2.27e-10	0.000134543	-1.9101	-2.27e-10	0.000135305	-1.90983	-2.27e-10
49902063	rs10415587	1.52848e-13	-1.93087	-0.531739	7.90459e-05	-1.59852	-0.843438	7.97231e-05	-1.59547	-0.843324
49902990	rs9807898	1.52582e-13	-1.93081	-0.533549	7.97886e-05	-1.59661	-0.835997	8.04708e-05	-1.59358	-0.835881
49903008	rs8110789	3.40268e-13	-1.66233	-2.27e-10	0.000220494	-1.41612	-2.27e-10	0.000221409	-1.41734	-2.27e-10
49903085	rs10421723	1.52703e-13	-1.93079	-0.53277	8.10865e-05	-1.5752	-0.841272	8.17896e-05	-1.57205	-0.841152
49903699	rs8111663	1.53327e-13	-1.92974	-0.529745	7.2897e-05	-1.6899	-0.833038	7.34839e-05	-1.68737	-0.832921
49903812	rs9749000	1.51097e-13	-1.93087	-0.543262	7.99341e-05	-1.58725	-0.843542	8.06208e-05	-1.58417	-0.843427
49904998	rs112749566	7.54447e-13	-0.866073	-2.27e-10	0.000158366	-1.74708	-2.27e-10	0.000159396	-1.74596	-2.27e-10
49905029	rs8105430	1.52183e-13	-1.93081	-0.536163	7.96266e-05	-1.59661	-0.838029	8.03074e-05	-1.59358	-0.837913
49905154	rs73068859	2.78009e-13	-1.86313	-0.00127282	0.00016492	-1.37101	-0.335517	0.000166335	-1.36786	-0.335496
49905215	rs10410843	1.51136e-13	-1.93061	-0.543262	7.84608e-05	-1.60585	-0.843542	7.91282e-05	-1.60286	-0.843427
49905842	rs149351963	2.756e-13	-1.85946	-0.013646	0.000164888	-1.36055	-0.346173	0.000166307	-1.35737	-0.346153
49905851	rs143797526	1.3731e-12	-1.81922e-10	-0.267228	0.000656439	-1.81922e-10	-0.325159	0.000660211	-1.81922e-10	-0.324794
49906080	rs10417256	1.51185e-13	-1.93029	-0.543262	7.77496e-05	-1.61495	-0.843542	7.84076e-05	-1.61201	-0.843427
49906278	rs7256071	1.50072e-13	-1.93061	-0.550326	7.8032e-05	-1.60585	-0.849022	7.86957e-05	-1.60286	-0.848907
49906386	rs7255503	3.41708e-13	-1.6581	-2.27e-10	0.000226298	-1.39014	-2.27e-10	0.00022755	-1.38999	-2.27e-10
49906397	rs7255184	1.49699e-13	-1.93063	-0.5528	7.7058e-05	-1.61649	-0.850939	7.77111e-05	-1.61353	-0.850824
49906410	rs7255390	1.49461e-13	-1.93063	-0.554391	7.66682e-05	-1.61649	-0.85601	7.73178e-05	-1.61353	-0.855899
49906523	rs7256479	1.64048e-13	-1.93065	-0.461246	8.78925e-05	-1.55646	-0.779412	8.86652e-05	-1.5532	-0.779289
49907075	rs78386411	4.89939e-13	-1.81922e-10	-1.29778	0.000265234	-1.81922e-10	-1.23138	0.000266651	-1.81922e-10	-1.23141
49907255	rs8113620	1.48991e-13	-1.9284	-0.559779	7.01203e-05	-1.70544	-0.856342	7.06789e-05	-1.70298	-0.856228
49907462	rs8113231	1.42e-13	-1.93021	-0.606029	7.08378e-05	-1.66996	-0.881638	7.1417e-05	-1.6673	-0.881517
49907690	rs10426452	7.46578e-14	-1.88107	-1.29807	3.61043e-05	-1.92941	-1.29616	3.62959e-05	-1.92948	-1.29617
49907835	rs34825686	2.75662e-13	-1.86814	-0.00474102	0.000165837	-1.38559	-0.315389	0.000167252	-1.38248	-0.315371
49908144	rs7248378	7.51699e-14	-1.87777	-1.29453	3.60462e-05	-1.92881	-1.29838	3.62372e-05	-1.92888	-1.29838
49908706	rs552783904	5.13213e-13	-1.81922e-10	-1.25137	0.000278392	-1.81922e-10	-1.18296	0.000279867	-1.81922e-10	-1.18304
49909458	rs148650258	3.07873e-13	-1.76237	-2.27e-10	0.000141091	-1.86258	-2.27e-10	0.00014184	-1.86265	-2.27e-10
49909580	rs76060370	2.64597e-13	-1.91385	-2.27e-10	0.000160036	-1.73659	-2.27e-10	0.000160886	-1.73666	-2.27e-10
49910119	rs117030842	2.94934e-13	-1.80531	-2.27e-10	0.000207531	-1.47671	-2.27e-10	0.000209218	-1.47398	-2.27e-10
49911665	rs55700331	2.64747e-13	-1.89745	-0.0158295	0.000147472	-1.47851	-0.339837	0.000148684	-1.47573	-0.339808
49911896	rs55987258	2.52745e-13	-1.89022	-0.0694553	0.000146532	-1.43862	-0.38612	0.00014775	-1.43574	-0.386092
49914696	rs11671438	2.77165e-13	-1.85037	-0.0170718	0.000167676	-1.35804	-0.331915	0.000169111	-1.3549	-0.331904
49915011	rs11672370	3.64889e-13	-1.83671	0.244248	0.000279835	-1.09086	-0.0869274	0.00028267	-1.08615	-0.0869227
49915911	rs34486765	1.22909e-13	-1.74048	-0.940138	4.8308e-05	-1.81457	-1.11983	4.85571e-05	-1.81486	-1.11975
49916084	rs118123822	2.61013e-13	-1.92749	-2.27e-10	0.000133571	-1.91736	-2.27e-10	0.000134301	-1.91727	-2.27e-10
49916435	rs55708249	5.09371e-13	-1.25888	-2.27e-10	0.000230161	-1.37321	-2.27e-10	0.000231523	-1.37267	-2.27e-10
49917096	rs34761054	2.7201e-13	-1.88622	-2.27e-10	0.000133451	-1.91826	-2.27e-10	0.000134144	-1.91844	-2.27e-10
49917453	rs117728146	2.89102e-12	0.477305	-2.27e-10	0.000372631	-0.8914	-2.27e-10	0.000375149	-0.89003	-2.27e-10
49918548	rs117137947	2.63927e-13	-1.91639	-2.27e-10	0.0001354	-1.90376	-2.27e-10	0.000136116	-1.90384	-2.27e-10
49918741	rs80057768	2.98543e-13	-1.79314	-2.27e-10	0.000143655	-1.84457	-2.27e-10	0.000144551	-1.84372	-2.27e-10
49918814	rs1320302	7.2312e-14	-1.92826	-1.28281	3.83973e-05	-1.92123	-1.24277	3.85984e-05	-1.92134	-1.24281
49918943	rs73053931	2.35113e-13	-1.91678	-0.115213	0.000130018	-1.5556	-0.388714	0.000131056	-1.55302	-0.388713
49920805	rs17206868	2.46184e-13	-1.91341	-0.0725698	0.000107957	-1.75022	-0.380035	0.000108748	-1.74829	-0.380024
49921283	rs117713546	7.02665e-13	-1.81922e-10	-0.937178	0.000281993	-1.81922e-10	-1.17011	0.000283505	-1.81922e-10	-1.17012
49921748	rs117223926	3.23207e-13	-1.71376	-2.27e-10	0.00013204	-1.92889	-2.27e-10	0.000132741	-1.92895	-2.27e-10
49922059	rs117600984	1.26307e-12	-0.350753	-2.27e-10	0.000359787	-0.926478	-2.27e-10	0.000360961	-0.928585	-2.27e-10
49922071	rs56234966	2.88029e-13	-1.88089	0.0518922	0.000191291	-1.31525	-0.242938	0.000192913	-1.31219	-0.242931
49922106	rs55865329	2.14466e-13	-1.93009	-0.193817	0.00011931	-1.56313	-0.467129	0.000120266	-1.56053	-0.467111
49922115	rs56341323	2.1334e-13	-1.92967	-0.199506	0.000117764	-1.57125	-0.472064	0.000118704	-1.56868	-0.472045
49922996	rs9676602	1.36311e-13	-1.93013	-0.646993	6.8257e-05	-1.63998	-0.948729	6.88257e-05	-1.63714	-0.948634
49923166	rs73053942	2.64146e-13	-1.92776	0.0122036	0.000136157	-1.57987	-0.31831	0.000137234	-1.57734	-0.31833
49924854	rs77279179	3.02321e-13	-1.78057	-2.27e-10	0.000406103	-0.805382	-2.27e-10	0.000408134	-0.805759	-2.27e-10
49925208	rs11669675	7.3073e-14	-1.93014	-1.27046	3.66641e-05	-1.93036	-1.27983	3.68582e-05	-1.93044	-1.27983
49925667	rs12974629	3.44888e-13	-1.93037	0.281535	0.000142945	-1.79355	-0.0559768	0.000143699	-1.79363	-0.0560043
49926803	rs189359619	5.86473e-13	-1.81922e-10	-1.11793	0.000273653	-1.81922e-10	-1.20013	0.000275175	-1.81922e-10	-1.19995
49929193	rs62126231	4.51318e-13	-1.37989	-2.27e-10	0.000347845	-0.960232	-2.27e-10	0.000344029	-0.976629	-2.27e-10
49930295	rs73053944	1.45879e-13	-1.39513	-1.11416	9.01931e-05	-1.15165	-1.15839	9.07351e-05	-1.15101	-1.1584
49930352	rs117785585	3.2383e-13	-1.71184	-2.27e-10	0.000223295	-1.40349	-2.27e-10	0.000224347	-1.40416	-2.27e-10
49930721	rs4802605	9.03641e-14	-1.71098	-1.27723	0.000217166	-0.134389	-1.29694	0.000218241	-0.134813	-1.29694
49930786	rs4801798	9.20109e-14	-1.68193	-1.28822	3.70587e-05	-1.92848	-1.27101	3.72657e-05	-1.92832	-1.27096
49931651	rs12980585	1.17262e-13	-1.46867	-1.25898	3.72397e-05	-1.9098	-1.28482	3.74557e-05	-1.90935	-1.28484
49931785	rs117955048	4.83296e-13	-1.31143	-2.27e-10	0.000739125	-0.206523	-2.27e-10	0.000745128	-0.203799	-2.27e-10
49932053	rs145602134	1.10035e-13	-1.54862	-1.24265	6.29873e-05	-1.40342	-1.26564	6.33662e-05	-1.40278	-1.26564
49932178	rs55732330	7.5182e-14	-1.88965	-1.2825	4.24458e-05	-1.77167	-1.29209	4.25537e-05	-1.7745	-1.29209
49932393	rs10403885	8.47034e-14	-1.75517	-1.29773	0.000181927	-0.322935	-1.28545	0.000182895	-0.322997	-1.28544
49932762	rs1043558	8.89651e-14	-1.71367	-1.29015	0.000230681	-0.0746061	-1.29635	0.00023182	-0.0750471	-1.29635
49934835	rs75984280	2.77886e-13	-1.86485	-2.27e-10	0.000136398	-1.89641	-2.27e-10	0.000137183	-1.89604	-2.27e-10
49935001	rs2946851	7.46904e-14	-1.92975	-1.24895	9.0089e-05	-1.05289	-1.2583	9.05322e-05	-1.05334	-1.25831
49935387	rs188125847	5.49238e-13	-1.81922e-10	-1.18353	0.000279715	-1.81922e-10	-1.17822	0.000281218	-1.81922e-10	-1.17822
49935521	rs3745311	5.21051e-13	-1.81922e-10	-1.23621	0.000264993	-1.81922e-10	-1.23229	0.000266417	-1.81922e-10	-1.23229
49935522	rs3745310	5.21051e-13	-1.81922e-10	-1.23621	0.000264993	-1.81922e-10	-1.23229	0.000266417	-1.81922e-10	-1.23229
49935536	rs3745309	9.60504e-14	-1.75474	-1.17244	4.13895e-05	-1.90569	-1.18327	4.15877e-05	-1.90628	-1.18327
49936497	rs73931783	1.02021e-13	-1.69371	-1.17317	4.71023e-05	-1.82675	-1.13292	4.73779e-05	-1.82623	-1.13296
49936785	rs3745308	1.13323e-13	-1.68707	-1.07474	5.18841e-05	-1.82234	-1.04064	5.2188e-05	-1.82181	-1.04069
49937595	rs150961618	1.0005e-12	-0.583807	-2.27e-10	0.00736353	2.09231	-2.27e-10	0.00742283	2.09496	-2.27e-10
49939189	rs36028558	1.37387e-12	-0.620636	0.353967	0.0014946	-0.0640909	0.561716	0.00149569	-0.0688035	0.561792
49939420	rs56182524	1.09689e-13	-1.65044	-1.14397	5.01461e-05	-1.79747	-1.09958	5.04427e-05	-1.79688	-1.09963
49939719	rs2946848	3.7124e-13	-1.13038	-0.444829	0.000110039	-1.79436	-0.316792	0.000110578	-1.79494	-0.316693
49940131	rs3826718	8.26988e-14	-1.80694	-1.26991	0.000157623	-0.478634	-1.27315	0.000158455	-0.478741	-1.27314
49940894	rs2335089	2.1198e-13	-1.36682	-0.768746	9.60568e-05	-1.58471	-0.662335	9.64528e-05	-1.58598	-0.66232
49941047	rs2335088	2.11444e-13	-1.39439	-0.74371	9.79204e-05	-1.63524	-0.592592	9.83423e-05	-1.63638	-0.592523
49941193	rs111174366	2.06552e-13	-1.36533	-0.796176	9.12078e-05	-1.61357	-0.685275	9.1591e-05	-1.61475	-0.685271
49941588	rs59181603	2.24847e-13	-1.33552	-0.741122	9.88057e-05	-1.59115	-0.627687	9.92181e-05	-1.59236	-0.627671
49942314	rs2914658	1.39455e-13	-1.92964	-0.624682	0.000132782	-1.29822	-0.625063	0.000133598	-1.29762	-0.624892
49942432	rs1320301	3.53033e-13	-0.892652	-0.732844	8.43803e-05	-1.70337	-0.673282	8.4815e-05	-1.70362	-0.673261
49942568	rs11671544	4.36829e-13	-1.30443	-0.108086	0.000191669	-1.4179	-0.138318	0.000192602	-1.41851	-0.138212
49943159	rs142658786	5.01964e-13	-1.81922e-10	-1.27353	0.000277811	-1.81922e-10	-1.18505	0.000279297	-1.81922e-10	-1.18508
49943778	rs11672810	5.57905e-13	-0.200651	-0.967218	0.000110183	-1.38409	-0.725757	0.000111107	-1.38125	-0.725613
49943948	rs11673671	4.19595e-12	-0.276968	1.12679	0.000592742	-1.44246	1.01523	0.000597913	-1.43961	1.0157
49944281	rs113922658	4.76112e-13	-1.3264	-2.27e-10	0.00014567	-1.83065	-2.27e-10	0.000146581	-1.82977	-2.27e-10
49944568	rs118004903	3.21744e-13	-1.7183	-2.27e-10	0.000150321	-1.79922	-2.27e-10	0.000151136	-1.79917	-2.27e-10
49944884	rs74174284	6.11066e-13	0.20946	-1.28631	4.06813e-05	-1.82314	-1.28308	4.09495e-05	-1.82194	-1.28307
49944953	rs62126236	1.1203e-12	-0.825703	0.354993	0.00034664	-1.51429	0.550588	0.000349497	-1.51161	0.550751
49945850	rs1578944	1.25518e-13	-1.41704	-1.24257	3.79488e-05	-1.91024	-1.26552	3.81559e-05	-1.91015	-1.26553
49946493	rs11083974	1.26279e-13	-1.41667	-1.2369	3.80715e-05	-1.91349	-1.25903	3.82789e-05	-1.91341	-1.25904
49946871	rs7258719	1.26848e-13	-1.40688	-1.24219	3.78453e-05	-1.91524	-1.26325	3.80513e-05	-1.91516	-1.26326
49947002	rs11669017	1.20792e-13	-1.44547	-1.25252	3.78287e-05	-1.9077	-1.27122	3.80355e-05	-1.90761	-1.27122
49947198	rs11669032	1.23489e-12	-0.803039	0.429714	0.000380398	-1.50033	0.629558	0.000383551	-1.4976	0.629724
49947995	rs28735534	1.1246e-13	-1.51914	-1.25031	3.86468e-05	-1.88792	-1.26961	3.88592e-05	-1.88779	-1.26962
49948213	rs12975598	6.18913e-13	0.228704	-1.2928	4.05893e-05	-1.83676	-1.27173	4.08489e-05	-1.83576	-1.27171
49948360	rs7247490	1.11305e-13	-1.52782	-1.25196	3.87085e-05	-1.88505	-1.27088	3.89213e-05	-1.88492	-1.27089
49948522	rs7248019	1.11126e-13	-1.52782	-1.25357	3.86604e-05	-1.88505	-1.27212	3.8873e-05	-1.88492	-1.27213
49948612	rs4801799	1.10001e-13	-1.53641	-1.25516	3.87279e-05	-1.88209	-1.27333	3.8941e-05	-1.88196	-1.27334
49949023	rs78115327	8.16702e-13	-0.786784	-2.27e-10	0.000204737	-1.49027	-2.27e-10	0.000206406	-1.48751	-2.27e-10
49949079	rs12985192	1.10175e-13	-1.53641	-1.25357	3.87749e-05	-1.88209	-1.27212	3.89883e-05	-1.88196	-1.27213
49949096	rs4801800	1.05164e-13	-1.62749	-1.20904	4.11293e-05	-1.85293	-1.24234	4.13574e-05	-1.85275	-1.24235
49949135	rs12983291	1.09281e-13	-1.54491	-1.25323	3.88477e-05	-1.87904	-1.27329	3.90618e-05	-1.87891	-1.2733
49949183	rs12983992	1.09289e-13	-1.54491	-1.25316	3.89058e-05	-1.87904	-1.2718	3.91201e-05	-1.87891	-1.27181
49949589	rs1043263	6.60356e-13	0.297879	-1.29716	4.20583e-05	-1.81534	-1.25759	4.23319e-05	-1.81424	-1.25758
49949621	rs79560110	5.06559e-13	-1.81922e-10	-1.26442	0.000248438	-1.81922e-10	-1.2968	0.000249773	-1.81922e-10	-1.2968
49949652	rs7462	8.17047e-13	-0.786361	-2.27e-10	0.000199414	-1.51661	-2.27e-10	0.000201029	-1.5139	-2.27e-10
49950298	rs13394	1.06001e-13	-1.53517	-1.29344	3.73245e-05	-1.89381	-1.29853	3.75324e-05	-1.89362	-1.29853
49950356	rs12443	1.07036e-13	-1.54368	-1.27522	3.78245e-05	-1.89114	-1.28789	3.80352e-05	-1.89095	-1.2879
49950413	rs2335090	8.5378e-13	-0.742384	-2.27e-10	0.000206912	-1.4797	-2.27e-10	0.000208653	-1.47668	-2.27e-10
49951632	rs4384693	1.05432e-13	-1.54494	-1.28906	3.77501e-05	-1.88554	-1.29546	3.79609e-05	-1.88533	-1.29546
49953191	rs10401936	1.10482e-13	-1.51918	-1.26803	3.81908e-05	-1.89381	-1.27559	3.8403e-05	-1.89362	-1.2756
49953194	rs10402472	1.10336e-13	-1.51918	-1.26934	3.81472e-05	-1.89381	-1.27673	3.83592e-05	-1.89362	-1.27674
49953370	rs147435497	2.75739e-13	-1.8726	-2.27e-10	0.000150045	-1.80106	-2.27e-10	0.000150671	-1.80226	-2.27e-10
49954356	rs6509432	1.10004e-13	-1.51121	-1.28033	3.76213e-05	-1.89615	-1.28827	3.78303e-05	-1.89597	-1.28827
49954552	rs112179862	4.95798e-13	-1.81922e-10	-1.28589	0.000258547	-1.81922e-10	-1.25691	0.000259939	-1.81922e-10	-1.25691
49954803	rs2293013	1.10356e-13	-1.50227	-1.28607	3.74056e-05	-1.89866	-1.29151	3.76132e-05	-1.89849	-1.29151
49954807	rs2293012	1.09374e-13	-1.51121	-1.28607	3.74997e-05	-1.89615	-1.29151	3.77081e-05	-1.89597	-1.29151
49955016	rs2293011	1.08703e-13	-1.52006	-1.28337	3.7675e-05	-1.89354	-1.28945	3.78846e-05	-1.89336	-1.28945
49955155	rs1343703	3.83881e-13	-0.305854	-1.23587	3.95955e-05	-1.91809	-1.21518	3.98272e-05	-1.91764	-1.21517
49955222	rs3905288	1.1011e-13	-1.51121	-1.27936	3.76958e-05	-1.89615	-1.28629	3.79052e-05	-1.89597	-1.2863
49955953	rs17206882	2.57426e-13	-0.663144	-1.27818	4.07888e-05	-1.92959	-1.17399	4.10035e-05	-1.92973	-1.17396
49956274	rs7259076	1.11213e-13	-1.5002	-1.28041	3.73722e-05	-1.90394	-1.28712	3.75791e-05	-1.90378	-1.28713
49956290	rs3760669	1.77789e-13	-1.01695	-1.29451	3.63801e-05	-1.93013	-1.28783	3.65755e-05	-1.93014	-1.28783
49956688	rs78750735	7.65101e-13	-0.85205	-2.27e-10	0.000131952	-1.92955	-2.27e-10	0.000132666	-1.92952	-2.27e-10
49956690	rs3760670	3.35747e-13	-0.43671	-1.23899	4.12913e-05	-1.87279	-1.21854	4.15489e-05	-1.87196	-1.21852
49956797	rs192164898	9.66861e-13	-1.81922e-10	-0.618003	0.00139213	-1.81922e-10	0.426601	0.00140017	-1.81922e-10	0.426996
49956891	rs17206895	5.15519e-13	-1.47682	0.229939	0.000209516	-1.88539	0.418203	0.000210894	-1.88436	0.41836
49957010	rs2335183	1.2305e-13	-1.39662	-1.28285	3.67112e-05	-1.91979	-1.28912	3.69119e-05	-1.9197	-1.28913
49957500	rs3760671	1.22508e-13	-1.39662	-1.28726	3.6589e-05	-1.91979	-1.29245	3.6789e-05	-1.9197	-1.29246
49958331	rs186168715	1.25054e-12	-1.81922e-10	-0.360725	0.000339612	-1.81922e-10	-0.984186	0.000341433	-1.81922e-10	-0.984202
49958411	rs7252519	1.23724e-13	-1.38565	-1.28835	3.65288e-05	-1.9213	-1.29258	3.67283e-05	-1.92122	-1.29259
49959364	rs4802607	3.4049e-13	-0.379227	-1.28245	3.75241e-05	-1.91861	-1.2684	3.7742e-05	-1.91819	-1.26839
49959772	rs147362951	2.64564e-13	-1.91398	-2.27e-10	0.000220296	-1.41702	-2.27e-10	0.000221207	-1.41826	-2.27e-10
49960479	rs12974414	1.17165e-13	-1.47423	-1.25424	3.77574e-05	-1.91162	-1.26918	3.79659e-05	-1.91147	-1.26919
49960659	rs112110111	4.93447e-13	-1.81922e-10	-1.29064	0.000261195	-1.81922e-10	-1.24672	0.0002626	-1.81922e-10	-1.24672
49960666	rs140005264	2.74314e-13	-1.87778	-2.27e-10	0.000138807	-1.8789	-2.27e-10	0.000139525	-1.87911	-2.27e-10
49962892	rs62128062	3.5035e-13	-1.63088	-0.00224252	0.00015876	-1.91616	0.171566	0.000159725	-1.91561	0.171711
49962986	rs145883954	4.07409e-13	-1.48224	-2.27e-10	0.000183356	-1.60056	-2.27e-10	0.000184398	-1.60026	-2.27e-10
49963679	rs4277437	7.60151e-13	-1.02278	0.164236	0.00031923	-1.77335	0.727274	0.000321631	-1.77135	0.727399
49964817	rs12460996	5.02761e-13	-1.81922e-10	-1.27194	0.000255219	-1.81922e-10	-1.26987	0.000256593	-1.81922e-10	-1.26986
49964977	rs1320303	1.11373e-13	-1.56064	-1.21853	3.98716e-05	-1.82831	-1.29802	4.01669e-05	-1.82629	-1.29802
49965132	rs79109084	2.18301e-13	-0.818963	-1.28722	4.14192e-05	-1.92272	-1.16552	4.1631e-05	-1.92303	-1.16547
49965173	rs7259560	2.57689e-13	-0.67778	-1.26253	4.40755e-05	-1.93039	-1.0957	4.43087e-05	-1.93046	-1.09571
49965653	rs2914663	1.18756e-13	-1.42071	-1.29428	3.64393e-05	-1.91825	-1.29809	3.66389e-05	-1.91815	-1.29809
49965688	rs117605916	2.91159e-13	-1.81819	-2.27e-10	0.000160138	-1.73595	-2.27e-10	0.000160928	-1.7364	-2.27e-10
49966081	rs10406480	1.19982e-13	-1.41922	-1.2855	3.64142e-05	-1.92437	-1.29266	3.66128e-05	-1.9243	-1.29266
49966117	rs117123194	2.53912e-12	-1.81922e-10	0.347514	0.000785261	-1.81922e-10	-0.145973	0.000789614	-1.81922e-10	-0.14581
49967004	rs562780960	5.64417e-13	-1.81922e-10	-1.15626	0.000275359	-1.81922e-10	-1.19391	0.000276828	-1.81922e-10	-1.19396
49967291	rs2293008	5.03169e-13	-1.81922e-10	-1.27113	0.000253721	-1.81922e-10	-1.27575	0.000255087	-1.81922e-10	-1.27575
49967680	rs2293009	3.47235e-13	-0.388287	-1.25377	4.38042e-05	-1.92489	-1.10737	4.40543e-05	-1.92458	-1.10735
49967808	rs34601909	6.27775e-13	-1.32237	0.272499	0.000248457	-1.84193	0.545211	0.000250172	-1.84049	0.545287
49967981	rs11558188	6.36478e-13	-1.29965	0.263543	0.000228762	-1.83311	0.453806	0.000230376	-1.83161	0.453964
49968072	rs2293010	4.94843e-13	-1.81922e-10	-1.28782	0.000258455	-1.81922e-10	-1.25727	0.000259847	-1.81922e-10	-1.25726
49968169	rs11669044	5.12925e-13	-1.33417	0.0822364	0.000200489	-1.8464	0.335171	0.000201886	-1.845	0.33535
49968176	rs11672888	6.04781e-13	-1.32237	0.235183	0.000220043	-1.84193	0.423761	0.000221579	-1.84049	0.423917
49968290	rs2914664	1.19789e-13	-1.40811	-1.29822	3.63552e-05	-1.92095	-1.2977	3.65541e-05	-1.92086	-1.2977
49968360	rs77552159	5.66034e-13	-1.1534	-2.27e-10	0.000210308	-1.46341	-2.27e-10	0.000209725	-1.47155	-2.27e-10
49968707	rs10422735	3.43207e-13	-0.430428	-1.2233	4.65071e-05	-1.92821	-1.04417	4.67682e-05	-1.92801	-1.04414
49968781	rs2914667	3.35502e-13	-0.451237	-1.22519	4.63076e-05	-1.92902	-1.04766	4.6566e-05	-1.92885	-1.04763
49969085	rs10853810	6.52576e-13	-1.33417	0.323036	0.000240417	-1.8464	0.516785	0.000242087	-1.845	0.516946
49969310	rs2914668	1.35589e-13	-1.28523	-1.2972	3.59704e-05	-1.93086	-1.29843	3.61641e-05	-1.93086	-1.29843
49969720	rs2946859	5.04873e-13	-1.81922e-10	-1.26775	0.000252988	-1.81922e-10	-1.27865	0.000254349	-1.81922e-10	-1.27865
49969813	rs2946860	5.14172e-13	-1.81922e-10	-1.2495	0.000251036	-1.81922e-10	-1.28639	0.000252386	-1.81922e-10	-1.28639
49969934	rs58847858	1.39231e-13	-1.35263	-1.2033	4.85191e-05	-1.92716	-1.00287	4.87971e-05	-1.92684	-1.00284
49970182	rs112367220	2.63216e-13	-1.91908	-2.27e-10	0.000203155	-1.49802	-2.27e-10	0.000204255	-1.49799	-2.27e-10
49970793	rs62128073	1.76623e-13	-1.2718	-1.04625	0.000278627	-0.360637	-0.821478	0.000280889	-0.357893	-0.821502
49971005	rs117186632	7.56467e-13	0.424692	-1.28809	0.000206067	-0.185327	-1.29846	0.000207546	-0.183542	-1.29846
49971596	rs11879863	1.51012e-13	-1.20688	-1.26782	4.36685e-05	-1.89886	-1.13651	4.38777e-05	-1.89941	-1.13654
49973784	rs1055637	1.33565e-13	-1.30411	-1.29335	4.22893e-05	-1.8476	-1.21986	4.24705e-05	-1.84866	-1.21989
49974386	rs1006938	1.30682e-13	-1.32706	-1.29223	4.29856e-05	-1.83871	-1.21241	4.31674e-05	-1.83983	-1.21244
49974631	rs12459080	9.44889e-13	-1.81922e-10	-0.64099	0.000520089	-1.81922e-10	-0.55799	0.000522944	-1.81922e-10	-0.557879
49974674	rs145241689	2.84409e-13	-1.84164	-2.27e-10	0.000160351	-1.73462	-2.27e-10	0.000160998	-1.73596	-2.27e-10
49974782	rs77210856	1.08248e-12	-0.505046	-2.27e-10	0.000217915	-1.42789	-2.27e-10	0.000219285	-1.42698	-2.27e-10
49975474	rs143039986	7.44956e-12	1.42385	-2.27e-10	0.000215585	-1.43863	-2.27e-10	0.000217548	-1.43494	-2.27e-10
49975667	rs147109222	8.08571e-13	-0.796789	-2.27e-10	0.000144183	-1.84091	-2.27e-10	0.000145087	-1.84002	-2.27e-10
49975864	rs141941560	5.73217e-13	-1.81922e-10	-1.14079	0.000263259	-1.81922e-10	-1.23885	0.000264674	-1.81922e-10	-1.23886
49975865	rs12973733	1.39874e-13	-1.26237	-1.28895	4.24019e-05	-1.85662	-1.20818	4.25857e-05	-1.85763	-1.2082
49977218	rs35538484	1.14804e-13	-1.88117	-0.86766	7.15917e-05	-1.78626	-0.754749	7.18549e-05	-1.78804	-0.754665
49977458	rs2946871	5.78032e-13	-1.81922e-10	-1.13243	0.000251322	-1.81922e-10	-1.28526	0.00025267	-1.81922e-10	-1.28527
49978186	rs34221494	1.48707e-10	5.71557	-1.29789	9.37712e-05	-1.07351	-1.19762	9.43661e-05	-1.07256	-1.19761
49978447	rs61141826	2.26892e-11	3.31764	-0.780054	0.000121988	-1.40561	-0.602456	0.000122665	-1.40533	-0.602572
49978789	rs59269605	1.86519e-11	3.13611	-0.794469	0.00010791	-1.48116	-0.649534	0.000108508	-1.48089	-0.649643
49979398	rs17272847	5.45758e-13	-0.571216	-0.618667	7.96541e-05	-1.67962	-0.754676	8.02187e-05	-1.67796	-0.754637
49979893	rs3826717	2.24611e-11	3.31764	-0.790156	0.000120568	-1.40561	-0.614169	0.000121237	-1.40533	-0.614284
49980475	rs7409047	2.0687e-11	3.23001	-0.784802	0.000118032	-1.43308	-0.607958	0.000118685	-1.4328	-0.608074
49980506	rs147911547	5.11755e-13	-1.81922e-10	-1.25421	0.000248017	-1.81922e-10	-1.29849	0.000249351	-1.81922e-10	-1.29849
49980529	rs9653117	2.00316e-11	3.23001	-0.816999	0.000111642	-1.43308	-0.663614	0.000112259	-1.4328	-0.663738
49981024	rs4802610	1.25892e-10	5.54915	-1.29802	8.85902e-05	-1.12863	-1.19934	8.91494e-05	-1.12771	-1.19933
49981070	rs143404354	6.64973e-13	-1.81922e-10	-0.992311	0.000362668	-1.81922e-10	-0.918503	0.000364583	-1.81922e-10	-0.918601
49981224	rs148341739	3.39535e-13	-1.66448	-2.27e-10	0.000164412	-1.70962	-2.27e-10	0.000165322	-1.70946	-2.27e-10
49981287	rs4802611	1.83993e-11	3.05139	-0.723374	0.000117781	-1.50615	-0.537016	0.000118431	-1.50589	-0.537137
49981458	rs111705732	8.0965e-13	-0.795455	-2.27e-10	0.000132788	-1.92324	-2.27e-10	0.000133535	-1.92299	-2.27e-10
49981655	rs9653118	2.17514e-11	3.27242	-0.777042	0.000124205	-1.39109	-0.598967	0.000124897	-1.39078	-0.599083
49981688	rs139038552	1.80505e-12	0.00628777	-2.27e-10	0.000154198	-1.77375	-2.27e-10	0.000155064	-1.77351	-2.27e-10
49981758	rs56320222	5.5563e-13	-1.81922e-10	-1.17195	0.000248863	-1.81922e-10	-1.29509	0.0002502	-1.81922e-10	-1.29509
49981869	rs9653100	1.91361e-11	3.02877	-0.661497	0.000125613	-1.51273	-0.466054	0.000126305	-1.51248	-0.466181
49982043	rs117486964	2.1001e-12	1.05271	-0.895027	8.91874e-05	-1.53542	-0.785825	8.98221e-05	-1.53359	-0.785933
49983010	rs113220577	2.31042e-11	3.27373	-0.718024	0.000129243	-1.41943	-0.530861	0.000129959	-1.41916	-0.530982
49983068	rs12459169	5.6874e-13	-1.81922e-10	-1.14863	0.00024961	-1.81922e-10	-1.29209	0.000250951	-1.81922e-10	-1.2921
49983123	rs185216186	2.89654e-13	-1.82337	-2.27e-10	0.000139749	-1.87214	-2.27e-10	0.000140517	-1.87202	-2.27e-10
49983336	rs11878448	2.4358e-11	3.23317	-0.624611	0.000142015	-1.43209	-0.423963	0.0001428	-1.43182	-0.424092
49983351	rs144504913	2.9956e-13	-1.78974	-2.27e-10	0.000172223	-1.6632	-2.27e-10	0.000173255	-1.66259	-2.27e-10
49983395	rs117525982	5.94863e-13	-1.81922e-10	-1.10373	0.000252534	-1.81922e-10	-1.28045	0.000253888	-1.81922e-10	-1.28046
49983673	rs1042120	2.47941e-11	3.33861	-0.712303	0.000132787	-1.39896	-0.524284	0.000133523	-1.39868	-0.524406
49984382	rs60403475	1.93808e-11	3.0503	-0.670314	0.000125174	-1.50615	-0.476138	0.000125915	-1.50548	-0.476264
49985128	rs183382087	3.05795e-13	-1.76914	-2.27e-10	0.000132037	-1.92891	-2.27e-10	0.000132733	-1.92902	-2.27e-10
49985485	rs4352151	2.16441e-11	3.14559	-0.65516	0.000133503	-1.45905	-0.458812	0.00013424	-1.45879	-0.458939
49985539	rs139688267	8.7874e-14	-1.93016	-1.08599	5.94358e-05	-1.56839	-1.1587	5.96911e-05	-1.56949	-1.15868
49986367	rs55992104	1.79979e-11	2.94287	-0.63692	0.000126039	-1.53741	-0.437991	0.000126732	-1.53716	-0.43812
49987014	rs11878551	1.38875e-11	3.23736	-1.19067	9.20013e-05	-1.34579	-0.944393	9.25649e-05	-1.34503	-0.944411
49987053	rs115776071	7.22142e-13	-0.232488	-0.677347	6.87153e-05	-1.7918	-0.790221	6.90831e-05	-1.79169	-0.790354
49987242	rs113777281	8.06199e-13	-0.799727	-2.27e-10	0.000131899	-1.92995	-2.27e-10	0.00013262	-1.92986	-2.27e-10
49987286	rs11878591	6.5901e-13	-0.330975	-0.670345	9.02172e-05	-1.92188	-0.387888	9.06809e-05	-1.92216	-0.387847
49987811	rs60365978	1.07788e-11	2.49527	-0.701997	0.000103081	-1.66403	-0.512446	0.00010364	-1.66386	-0.51257
49988112	rs117751029	2.78394e-13	-1.86302	-2.27e-10	0.000181359	-1.61151	-2.27e-10	0.000182255	-1.61195	-2.27e-10
49988353	rs143005749	2.60272e-13	-1.93033	-2.27e-10	0.000175772	-1.6428	-2.27e-10	0.000176233	-1.64555	-2.27e-10
49989083	rs73054104	8.57735e-13	-0.737763	-2.27e-10	0.000131778	-1.93087	-2.27e-10	0.000132488	-1.93086	-2.27e-10
49989424	rs1042122	2.2882e-11	3.74054	-1.1945	8.88006e-05	-1.37753	-0.948063	8.94055e-05	-1.37609	-0.948085
49989750	rs4802612	1.61737e-11	2.85973	-0.660648	0.000120897	-1.55197	-0.465084	0.000121556	-1.55177	-0.465211
49990060	rs1879266	2.38268e-11	3.76748	-1.18097	9.24126e-05	-1.3691	-0.916631	9.30434e-05	-1.36764	-0.916648
49990465	rs76687611	2.58658e-13	-1.68762	-0.248933	8.14087e-05	-1.92922	-0.483283	8.18547e-05	-1.9291	-0.483311
49990666	rs2271953	2.08852e-11	3.07772	-0.622985	0.000134419	-1.48892	-0.42211	0.000135153	-1.48871	-0.42224
49990793	rs2271952	1.28233e-11	2.59846	-0.631497	0.000114656	-1.63824	-0.431809	0.000115278	-1.63807	-0.431939
49990843	rs2271951	2.02403e-11	3.03385	-0.610476	0.00013459	-1.50188	-0.40787	0.000135325	-1.50168	-0.408001
49990992	rs78663425	2.61927e-13	-1.92399	-2.27e-10	0.000192494	-1.55192	-2.27e-10	0.000193549	-1.55182	-2.27e-10
49991627	rs78155281	5.09779e-13	-1.81922e-10	-1.25808	0.000301858	-1.81922e-10	-1.10203	0.000303451	-1.81922e-10	-1.10214
49991628	rs4801801	1.48039e-11	2.71371	-0.603126	0.000123997	-1.59222	-0.39951	0.000124671	-1.59204	-0.399642
49991789	rs3786567	1.26521e-11	2.55665	-0.603126	0.000117177	-1.6488	-0.39951	0.000117812	-1.64862	-0.399642
49991800	rs2681570	2.15776e-11	3.65474	-1.16739	9.14172e-05	-1.40411	-0.892448	9.2037e-05	-1.4027	-0.892466
49992367	rs2681568	6.07055e-13	-1.81922e-10	-1.08344	0.000253078	-1.81922e-10	-1.27829	0.000254435	-1.81922e-10	-1.27831
49993383	rs55991145	1.28052e-11	2.56567	-0.600121	0.000119091	-1.63601	-0.396094	0.00011974	-1.63581	-0.396226
49993535	rs1064257	1.06961e-12	-0.517008	-2.27e-10	0.000198944	-1.51896	-2.27e-10	0.000200297	-1.51755	-2.27e-10
49994109	rs113259739	6.00571e-13	-1.09418	-2.27e-10	0.00130186	0.359558	-2.27e-10	0.0013102	0.360583	-2.27e-10
49994470	rs59192944	1.37161e-11	2.62952	-0.595248	0.000121746	-1.61949	-0.390555	0.00012241	-1.61929	-0.390688
49994476	rs56974957	1.54998e-11	2.86128	-0.704757	0.00019581	-1.01923	-0.515615	0.000196746	-1.0197	-0.515738
49995254	rs701717	2.98814e-13	-1.70879	-0.0834429	9.00633e-05	-1.92846	-0.38302	9.05553e-05	-1.92831	-0.383086
49995536	rs11669553	7.09235e-13	-0.92787	-2.27e-10	0.000136857	-1.89305	-2.27e-10	0.000137711	-1.89219	-2.27e-10
49995743	rs76997502	5.74719e-13	-1.13818	-2.27e-10	0.000168979	-1.68222	-2.27e-10	0.000169764	-1.68295	-2.27e-10
49995893	rs1858742	1.53657e-11	2.80617	-0.658333	0.000120849	-1.55501	-0.462437	0.00012151	-1.55479	-0.462564
49997571	rs8108175	1.21924e-11	2.55665	-0.640139	0.00011234	-1.6488	-0.441664	0.000112949	-1.64862	-0.441792
49997982	rs10421294	1.24149e-11	2.57853	-0.643934	0.000112472	-1.64329	-0.445994	0.000113082	-1.64312	-0.446123
49998328	rs141121779	2.63655e-13	-1.91742	-2.27e-10	0.000133428	-1.91843	-2.27e-10	0.000134177	-1.9182	-2.27e-10
49998849	rs34750569	2.00711e-13	-0.896465	-1.29373	0.000101211	-0.983853	-1.21093	0.000101948	-0.98194	-1.21095
49999345	rs10403394	6.42724e-11	4.22276	-0.643934	0.000208119	-1.02788	-0.445994	0.000209252	-1.02769	-0.446123
49999647	rs17555056	9.82916e-11	4.65133	-0.647698	0.000252614	-0.829836	-0.45029	0.000253991	-0.829637	-0.450418
49999880	rs4802613	1.18143e-10	4.83479	-0.64719	0.000254573	-0.80649	-0.465911	0.000255937	-0.806379	-0.466044
50000009	rs2280401	4.76856e-13	-0.0284969	-1.29635	0.000261688	-0.0183759	-1.22646	0.000263733	-0.0159375	-1.22648
50000242	rs79156527	3.36667e-13	-1.67296	-2.27e-10	0.000148042	-1.81449	-2.27e-10	0.000148905	-1.81405	-2.27e-10
50001170	rs140800343	3.59645e-13	-1.60694	-2.27e-10	0.000176881	-1.63651	-2.27e-10	0.000177877	-1.63626	-2.27e-10
50001385	rs739347	5.97718e-11	4.13082	-0.624585	0.000196428	-1.10776	-0.423933	0.000197479	-1.10766	-0.424063
50001499	rs2073614	9.91973e-11	4.62577	-0.612963	0.00024729	-0.890726	-0.410699	0.000248615	-0.89062	-0.41083
50001877	rs2009984	6.94333e-13	-0.949106	-2.27e-10	0.000382775	-0.864542	-2.27e-10	0.000385238	-0.863493	-2.27e-10
50001929	rs939349	4.96276e-13	-1.81922e-10	-1.28493	0.00026666	-1.81922e-10	-1.22602	0.000268106	-1.81922e-10	-1.22597
50002607	rs739349	6.00091e-11	4.10705	-0.596853	0.00020096	-1.1165	-0.39238	0.000202035	-1.1164	-0.392512
50002686	rs756628	5.76109e-11	4.08095	-0.611543	0.000219872	-1.12607	-0.292874	0.000221049	-1.12597	-0.293002
50003014	rs12052105	5.89448e-13	-1.81922e-10	-1.11287	0.000332742	-1.81922e-10	-1.00462	0.000334575	-1.81922e-10	-1.00449
50003177	rs74529756	3.23189e-13	-1.71382	-2.27e-10	0.000137995	-1.88477	-2.27e-10	0.000138752	-1.88467	-2.27e-10
50003253	rs2077300	7.69832e-11	4.36889	-0.609601	0.000224442	-0.991498	-0.406875	0.000225642	-0.991397	-0.407006
50003377	rs57035065	1.79992e-12	0.00344056	-2.27e-10	0.000136746	-1.89386	-2.27e-10	0.000137402	-1.89445	-2.27e-10
50004357	rs73056059	7.60105e-11	4.31978	-0.573215	0.000233668	-0.992546	-0.365544	0.000234923	-0.992421	-0.365678
50004414	rs79557008	5.23471e-13	-1.81922e-10	-1.23158	0.000250328	-1.81922e-10	-1.28922	0.000251669	-1.81922e-10	-1.28924
50004499	rs73056062	2.25664e-10	5.36176	-0.527009	0.000367766	-0.591306	-0.313235	0.000369744	-0.591169	-0.313373
50004631	rs2946844	9.96203e-11	4.47052	-0.453457	0.00025974	-1.08647	-0.165836	0.000261555	-1.08486	-0.165854
50004919	rs61371437	6.75333e-11	4.05727	-0.428956	0.000238522	-1.13472	-0.202809	0.000239795	-1.13462	-0.202954
50005299	rs79608257	3.62778e-13	-1.59827	-2.27e-10	0.000167065	-1.69361	-2.27e-10	0.000167799	-1.69458	-2.27e-10
50005542	rs113788509	3.28428e-13	-1.69774	-2.27e-10	0.000139268	-1.87559	-2.27e-10	0.000140052	-1.87534	-2.27e-10
50007499	rs147329403	3.00906e-13	-1.78526	-2.27e-10	0.000147893	-1.8155	-2.27e-10	0.000148588	-1.81617	-2.27e-10
50007569	rs73056069	2.38574e-11	3.77818	-1.19039	0.000113512	-1.26117	-0.818909	0.00011412	-1.26109	-0.81901
50007599	rs79068664	5.06357e-13	-1.81922e-10	-1.26482	0.000278367	-1.81922e-10	-1.18305	0.000279878	-1.81922e-10	-1.183
50007785	rs140903609	2.40501e-12	0.293252	-2.27e-10	0.000871763	-0.0414718	-2.27e-10	0.000870481	-0.0483079	-2.27e-10
50008951	rs113176985	3.70026e-11	4.18434	-1.15765	0.000140072	-1.11748	-0.752354	0.000140823	-1.11739	-0.752463
50008963	rs184601331	2.96662e-13	-1.79947	-2.27e-10	0.000132157	-1.928	-2.27e-10	0.00013285	-1.92813	-2.27e-10
50009825	rs191720833	4.14796e-13	-1.46427	-2.27e-10	0.000132102	-1.92842	-2.27e-10	0.000132826	-1.92831	-2.27e-10
50010092	rs143721495	5.64307e-12	1.14613	-2.27e-10	0.00122532	0.298968	-2.27e-10	0.00123376	0.300465	-2.27e-10
50010378	rs2946865	1.80605e-11	3.53536	-1.22594	9.75217e-05	-1.33423	-0.897682	9.80446e-05	-1.33416	-0.897775
50010602	rs60815603	1.99817e-11	3.54727	-1.13676	0.000120459	-1.30875	-0.711928	0.000121105	-1.30866	-0.712041
50010803	rs117211930	1.86834e-13	-1.79102	-0.470819	6.47292e-05	-1.9274	-0.714377	6.50623e-05	-1.92758	-0.71443
50010907	rs1316885	8.84106e-12	2.81725	-1.22214	7.97792e-05	-1.5439	-0.888823	8.02069e-05	-1.54383	-0.888917
50012528	rs117756554	1.67721e-13	-1.77578	-0.593977	5.82997e-05	-1.92934	-0.817048	5.86036e-05	-1.92946	-0.817096
50012573	rs60746284	1.38561e-11	3.20965	-1.16522	0.000100608	-1.43339	-0.767371	0.000101143	-1.43334	-0.767478
50012574	rs34010237	2.17428e-13	-0.876372	-1.23382	0.000124864	-0.902761	-1.08201	0.000125772	-0.900855	-1.08203
50013019	rs117394515	3.50562e-13	-1.63252	-2.27e-10	0.000132687	-1.924	-2.27e-10	0.000133407	-1.92395	-2.27e-10
50013045	rs2946863	7.79543e-12	2.72722	-1.25798	7.10777e-05	-1.56898	-0.979232	7.14572e-05	-1.56894	-0.979315
50013393	rs34165679	1.44714e-13	-1.80895	-0.708351	8.35886e-05	-1.72051	-0.66557	8.40219e-05	-1.72078	-0.665495
50013540	rs139039559	3.24331e-13	-1.71029	-2.27e-10	0.000140389	-1.86757	-2.27e-10	0.000141074	-1.86807	-2.27e-10
50013686	rs143827518	5.00019e-13	-1.81922e-10	-1.27741	0.000271614	-1.81922e-10	-1.20761	0.000273088	-1.81922e-10	-1.20756
50013980	rs141962906	4.90767e-13	-1.81922e-10	-1.29609	0.000250773	-1.81922e-10	-1.28744	0.000252126	-1.81922e-10	-1.28742
50014091	rs56041755	1.17017e-12	0.864699	-1.29185	6.11982e-05	-1.56572	-1.13215	6.16177e-05	-1.56418	-1.13222
50014505	rs78889190	5.03838e-13	-1.81922e-10	-1.2698	0.000275763	-1.81922e-10	-1.19245	0.000277259	-1.81922e-10	-1.1924
50014977	rs2335534	7.02321e-12	2.53714	-1.17223	6.66268e-05	-1.31441	-1.29847	6.73161e-05	-1.30948	-1.29847
50016479	rs111981233	1.93887e-12	1.33676	-1.25896	4.4489e-05	-1.73881	-1.27794	4.47804e-05	-1.73762	-1.27796
50016748	rs59774409	1.16175e-12	0.640867	-1.07524	4.26297e-05	-1.76486	-1.29458	4.29103e-05	-1.76368	-1.29457
50016759	rs142385484	2.28713e-13	-0.765281	-1.29431	8.75165e-05	-1.05927	-1.28089	8.81271e-05	-1.05766	-1.28091
50017191	rs11551281	7.39717e-13	-1.81922e-10	-0.88579	0.000351446	-1.81922e-10	-0.949934	0.000353378	-1.81922e-10	-0.949815
50017724	rs2878342	4.78322e-13	-0.101386	-1.22039	3.75895e-05	-1.90684	-1.27843	3.78058e-05	-1.90644	-1.27845
50018012	rs12459953	1.0806e-13	-1.70773	-1.10164	5.21019e-05	-1.74005	-1.11874	5.26145e-05	-1.73569	-1.11868
50018790	rs1997594	8.10929e-13	0.498005	-1.29188	4.60669e-05	-1.85702	-1.12488	4.63555e-05	-1.85617	-1.12485
50019455	rs17304975	5.11114e-13	-1.81922e-10	-1.25547	0.000278828	-1.81922e-10	-1.18139	0.000280348	-1.81922e-10	-1.18132
50019635	rs188276272	1.56919e-12	-1.81922e-10	-0.13374	0.00128762	-1.81922e-10	0.348565	0.0012951	-1.81922e-10	0.34899
50019803	rs56175542	6.4697e-13	0.276766	-1.29652	4.13214e-05	-1.88143	-1.20918	4.15735e-05	-1.88074	-1.20915
50019843	rs115159481	1.23005e-13	-1.53388	-1.14595	4.27465e-05	-1.92908	-1.12762	4.29874e-05	-1.92896	-1.12749
50019875	rs150797022	5.02826e-13	-1.81922e-10	-1.27181	0.000264277	-1.81922e-10	-1.23499	0.000265682	-1.81922e-10	-1.23505
50020748	rs116885865	5.12009e-13	-1.81922e-10	-1.25372	0.000279631	-1.81922e-10	-1.17852	0.000281155	-1.81922e-10	-1.17845
50020823	rs56164649	6.72035e-13	0.314951	-1.2967	4.10188e-05	-1.88998	-1.20798	4.12677e-05	-1.88932	-1.20795
50021271	rs142838334	2.82363e-13	-1.84886	-2.27e-10	0.000136161	-1.89815	-2.27e-10	0.000136916	-1.89798	-2.27e-10
50021325	rs56370615	6.98552e-13	0.353651	-1.2967	4.12395e-05	-1.88461	-1.20798	4.14915e-05	-1.88391	-1.20795
50021895	rs146835980	2.74175e-13	-1.87829	-2.27e-10	0.000148765	-1.80962	-2.27e-10	0.000149392	-1.81078	-2.27e-10
50022083	rs112225981	3.40337e-13	-1.66212	-2.27e-10	0.000142199	-1.85477	-2.27e-10	0.000143056	-1.85412	-2.27e-10
50022351	rs55836815	6.97481e-13	0.353651	-1.29823	4.21058e-05	-1.88461	-1.18719	4.23637e-05	-1.88391	-1.18715
50022709	rs75114400	5.04315e-13	-1.81922e-10	-1.26886	0.000272518	-1.81922e-10	-1.20429	0.000274001	-1.81922e-10	-1.20422
50022939	rs73056079	5.48474e-13	-0.743391	-0.441527	9.73115e-05	-1.89085	-0.343222	9.78884e-05	-1.88965	-0.343878
50023127	rs147228041	5.02141e-13	-1.81922e-10	-1.27318	0.000270392	-1.81922e-10	-1.21211	0.000271863	-1.81922e-10	-1.21205
50023277	rs142841518	1.25185e-13	-1.85881	-0.803464	7.34277e-05	-1.85715	-0.658535	7.39795e-05	-1.85449	-0.659073
50023455	rs150849265	1.03584e-12	0.745186	-1.29428	4.70175e-05	-1.90752	-1.05395	4.72904e-05	-1.90705	-1.054
50024011	rs143882799	4.94993e-13	-1.81922e-10	-1.28751	0.000263983	-1.81922e-10	-1.2361	0.000265418	-1.81922e-10	-1.23605
50024391	rs10469298	4.46581e-12	1.97647	-1.06432	4.26212e-05	-1.79855	-1.26109	4.29567e-05	-1.79599	-1.26117
50024411	rs73582441	1.05902e-12	0.768435	-1.29539	4.77663e-05	-1.81951	-1.12616	4.80793e-05	-1.8184	-1.1261
50024921	rs111561142	4.34642e-13	-0.435067	-0.982469	8.71349e-05	-1.25896	-1.08557	8.77422e-05	-1.25755	-1.0854
50025598	rs117292762	4.97724e-13	-1.81922e-10	-1.28201	0.000267257	-1.81922e-10	-1.22378	0.000268711	-1.81922e-10	-1.22372
50025728	rs57752555	1.10082e-12	0.801723	-1.28997	4.79997e-05	-1.89647	-1.04433	4.82832e-05	-1.89588	-1.04439
50025866	rs4802614	3.92797e-13	-1.51876	-2.27e-10	0.000177526	-1.63287	-2.27e-10	0.000178602	-1.6322	-2.27e-10
50025910	rs4802615	4.47281e-13	-0.422929	-0.965942	8.90506e-05	-1.25082	-1.07197	8.96725e-05	-1.2494	-1.07179
50026157	rs144523817	4.99446e-13	-1.81922e-10	-1.27856	0.000269178	-1.81922e-10	-1.21662	0.000270643	-1.81922e-10	-1.21655
50026266	rs62128087	1.70601e-13	-1.08423	-1.2685	5.86487e-05	-1.56868	-1.17175	5.90449e-05	-1.56726	-1.17179
50026319	rs141873339	5.06055e-13	-1.81922e-10	-1.26541	0.000264537	-1.81922e-10	-1.23401	0.000265979	-1.81922e-10	-1.23394
50026831	rs143637816	3.73496e-13	-1.56915	-2.27e-10	0.000140561	-1.86635	-2.27e-10	0.000141389	-1.86584	-2.27e-10
50027533	rs111508578	8.60782e-13	0.563088	-1.2973	4.5188e-05	-1.85798	-1.14318	4.54703e-05	-1.85708	-1.14321
50027635	rs76375876	2.60174e-13	-1.93071	-2.27e-10	0.000141664	-1.85853	-2.27e-10	0.000142412	-1.85863	-2.27e-10
50028040	rs3810194	9.38253e-13	0.643764	-1.2918	4.76758e-05	-1.84365	-1.10391	4.79824e-05	-1.84267	-1.10385
50028163	rs1132990	3.8802e-12	2.06977	-1.29819	4.70484e-05	-1.7936	-1.16721	4.74269e-05	-1.79101	-1.16716
50028221	rs145726656	4.97142e-13	-1.81922e-10	-1.28318	0.000266586	-1.81922e-10	-1.22629	0.000268036	-1.81922e-10	-1.22623
50028541	rs73582442	1.04844e-12	0.753699	-1.2907	4.89766e-05	-1.82248	-1.09816	4.92971e-05	-1.82139	-1.0981
50028620	rs73582446	1.04884e-12	0.753699	-1.29031	4.90714e-05	-1.82248	-1.09623	4.93925e-05	-1.82139	-1.09617
50028731	rs111846329	4.98786e-13	-1.81922e-10	-1.27988	0.000268452	-1.81922e-10	-1.21932	0.000269913	-1.81922e-10	-1.21925
50029221	rs112749285	4.9737e-13	-1.81922e-10	-1.28272	0.00026685	-1.81922e-10	-1.2253	0.000268302	-1.81922e-10	-1.22524
50029582	rs14769	3.20666e-12	-1.81922e-10	0.580929	0.00296063	-1.81922e-10	1.18117	0.00297613	-1.81922e-10	1.18102
50030096	rs6509435	5.84882e-13	-1.81922e-10	-1.12065	0.000387168	-1.81922e-10	-0.853132	0.000389295	-1.81922e-10	-0.853016
50030541	rs78025330	1.03516e-12	0.747432	-1.29718	4.76179e-05	-1.80701	-1.14177	4.79319e-05	-1.80586	-1.14171
50030701	rs112330409	1.02898e-12	0.740337	-1.29607	4.72469e-05	-1.82515	-1.13145	4.75551e-05	-1.82407	-1.13139
50031075	rs151021730	4.94129e-13	-1.81922e-10	-1.28926	0.00026286	-1.81922e-10	-1.24037	0.000264289	-1.81922e-10	-1.24031
50031146	rs73582450	3.31419e-12	1.24022	-0.626312	4.80159e-05	-1.70855	-1.23191	4.83496e-05	-1.70698	-1.23192
50031256	rs17239238	6.52635e-13	-1.81922e-10	-1.01104	0.000327488	-1.81922e-10	-1.02054	0.000329315	-1.81922e-10	-1.02034
50032160	rs4296355	8.9613e-13	0.603272	-1.29724	4.54752e-05	-1.85098	-1.14385	4.57612e-05	-1.85004	-1.14388
50032865	rs56036628	1.09343e-12	0.801723	-1.29671	4.65185e-05	-1.89647	-1.07567	4.67939e-05	-1.89588	-1.07572
50033083	rs139852150	1.42672e-13	-1.37002	-1.16149	4.80934e-05	-1.90624	-1.03261	4.83732e-05	-1.90584	-1.03257
50033239	rs534526936	3.24227e-13	-1.71061	-2.27e-10	0.000218838	-1.42366	-2.27e-10	0.000220042	-1.42354	-2.27e-10
50033707	rs73582451	8.86094e-13	0.590276	-1.29551	4.47122e-05	-1.85327	-1.15847	4.49929e-05	-1.85234	-1.15851
50033838	rs111833847	6.28716e-13	-1.04838	-2.27e-10	0.000151378	-1.79221	-2.27e-10	0.000152324	-1.79135	-2.27e-10
50034039	rs73582454	3.55251e-12	1.26945	-0.586101	4.89624e-05	-1.70076	-1.22018	4.93036e-05	-1.69916	-1.22019
50034045	rs74255083	3.34431e-12	1.17925	-0.556297	4.80317e-05	-1.72447	-1.21566	4.83626e-05	-1.72296	-1.21566
50034101	rs73582456	8.962e-13	0.603272	-1.29717	4.5437e-05	-1.85098	-1.14469	4.57228e-05	-1.85004	-1.14472
50034535	rs78357218	1.09067e-12	-1.81922e-10	-0.497511	0.000311515	-1.81922e-10	-1.07054	0.000313181	-1.81922e-10	-1.07057
50034766	rs117411536	6.09535e-11	3.52581	-2.27e-10	0.000405	-0.808101	-2.27e-10	0.000409606	-0.802158	-2.27e-10
50035293	rs149888962	1.08777e-12	-1.81922e-10	-0.500172	0.000313051	-1.81922e-10	-1.06562	0.000314724	-1.81922e-10	-1.06566
50035829	rs57875150	5.62326e-12	1.45337	-0.310758	5.55517e-05	-1.66092	-1.13376	5.59456e-05	-1.65921	-1.13377
50036306	rs73582460	5.83527e-12	1.45337	-0.273749	5.59207e-05	-1.66092	-1.12714	5.6317e-05	-1.65921	-1.12715
50036323	rs80318811	1.46269e-12	-1.81922e-10	-0.204024	0.000357122	-1.81922e-10	-0.933912	0.000359027	-1.81922e-10	-0.933957
50036444	rs17239245	1.3448e-12	-1.81922e-10	-0.288059	0.000340455	-1.81922e-10	-0.981706	0.000342272	-1.81922e-10	-0.981748
50036570	rs73582462	4.47978e-12	0.925521	-0.0102484	5.45266e-05	-1.8033	-1.01	5.48946e-05	-1.80192	-1.01002
50036597	rs78970126	1.16639e-12	0.834339	-1.26473	5.77901e-05	-1.82199	-0.933183	5.81696e-05	-1.82071	-0.933281
50036634	rs79476680	3.21461e-12	1.88132	-1.29791	4.35928e-05	-1.9033	-1.13379	4.38441e-05	-1.90285	-1.13386
50036925	rs78707188	6.21868e-13	-1.81922e-10	-1.05933	0.000298702	-1.81922e-10	-1.11254	0.000300349	-1.81922e-10	-1.11241
50037422	rs111817044	9.80844e-13	0.691484	-1.29513	4.5138e-05	-1.84129	-1.16098	4.54242e-05	-1.8403	-1.16101
50037446	rs73582463	8.3999e-13	0.533319	-1.29199	4.32189e-05	-1.86852	-1.1772	4.34859e-05	-1.86769	-1.17723
50038017	rs10419198	1.56089e-10	3.66961	0.796514	0.000123451	-1.67103	-0.325119	0.0001246	-1.66698	-0.325266
50038072	rs57215012	8.72696e-13	0.573272	-1.29374	4.38619e-05	-1.86203	-1.16892	4.41346e-05	-1.86116	-1.16895
50038214	rs79986112	5.15156e-13	-1.81922e-10	-1.24759	0.000250686	-1.81922e-10	-1.28779	0.000252028	-1.81922e-10	-1.28781
50038220	rs7256116	8.24888e-13	0.519403	-1.29621	5.05988e-05	-1.729	-1.15906	5.09409e-05	-1.72765	-1.15903
50038281	rs73057945	1.18483e-13	-1.93066	-0.786625	7.7895e-05	-1.93084	-0.525786	7.82704e-05	-1.93076	-0.526422
50038859	rs150181699	1.63841e-12	-1.81922e-10	-0.0905781	0.000389147	-1.81922e-10	-0.848033	0.000391205	-1.81922e-10	-0.848122
50039626	rs140059446	2.71061e-13	-1.88971	-2.27e-10	0.000131889	-1.93003	-2.27e-10	0.000132597	-1.93004	-2.27e-10
50039631	rs6509436	5.58372e-13	-1.81922e-10	-1.16703	0.000376491	-1.81922e-10	-0.881096	0.000378595	-1.81922e-10	-0.880888
50040060	rs144039379	1.67301e-12	-1.81922e-10	-0.0696778	0.000394159	-1.81922e-10	-0.835235	0.000396244	-1.81922e-10	-0.835324
50040152	rs73582470	7.20002e-13	0.374011	-1.28681	4.14662e-05	-1.89162	-1.19549	4.17154e-05	-1.89097	-1.19552
50040506	rs45518331	3.74423e-13	-1.56667	-2.27e-10	0.00161163	0.57301	-2.27e-10	0.00162382	0.575183	-2.27e-10
50040543	rs45450996	9.63148e-13	0.665257	-1.28711	4.34361e-05	-1.84608	-1.19462	4.37105e-05	-1.84512	-1.19464
50040696	rs77229696	7.92361e-13	0.465042	-1.28208	4.14746e-05	-1.87897	-1.20793	4.1728e-05	-1.87822	-1.20796
50040986	rs61102029	7.83915e-13	0.452471	-1.28023	4.12257e-05	-1.88081	-1.21212	4.1477e-05	-1.88007	-1.21214
50041176	rs34400029	7.72934e-13	0.438681	-1.28054	4.11725e-05	-1.88279	-1.21143	4.14229e-05	-1.88207	-1.21145
50041279	rs58075796	6.64726e-13	0.285893	-1.27858	4.02062e-05	-1.90237	-1.2156	4.0444e-05	-1.90181	-1.21562
50041281	rs114859764	5.99709e-13	-1.81922e-10	-1.09561	0.00029151	-1.81922e-10	-1.13692	0.000293116	-1.81922e-10	-1.13679
50041367	rs60163835	6.65621e-13	0.285893	-1.27723	4.00987e-05	-1.90237	-1.21827	4.03359e-05	-1.90181	-1.2183
50041571	rs113367289	8.10151e-13	0.477644	-1.27248	4.07762e-05	-1.87711	-1.22679	4.10259e-05	-1.87634	-1.22681
50041815	rs11670916	1.64978e-12	0.316743	-0.400405	0.000136514	-1.40764	-0.487924	0.000137673	-1.40469	-0.487785
50041891	rs74504832	2.8656e-13	-1.83411	-2.27e-10	0.000209728	-1.46618	-2.27e-10	0.000210624	-1.46728	-2.27e-10
50041951	rs57989898	6.70564e-13	0.285893	-1.26983	3.95911e-05	-1.90237	-1.23101	3.98253e-05	-1.90181	-1.23104
50042016	rs73582475	8.187e-13	0.491543	-1.27588	4.11059e-05	-1.87501	-1.22083	4.13583e-05	-1.87423	-1.22085
50042151	rs60004045	6.62757e-13	0.273786	-1.26944	3.95134e-05	-1.90373	-1.23162	3.97467e-05	-1.90319	-1.23164
50042159	rs58269718	6.62757e-13	0.273786	-1.26944	3.95134e-05	-1.90373	-1.23162	3.97467e-05	-1.90319	-1.23164
50042371	rs8105626	6.15028e-13	0.198244	-1.26863	3.91595e-05	-1.91153	-1.23282	3.93874e-05	-1.91107	-1.23284
50042535	rs4560020	6.61744e-13	0.270192	-1.26737	3.95364e-05	-1.90011	-1.23466	3.97714e-05	-1.89953	-1.23468
50042829	rs8108243	6.47255e-13	0.248464	-1.26778	3.93087e-05	-1.90648	-1.23407	3.95396e-05	-1.90596	-1.23409
50043053	rs73582482	6.6583e-13	0.273786	-1.26481	3.92541e-05	-1.90373	-1.2382	3.94859e-05	-1.90319	-1.23822
50043275	rs111562439	6.73993e-13	0.285893	-1.26473	4.01269e-05	-1.90237	-1.21757	4.03645e-05	-1.90181	-1.21759
50043827	rs111652750	5.89515e-13	0.16154	-1.2743	4.03006e-05	-1.91488	-1.20074	4.05335e-05	-1.91446	-1.20076
50044107	rs111648367	6.60271e-13	0.273786	-1.27319	4.06637e-05	-1.90373	-1.20292	4.09038e-05	-1.90319	-1.20294
50044264	rs113305073	6.60791e-13	0.273786	-1.27241	4.06022e-05	-1.90373	-1.20444	4.0842e-05	-1.90319	-1.20446
50044328	rs73582485	6.86396e-13	0.311423	-1.27203	4.07488e-05	-1.89941	-1.20515	4.09911e-05	-1.89883	-1.20517
50044339	rs113784288	6.61042e-13	0.273786	-1.27203	4.05732e-05	-1.90373	-1.20515	4.08128e-05	-1.90319	-1.20517
50044731	rs8100016	6.3676e-13	0.236456	-1.27212	4.04183e-05	-1.90773	-1.20497	4.06554e-05	-1.90723	-1.205
50044741	rs113886122	2.08093e-12	1.39089	-1.24238	4.17554e-05	-1.79034	-1.28982	4.20579e-05	-1.78847	-1.28983
50044776	rs8100037	6.37003e-13	0.236456	-1.27174	4.03896e-05	-1.90773	-1.20569	4.06264e-05	-1.90723	-1.20571
50044851	rs8102198	6.42467e-13	0.248362	-1.2751	4.10309e-05	-1.89856	-1.1991	4.1275e-05	-1.89797	-1.19912
50044875	rs112135459	6.84287e-13	0.311423	-1.2751	4.0996e-05	-1.89941	-1.1991	4.12398e-05	-1.89883	-1.19912
50044980	rs112212888	6.35321e-13	0.236456	-1.27438	4.05968e-05	-1.90773	-1.20057	4.08349e-05	-1.90723	-1.20059
50045082	rs111410736	5.8904e-13	0.16154	-1.2751	4.03667e-05	-1.91488	-1.1991	4.06e-05	-1.91446	-1.19912
50045205	rs61212513	6.20089e-13	0.211342	-1.27354	3.99156e-05	-1.91026	-1.21496	4.01484e-05	-1.90979	-1.21498
50045878	rs34654230	6.14519e-13	0.198244	-1.26946	4.00717e-05	-1.91153	-1.20979	4.0305e-05	-1.91107	-1.20981
50045916	rs34459162	8.57783e-13	0.55777	-1.29548	4.55819e-05	-1.86458	-1.1279	4.58648e-05	-1.86373	-1.12793
50045979	rs146159696	3.56346e-13	-1.61616	-2.27e-10	0.000132473	-1.92561	-2.27e-10	0.000133165	-1.92576	-2.27e-10
50046036	rs56084109	6.25555e-13	0.223283	-1.2767	4.07393e-05	-1.90907	-1.19572	4.09775e-05	-1.90859	-1.19574
50046239	rs45482295	7.04728e-13	0.32363	-1.25788	3.99115e-05	-1.89795	-1.22737	4.01495e-05	-1.89735	-1.22739
50046365	rs3187346	6.36225e-13	0.259889	-1.2964	4.40965e-05	-1.90525	-1.12036	4.43559e-05	-1.90472	-1.12038
50046437	rs1129459	6.12904e-13	0.18637	-1.26022	3.94548e-05	-1.91264	-1.22419	3.9684e-05	-1.9122	-1.22421
50046473	rs1129460	5.74713e-13	0.074159	-1.21235	6.36069e-05	-1.36073	-1.29854	6.41444e-05	-1.35768	-1.29854
50046506	rs117814164	4.65766e-12	-1.81922e-10	0.954212	0.00162047	-1.81922e-10	0.578484	0.00162894	-1.81922e-10	0.578332
50046924	rs73586516	6.41235e-13	0.211036	-1.2397	3.86354e-05	-1.91029	-1.24753	3.8861e-05	-1.90982	-1.24755
50046941	rs77480051	7.88785e-13	0.436917	-1.25848	4.05437e-05	-1.88304	-1.22657	4.07905e-05	-1.88232	-1.22658
50047224	rs73586518	6.32363e-13	0.211036	-1.25363	3.92109e-05	-1.91029	-1.23274	3.94398e-05	-1.90982	-1.23276
50047311	rs112173908	6.40439e-13	0.222903	-1.25281	3.92183e-05	-1.90911	-1.23373	3.94479e-05	-1.90862	-1.23375
50047458	rs76626009	7.9131e-13	0.436917	-1.25528	4.03762e-05	-1.88304	-1.23071	4.0622e-05	-1.88232	-1.23072
50047487	rs80094695	5.90764e-13	0.137007	-1.24765	3.86852e-05	-1.91696	-1.23957	3.89079e-05	-1.91657	-1.23959
50048177	rs73586522	6.40652e-13	0.222903	-1.25247	3.92029e-05	-1.90911	-1.23413	3.94323e-05	-1.90862	-1.23414
50048488	rs112445321	6.41319e-13	0.222903	-1.25143	3.91551e-05	-1.90911	-1.23535	3.93843e-05	-1.90862	-1.23536
50048610	rs139599896	5.91144e-13	-1.11	-2.27e-10	0.000156198	-1.76086	-2.27e-10	0.000156888	-1.76182	-2.27e-10
50048704	rs56971582	3.93576e-13	-1.51678	-2.27e-10	0.00183209	0.701222	-2.27e-10	0.00184605	0.70345	-2.27e-10
50048711	rs145432445	6.50891e-13	0.234801	-1.24852	3.9074e-05	-1.9079	-1.23863	3.93033e-05	-1.9074	-1.23865
50048804	rs76544645	6.51225e-13	0.234801	-1.248	3.90522e-05	-1.9079	-1.23919	3.92813e-05	-1.9074	-1.23921
50048817	rs78067151	6.51562e-13	0.234801	-1.24749	3.90304e-05	-1.9079	-1.23975	3.92594e-05	-1.9074	-1.23976
50049292	rs148714924	1.93247e-12	-1.81922e-10	0.0744961	0.000443156	-1.81922e-10	-0.718068	0.000445503	-1.81922e-10	-0.71815
50049460	rs113683895	6.51294e-13	0.234801	-1.2479	3.84084e-05	-1.9079	-1.25581	3.86343e-05	-1.9074	-1.25581
50049870	rs112922991	6.67653e-13	0.259889	-1.24818	3.91632e-05	-1.90525	-1.239	3.93941e-05	-1.90472	-1.23901
50049882	rs112590788	6.07724e-13	0.161544	-1.24388	3.86142e-05	-1.91488	-1.24349	3.88376e-05	-1.91446	-1.2435
50050195	rs12462479	2.67077e-12	-1.81922e-10	0.398065	0.000497982	-1.81922e-10	-0.601425	0.000500664	-1.81922e-10	-0.601418
50050261	rs74524245	9.45256e-13	0.629188	-1.26979	3.99185e-05	-1.91593	-1.20922	4.01477e-05	-1.91555	-1.20924
50050802	rs10417973	2.04384e-13	-1.03134	-1.14071	5.14534e-05	-1.75542	-1.11589	5.18226e-05	-1.75378	-1.11575
50050946	rs149485891	6.2712e-13	-1.81922e-10	-1.05092	0.000389169	-1.81922e-10	-0.847975	0.000391283	-1.81922e-10	-0.847924
50051176	rs148199165	6.33646e-13	-1.81922e-10	-1.04057	0.000293175	-1.81922e-10	-1.13122	0.000294781	-1.81922e-10	-1.13112
50051648	rs147195142	1.40055e-12	-0.247439	-2.27e-10	0.000232766	-1.36195	-2.27e-10	0.000234273	-1.36087	-2.27e-10
50052141	rs113083121	5.55091e-12	1.12966	-2.27e-10	0.000145572	-1.83132	-2.27e-10	0.000146302	-1.83168	-2.27e-10
50052547	rs74658802	7.51976e-13	-0.869354	-2.27e-10	0.000156457	-1.75921	-2.27e-10	0.000157246	-1.75954	-2.27e-10
50053452	rs35279796	4.34028e-13	-0.157226	-1.26172	9.18669e-05	-1.24332	-1.04833	9.21288e-05	-1.24575	-1.04841
50053500	rs118164399	5.4304e-13	-1.19487	-2.27e-10	0.000789869	-0.140122	-2.27e-10	0.000797758	-0.135549	-2.27e-10
50053790	rs56709164	1.39802e-12	1.00866	-1.25791	4.03586e-05	-1.88685	-1.22733	4.06019e-05	-1.88619	-1.22735
50054049	rs150859476	4.94041e-13	-1.81922e-10	-1.28944	0.000249638	-1.81922e-10	-1.29198	0.000250975	-1.81922e-10	-1.292
50055156	rs8107051	9.19537e-14	-1.83586	-1.13491	5.69258e-05	-1.56745	-1.20279	5.73065e-05	-1.56625	-1.20269
50055209	rs8107392	1.40938e-13	-1.39007	-1.15367	4.10368e-05	-1.92938	-1.16814	4.12597e-05	-1.92923	-1.16824
50055223	rs57680936	5.20334e-13	-1.06995	-0.167641	0.000120821	-1.56298	-0.454705	0.000121671	-1.56165	-0.454381
50055444	rs61187538	2.09476e-13	-1.59962	-0.547825	6.38318e-05	-1.88572	-0.770017	6.42176e-05	-1.8852	-0.769873
50055477	rs142102890	3.15653e-13	-1.73742	-2.27e-10	0.000137571	-1.88785	-2.27e-10	0.00013835	-1.88757	-2.27e-10
50055619	rs146918852	4.26125e-12	0.86526	-2.27e-10	0.000314658	-1.0605	-2.27e-10	0.000317249	-1.05767	-2.27e-10
50055641	rs113729752	3.50978e-13	-1.54078	-0.0905597	0.000106264	-1.88588	-0.260178	0.000106796	-1.88633	-0.260099
50055826	rs10421618	5.02991e-13	-1.81922e-10	-1.27149	0.00024876	-1.81922e-10	-1.2955	0.000250095	-1.81922e-10	-1.29551
50055903	rs11672851	2.11526e-11	2.46746	-2.27e-10	0.00188895	0.73179	-2.27e-10	0.00191337	0.739268	-2.27e-10
50056734	rs77137570	1.11823e-12	-1.81922e-10	-0.472557	0.000291074	-1.81922e-10	-1.13841	0.000292664	-1.81922e-10	-1.13833
50056928	rs4076599	9.73488e-13	-1.81922e-10	-0.611173	0.000274817	-1.81922e-10	-1.19588	0.000276314	-1.81922e-10	-1.19582
50057331	rs73931802	9.12725e-13	-1.81922e-10	-0.675623	0.000268318	-1.81922e-10	-1.21982	0.000269777	-1.81922e-10	-1.21976
50057671	rs192072644	4.90635e-13	-1.81922e-10	-1.29636	0.000255344	-1.81922e-10	-1.26938	0.000256709	-1.81922e-10	-1.26941
50057854	rs4075250	8.73459e-11	4.57157	-0.685994	5.07469e-05	-1.64376	-1.24138	5.12058e-05	-1.64015	-1.24136
50058085	rs73057955	7.00096e-11	3.66433	-2.27e-10	0.000175125	-1.64649	-2.27e-10	0.000175862	-1.64766	-2.27e-10
50058105	rs150912079	8.61893e-13	-1.81922e-10	-0.732927	0.000374375	-1.81922e-10	-0.886731	0.000376346	-1.81922e-10	-0.886845
50058160	rs139356684	4.12936e-13	-1.46876	-2.27e-10	0.000134456	-1.91075	-2.27e-10	0.000135144	-1.91101	-2.27e-10
50058339	rs139530582	2.96766e-13	-1.79911	-2.27e-10	0.000133133	-1.92064	-2.27e-10	0.00013387	-1.92049	-2.27e-10
50058430	rs117807116	4.89727e-13	-1.81922e-10	-1.29821	0.000251963	-1.81922e-10	-1.28271	0.000253313	-1.81922e-10	-1.28273
50058909	rs112120564	9.75481e-13	-1.81922e-10	-0.609127	0.000275035	-1.81922e-10	-1.19509	0.000276533	-1.81922e-10	-1.19503
50059267	rs79903573	9.66521e-13	-1.81922e-10	-0.618355	0.000274059	-1.81922e-10	-1.19865	0.000275551	-1.81922e-10	-1.19858
50059718	rs6509437	7.94223e-11	4.62259	-0.83211	0.000114387	-0.884196	-1.1882	0.000114913	-0.884999	-1.18818
50059722	rs186237221	8.49964e-13	-1.81922e-10	-0.746864	0.000512594	-1.81922e-10	-0.572505	0.00051536	-1.81922e-10	-0.572488
50059982	rs4594362	8.15641e-11	4.64364	-0.826557	5.06523e-05	-1.60904	-1.27796	5.11178e-05	-1.60527	-1.27795
50060685	rs10426466	8.82722e-11	4.66596	-0.769841	0.000122121	-0.848741	-1.15824	0.000122668	-0.849659	-1.15822
50061536	rs60284187	9.30684e-11	3.94903	-2.27e-10	0.00017577	-1.64281	-2.27e-10	0.000176502	-1.64402	-2.27e-10
50062280	rs79151664	3.05813e-13	-1.76909	-2.27e-10	0.000136342	-1.89682	-2.27e-10	0.000137119	-1.89651	-2.27e-10
50062480	rs4426453	3.27683e-11	4.12149	-1.21633	8.33881e-05	-1.10208	-1.28641	8.37717e-05	-1.10287	-1.28639
50063040	rs10409856	6.70059e-11	4.59595	-0.975473	0.000104099	-0.920552	-1.24609	0.000104572	-0.921411	-1.24607
50064421	rs11879680	7.81952e-13	-1.81922e-10	-0.830264	0.000256386	-1.81922e-10	-1.2653	0.000257775	-1.81922e-10	-1.26527
50064453	rs11879685	7.7269e-13	-1.81922e-10	-0.84218	0.000255588	-1.81922e-10	-1.26842	0.000256972	-1.81922e-10	-1.26839
50064679	rs73057960	1.31329e-12	-0.311769	-2.27e-10	0.000231475	-1.36752	-2.27e-10	0.000233048	-1.36611	-2.27e-10
50064798	rs58002203	7.7269e-13	-1.81922e-10	-0.84218	0.000255588	-1.81922e-10	-1.26842	0.000256972	-1.81922e-10	-1.26839
50064937	rs141037707	7.6975e-13	-1.81922e-10	-0.845992	0.000255339	-1.81922e-10	-1.2694	0.000256722	-1.81922e-10	-1.26936
50065032	rs115929576	4.94874e-13	-1.81922e-10	-1.28775	0.00024856	-1.81922e-10	-1.2963	0.000249896	-1.81922e-10	-1.29631
50065095	rs58927171	7.66833e-13	-1.81922e-10	-0.849788	0.000255095	-1.81922e-10	-1.27035	0.000256476	-1.81922e-10	-1.27032
50065200	rs111412602	3.09028e-13	-1.75863	-2.27e-10	0.000297934	-1.11512	-2.27e-10	0.000298782	-1.11764	-2.27e-10
50065499	rs112559857	7.66833e-13	-1.81922e-10	-0.849788	0.000255095	-1.81922e-10	-1.27035	0.000256476	-1.81922e-10	-1.27032
50065915	rs117317756	1.83047e-13	-1.44109	-0.841223	7.5893e-05	-1.3769	-1.10577	7.63997e-05	-1.37571	-1.10567
50065935	rs144210466	3.21887e-13	-1.71786	-2.27e-10	0.000183181	-1.60152	-2.27e-10	0.000184305	-1.60076	-2.27e-10
50066050	rs113086320	3.53623e-13	-1.62383	-2.27e-10	0.000132499	-1.92541	-2.27e-10	0.000133232	-1.92526	-2.27e-10
50066180	rs78535027	7.57937e-13	-1.81922e-10	-0.861457	0.000254365	-1.81922e-10	-1.27322	0.000255742	-1.81922e-10	-1.27319
50067246	rs61138558	8.9308e-11	3.90779	-2.27e-10	0.000174183	-1.65188	-2.27e-10	0.000174911	-1.65308	-2.27e-10
50067276	rs73934005	7.52312e-13	-1.81922e-10	-0.868906	0.000253915	-1.81922e-10	-1.27499	0.000255289	-1.81922e-10	-1.27496
50067508	rs10412446	5.77271e-07	13.2471	-0.565357	0.000194709	-0.366388	-1.1741	0.000196817	-0.361017	-1.17406
50068168	rs117679843	4.914e-13	-1.81922e-10	-1.2948	0.000250021	-1.81922e-10	-1.29044	0.000251363	-1.81922e-10	-1.29046
50068206	rs73934006	7.49257e-13	-1.81922e-10	-0.872976	0.000253675	-1.81922e-10	-1.27593	0.000255048	-1.81922e-10	-1.2759
50068898	rs55796141	3.89133e-13	-0.438014	-1.09012	9.1806e-05	-1.3351	-0.957215	9.24258e-05	-1.33376	-0.957193
50069019	rs115172993	5.2814e-13	-1.81922e-10	-1.2227	0.000453865	-1.81922e-10	-0.694189	0.000456231	-1.81922e-10	-0.694355
50069316	rs148081494	8.1138e-13	-1.81922e-10	-0.793322	0.000259055	-1.81922e-10	-1.25495	0.00026046	-1.81922e-10	-1.2549
50069412	rs112971713	8.14679e-13	-1.81922e-10	-0.789264	0.000259365	-1.81922e-10	-1.25375	0.000260772	-1.81922e-10	-1.25371
50069573	rs111261691	4.90093e-12	1.00512	-2.27e-10	0.000631768	-0.363468	-2.27e-10	0.000638991	-0.357464	-2.27e-10
50069684	rs188640068	2.9608e-13	-1.80143	-2.27e-10	0.000151276	-1.79288	-2.27e-10	0.000152036	-1.79323	-2.27e-10
50069747	rs10401626	7.72019e-11	4.77702	-1.01489	0.000113921	-0.814422	-1.26206	0.000114439	-0.81526	-1.26205
50069768	rs10402160	1.71123e-13	-1.38182	-0.967853	7.87078e-05	-1.26186	-1.18439	7.92485e-05	-1.26045	-1.18431
50069844	rs8103904	7.50948e-11	4.74984	-1.01539	0.000112894	-0.825495	-1.26004	0.000113408	-0.826329	-1.26003
50069894	rs8102979	7.78244e-11	4.78505	-1.01489	0.000119336	-0.767982	-1.26206	0.000119879	-0.768819	-1.26205
50070217	rs149266629	8.1138e-13	-1.81922e-10	-0.793322	0.000259055	-1.81922e-10	-1.25495	0.00026046	-1.81922e-10	-1.2549
50070219	rs144509743	5.06723e-13	-1.81922e-10	-1.26409	0.000248108	-1.81922e-10	-1.29813	0.000249443	-1.81922e-10	-1.29812
50071697	rs73934007	7.94959e-13	-1.81922e-10	-0.813767	0.000257542	-1.81922e-10	-1.26081	0.000258938	-1.81922e-10	-1.26076
50071744	rs77080188	6.65592e-12	1.3112	-2.27e-10	0.000202662	-1.50045	-2.27e-10	0.000203506	-1.50166	-2.27e-10
50072275	rs112673105	1.10755e-10	4.12301	-2.27e-10	0.000184499	-1.59435	-2.27e-10	0.000185251	-1.59564	-2.27e-10
50072839	rs113710641	1.06718e-10	4.08588	-2.27e-10	0.000181287	-1.61191	-2.27e-10	0.00018203	-1.61318	-2.27e-10
50073003	rs113616249	1.06718e-10	4.08588	-2.27e-10	0.000181287	-1.61191	-2.27e-10	0.00018203	-1.61318	-2.27e-10
50073226	rs7254718	1.43624e-06	13.9748	-0.381533	0.000266235	-0.126989	-1.10062	0.000269228	-0.121222	-1.10058
50073237	rs7254831	9.8461e-11	5.03785	-1.03249	0.000125902	-0.706537	-1.26995	0.00012647	-0.707415	-1.26993
50073462	rs74683502	5.60877e-13	-1.16256	-2.27e-10	0.00014144	-1.86011	-2.27e-10	0.000142209	-1.86006	-2.27e-10
50074481	rs137962315	5.89352e-13	-1.11303	-2.27e-10	0.000134073	-1.91361	-2.27e-10	0.000134715	-1.91419	-2.27e-10
50074618	rs9304689	2.32916e-11	3.70574	-1.14195	7.65173e-05	-1.22395	-1.25052	7.68797e-05	-1.22464	-1.25048
50075157	rs4316869	5.21779e-11	4.59623	-1.22587	0.000102985	-0.887515	-1.28989	0.000103455	-0.888345	-1.28987
50076184	rs183080864	6.42188e-13	-1.02718	-2.27e-10	0.000188316	-1.57387	-2.27e-10	0.000188981	-1.57571	-2.27e-10
50077872	rs2379086	5.45661e-13	-1.81922e-10	-1.19006	0.000254774	-1.81922e-10	-1.27161	0.000256151	-1.81922e-10	-1.27159
50078375	rs143317407	8.00298e-13	-1.81922e-10	-0.807074	0.000259261	-1.81922e-10	-1.25416	0.000260667	-1.81922e-10	-1.25411
50078988	rs67179000	1.1726e-10	4.18009	-2.27e-10	0.000182541	-1.60501	-2.27e-10	0.000183289	-1.60629	-2.27e-10
50079169	rs7250216	7.86951e-13	-1.81922e-10	-0.823892	0.000256661	-1.81922e-10	-1.26423	0.000258052	-1.81922e-10	-1.26419
50079451	rs6509438	7.33438e-13	-1.81922e-10	-0.894314	0.000253005	-1.81922e-10	-1.27858	0.000254375	-1.81922e-10	-1.27854
50079761	rs10410923	5.98387e-11	4.68918	-1.18183	0.000113228	-0.813547	-1.26904	0.000113748	-0.814359	-1.26901
50080103	rs141572954	7.85161e-13	-1.81922e-10	-0.82617	0.000258707	-1.81922e-10	-1.25629	0.000260107	-1.81922e-10	-1.25626
50080250	rs13346402	2.33036e-13	-1.26789	-0.772978	0.000101595	-1.13664	-1.05435	0.000102309	-1.13511	-1.05425
50080674	rs139174033	5.01232e-13	-1.81922e-10	-1.27499	0.000248886	-1.81922e-10	-1.295	0.000250221	-1.81922e-10	-1.29501
50080882	rs75792756	7.37896e-13	-1.81922e-10	-0.888255	0.000253858	-1.81922e-10	-1.27521	0.000255233	-1.81922e-10	-1.27518
50081212	rs74861709	7.75332e-13	-1.81922e-10	-0.838766	0.000259075	-1.81922e-10	-1.25487	0.000260477	-1.81922e-10	-1.25484
50081372	rs7258960	7.34901e-13	-1.81922e-10	-0.892322	0.000253614	-1.81922e-10	-1.27618	0.000254987	-1.81922e-10	-1.27614
50082086	rs111381088	4.14256e-13	-1.46557	-2.27e-10	0.000133221	-1.91998	-2.27e-10	0.000133962	-1.9198	-2.27e-10
50082160	rs10418197	1.3917e-07	12.3844	-1.12522	0.000155351	-0.557527	-1.20878	0.00015691	-0.552877	-1.2088
50082466	rs7255842	7.38778e-13	-1.81922e-10	-0.88706	0.000251963	-1.81922e-10	-1.28271	0.000253327	-1.81922e-10	-1.28267
50082587	rs67546213	1.54692e-06	12.7056	0.961881	0.000184021	-1.06853	-0.528409	0.000185696	-1.06499	-0.528257
50082630	rs7255971	7.31532e-13	-1.81922e-10	-0.896917	0.000251944	-1.81922e-10	-1.28278	0.000253307	-1.81922e-10	-1.28275
50082707	rs7257088	7.4424e-13	-1.81922e-10	-0.879694	0.000253681	-1.81922e-10	-1.27591	0.000255055	-1.81922e-10	-1.27587
50084372	rs3760706	7.64806e-13	-1.81922e-10	-0.852435	0.000257094	-1.81922e-10	-1.26255	0.000258485	-1.81922e-10	-1.26252
50084454	rs3760707	4.30648e-06	14.3973	0.293982	0.000174135	-0.699189	-0.95297	0.000175835	-0.695021	-0.952789
50084596	rs3760708	2.10089e-06	14.5142	-0.54061	0.00028592	-0.0106294	-1.14565	0.000289188	-0.00469528	-1.14558
50085086	rs10414207	2.01282e-13	-1.35078	-0.836568	9.19608e-05	-1.1798	-1.11082	9.25939e-05	-1.1784	-1.11073
50085427	rs113205442	2.28916e-06	13.7934	0.265949	0.000141655	-0.886283	-0.972309	0.00014299	-0.88244	-0.972138
50085921	rs142833554	3.64693e-13	-1.593	-2.27e-10	0.00014839	-1.81215	-2.27e-10	0.000149104	-1.81271	-2.27e-10
50086080	rs10421333	3.01517e-06	14.8479	-0.513075	0.000323068	0.104525	-1.13865	0.000326817	0.110634	-1.13859
50086195	rs113859353	2.97426e-13	-1.79689	-2.27e-10	0.000273357	-1.20121	-2.27e-10	0.000274172	-1.2036	-2.27e-10
50086626	rs3745473	2.49313e-06	13.8544	0.290374	0.000141493	-0.898633	-0.961104	0.000142831	-0.894762	-0.96093
50086806	rs3745474	5.45806e-06	14.5573	0.371009	0.000181757	-0.685913	-0.923407	0.000183546	-0.681667	-0.923224
50087393	rs1865078	1.40759e-13	-1.63479	-0.910217	6.13064e-05	-1.53949	-1.15661	6.16996e-05	-1.53854	-1.15653
50087618	rs113560768	4.13786e-13	-1.46671	-2.27e-10	0.000247415	-1.30092	-2.27e-10	0.000248998	-1.29991	-2.27e-10
50087673	rs2379088	5.93105e-06	15.4207	-0.409294	0.000377344	0.21123	-1.09006	0.000381786	0.217497	-1.08999
50087876	rs2890072	2.99289e-06	14.7802	-0.452751	0.000306977	0.0256077	-1.11082	0.000310477	0.0315116	-1.11075
50088174	rs880986	1.53444e-13	-1.63075	-0.827967	6.4833e-05	-1.53485	-1.10532	6.52501e-05	-1.53389	-1.10523
50089408	rs118087022	3.56401e-13	-1.616	-2.27e-10	0.000201252	-1.50743	-2.27e-10	0.00020254	-1.50641	-2.27e-10
50089910	rs8113357	6.24571e-06	15.3241	-0.260976	0.000348527	0.216743	-1.17502	0.000352628	0.222977	-1.17492
50090329	rs8113199	5.87369e-13	-1.81922e-10	-1.1164	0.00027571	-1.81922e-10	-1.19264	0.000277211	-1.81922e-10	-1.19258
50090962	rs143487513	5.51417e-13	-1.17957	-2.27e-10	0.000314214	-1.06191	-2.27e-10	0.000316351	-1.0605	-2.27e-10
50091273	rs73057994	1.70261e-05	15.6784	0.387523	0.000243381	-0.401802	-0.915557	0.000245882	-0.397128	-0.915372
50091464	rs10406941	7.04664e-06	15.4406	-0.256831	0.000354001	0.226212	-1.1689	0.000358153	0.232406	-1.1688
50091798	rs2288920	1.47693e-05	15.5374	0.3864	0.000232685	-0.476666	-0.885638	0.000235056	-0.472048	-0.885481
50091952	rs117925157	2.91675e-13	-1.81642	-2.27e-10	0.000193089	-1.54884	-2.27e-10	0.000194019	-1.5494	-2.27e-10
50092002	rs2288921	3.18516e-06	14.7047	-0.314999	0.000270576	-0.0225578	-1.18888	0.000273669	-0.0166453	-1.18879
50093141	rs62128117	1.44637e-12	0.663036	-0.878279	0.000142477	-0.786403	-1.06641	0.000142906	-0.788769	-1.0664
50093248	rs144521999	4.35918e-13	-0.284508	-1.1301	0.000111043	-0.883452	-1.21862	0.000111895	-0.88119	-1.2186
50093572	rs7249925	2.02715e-06	14.192	-0.254208	0.000236981	-0.18018	-1.16383	0.000239605	-0.174633	-1.16373
50093876	rs56345999	3.50464e-13	-1.6328	-2.27e-10	0.000197362	-1.52695	-2.27e-10	0.000198621	-1.52596	-2.27e-10
50094186	rs55761110	3.46282e-13	-1.64481	-2.27e-10	0.000194619	-1.54094	-2.27e-10	0.000195857	-1.53997	-2.27e-10
50095370	rs146602001	6.47144e-13	-1.81922e-10	-1.01949	0.0003626	-1.81922e-10	-0.91869	0.0003646	-1.81922e-10	-0.918554
50095702	rs117613997	2.61021e-13	-1.92746	-2.27e-10	0.000145724	-1.83027	-2.27e-10	0.00014646	-1.8306	-2.27e-10
50095961	rs11878568	1.78416e-06	14.0842	-0.274072	0.000225302	-0.215588	-1.17896	0.000227782	-0.210097	-1.17887
50096144	rs11083979	2.02121e-06	14.2106	-0.275741	0.00023617	-0.164053	-1.18338	0.000238809	-0.158398	-1.18329
50096421	rs10404887	4.05828e-06	14.8756	-0.243601	0.000298861	0.0604221	-1.17243	0.000302307	0.0664256	-1.17234
50096859	rs7251295	2.23325e-06	14.3058	-0.271137	0.000246353	-0.127265	-1.17796	0.000249115	-0.121575	-1.17786
50097427	rs73058002	1.41241e-12	-0.239005	-2.27e-10	0.00013218	-1.92782	-2.27e-10	0.000132876	-1.92794	-2.27e-10
50097547	rs7251877	4.31699e-06	14.928	-0.234279	0.000307946	0.0785126	-1.16058	0.000311509	0.0845433	-1.16047
50097607	rs57940349	1.84495e-06	13.3912	0.452446	0.000141663	-1.00614	-0.852396	0.000142969	-1.00243	-0.852291
50097784	rs10414643	4.34844e-06	14.9938	-0.292781	0.000283064	0.0147945	-1.18111	0.000286095	0.0199839	-1.18101
50097932	rs16981329	2.96038e-06	14.59	-0.273458	0.0002893	0.0299228	-1.17445	0.000292639	0.0359334	-1.17435
50098072	rs187834690	1.15637e-12	-1.81922e-10	-0.439016	0.000860409	-1.81922e-10	-0.0545811	0.000865104	-1.81922e-10	-0.0545042
50098423	rs12462756	2.31169e-05	16.0006	0.371195	0.000235325	-0.42802	-0.923	0.000237783	-0.423186	-0.922812
50099218	rs143035740	2.76987e-13	-1.86809	-2.27e-10	0.000273287	-1.20147	-2.27e-10	0.000275274	-1.19959	-2.27e-10
50099359	rs146167986	2.75939e-13	-1.87188	-2.27e-10	0.000142272	-1.85425	-2.27e-10	0.000143027	-1.85432	-2.27e-10
50099422	rs73058052	5.66068e-06	14.1445	0.820217	0.000181178	-0.95443	-0.65808	0.000182908	-0.950414	-0.657956
50100295	rs3745475	3.35118e-06	14.6748	-0.234279	0.000240661	-0.168025	-1.16058	0.000243419	-0.1621	-1.16047
50100484	rs77535345	3.65829e-13	-1.58989	-2.27e-10	0.000207422	-1.47723	-2.27e-10	0.000208757	-1.47618	-2.27e-10
50100874	rs111581233	3.19242e-13	-1.72611	-2.27e-10	0.000135332	-1.90426	-2.27e-10	0.000136097	-1.90399	-2.27e-10
50101417	rs190952513	1.9851e-12	-1.81922e-10	0.101365	0.00209647	-1.81922e-10	0.836019	0.00210853	-1.81922e-10	0.836393
50101421	rs137950054	3.70618e-13	-1.57688	-2.27e-10	0.000210553	-1.46225	-2.27e-10	0.000211912	-1.46118	-2.27e-10
50101431	rs150778991	3.70618e-13	-1.57688	-2.27e-10	0.000210553	-1.46225	-2.27e-10	0.000211912	-1.46118	-2.27e-10
50101542	rs28720835	3.65829e-13	-1.58989	-2.27e-10	0.000207422	-1.47723	-2.27e-10	0.000208757	-1.47618	-2.27e-10
50101713	rs10417980	5.30323e-06	15.2304	-0.330892	0.000250302	-0.0954292	-1.19389	0.000253017	-0.0901	-1.1938
50102058	rs117384714	9.90934e-13	-0.59341	-2.27e-10	0.000270177	-1.21291	-2.27e-10	0.000271502	-1.21339	-2.27e-10
50103252	rs2116922	5.22975e-06	15.281	-0.395393	0.000242205	-0.107851	-1.21436	0.00024482	-0.102556	-1.21427
50104948	rs142810131	3.40894e-13	-1.66049	-2.27e-10	0.000235561	-1.35002	-2.27e-10	0.000237263	-1.34818	-2.27e-10
50105239	rs6509439	0.000205293	18.5514	0.0042017	0.000371031	0.174112	-1.06982	0.000373983	0.176545	-1.06969
50106029	rs10413099	3.42022e-13	-1.65718	-2.27e-10	0.000236704	-1.34518	-2.27e-10	0.000238416	-1.34334	-2.27e-10
50106208	rs10413000	1.47511e-05	15.5322	0.390358	6.94404e-05	-1.65304	-0.918476	6.98109e-05	-1.65326	-0.9183
50106884	rs142237232	6.96486e-13	-1.81922e-10	-0.94601	0.000255682	-1.81922e-10	-1.26806	0.000257065	-1.81922e-10	-1.26803
50106906	rs8110004	1.29664e-05	15.4759	0.317686	6.66434e-05	-1.6601	-0.95253	6.69986e-05	-1.66032	-0.952362
50107067	rs79501842	7.12515e-13	-1.81922e-10	-0.923256	0.000253037	-1.81922e-10	-1.27845	0.000254405	-1.81922e-10	-1.27843
50107081	rs117693225	6.54532e-13	-1.81922e-10	-1.00814	0.000249399	-1.81922e-10	-1.29294	0.000250744	-1.81922e-10	-1.29292
50107173	rs151153181	3.4794e-13	-1.64003	-2.27e-10	0.00024269	-1.3202	-2.27e-10	0.000244455	-1.31832	-2.27e-10
50107260	rs60906557	1.09788e-07	10.7542	0.267801	5.32249e-05	-1.89441	-0.943052	5.35373e-05	-1.89402	-0.942959
50107760	rs6509440	1.29994e-05	15.8506	-0.0545232	8.92105e-05	-1.22131	-1.09968	8.97427e-05	-1.22085	-1.09956
50107842	rs145487209	3.46758e-13	-1.64343	-2.27e-10	0.000241495	-1.32514	-2.27e-10	0.000243249	-1.32327	-2.27e-10
50108719	rs145146040	5.41231e-13	-1.19821	-2.27e-10	0.00858694	2.24601	-2.27e-10	0.00868938	2.2525	-2.27e-10
50108875	rs115904691	6.93178e-13	-1.81922e-10	-0.950772	0.000251954	-1.81922e-10	-1.28274	0.000253315	-1.81922e-10	-1.28272
50108983	rs10408930	3.46758e-13	-1.64343	-2.27e-10	0.000241495	-1.32514	-2.27e-10	0.000243249	-1.32327	-2.27e-10
50109230	rs10409197	3.46758e-13	-1.64343	-2.27e-10	0.000241495	-1.32514	-2.27e-10	0.000243249	-1.32327	-2.27e-10
50110210	rs75175713	3.46758e-13	-1.64343	-2.27e-10	0.000241495	-1.32514	-2.27e-10	0.000243249	-1.32327	-2.27e-10
50110858	rs73058066	3.02185e-13	-1.78102	-2.27e-10	0.000341815	-0.977719	-2.27e-10	0.000344245	-0.976001	-2.27e-10
50110923	rs8111956	1.23113e-05	15.7818	-0.040115	8.89081e-05	-1.2305	-1.09389	8.94379e-05	-1.23004	-1.09377
50111591	rs10426151	1.04517e-05	15.1747	0.403306	6.71531e-05	-1.68527	-0.919742	6.75112e-05	-1.68549	-0.919569
50111602	rs111911886	2.81265e-12	1.21618	-0.766354	0.000972176	1.31163	-1.24409	0.000977119	1.31138	-1.24413
50111661	rs188432539	1.56047e-12	-1.81922e-10	-0.139313	0.00151667	-1.81922e-10	0.512282	0.00152527	-1.81922e-10	0.512572
50111662	rs139278099	2.67297e-13	-1.9037	-2.27e-10	0.00056348	-0.477858	-2.27e-10	0.000568552	-0.474261	-2.27e-10
50111767	rs117038286	3.45586e-13	-1.64682	-2.27e-10	0.00024031	-1.33006	-2.27e-10	0.000242054	-1.32819	-2.27e-10
50112390	rs117514114	3.45586e-13	-1.64682	-2.27e-10	0.00024031	-1.33006	-2.27e-10	0.000242054	-1.32819	-2.27e-10
50112391	rs148608672	4.34186e-13	-1.41859	-2.27e-10	0.000155181	-1.7674	-2.27e-10	0.000156138	-1.76662	-2.27e-10
50113376	rs113817466	7.91346e-08	10.5373	0.157323	4.96435e-05	-1.91249	-0.994626	4.99291e-05	-1.91221	-0.99454
50113598	rs117931665	3.43161e-13	-1.65386	-2.27e-10	0.000237856	-1.34032	-2.27e-10	0.000239578	-1.33847	-2.27e-10
50114350	rs112205523	4.62329e-05	16.1548	0.910125	9.19114e-05	-1.56062	-0.730545	9.23911e-05	-1.56101	-0.730316
50114641	rs150459242	8.69989e-14	-1.91553	-1.11063	4.02025e-05	-1.90598	-1.21208	4.04188e-05	-1.90602	-1.21204
50115298	rs139130594	5.06674e-13	-1.81922e-10	-1.26419	0.000248013	-1.81922e-10	-1.29851	0.000249347	-1.81922e-10	-1.29851
50116241	rs7258363	3.40084e-05	15.8277	0.930083	8.21648e-05	-1.63583	-0.767429	8.25922e-05	-1.63621	-0.767227
50116541	rs147819659	3.67183e-13	-1.5862	-2.27e-10	0.000284464	-1.16138	-2.27e-10	0.000286696	-1.15893	-2.27e-10
50116693	rs139287202	3.88825e-13	-1.52893	-2.27e-10	0.000136501	-1.89566	-2.27e-10	0.000137187	-1.89601	-2.27e-10
50117103	rs73058075	3.33109e-13	-1.68359	-2.27e-10	0.000385657	-0.85704	-2.27e-10	0.000388414	-0.855281	-2.27e-10
50118614	rs11083980	1.01251e-12	0.648844	-1.22071	5.69471e-05	-1.50833	-1.26154	5.71258e-05	-1.51057	-1.26153
50118691	rs12459840	1.08978e-05	14.816	0.803794	6.61017e-05	-1.79266	-0.828137	6.64447e-05	-1.79304	-0.827948
50119704	rs73058080	5.10071e-13	-1.25751	-2.27e-10	0.000157904	-1.75	-2.27e-10	0.000158902	-1.74907	-2.27e-10
50120488	rs77415797	1.92682e-12	0.0715701	-2.27e-10	0.000155999	-1.76214	-2.27e-10	0.000156592	-1.76371	-2.27e-10
50120603	rs77072845	9.31512e-13	-1.81922e-10	-0.655249	0.000270439	-1.81922e-10	-1.21194	0.000271909	-1.81922e-10	-1.21189
50121019	rs75407186	9.16829e-13	-1.81922e-10	-0.671137	0.000268884	-1.81922e-10	-1.21771	0.000270345	-1.81922e-10	-1.21765
50121022	rs10406006	1.02401e-05	14.7625	0.795045	6.47871e-05	-1.80861	-0.832271	6.51249e-05	-1.80897	-0.832082
50121029	rs76511181	3.03478e-13	-1.77675	-2.27e-10	0.000199025	-1.51856	-2.27e-10	0.000200451	-1.51678	-2.27e-10
50121211	rs113414650	3.02193e-13	-1.78099	-2.27e-10	0.000197644	-1.52552	-2.27e-10	0.000199058	-1.52376	-2.27e-10
50121274	rs76246107	4.26675e-12	2.16423	-1.29769	0.000139183	-0.582086	-1.29411	0.000140351	-0.579091	-1.29411
50121315	rs112118092	3.02833e-13	-1.77888	-2.27e-10	0.000198332	-1.52205	-2.27e-10	0.000199752	-1.52028	-2.27e-10
50121349	rs76391920	3.02833e-13	-1.77888	-2.27e-10	0.000198332	-1.52205	-2.27e-10	0.000199752	-1.52028	-2.27e-10
50121451	rs117417784	9.66382e-13	-1.81922e-10	-0.618499	0.000274199	-1.81922e-10	-1.19814	0.000275691	-1.81922e-10	-1.19807
50121551	rs111718072	3.02833e-13	-1.77888	-2.27e-10	0.000198332	-1.52205	-2.27e-10	0.000199752	-1.52028	-2.27e-10
50121644	rs12980276	4.23931e-12	0.860097	-2.27e-10	0.000294143	-1.12792	-2.27e-10	0.000295867	-1.12744	-2.27e-10
50121748	rs8103438	5.42774e-13	-1.81922e-10	-1.19537	0.000256318	-1.81922e-10	-1.26557	0.000257706	-1.81922e-10	-1.26554
50122078	rs11880923	1.11717e-05	15.3146	0.33003	7.23473e-05	-1.51581	-1.0147	7.2747e-05	-1.51581	-1.01456
50122537	rs113949439	3.02193e-13	-1.78099	-2.27e-10	0.000197644	-1.52552	-2.27e-10	0.000199058	-1.52376	-2.27e-10
50122758	rs112378716	1.05153e-05	15.2453	0.338733	7.27366e-05	-1.51408	-1.01106	7.31374e-05	-1.5141	-1.01092
50122972	rs144575973	2.76773e-13	-1.86886	-2.27e-10	0.000133506	-1.91785	-2.27e-10	0.000134227	-1.91782	-2.27e-10
50123049	rs111657600	3.01496e-13	-1.7833	-2.27e-10	0.000196893	-1.52933	-2.27e-10	0.0001983	-1.52757	-2.27e-10
50123266	rs144183994	3.5462e-13	-1.62101	-2.27e-10	0.000269922	-1.21386	-2.27e-10	0.000272016	-1.21149	-2.27e-10
50123312	rs113717944	3.00868e-13	-1.78539	-2.27e-10	0.000196217	-1.53277	-2.27e-10	0.000197617	-1.53102	-2.27e-10
50123559	rs60074767	3.00868e-13	-1.78539	-2.27e-10	0.000196217	-1.53277	-2.27e-10	0.000197617	-1.53102	-2.27e-10
50123590	rs75743949	3.5462e-13	-1.62101	-2.27e-10	0.000269922	-1.21386	-2.27e-10	0.000272016	-1.21149	-2.27e-10
50124663	rs73058085	1.63776e-05	15.0025	1.02466	7.46053e-05	-1.77902	-0.720757	7.49914e-05	-1.77943	-0.720546
50124798	rs60445174	3.00246e-13	-1.78746	-2.27e-10	0.000195545	-1.5362	-2.27e-10	0.000196939	-1.53446	-2.27e-10
50124927	rs59642327	3.00868e-13	-1.78539	-2.27e-10	0.000196217	-1.53277	-2.27e-10	0.000197617	-1.53102	-2.27e-10
50125129	rs57180225	2.99018e-13	-1.79155	-2.27e-10	0.000194217	-1.54301	-2.27e-10	0.000195599	-1.54129	-2.27e-10
50125944	rs149036476	3.50326e-13	-1.63319	-2.27e-10	0.000264949	-1.23245	-2.27e-10	0.000266997	-1.23012	-2.27e-10
50126571	rs56146695	3.50757e-11	3.09376	-0.120556	4.89481e-05	-1.85149	-1.06974	4.92729e-05	-1.85033	-1.06965
50126830	rs56055089	3.60978e-07	11.6126	0.599665	5.74416e-05	-1.84626	-0.914964	5.77853e-05	-1.84583	-0.914793
50127072	rs185869847	2.6025e-13	-1.93042	-2.27e-10	0.000132116	-1.92831	-2.27e-10	0.000132828	-1.9283	-2.27e-10
50127252	rs73934022	2.1415e-07	11.5993	0.0908139	6.06201e-05	-1.60363	-1.10373	6.10392e-05	-1.60224	-1.1036
50127670	rs113222846	5.85912e-07	12.1205	0.576149	5.98857e-05	-1.7942	-0.925352	6.02522e-05	-1.79364	-0.925171
50128071	rs57119643	2.88493e-13	-1.82739	-2.27e-10	0.00018262	-1.60458	-2.27e-10	0.000183893	-1.603	-2.27e-10
50128072	rs61374887	2.98746e-13	-1.79247	-2.27e-10	0.000193921	-1.54454	-2.27e-10	0.0001953	-1.54282	-2.27e-10
50128077	rs77134781	5.28453e-13	-1.81922e-10	-1.2221	0.000252693	-1.81922e-10	-1.27981	0.000254059	-1.81922e-10	-1.27979
50128522	rs7257224	2.9041e-13	-1.82076	-2.27e-10	0.000184766	-1.5929	-2.27e-10	0.000186059	-1.59129	-2.27e-10
50128543	rs7256146	2.29965e-07	11.5993	0.162064	6.19416e-05	-1.60363	-1.08216	6.23695e-05	-1.60224	-1.08204
50128905	rs75849027	3.42946e-13	-1.65448	-2.27e-10	0.000269587	-1.2151	-2.27e-10	0.000271652	-1.21283	-2.27e-10
50130006	rs112769502	2.89188e-13	-1.82498	-2.27e-10	0.000133169	-1.92037	-2.27e-10	0.000133846	-1.92067	-2.27e-10
50130172	rs7249966	2.88805e-13	-1.82631	-2.27e-10	0.000182971	-1.60266	-2.27e-10	0.000184247	-1.60108	-2.27e-10
50130411	rs147683818	3.42398e-13	-1.65608	-2.27e-10	0.000255758	-1.26776	-2.27e-10	0.000257719	-1.26548	-2.27e-10
50130433	rs28623325	3.17857e-07	11.6069	0.478135	5.44837e-05	-1.8464	-0.967693	5.48087e-05	-1.84597	-0.96754
50130619	rs73586581	2.88805e-13	-1.82631	-2.27e-10	0.000182971	-1.60266	-2.27e-10	0.000184247	-1.60108	-2.27e-10
50131687	rs112457436	2.88298e-13	-1.82806	-2.27e-10	0.000182401	-1.60578	-2.27e-10	0.000183672	-1.6042	-2.27e-10
50132009	rs111891740	2.87796e-13	-1.82981	-2.27e-10	0.000181836	-1.60889	-2.27e-10	0.000183101	-1.60732	-2.27e-10
50132011	rs10424751	3.01022e-07	11.6135	0.417123	5.27037e-05	-1.85283	-0.99447	5.30179e-05	-1.85241	-0.994315
50132098	rs10424801	2.54864e-07	11.6135	0.250669	4.89882e-05	-1.85283	-1.06757	4.92792e-05	-1.85241	-1.06744
50132754	rs57958955	2.49468e-07	11.5199	0.322893	5.03411e-05	-1.85979	-1.03338	5.06397e-05	-1.85939	-1.03323
50133059	rs118026246	3.39444e-13	-1.66475	-2.27e-10	0.000252328	-1.28126	-2.27e-10	0.000254257	-1.27901	-2.27e-10
50133543	rs755769	2.13628e-07	11.7462	-0.0585326	5.8311e-05	-1.58468	-1.16152	5.8715e-05	-1.58324	-1.16142
50133595	rs151047655	3.40389e-13	-1.66197	-2.27e-10	0.000253426	-1.27692	-2.27e-10	0.000255365	-1.27466	-2.27e-10
50133650	rs59947366	2.98783e-13	-1.79234	-2.27e-10	0.000193962	-1.54433	-2.27e-10	0.000195341	-1.54261	-2.27e-10
50133696	rs2005235	2.3109e-07	11.8444	-0.07818	5.91652e-05	-1.58063	-1.15102	5.95738e-05	-1.57922	-1.15092
50133866	rs113751151	4.23812e-13	-1.44277	-2.27e-10	0.000209069	-1.46933	-2.27e-10	0.000210531	-1.46772	-2.27e-10
50134489	rs3760704	9.55345e-13	-1.81922e-10	-0.629985	0.000273	-1.81922e-10	-1.20252	0.000274484	-1.81922e-10	-1.20246
50134837	rs8111047	2.98783e-13	-1.79234	-2.27e-10	0.000193962	-1.54433	-2.27e-10	0.000195341	-1.54261	-2.27e-10
50135160	rs61520135	2.98118e-13	-1.79457	-2.27e-10	0.00019324	-1.54806	-2.27e-10	0.000194612	-1.54635	-2.27e-10
50135264	rs75967820	3.39444e-13	-1.66475	-2.27e-10	0.000252328	-1.28126	-2.27e-10	0.000254257	-1.27901	-2.27e-10
50135406	rs11883023	3.04556e-13	-1.7732	-2.27e-10	0.000200179	-1.51278	-2.27e-10	0.000201617	-1.51099	-2.27e-10
50135434	rs11880195	2.19714e-07	11.699	0.0168242	5.96253e-05	-1.58798	-1.13593	6.00387e-05	-1.58656	-1.13581
50135759	rs117188171	3.39444e-13	-1.66475	-2.27e-10	0.000252328	-1.28126	-2.27e-10	0.000254257	-1.27901	-2.27e-10
50136331	rs73058098	3.0184e-13	-0.516762	-1.2654	0.00126636	1.62592	-1.29401	0.00127101	1.62421	-1.294
50136423	rs57488482	2.97518e-13	-1.79658	-2.27e-10	0.000192588	-1.55144	-2.27e-10	0.000193955	-1.54973	-2.27e-10
50136817	rs73586590	3.00011e-13	-1.78824	-2.27e-10	0.000195291	-1.5375	-2.27e-10	0.000196683	-1.53576	-2.27e-10
50136861	rs112153877	2.96337e-13	-1.80056	-2.27e-10	0.0001913	-1.55815	-2.27e-10	0.000192655	-1.55646	-2.27e-10
50137058	rs141912833	9.98455e-13	-1.81922e-10	-0.585849	0.00040188	-1.81922e-10	-0.815836	0.000404095	-1.81922e-10	-0.815704
50137210	rs112539009	4.6414e-07	11.9366	0.527089	5.67819e-05	-1.81889	-0.953883	5.71248e-05	-1.81839	-0.953721
50137439	rs59197417	4.94094e-13	-1.81922e-10	-1.28933	0.000260852	-1.81922e-10	-1.24803	0.000262263	-1.81922e-10	-1.24801
50138023	rs6509441	8.47488e-07	12.9336	0.132108	7.1309e-05	-1.44948	-1.09549	7.18144e-05	-1.4479	-1.09537
50138143	rs34647824	5.5062e-07	12.2082	0.426249	9.84972e-05	-1.16261	-1.05935	9.89737e-05	-1.16328	-1.05922
50139119	rs731861	7.53618e-10	6.62933	-0.588742	5.27762e-05	-1.92333	-0.922603	5.3062e-05	-1.92325	-0.922639
50139856	rs117957448	5.43439e-13	-1.81922e-10	-1.19414	0.000275348	-1.81922e-10	-1.19395	0.00027683	-1.81922e-10	-1.19395
50140068	rs1368464	3.38668e-10	5.21986	0.0208588	0.000189591	-1.17435	-0.39277	0.000190076	-1.17718	-0.39275
50140092	rs1865077	3.3824e-10	5.17722	0.0622317	0.000193519	-1.18818	-0.358436	0.00019402	-1.19098	-0.358415
50140209	rs1368463	3.05497e-10	5.09617	0.0414685	0.000185321	-1.21422	-0.37568	0.000185809	-1.21697	-0.37566
50140246	rs1865076	3.48038e-10	5.21986	0.0481495	0.000193931	-1.17435	-0.370134	0.000194427	-1.17718	-0.370114
50140649	rs1965104	3.69585e-10	5.30506	0.0230201	0.000190362	-1.17208	-0.390979	0.000190855	-1.17488	-0.390959
50140834	rs144783924	1.64572e-12	-1.81922e-10	-0.0861219	0.000248276	-1.81922e-10	-1.29745	0.000249608	-1.81922e-10	-1.29746
50141504	rs117519816	4.91899e-13	-1.81922e-10	-1.29378	0.00024801	-1.81922e-10	-1.29852	0.000249344	-1.81922e-10	-1.29852
50141540	rs79163916	4.91425e-13	-1.81922e-10	-1.29475	0.000248008	-1.81922e-10	-1.29853	0.000249342	-1.81922e-10	-1.29853
50142462	rs113751054	7.19039e-14	-1.92864	-1.28808	4.5748e-05	-1.73436	-1.25449	4.60351e-05	-1.73344	-1.25451
50144529	rs76627575	5.06934e-13	-1.81922e-10	-1.26368	0.000295258	-1.81922e-10	-1.12414	0.000296844	-1.81922e-10	-1.12415
50144966	rs75271245	2.32497e-12	-1.81922e-10	0.259406	0.000251253	-1.81922e-10	-1.28553	0.000252615	-1.81922e-10	-1.28549
50145799	rs59756097	4.95249e-13	-1.81922e-10	-1.287	0.000255476	-1.81922e-10	-1.26886	0.000256841	-1.81922e-10	-1.2689
50146141	rs144416382	6.75042e-13	-1.81922e-10	-0.977284	0.000288391	-1.81922e-10	-1.14767	0.000289892	-1.81922e-10	-1.14784
50148052	rs12104272	0.0505086	20.2344	3.82673	8.8603e-05	-1.32838	-0.999439	8.90297e-05	-1.32914	-0.999246
50148261	rs73060070	2.03149e-08	8.37144	0.963362	0.000228909	-1.92163	0.542965	0.000230119	-1.92174	0.542985
50148580	rs3745472	4.90045e-13	-1.81922e-10	-1.29756	0.000248285	-1.81922e-10	-1.29741	0.000249619	-1.81922e-10	-1.29742
50149269	rs34074594	2.34286e-13	-0.747242	-1.28827	0.000610976	0.735808	-1.13274	0.000610881	0.730323	-1.13278
50149813	rs45513592	2.88298e-13	-1.82806	-2.27e-10	0.000200159	-1.51288	-2.27e-10	0.000201089	-1.5136	-2.27e-10
50150596	rs147079635	1.45424e-12	-0.209816	-2.27e-10	0.000248311	-1.29731	-2.27e-10	0.000249946	-1.29611	-2.27e-10
50151137	rs138496201	5.35293e-13	-1.81922e-10	-1.20924	0.000254948	-1.81922e-10	-1.27093	0.000256324	-1.81922e-10	-1.27091
50151226	rs2082481	0.0267265	19.6694	3.7552	3.85771e-05	-1.92098	-1.23835	3.87896e-05	-1.92089	-1.23832
50151686	rs7508601	1.32673e-11	1.51166	0.489342	4.85647e-05	-1.63799	-1.29111	4.87999e-05	-1.63852	-1.2911
50151988	rs111586636	5.68576e-13	-1.81922e-10	-1.14892	0.000264552	-1.81922e-10	-1.23395	0.000265982	-1.81922e-10	-1.23393
50152142	rs7508148	0.018571	19.1761	3.88451	4.14464e-05	-1.92974	-1.15785	4.16733e-05	-1.92971	-1.15778
50152143	rs146719937	5.38765e-13	-1.81922e-10	-1.20278	0.000255879	-1.81922e-10	-1.26728	0.00025726	-1.81922e-10	-1.26727
50153041	rs7258381	9.65063e-11	4.79547	-0.810161	5.94077e-05	-1.85009	-0.877478	5.98045e-05	-1.84886	-0.877415
50153332	rs7259683	0.0117029	18.8	3.79885	4.07159e-05	-1.93082	-1.17455	4.09374e-05	-1.93082	-1.17449
50153686	rs73934025	2.31881e-10	5.57292	-0.710998	5.73562e-05	-1.80199	-0.960722	5.77518e-05	-1.80053	-0.960665
50154408	rs12976076	4.11997e-13	-1.47104	-2.27e-10	0.000699047	-0.262271	-2.27e-10	0.000700392	-0.265715	-2.27e-10
50154813	rs75405162	5.56647e-13	-1.81922e-10	-1.17013	0.000260964	-1.81922e-10	-1.24761	0.000262374	-1.81922e-10	-1.24758
50154904	rs7251334	2.23676e-12	0.220726	-2.27e-10	0.000346462	-0.964217	-2.27e-10	0.000348599	-0.963431	-2.27e-10
50156329	rs3745470	4.92515e-13	-1.81922e-10	-1.29253	0.000248368	-1.81922e-10	-1.29708	0.000249705	-1.81922e-10	-1.29707
50156733	rs186765168	2.63807e-13	-1.91684	-2.27e-10	0.000133185	-1.92025	-2.27e-10	0.000133896	-1.92029	-2.27e-10
50156896	rs10401743	1.97159e-11	2.39712	-2.27e-10	0.000484771	-0.628313	-2.27e-10	0.000487644	-0.627769	-2.27e-10
50157556	rs76887196	4.89587e-13	-1.81922e-10	-1.2985	0.000551676	-1.81922e-10	-0.499028	0.000554766	-1.81922e-10	-0.498807
50157946	rs2304208	3.43587e-12	-1.81922e-10	0.649969	0.0002668	-1.81922e-10	-1.22549	0.00026826	-1.81922e-10	-1.2254
50158397	rs143863560	4.72928e-13	-1.33312	-2.27e-10	0.000132088	-1.92852	-2.27e-10	0.000132787	-1.92861	-2.27e-10
50158703	rs139826768	2.8207e-13	-1.8499	-2.27e-10	0.000154172	-1.77392	-2.27e-10	0.00015506	-1.77354	-2.27e-10
50158913	rs10415600	0.020226	19.241	3.90492	4.14894e-05	-1.92922	-1.15734	4.17169e-05	-1.92918	-1.15727
50159143	rs118117859	3.80068e-13	-1.55171	-2.27e-10	0.000229059	-1.37801	-2.27e-10	0.000229612	-1.38096	-2.27e-10
50159756	rs149807892	2.60538e-13	-1.92931	-2.27e-10	0.000387877	-0.8513	-2.27e-10	0.000390187	-0.850729	-2.27e-10
50161002	rs117247064	2.18823e-12	-1.81922e-10	0.198792	0.00180654	-1.81922e-10	0.687182	0.00181581	-1.81922e-10	0.686932
50161091	rs61743199	4.71512e-11	3.26906	-2.27e-10	0.00125765	0.325012	-2.27e-10	0.00126631	0.326504	-2.27e-10
50161265	rs76387513	6.08722e-11	3.52447	-2.27e-10	0.00148962	0.494289	-2.27e-10	0.00149996	0.495837	-2.27e-10
50161380	rs143322306	2.1716e-12	0.191163	-2.27e-10	0.000630194	-0.365961	-2.27e-10	0.000622895	-0.382975	-2.27e-10
50161807	rs7047	0.014498	18.656	4.157	4.3222e-05	-1.92964	-1.116	4.34564e-05	-1.92967	-1.11592
50162221	rs35272206	9.8084e-12	1.17778	0.521156	0.000383481	-1.14371	0.281015	0.000385845	-1.14305	0.28113
50162909	rs7251	0.0747423	21.0607	3.39236	0.000104556	-1.24059	-0.921668	0.000105025	-1.24155	-0.921605
50163430	rs114450521	5.93184e-12	-1.81922e-10	1.19603	0.000298541	-1.81922e-10	-1.11308	0.000300191	-1.81922e-10	-1.11293
50163617	rs149540786	4.99163e-13	-1.81922e-10	-1.27912	0.000326654	-1.81922e-10	-1.02309	0.000328431	-1.81922e-10	-1.02303
50164390	rs10415576	0.0206387	20.6415	2.52467	0.000140489	-0.722081	-1.14478	0.000141167	-0.722678	-1.14473
50164810	rs68046065	0.00683545	17.7952	4.26589	4.47142e-05	-1.91888	-1.09282	4.49543e-05	-1.91897	-1.09274
50164855	rs147671435	6.19246e-12	-1.81922e-10	1.23903	0.000302102	-1.81922e-10	-1.10122	0.000303773	-1.81922e-10	-1.10107
50164994	rs1140375	0.0145071	18.4159	4.39765	4.14437e-05	-1.9295	-1.15815	4.16673e-05	-1.92953	-1.1581
50166145	rs117573928	5.87799e-13	-1.91459	0.79892	0.000305752	-1.63529	0.546076	0.000307758	-1.63422	0.54618
50166463	rs2230666	5.56686e-13	-1.81922e-10	-1.17006	0.000250741	-1.81922e-10	-1.28757	0.000252089	-1.81922e-10	-1.28757
50166795	rs3810260	5.22008e-12	-1.81922e-10	1.06821	0.000288668	-1.81922e-10	-1.14671	0.00029026	-1.81922e-10	-1.14658
50167726	rs2304207	7.91113e-08	8.25749	2.43681	0.00016687	-1.84293	0.148156	0.000167853	-1.84231	0.148042
50168174	rs34739574	4.89796e-12	0.814381	0.190135	0.000230417	-1.34584	-0.0262572	0.000231824	-1.34522	-0.0261542
50168871	rs2304206	0.290174	21.3614	4.44802	4.43703e-05	-1.87074	-1.14868	4.46197e-05	-1.87056	-1.14862
50168927	rs2304205	0.318203	21.5724	4.3293	4.40344e-05	-1.85785	-1.16917	4.42828e-05	-1.85763	-1.16912
50168940	rs3204440	1.19797e-12	-0.631107	0.22743	9.45169e-05	-1.22253	-1.04068	9.51552e-05	-1.22111	-1.04073
50169020	rs2304204	0.124088	20.8273	4.13261	4.45502e-05	-1.89494	-1.12044	4.47994e-05	-1.89479	-1.12037
50170197	rs145379081	8.15639e-12	1.5145	-2.27e-10	0.000173638	-1.65502	-2.27e-10	0.000174539	-1.65521	-2.27e-10
50172434	rs117005178	1.1818e-11	1.88532	-2.27e-10	0.00019678	-1.5299	-2.27e-10	0.000198225	-1.52795	-2.27e-10
50173291	rs881785	6.27938e-09	6.46936	1.69137	4.49546e-05	-1.70936	-1.29697	4.52771e-05	-1.70757	-1.29698
50174264	rs150944766	1.53858e-11	2.14914	-2.27e-10	0.0012997	0.357901	-2.27e-10	0.00130561	0.357073	-2.27e-10
50174448	rs77242751	5.06026e-13	-1.81922e-10	-1.26547	0.000293768	-1.81922e-10	-1.1292	0.000295343	-1.81922e-10	-1.12922
50174852	rs80085948	5.102e-13	-1.81922e-10	-1.25725	0.000249647	-1.81922e-10	-1.29194	0.000250992	-1.81922e-10	-1.29193
50175494	rs58396432	5.11129e-13	-1.81922e-10	-1.25543	0.000249831	-1.81922e-10	-1.2912	0.000251178	-1.81922e-10	-1.29119
50176187	rs112226575	9.88169e-09	6.56468	2.04945	0.000159593	-1.6914	-0.0479683	0.000160596	-1.69042	-0.048039
50176686	rs10411771	0.00444525	17.9561	3.67467	4.2099e-05	-1.92573	-1.14623	4.23272e-05	-1.92574	-1.14619
50176743	rs8105720	4.50985e-12	-1.81922e-10	0.921962	0.000291492	-1.81922e-10	-1.13698	0.000293098	-1.81922e-10	-1.13685
50177171	rs3745469	5.72324e-11	4.24024	-0.777422	5.62678e-05	-1.80593	-0.975936	5.66282e-05	-1.80501	-0.975839
50179321	rs117282569	5.62614e-13	-1.81922e-10	-1.15946	0.000264127	-1.81922e-10	-1.23556	0.000265556	-1.81922e-10	-1.23553
50179537	rs17551262	5.19198e-13	-1.81922e-10	-1.23977	0.000348136	-1.81922e-10	-0.959397	0.000350026	-1.81922e-10	-0.959347
50179622	rs79861503	1.32357e-12	-1.81922e-10	-0.303967	0.000461168	-1.81922e-10	-0.678227	0.000463572	-1.81922e-10	-0.678392
50179676	rs190060261	5.47608e-13	-1.81922e-10	-1.1865	0.000259489	-1.81922e-10	-1.25327	0.000260892	-1.81922e-10	-1.25325
50180059	rs112467874	4.65016e-13	-1.34999	-2.27e-10	0.000135619	-1.90214	-2.27e-10	0.0001364	-1.90176	-2.27e-10
50180266	rs975484	0.0031184	17.3312	3.94505	4.07333e-05	-1.93087	-1.17407	4.09534e-05	-1.93087	-1.17405
50180309	rs118189612	2.61198e-13	-1.92678	-2.27e-10	0.00013496	-1.90701	-2.27e-10	0.000135719	-1.90677	-2.27e-10
50180368	rs117039051	5.32019e-12	-1.81922e-10	1.08721	0.000301793	-1.81922e-10	-1.10225	0.000303465	-1.81922e-10	-1.10209
50181729	rs117146366	7.36523e-13	-0.890118	-2.27e-10	0.000151967	-1.78833	-2.27e-10	0.00015271	-1.78882	-2.27e-10
50182697	rs8109314	0.000452634	16.7528	2.59344	5.35584e-05	-1.77706	-1.05415	5.38573e-05	-1.7769	-1.05412
50182891	rs116924407	3.19855e-13	-1.72419	-2.27e-10	0.000242332	-1.32168	-2.27e-10	0.000243423	-1.32256	-2.27e-10
50183449	rs35791962	2.99675e-13	-1.78936	-2.27e-10	0.000382678	-0.864795	-2.27e-10	0.000383637	-0.867658	-2.27e-10
50183788	rs79863139	5.68081e-13	-1.81922e-10	-1.14979	0.000259431	-1.81922e-10	-1.2535	0.000260813	-1.81922e-10	-1.25355
50184228	rs892151	5.27082e-13	-1.81922e-10	-1.2247	0.000344752	-1.81922e-10	-0.969164	0.000346589	-1.81922e-10	-0.969215
50184720	rs148950171	4.86393e-12	0.997545	-2.27e-10	0.000470671	-0.657831	-2.27e-10	0.000474799	-0.654463	-2.27e-10
50185996	rs79327580	2.60147e-13	-1.93081	-2.27e-10	0.000143767	-1.8438	-2.27e-10	0.000144493	-1.84412	-2.27e-10
50186279	rs148581006	1.05381e-11	1.77069	-2.27e-10	0.000187308	-1.57923	-2.27e-10	0.000188276	-1.57945	-2.27e-10
50186557	rs78420877	5.18149e-13	-1.81922e-10	-1.24179	0.00033856	-1.81922e-10	-0.987288	0.000340405	-1.81922e-10	-0.987219
50186881	rs139563467	5.05666e-13	-1.81922e-10	-1.26618	0.000254191	-1.81922e-10	-1.27391	0.000255559	-1.81922e-10	-1.2739
50187079	rs7260179	7.50417e-13	0.19408	-1.06551	4.79293e-05	-1.88364	-1.05862	4.81726e-05	-1.88391	-1.05865
50187111	rs3816047	1.5144e-12	-0.687674	0.518394	0.0100673	2.11822	0.286836	0.0101348	2.11932	0.287052
50187430	rs7246510	2.42871e-12	0.303059	-2.27e-10	0.000663126	-0.315025	-2.27e-10	0.000665527	-0.316776	-2.27e-10
50187533	rs75811875	6.16187e-13	-1.81922e-10	-1.06851	0.000382138	-1.81922e-10	-0.866207	0.000384166	-1.81922e-10	-0.866279
50189156	rs10415880	5.31658e-13	-1.04741	-0.168647	4.99858e-05	-1.834	-1.06625	5.03373e-05	-1.83227	-1.06634
50189675	rs143840166	2.21204e-12	0.209611	-2.27e-10	0.000184313	-1.59536	-2.27e-10	0.000185747	-1.59297	-2.27e-10
50189730	rs148169100	5.26323e-13	-1.81922e-10	-1.22614	0.000299483	-1.81922e-10	-1.10993	0.000301103	-1.81922e-10	-1.1099
50190175	rs74633762	1.40606e-12	-1.86835	1.62484	0.000796329	-1.45685	1.32487	0.000801022	-1.45646	1.32499
50190277	rs150672981	6.26738e-13	-1.81922e-10	-1.05153	0.000250919	-1.81922e-10	-1.28686	0.000252266	-1.81922e-10	-1.28687
50190529	rs35270176	5.60444e-13	-1.16333	-2.27e-10	0.00018189	-1.60859	-2.27e-10	0.000183278	-1.60635	-2.27e-10
50193437	rs45613034	4.16072e-13	-1.4612	-2.27e-10	0.00051377	-0.570214	-2.27e-10	0.000515592	-0.572039	-2.27e-10
50193947	rs45492293	1.12079e-12	0.655451	-1.12572	5.54605e-05	-1.91976	-0.876554	5.57382e-05	-1.92013	-0.876558
50194399	rs1075453	1.99574e-10	1.52775	3.18413	6.50165e-05	-1.88144	-0.755912	6.54456e-05	-1.88061	-0.755527
50194525	rs186489924	3.27143e-12	-1.81922e-10	0.600925	0.00401504	-1.81922e-10	1.48581	0.00404007	-1.81922e-10	1.48666
50194526	rs190936996	3.27143e-12	-1.81922e-10	0.600925	0.00401504	-1.81922e-10	1.48581	0.00404007	-1.81922e-10	1.48666
50194543	rs115254624	3.96903e-13	-0.342138	-1.16623	6.81908e-05	-1.76921	-0.82047	6.84584e-05	-1.77065	-0.820481
50194845	rs892149	2.05335e-11	0.211972	2.22578	5.86501e-05	-1.85491	-0.885489	5.89307e-05	-1.85589	-0.8851
50195239	rs112631692	1.74069e-11	-1.81922e-10	2.27256	0.00123376	-1.81922e-10	0.305834	0.00124147	-1.81922e-10	0.306694
50195455	rs115751101	3.87428e-13	-0.360733	-1.17179	6.9487e-05	-1.73958	-0.831271	6.97479e-05	-1.74118	-0.831284
50195770	rs10423579	6.79829e-11	1.62389	2.01106	6.84269e-05	-1.92439	-0.661831	6.88431e-05	-1.92411	-0.661418
50195771	rs10423580	7.36268e-11	1.71621	1.99849	6.78955e-05	-1.92668	-0.667338	6.83045e-05	-1.92645	-0.666926
50196451	rs721885	7.94525e-13	-0.891829	0.0775159	5.29574e-05	-1.87623	-0.96627	5.33062e-05	-1.87492	-0.966383
50196918	rs61189653	6.2453e-11	3.2287	0.321408	6.06232e-05	-1.83254	-0.874772	6.08814e-05	-1.83354	-0.87489
50196992	rs12980063	1.72022e-10	1.06921	3.49411	8.32739e-05	-1.81003	-0.57982	8.38722e-05	-1.80872	-0.579337
50197406	rs12981033	1.04114e-10	1.03998	3.02121	6.80441e-05	-1.80408	-0.787753	6.85282e-05	-1.80274	-0.78737
50197832	rs59755901	7.88816e-14	-1.87256	-1.25155	5.66801e-05	-1.48797	-1.28659	5.70004e-05	-1.48771	-1.28659
50198045	rs80136171	3.81369e-13	-0.333373	-1.21492	7.66895e-05	-1.74897	-0.723256	7.69809e-05	-1.75053	-0.723264
50198782	rs181215714	3.69696e-13	-1.57938	-2.27e-10	0.000143415	-1.84625	-2.27e-10	0.000144256	-1.84576	-2.27e-10
50199154	rs113717727	1.08516e-11	2.31969	-0.519679	4.19416e-05	-1.9145	-1.16121	4.21471e-05	-1.91491	-1.16128
50199540	rs59601394	9.8356e-13	0.61676	-1.21764	6.2319e-05	-1.92857	-0.751151	6.26645e-05	-1.92841	-0.751148
50199616	rs12984428	2.43554e-10	1.70087	3.21016	6.72894e-05	-1.90225	-0.700739	6.7724e-05	-1.90159	-0.700325
50199821	rs116967749	1.19809e-12	-1.81922e-10	-0.403573	0.000825417	-1.81922e-10	-0.0961012	0.000830412	-1.81922e-10	-0.0954327
50199959	rs12976001	6.28425e-13	-1.04884	-2.27e-10	0.000198435	-1.52153	-2.27e-10	0.000200011	-1.51898	-2.27e-10
50200108	rs12977747	6.35782e-13	-1.0372	-2.27e-10	0.000200017	-1.51359	-2.27e-10	0.000201611	-1.51101	-2.27e-10
50200948	rs147992864	5.81453e-13	-1.81922e-10	-1.12653	0.000303089	-1.81922e-10	-1.09796	0.000304744	-1.81922e-10	-1.09788
50201092	rs12984268	5.9425e-13	-1.10476	-2.27e-10	0.000191074	-1.55933	-2.27e-10	0.000192568	-1.5569	-2.27e-10
50201845	rs12977862	6.35782e-13	-1.0372	-2.27e-10	0.000200017	-1.51359	-2.27e-10	0.000201611	-1.51101	-2.27e-10
50201906	rs112384921	4.859e-11	2.9983	0.300813	5.93967e-05	-1.86208	-0.865672	5.96598e-05	-1.86291	-0.865782
50202081	rs59662975	5.21079e-11	3.07139	0.297624	5.98267e-05	-1.85321	-0.867331	6.00886e-05	-1.85409	-0.86744
50203233	rs113169954	3.61252e-13	-0.485352	-1.11713	5.20743e-05	-1.90324	-0.956075	5.23686e-05	-1.90296	-0.956085
50203553	rs10417008	6.51465e-13	-1.01283	-2.27e-10	0.000199458	-1.51639	-2.27e-10	0.00020105	-1.5138	-2.27e-10
50203585	rs10415869	6.27621e-13	-1.05012	-2.27e-10	0.000194547	-1.54131	-2.27e-10	0.000196084	-1.53881	-2.27e-10
50203684	rs10416103	6.23161e-13	-1.05725	-2.27e-10	0.000194575	-1.54117	-2.27e-10	0.000196104	-1.53871	-2.27e-10
50204367	rs12462954	2.74811e-10	2.91495	2.11684	0.00053106	-1.771	1.23389	0.000533657	-1.77192	1.23432
50205077	rs376441800	5.43885e-13	-1.81922e-10	-1.19332	0.000265802	-1.81922e-10	-1.22924	0.000267235	-1.81922e-10	-1.22923
50205134	rs193094733	2.80717e-12	-1.81922e-10	0.447875	0.000510263	-1.81922e-10	-0.577063	0.000513255	-1.81922e-10	-0.576582
50206505	rs139782588	8.07751e-12	-1.81922e-10	1.50478	0.00117001	-1.81922e-10	0.252781	0.00117719	-1.81922e-10	0.253531
50207044	rs12977128	6.86663e-13	-0.960214	-2.27e-10	0.000204458	-1.49163	-2.27e-10	0.000206087	-1.48905	-2.27e-10
50207050	rs12977140	7.03413e-13	-0.936114	-2.27e-10	0.00020781	-1.47537	-2.27e-10	0.000209476	-1.47275	-2.27e-10
50207165	rs8109119	3.67976e-12	-1.00028	1.71882	0.000150692	-1.56211	-0.234645	0.000151643	-1.56142	-0.234401
50207586	rs12977052	6.01008e-13	-1.09345	-2.27e-10	0.000187231	-1.57965	-2.27e-10	0.000188672	-1.57734	-2.27e-10
50207663	rs182049376	4.13633e-12	0.835506	-2.27e-10	0.000630651	-0.365237	-2.27e-10	0.000635215	-0.363391	-2.27e-10
50207719	rs12978983	6.01008e-13	-1.09345	-2.27e-10	0.000187231	-1.57965	-2.27e-10	0.000188672	-1.57734	-2.27e-10
50207769	rs138541789	8.09322e-13	-1.81922e-10	-0.795861	0.00027113	-1.81922e-10	-1.20939	0.000272584	-1.81922e-10	-1.20941
50207774	rs12976936	6.07803e-13	-1.08221	-2.27e-10	0.000188602	-1.57235	-2.27e-10	0.000190058	-1.57003	-2.27e-10
50208180	rs12984650	6.14722e-13	-1.07089	-2.27e-10	0.000189997	-1.56498	-2.27e-10	0.000191468	-1.56263	-2.27e-10
50208627	rs45617640	1.31181e-13	-1.3359	-1.27958	4.12393e-05	-1.91058	-1.18202	4.14502e-05	-1.91083	-1.18203
50208710	rs45480295	7.6164e-13	-0.856584	-2.27e-10	0.000281434	-1.17209	-2.27e-10	0.000281091	-1.17868	-2.27e-10
50208749	rs75984942	9.32307e-12	-1.81922e-10	1.64819	0.00110899	-1.81922e-10	0.199211	0.00111574	-1.81922e-10	0.19992
50209095	rs7249356	1.97328e-13	-1.76606	-0.441131	4.86326e-05	-1.76209	-1.16561	4.89855e-05	-1.76015	-1.16568
50209138	rs79067183	5.0144e-13	-1.81922e-10	-1.27457	0.000248441	-1.81922e-10	-1.29678	0.000249774	-1.81922e-10	-1.2968
50209653	rs12978911	6.21766e-13	-1.05949	-2.27e-10	0.000191417	-1.55754	-2.27e-10	0.000192904	-1.55516	-2.27e-10
50209739	rs12980899	6.21766e-13	-1.05949	-2.27e-10	0.000191417	-1.55754	-2.27e-10	0.000192904	-1.55516	-2.27e-10
50210006	rs12985728	6.4809e-13	-1.01803	-2.27e-10	0.000199651	-1.51542	-2.27e-10	0.000201224	-1.51293	-2.27e-10
50210497	rs151103691	2.60396e-13	-1.92985	-2.27e-10	0.000686391	-0.280542	-2.27e-10	0.000691545	-0.278426	-2.27e-10
50210612	rs113185396	2.76772e-13	-1.86887	-2.27e-10	0.000148165	-1.81367	-2.27e-10	0.00014905	-1.81307	-2.27e-10
50211567	rs28609199	2.60227e-13	-1.9305	-2.27e-10	0.00066452	-0.312925	-2.27e-10	0.000669495	-0.31083	-2.27e-10
50211595	rs189327343	2.70109e-13	-1.89323	-2.27e-10	0.000154063	-1.77463	-2.27e-10	0.000154771	-1.77541	-2.27e-10
50211841	rs72626235	4.89894e-13	-1.81922e-10	-1.29787	0.000258932	-1.81922e-10	-1.25542	0.000260329	-1.81922e-10	-1.25541
50211919	rs75581691	2.60834e-13	-1.92818	-2.27e-10	0.000722921	-0.228689	-2.27e-10	0.000728373	-0.22654	-2.27e-10
50212024	rs61747405	2.60834e-13	-1.92818	-2.27e-10	0.000722921	-0.228689	-2.27e-10	0.000728373	-0.22654	-2.27e-10
50212252	rs78340461	2.60525e-13	-1.92936	-2.27e-10	0.000575036	-0.457556	-2.27e-10	0.000579287	-0.455557	-2.27e-10
50212288	rs75715304	2.60578e-13	-1.92915	-2.27e-10	0.000571524	-0.463683	-2.27e-10	0.000575746	-0.461688	-2.27e-10
50213167	rs143096125	2.60635e-13	-1.92894	-2.27e-10	0.00056804	-0.469797	-2.27e-10	0.000572234	-0.467806	-2.27e-10
50213233	rs191282495	3.07202e-13	-1.76455	-2.27e-10	0.00013544	-1.90346	-2.27e-10	0.000136177	-1.9034	-2.27e-10
50214178	rs10404778	2.60142e-13	-1.93083	-2.27e-10	0.000643562	-0.344971	-2.27e-10	0.000648367	-0.342897	-2.27e-10
50214378	rs142472919	4.88736e-13	-1.30024	-2.27e-10	0.000139348	-1.87502	-2.27e-10	0.000140054	-1.87533	-2.27e-10
50214653	rs10407097	2.20658e-12	-0.95265	1.15979	0.000163061	-1.85392	0.136052	0.00016409	-1.85353	0.13659
50214824	rs11881828	7.85543e-14	-1.89651	-1.23176	4.2261e-05	-1.76959	-1.29854	4.24386e-05	-1.77076	-1.29854
50214837	rs72626236	5.33018e-13	-1.81922e-10	-1.2135	0.000248823	-1.81922e-10	-1.29525	0.000250161	-1.81922e-10	-1.29525
50214868	rs12462023	6.73919e-12	-1.81922e-10	1.32364	0.000912985	-1.81922e-10	0.00473004	0.000918534	-1.81922e-10	0.00542516
50214901	rs72626237	4.9388e-13	-1.81922e-10	-1.28977	0.000254214	-1.81922e-10	-1.27381	0.000255584	-1.81922e-10	-1.2738
50215267	rs116346946	2.60287e-13	-1.93027	-2.27e-10	0.000176905	-1.63637	-2.27e-10	0.000177556	-1.63807	-2.27e-10
50215338	rs112638321	7.16652e-14	-1.92197	-1.29808	4.72508e-05	-1.7073	-1.24922	4.7435e-05	-1.70878	-1.24922
50215460	rs113691887	7.1511e-14	-1.924	-1.29821	4.61556e-05	-1.74988	-1.23009	4.63455e-05	-1.75114	-1.23009
50215740	rs117219741	2.53735e-12	-1.81922e-10	0.346817	0.000410498	-1.81922e-10	-0.794618	0.000412764	-1.81922e-10	-0.794478
50216891	rs73588437	7.20108e-14	-1.92706	-1.28818	5.15119e-05	-1.60925	-1.26092	5.16987e-05	-1.61098	-1.26094
50217136	rs12463356	8.56787e-14	-1.88044	-1.16101	0.000127918	-0.795458	-1.16514	0.000129071	-0.791829	-1.16516
50217298	rs144912245	4.95012e-13	-1.81922e-10	-1.28748	0.000266692	-1.81922e-10	-1.2259	0.000268113	-1.81922e-10	-1.22594
50217910	rs141281668	5.12171e-13	-1.81922e-10	-1.2534	0.000293107	-1.81922e-10	-1.13145	0.000294697	-1.81922e-10	-1.13141
50217955	rs62128132	1.47594e-11	2.10758	-2.27e-10	0.00189427	0.734601	-2.27e-10	0.00190849	0.736712	-2.27e-10
50218303	rs7249650	7.64931e-12	-1.81922e-10	1.45031	0.00121107	-1.81922e-10	0.287269	0.00121844	-1.81922e-10	0.287975
50218341	rs7249761	7.61851e-12	-1.81922e-10	1.44628	0.00120736	-1.81922e-10	0.284206	0.00121472	-1.81922e-10	0.284911
50218928	rs28750115	1.13634e-12	-1.85467	1.39819	0.000366612	-1.17137	0.263682	0.000367862	-1.17403	0.264389
50219250	rs112227922	1.00148e-12	-1.86719	1.28436	0.000327701	-1.21208	0.192197	0.00032883	-1.21468	0.192865
50219365	rs10415559	9.90046e-13	-1.82517	1.23086	0.000357882	-1.0834	0.151616	0.000359032	-1.08622	0.152275
50219386	rs10415757	1.25515e-12	-1.63218	1.27513	0.000584307	-0.626748	0.185184	0.000585791	-0.630241	0.185851
50219712	rs10416440	9.70604e-13	-1.82756	1.21342	0.000350797	-1.0902	0.138418	0.000351927	-1.093	0.139074
50219862	rs75817776	1.13137e-13	-1.48287	-1.28059	0.000173927	-0.405957	-1.2474	0.000174185	-0.409815	-1.24742
50220034	rs113878971	1.01465e-12	-1.85412	1.28436	0.000341918	-1.16962	0.192197	0.00034307	-1.17228	0.192865
50220187	rs143311059	1.14731e-13	-1.46769	-1.28178	0.000178486	-0.37806	-1.24942	0.000178745	-0.381953	-1.24944
50220387	rs61165577	1.07933e-12	-1.84168	1.33372	0.00036881	-1.13146	0.229748	0.000370032	-1.13419	0.230425
50220612	rs60911789	1.28151e-12	-1.84865	1.51238	0.00041405	-1.15258	0.366581	0.000415449	-1.15528	0.367288
50220645	rs60668354	1.04766e-12	-1.85277	1.31502	0.000351469	-1.16538	0.215509	0.000352653	-1.16805	0.216182
50220984	rs74593060	1.39014e-12	-1.81922e-10	-0.254898	0.000559638	-1.81922e-10	-0.4847	0.000562579	-1.81922e-10	-0.484823
50221386	rs8101746	1.34559e-12	-1.84249	1.55502	0.000435962	-1.13387	0.399432	0.000437423	-1.1366	0.400146
50222914	rs3810261	6.36052e-13	-0.8826	-0.154177	7.22417e-05	-1.42897	-1.103	7.23133e-05	-1.4334	-1.10294
50222955	rs1812666	1.41454e-12	-1.87354	1.63604	0.000338611	-1.79921	0.812068	0.000340444	-1.79999	0.81289
50223147	rs3810263	9.211e-12	-1.81922e-10	1.6361	0.00112035	-1.81922e-10	0.209404	0.00112716	-1.81922e-10	0.210101
50223230	rs3810264	8.45052e-12	-1.81922e-10	1.54993	0.00105343	-1.81922e-10	0.147816	0.00105982	-1.81922e-10	0.148499
50223266	rs3810265	8.72442e-12	-1.81922e-10	1.58182	0.00109414	-1.81922e-10	0.185731	0.00110079	-1.81922e-10	0.186425
50223369	rs8103298	1.21072e-12	-1.8696	1.47652	0.00030376	-1.22026	0.124506	0.000304809	-1.22284	0.125169
50223929	rs12462259	5.52484e-13	-1.81922e-10	-1.17763	0.000337941	-1.81922e-10	-0.989118	0.000339787	-1.81922e-10	-0.989035
50224104	rs74735615	1.09226e-13	-1.52698	-1.27166	0.000162511	-0.488299	-1.23294	0.000162769	-0.492052	-1.23297
50224138	rs79443536	1.08116e-13	-1.53547	-1.27338	0.000159485	-0.504391	-1.23565	0.000159742	-0.508122	-1.23567
50224222	rs79501693	9.2801e-14	-1.90738	-1.05422	0.000109029	-1.32999	-0.790386	0.000109409	-1.33197	-0.790291
50224892	rs79890159	6.00228e-13	-0.0213834	-1.07336	0.000137885	-1.30013	-0.585442	0.000138002	-1.30497	-0.585112
50225035	rs189551890	3.4989e-13	-1.63444	-2.27e-10	0.000189981	-1.56506	-2.27e-10	0.000191206	-1.564	-2.27e-10
50225384	rs80110690	3.51197e-13	-1.63071	-2.27e-10	0.000189201	-1.56918	-2.27e-10	0.000190419	-1.56813	-2.27e-10
50226141	rs56275732	6.02857e-13	-1.81922e-10	-1.09038	0.000380146	-1.81922e-10	-0.871435	0.000382228	-1.81922e-10	-0.871337
50226415	rs117869910	2.66803e-13	-1.90555	-2.27e-10	0.000343628	-0.972431	-2.27e-10	0.000346059	-0.970745	-2.27e-10
50226842	rs114075582	9.64987e-14	-1.72358	-1.19894	0.000107134	-1.00563	-1.13228	0.000107414	-1.00834	-1.13232
50227240	rs113853526	5.93436e-13	-1.81922e-10	-1.10613	0.000410215	-1.81922e-10	-0.795307	0.000412452	-1.81922e-10	-0.795233
50227415	rs150514146	6.02032e-13	-1.81922e-10	-1.09175	0.000419801	-1.81922e-10	-0.772209	0.000422091	-1.81922e-10	-0.772133
50227468	rs149753349	1.45859e-13	-1.7418	-0.767615	5.9884e-05	-1.92774	-0.79184	6.02138e-05	-1.92765	-0.791803
50227889	rs116872951	4.98624e-13	-1.81922e-10	-1.28021	0.000260873	-1.81922e-10	-1.24796	0.000262288	-1.81922e-10	-1.24791
50228192	rs76386660	4.97191e-13	-0.325649	-0.957434	5.96178e-05	-1.47489	-1.24914	5.98625e-05	-1.47616	-1.24915
50228257	rs73064004	1.02453e-13	-1.90477	-0.957878	7.6504e-05	-1.93085	-0.543794	7.69229e-05	-1.93086	-0.543696
50228700	rs144097185	2.6041e-13	-1.9298	-2.27e-10	0.00021958	-1.42027	-2.27e-10	0.000220788	-1.42015	-2.27e-10
50229382	rs67405884	1.11495e-13	-1.7555	-1.02258	6.95625e-05	-1.91547	-0.654291	6.99339e-05	-1.91559	-0.654209
50229483	rs10424373	7.76784e-13	-1.72912	0.892229	0.00016014	-1.85883	0.122886	0.000161075	-1.85898	0.123496
50229496	rs10424546	2.01219e-13	-0.889503	-1.29816	0.000368334	0.383079	-1.28608	0.000368241	0.377474	-1.28609
50229644	rs12609870	6.6314e-13	-1.70812	0.71305	0.000126282	-1.85686	-0.116614	0.00012701	-1.85703	-0.116062
50229833	rs8102379	5.19007e-13	-1.66911	0.428973	0.000185542	-0.838044	-0.750662	0.000185916	-0.841788	-0.750271
50230040	rs8102007	5.7683e-13	-1.65184	0.517329	0.000201806	-0.803033	-0.701652	0.000202205	-0.806836	-0.701234
50230327	rs8102150	5.67015e-13	-1.6395	0.487825	0.000203635	-0.778354	-0.717304	0.000204027	-0.782199	-0.716902
50230797	rs892152	2.6717e-13	-1.90417	-2.27e-10	0.000145878	-1.82922	-2.27e-10	0.000146622	-1.8295	-2.27e-10
50231039	rs56225415	7.65805e-13	-1.70609	0.85496	0.000144933	-1.84359	0.00787578	0.000145772	-1.84375	0.00844647
50231213	rs10414317	1.85349e-13	-0.983407	-1.28641	0.000329106	0.242013	-1.25762	0.000329078	0.236581	-1.25764
50231584	rs2017092	7.05782e-13	-1.81922e-10	-0.932751	0.00026757	-1.81922e-10	-1.22261	0.000269044	-1.81922e-10	-1.22248
50232196	rs10422689	1.98154e-13	-0.927559	-1.27546	0.000364748	0.326177	-1.23896	0.000364677	0.320641	-1.23898
50232629	rs12461046	9.27955e-14	-1.92951	-1.03215	6.76742e-05	-1.67284	-0.924447	6.8004e-05	-1.67338	-0.924412
50233222	rs146009856	2.80078e-13	-0.594443	-1.26255	0.000605949	0.813892	-1.21908	0.000605485	0.807786	-1.21911
50233595	rs181211772	3.50323e-13	-1.6332	-2.27e-10	0.00019266	-1.55106	-2.27e-10	0.000193716	-1.55096	-2.27e-10
50234210	rs73588460	9.03799e-13	-1.8878	1.20235	0.000130136	-1.83493	-0.108473	0.00013088	-1.83479	-0.108283
50234234	rs146733393	1.99773e-12	0.107708	-2.27e-10	0.000609838	-0.398796	-2.27e-10	0.000613179	-0.398696	-2.27e-10
50234762	rs112435410	2.21473e-12	-1.81922e-10	0.210827	0.000946905	-1.81922e-10	0.0412092	0.000952322	-1.81922e-10	0.0415495
50234768	rs139274447	3.34926e-13	-1.67815	-2.27e-10	0.000139047	-1.87718	-2.27e-10	0.000139794	-1.87718	-2.27e-10
50234963	rs116012249	1.44147e-12	-1.81922e-10	-0.218641	0.000633118	-1.81922e-10	-0.361333	0.000636705	-1.81922e-10	-0.361048
50235042	rs74424304	9.28671e-13	-1.81922e-10	-0.658304	0.000421989	-1.81922e-10	-0.767011	0.000424349	-1.81922e-10	-0.766797
50235189	rs115182637	9.77927e-13	-1.81922e-10	-0.606622	0.000442375	-1.81922e-10	-0.719832	0.000444854	-1.81922e-10	-0.719609
50236454	rs117777439	8.6759e-14	-1.7935	-1.23542	5.75096e-05	-1.63303	-1.12701	5.77941e-05	-1.63341	-1.12706
50236876	rs8102800	5.02866e-13	-1.81922e-10	-1.27173	0.000319716	-1.81922e-10	-1.04456	0.000321435	-1.81922e-10	-1.04456
50237116	rs79763137	1.44669e-13	-1.33228	-1.18533	0.000161506	-0.530351	-1.1971	0.000161897	-0.533365	-1.19703
50237150	rs118083751	9.57197e-14	-1.68781	-1.24282	6.09753e-05	-1.51614	-1.18538	6.13731e-05	-1.51496	-1.18542
50237151	rs139940086	2.60444e-13	-1.92967	-2.27e-10	0.000222917	-1.40519	-2.27e-10	0.000224437	-1.40376	-2.27e-10
50237163	rs111571999	1.49391e-13	-1.34004	-1.14545	0.000168939	-0.542225	-1.14023	0.000169354	-0.545226	-1.14013
50237699	rs147676659	3.89767e-13	-1.52651	-2.27e-10	0.000150408	-1.79864	-2.27e-10	0.000151223	-1.7986	-2.27e-10
50238216	rs141001141	8.35375e-13	-1.81922e-10	-0.764177	0.000501397	-1.81922e-10	-0.594591	0.000504059	-1.81922e-10	-0.59466
50238347	rs76980647	9.31392e-14	-1.78625	-1.17171	5.86692e-05	-1.68917	-1.05091	5.89604e-05	-1.68953	-1.05096
50238354	rs55869656	1.37861e-13	-1.32599	-1.23982	0.000121507	-0.759595	-1.25242	0.0001219	-0.761776	-1.25238
50238682	rs144974535	6.68828e-13	-1.81922e-10	-0.98653	0.000302449	-1.81922e-10	-1.10008	0.000304105	-1.81922e-10	-1.09998
50238780	rs10416216	1.58354e-13	-1.3283	-1.09893	8.70169e-05	-1.62968	-0.716206	8.74442e-05	-1.63004	-0.716311
50238842	rs77131987	1.31226e-13	-1.40534	-1.2098	0.000118531	-0.858069	-1.17875	0.000118996	-0.859458	-1.17881
50239984	rs144840941	2.61231e-13	-1.92665	-2.27e-10	0.000318997	-1.04681	-2.27e-10	0.00032126	-1.0451	-2.27e-10
50240118	rs149290334	3.94176e-13	-1.51526	-2.27e-10	0.0010467	0.141412	-2.27e-10	0.00105366	0.142667	-2.27e-10
50240530	rs148530305	3.60178e-13	-1.60546	-2.27e-10	0.000150733	-1.79648	-2.27e-10	0.000151682	-1.79557	-2.27e-10
50242248	rs145366779	1.14741e-12	-1.81922e-10	-0.446798	0.00036334	-1.81922e-10	-0.916651	0.000365302	-1.81922e-10	-0.916629
50242283	rs73064023	2.33238e-13	-1.61768	-0.422315	6.25966e-05	-1.88965	-0.785624	6.29516e-05	-1.8895	-0.785487
50243171	rs79485806	7.30915e-13	-0.89776	-2.27e-10	0.000271288	-1.20881	-2.27e-10	0.000272397	-1.21009	-2.27e-10
50243794	rs111814383	3.89652e-13	-1.5268	-2.27e-10	0.0001425	-1.85265	-2.27e-10	0.000143363	-1.85197	-2.27e-10
50244048	rs80006790	2.41102e-13	-0.882807	-1.12403	0.000125241	-0.872405	-1.10934	0.000125464	-0.875863	-1.10947
50244434	rs138055431	2.64713e-13	-1.91341	-2.27e-10	0.000209559	-1.46699	-2.27e-10	0.000210957	-1.4657	-2.27e-10
50244487	rs60035851	3.11303e-13	-1.55646	-0.194828	7.06311e-05	-1.87716	-0.677364	7.10337e-05	-1.87696	-0.677235
50244799	rs73064029	3.38846e-13	-1.5966	-0.069916	7.52821e-05	-1.89165	-0.599096	7.57053e-05	-1.89149	-0.599018
50244896	rs6509443	2.61348e-13	-1.03045	-0.895759	0.000174669	-0.405469	-1.24363	0.000175455	-0.406391	-1.24358
50244925	rs75070358	4.42774e-13	-1.399	-2.27e-10	0.000350761	-0.951884	-2.27e-10	0.000352621	-0.951961	-2.27e-10
50246262	rs77247154	5.9761e-13	-1.81922e-10	-1.09912	0.000292992	-1.81922e-10	-1.13184	0.000294553	-1.81922e-10	-1.13189
50246342	rs76136140	5.15663e-13	-1.92599	0.67939	0.000156651	-1.76959	0.0116168	0.000157446	-1.76998	0.0117084
50246710	rs113068670	6.30083e-13	-1.81922e-10	-1.04621	0.000291686	-1.81922e-10	-1.13631	0.00029327	-1.81922e-10	-1.13626
50246978	rs28485442	2.2464e-13	-1.68798	-0.389575	7.08841e-05	-1.91054	-0.640401	7.12905e-05	-1.91041	-0.640176
50247206	rs145983180	6.81247e-13	-1.81922e-10	-0.968133	0.000310852	-1.81922e-10	-1.07267	0.000312544	-1.81922e-10	-1.07261
50248174	rs73064093	3.78051e-13	-1.55703	-2.27e-10	0.000170267	-1.67462	-2.27e-10	0.000171275	-1.67409	-2.27e-10
50248501	rs2304202	2.36031e-13	-1.599	-0.429089	6.20038e-05	-1.89247	-0.792322	6.23553e-05	-1.89231	-0.792195
50248695	rs2304203	2.08074e-13	-1.64069	-0.513473	5.74009e-05	-1.90573	-0.856199	5.77241e-05	-1.9056	-0.856081
50248986	rs10405801	2.15791e-13	-1.63139	-0.486359	5.83191e-05	-1.91027	-0.835789	5.86463e-05	-1.91016	-0.835668
50249393	rs112301620	2.07195e-13	-1.65534	-0.503051	5.72505e-05	-1.91619	-0.848368	5.75706e-05	-1.91609	-0.848248
50249447	rs114197737	1.59167e-12	-1.81922e-10	-0.119518	0.000530543	-1.81922e-10	-0.538088	0.000533485	-1.81922e-10	-0.537923
50249905	rs57733064	1.83515e-13	-1.75778	-0.521976	5.24896e-05	-1.93072	-0.920653	5.27817e-05	-1.93071	-0.920478
50250401	rs73934035	1.83564e-13	-1.72409	-0.555401	5.43906e-05	-1.92827	-0.887528	5.46915e-05	-1.92823	-0.887414
50251422	rs34701020	3.61138e-13	-1.6028	-2.27e-10	0.00014224	-1.85447	-2.27e-10	0.000143084	-1.85392	-2.27e-10
50251974	rs76742258	1.05206e-12	-1.81922e-10	-0.533555	0.000782617	-1.81922e-10	-0.149345	0.000786985	-1.81922e-10	-0.149145
50252185	rs7252978	1.15643e-12	-1.62397	1.185	0.000839418	-0.61741	0.53813	0.000843966	-0.617696	0.538454
50252483	rs73064102	2.65781e-13	-1.33679	-0.572598	8.61179e-05	-1.66747	-0.688807	8.64977e-05	-1.66849	-0.688745
50252594	rs75933310	7.17177e-13	-1.81922e-10	-0.916735	0.000548788	-1.81922e-10	-0.504278	0.000551806	-1.81922e-10	-0.504157
50252897	rs57447259	1.39215e-12	-0.67612	0.422669	0.00105065	0.241954	-0.0967833	0.00105356	0.239187	-0.0966115
50253144	rs2380185	8.52705e-12	-0.38177	1.94071	0.00724897	1.0915	0.985127	0.00726532	1.08795	0.985561
50253195	rs80041368	4.75155e-13	-1.32842	-2.27e-10	0.000194303	-1.54257	-2.27e-10	0.000195914	-1.53968	-2.27e-10
50253427	rs77280277	2.82137e-13	-1.73574	-0.113928	0.000149067	-1.27439	-0.533203	0.000149683	-1.27578	-0.533056
50253584	rs28682480	8.29069e-14	-1.92416	-1.15018	4.09196e-05	-1.82713	-1.27325	4.11651e-05	-1.82655	-1.27321
50253618	rs28506894	4.97302e-13	-1.24698	-0.0358808	0.000169595	-1.27456	-0.404013	0.000170456	-1.27502	-0.403859
50253699	rs144568545	6.2073e-13	-1.81922e-10	-1.06116	0.000284649	-1.81922e-10	-1.16073	0.000286177	-1.81922e-10	-1.16074
50253895	rs28711468	2.61173e-13	-1.92687	-2.27e-10	0.00015148	-1.79154	-2.27e-10	0.000152401	-1.79084	-2.27e-10
50254016	rs117693125	3.29075e-13	-1.69577	-2.27e-10	0.000131781	-1.93085	-2.27e-10	0.00013249	-1.93084	-2.27e-10
50254778	rs138833981	3.19957e-13	-1.72387	-2.27e-10	0.000250398	-1.28894	-2.27e-10	0.000251591	-1.28955	-2.27e-10
50256985	rs10424569	1.24503e-13	-1.60936	-1.05837	0.000183777	-0.400495	-1.19777	0.000184788	-0.400437	-1.19771
50257550	rs112759409	2.73659e-13	-1.92206	0.0418861	0.000102971	-1.9182	-0.259338	0.000103537	-1.91835	-0.259067
50258031	rs1674137	2.70043e-12	-1.55353	1.96264	0.00063288	-1.38986	1.02815	0.000636007	-1.39076	1.02862
50258737	rs8102970	5.66006e-13	-1.00043	-0.153019	0.000153105	-1.46239	-0.318477	0.000153745	-1.46362	-0.318433
50258765	rs75363781	1.02726e-13	-1.62436	-1.23564	0.00015518	-0.470632	-1.29677	0.000156014	-0.47065	-1.29676
50259118	rs117749397	4.0954e-13	-1.47702	-2.27e-10	0.000379419	-0.873348	-2.27e-10	0.000381495	-0.873257	-2.27e-10
50259641	rs59279982	2.5683e-13	-1.91	-0.033642	9.44502e-05	-1.92312	-0.340797	9.49738e-05	-1.92324	-0.340517
50259674	rs10414501	2.60901e-13	-1.92792	-2.27e-10	0.000152497	-1.78484	-2.27e-10	0.000153427	-1.78413	-2.27e-10
50259722	rs10414681	4.41502e-13	-1.43927	0.0373989	0.000148826	-1.46704	-0.34217	0.000149625	-1.46721	-0.342011
50260161	rs73066017	2.78503e-13	-1.92441	0.0617846	8.98948e-05	-1.90772	-0.405628	9.03764e-05	-1.90792	-0.405449
50260266	rs10421230	8.38303e-14	-1.9248	-1.13847	4.16941e-05	-1.82455	-1.25709	4.19447e-05	-1.82396	-1.25704
50260292	rs182946068	4.90402e-13	-1.81922e-10	-1.29683	0.000253904	-1.81922e-10	-1.27503	0.000255266	-1.81922e-10	-1.27505
50260537	rs117708364	2.64732e-13	-1.91334	-2.27e-10	0.000187677	-1.57727	-2.27e-10	0.000188882	-1.57623	-2.27e-10
50260768	rs2001342	5.5413e-13	-1.31026	0.135606	0.000197931	-1.31673	-0.207345	0.000198938	-1.31717	-0.207188
50261641	rs3889507	4.09076e-13	-1.25605	-0.222108	0.000121064	-1.63416	-0.381514	0.000121622	-1.63496	-0.381475
50261935	rs79720100	1.14292e-12	-0.450716	-2.27e-10	0.000671163	-0.302977	-2.27e-10	0.000673941	-0.304211	-2.27e-10
50262005	rs1654603	1.94027e-13	-1.90263	-0.321431	7.66219e-05	-1.88524	-0.587868	7.70365e-05	-1.88534	-0.587738
50262465	rs112289524	6.09731e-13	-1.39251	0.313467	0.000105054	-1.88364	-0.273873	0.000105666	-1.88366	-0.273408
50262582	rs141098006	7.34911e-13	-1.81922e-10	-0.892308	0.000297332	-1.81922e-10	-1.11714	0.000298989	-1.81922e-10	-1.11695
50262634	rs28794768	1.63594e-12	-1.92125	1.82917	0.000293078	-1.86976	0.738212	0.000294689	-1.87004	0.738603
50262999	rs10403659	1.1401e-12	-1.89122	1.43803	0.000252178	-1.80959	0.527739	0.000253542	-1.80998	0.528155
50263794	rs62129178	9.23991e-13	-0.663356	-2.27e-10	0.000419247	-0.77353	-2.27e-10	0.000422576	-0.770986	-2.27e-10
50263825	rs183754619	6.83879e-12	1.33831	-2.27e-10	0.0027473	1.10639	-2.27e-10	0.00276319	1.10679	-2.27e-10
50263979	rs7250929	3.21563e-13	-1.29284	-0.426029	5.84302e-05	-1.83873	-0.905427	5.87556e-05	-1.83872	-0.905248
50264237	rs185028010	5.04218e-13	-1.26905	-2.27e-10	0.000132048	-1.92882	-2.27e-10	0.000132775	-1.9287	-2.27e-10
50264945	rs143344661	2.73566e-13	-1.88052	-2.27e-10	0.000197957	-1.52394	-2.27e-10	0.000198789	-1.52511	-2.27e-10
50264953	rs67006152	5.51859e-13	-1.6526	0.473832	0.00014333	-1.87267	0.0258359	0.00014409	-1.87309	0.0261709
50265230	rs1273634	2.66058e-12	1.03334	-0.639101	0.000764079	0.40602	-0.579339	0.00076961	0.407817	-0.579286
50265549	rs3745477	1.24049e-13	-1.38507	-1.28631	6.07326e-05	-1.44831	-1.2572	6.10564e-05	-1.44837	-1.25719
50265623	rs1273635	9.10347e-13	-1.81922e-10	-0.678232	0.00048059	-1.81922e-10	-0.636975	0.000483298	-1.81922e-10	-0.63672
50266993	rs3810266	7.63585e-13	-1.81922e-10	-0.854033	0.000381443	-1.81922e-10	-0.868027	0.000383483	-1.81922e-10	-0.868059
50267112	rs59611535	1.88484e-13	-1.47168	-0.78137	7.88635e-05	-1.5063	-0.937975	7.92372e-05	-1.50736	-0.937552
50267774	rs79516993	2.54539e-13	-1.42857	-0.524035	0.000178474	-1.4115	-0.216041	0.000179709	-1.41072	-0.21529
50267784	rs116979442	2.6474e-13	-1.91331	-2.27e-10	0.000142614	-1.85185	-2.27e-10	0.000143263	-1.85267	-2.27e-10
50267988	rs1273636	9.46002e-14	-1.92471	-1.01768	6.59981e-05	-1.8734	-0.748962	6.63585e-05	-1.8738	-0.748486
50268041	rs1273637	7.6605e-13	-0.85081	-2.27e-10	0.000189525	-1.56747	-2.27e-10	0.000190763	-1.56632	-2.27e-10
50268548	rs188624212	5.48004e-13	-1.81922e-10	-1.18578	0.000297607	-1.81922e-10	-1.11622	0.000299184	-1.81922e-10	-1.1163
50269330	rs1273640	8.2132e-13	-0.781145	-2.27e-10	0.000192152	-1.5537	-2.27e-10	0.000193416	-1.55251	-2.27e-10
50271087	rs74408320	3.05826e-13	-1.57307	-0.195975	0.000207703	-1.62271	0.146831	0.000209144	-1.62206	0.147729
50271110	rs1273641	7.0598e-13	-0.93247	-2.27e-10	0.000173737	-1.65444	-2.27e-10	0.000174842	-1.65347	-2.27e-10
50271319	rs1273642	6.92628e-13	-0.951565	-2.27e-10	0.000172008	-1.66445	-2.27e-10	0.000173098	-1.66349	-2.27e-10
50271356	rs61398712	3.00556e-13	-1.60386	-0.182565	0.000204983	-1.65124	0.162179	0.0002064	-1.65062	0.163082
50271502	rs1674139	7.31573e-14	-1.9021	-1.29734	4.59364e-05	-1.73784	-1.24689	4.61434e-05	-1.73875	-1.24685
50271858	rs4801806	3.47961e-13	-1.21241	-0.427558	0.00014921	-1.1583	-0.648335	0.000149932	-1.15945	-0.647725
50271924	rs10404868	3.55147e-13	-0.394567	-1.22496	0.000147968	-0.680512	-1.13448	0.000148969	-0.679249	-1.13437
50272540	rs140790948	1.11775e-12	-1.81922e-10	-0.472988	0.000595584	-1.81922e-10	-0.422447	0.000598845	-1.81922e-10	-0.422351
50273126	rs76668316	3.19074e-13	-1.60141	-0.125224	0.000209012	-1.67067	0.201073	0.000210468	-1.67005	0.202027
50274120	rs112402202	2.45813e-13	-1.53211	-0.455371	0.000169682	-1.49687	-0.181188	0.000170853	-1.49619	-0.180359
50274218	rs141490321	4.28601e-12	0.871053	-2.27e-10	0.00131344	0.368418	-2.27e-10	0.0013278	0.373926	-2.27e-10
50274534	rs79059207	1.75848e-12	1.27075	-1.29061	0.000248472	-0.00411939	-1.29254	0.000251074	0.000933109	-1.29254
50274961	rs4802619	7.97669e-14	-1.8516	-1.26135	3.90066e-05	-1.84973	-1.29853	3.92322e-05	-1.84933	-1.29852
50275178	rs79349312	2.12836e-13	-1.81509	-0.316441	0.000147187	-1.77891	-0.041371	0.0001482	-1.7783	-0.0404885
50275358	rs12971721	4.85308e-13	-0.120623	-1.18665	0.000144688	-0.747966	-1.08944	0.000145866	-0.745359	-1.08931
50276132	rs10408812	3.1559e-13	-0.539953	-1.19766	0.000127594	-0.860424	-1.10271	0.000128445	-0.859272	-1.10258
50276181	rs59722125	8.21007e-14	-1.80227	-1.28184	3.91174e-05	-1.85004	-1.29538	3.93451e-05	-1.84959	-1.29539
50276414	rs12608893	7.83772e-14	-1.83716	-1.29337	3.85636e-05	-1.87499	-1.28469	3.87844e-05	-1.87464	-1.2847
50276856	rs77220875	7.71885e-14	-1.8529	-1.2929	3.83944e-05	-1.87866	-1.28542	3.86136e-05	-1.87832	-1.28543
50277961	rs187530683	2.86007e-13	-1.83604	-2.27e-10	0.000131852	-1.93031	-2.27e-10	0.000132555	-1.93036	-2.27e-10
50278286	rs11669134	4.69868e-13	-0.131505	-1.2081	0.00019169	-0.440181	-1.11593	0.000193116	-0.438254	-1.11581
50279222	rs73590460	2.60783e-13	-1.92837	-2.27e-10	0.000132798	-1.92316	-2.27e-10	0.000133482	-1.92339	-2.27e-10
50279657	rs77968356	7.81618e-14	-1.84757	-1.28571	3.82669e-05	-1.87428	-1.29313	3.84861e-05	-1.87392	-1.29313
50279661	rs11881269	2.60975e-13	-1.92763	-2.27e-10	0.000132643	-1.92433	-2.27e-10	0.000133329	-1.92453	-2.27e-10
50279933	rs79075745	4.94224e-13	-1.28907	-2.27e-10	0.000179397	-1.62239	-2.27e-10	0.000180809	-1.61992	-2.27e-10
50279978	rs147252369	2.82443e-13	-1.84858	-2.27e-10	0.000132043	-1.92886	-2.27e-10	0.00013274	-1.92896	-2.27e-10
50280376	rs11671380	7.1836e-14	-1.93087	-1.2868	3.64975e-05	-1.92133	-1.29341	3.6701e-05	-1.92113	-1.29342
50280476	rs139338727	2.80771e-13	-1.85452	-2.27e-10	0.000132182	-1.92781	-2.27e-10	0.000132878	-1.92792	-2.27e-10
50280564	rs1273643	8.84538e-14	-1.73017	-1.27941	4.28621e-05	-1.91159	-1.14241	4.31104e-05	-1.91126	-1.14233
50281369	rs4802620	7.95428e-14	-1.83923	-1.27653	3.84017e-05	-1.86737	-1.29652	3.86226e-05	-1.867	-1.29652
50281537	rs1273644	7.24152e-14	-1.91122	-1.29842	4.42686e-05	-1.79169	-1.23002	4.44919e-05	-1.79206	-1.22998
50282053	rs62129179	1.75587e-12	1.27667	-1.29801	0.000474848	0.649491	-1.29849	0.000480069	0.655061	-1.29849
50282319	rs60458566	7.93902e-14	-1.84483	-1.27285	3.81733e-05	-1.87202	-1.29783	3.83924e-05	-1.87166	-1.29784
50282717	rs4802621	7.86992e-14	-1.84483	-1.28159	3.8222e-05	-1.87202	-1.29656	3.84412e-05	-1.87166	-1.29657
50282897	rs4802622	7.89242e-14	-1.83637	-1.2872	3.86103e-05	-1.86498	-1.29349	3.88325e-05	-1.8646	-1.2935
50283379	rs1273646	7.28409e-13	-0.901195	-2.27e-10	0.000179638	-1.62105	-2.27e-10	0.000180799	-1.61997	-2.27e-10
50284167	rs112331925	2.60379e-13	-1.92992	-2.27e-10	0.000142072	-1.85565	-2.27e-10	0.000142854	-1.85553	-2.27e-10
50285474	rs535888823	1.33657e-12	-1.81922e-10	-0.294195	0.000512102	-1.81922e-10	-0.573466	0.00051493	-1.81922e-10	-0.573323
50285509	rs62129180	1.56591e-12	1.16268	-1.29852	0.000332154	0.288802	-1.29519	0.000335817	0.294404	-1.29519
50285809	rs76907345	2.64172e-13	-1.91546	-2.27e-10	0.000142026	-1.85598	-2.27e-10	0.00014267	-1.85682	-2.27e-10
50286338	rs12610882	1.14904e-13	-1.84464	-0.903321	9.25039e-05	-1.8856	-0.399133	9.30627e-05	-1.88512	-0.398956
50286382	rs12609447	1.07149e-13	-1.8586	-0.959237	8.55515e-05	-1.89555	-0.467323	8.60632e-05	-1.89512	-0.467149
50286936	rs16981435	2.5602e-13	-1.41972	-0.52708	0.00010949	-1.37393	-0.742225	0.000110037	-1.3749	-0.741636
50287255	rs76330541	1.15765e-13	-1.83971	-0.900786	9.49742e-05	-1.87359	-0.384798	9.55535e-05	-1.87304	-0.384623
50287644	rs10425303	1.92592e-13	-0.935853	-1.29563	5.29312e-05	-1.63536	-1.20764	5.32849e-05	-1.63409	-1.20761
50287801	rs17310914	2.44965e-13	-0.94	-1.05094	0.000104955	-1.51749	-0.640967	0.000105713	-1.51583	-0.6408
50287849	rs118058831	4.12174e-12	0.831973	-2.27e-10	0.000988108	0.0838028	-2.27e-10	0.000998997	0.089398	-2.27e-10
50288074	rs79483010	2.38426e-13	-1.00079	-1.01721	0.000106582	-1.55641	-0.58667	0.000107343	-1.55483	-0.586496
50289859	rs4802623	2.0485e-13	-0.875013	-1.29477	5.63363e-05	-1.57565	-1.205	5.67249e-05	-1.57418	-1.20496
50289948	rs4802624	1.14243e-13	-1.83884	-0.914891	9.20358e-05	-1.88137	-0.408441	9.2593e-05	-1.88087	-0.408272
50290849	rs11669608	1.97754e-13	-0.908113	-1.29692	5.50923e-05	-1.5939	-1.20908	5.54687e-05	-1.5925	-1.20904
50291146	rs75287989	6.86409e-13	-0.960584	-2.27e-10	0.000180005	-1.61901	-2.27e-10	0.000181073	-1.61845	-2.27e-10
50291517	rs71353337	1.43794e-12	-0.221091	-2.27e-10	0.00137439	0.413775	-2.27e-10	0.00137285	0.407288	-2.27e-10
50291807	rs7247528	7.66053e-13	-0.850806	-2.27e-10	0.000191808	-1.5555	-2.27e-10	0.000192957	-1.55489	-2.27e-10
50291835	rs77887914	1.06888e-13	-1.8586	-0.961678	8.45137e-05	-1.89555	-0.479527	8.50191e-05	-1.89512	-0.479355
50293010	rs74255087	5.0466e-13	-1.81922e-10	-1.26817	0.000253026	-1.81922e-10	-1.2785	0.000254395	-1.81922e-10	-1.27847
50293110	rs17370523	2.27233e-13	-0.99427	-1.07181	9.52928e-05	-1.57612	-0.678911	9.59648e-05	-1.57463	-0.678744
50293428	rs55662076	6.79894e-13	-0.970121	-2.27e-10	0.000179036	-1.6244	-2.27e-10	0.000180098	-1.62385	-2.27e-10
50293435	rs77827342	1.06594e-13	-1.85026	-0.972768	8.35519e-05	-1.88965	-0.496871	8.40542e-05	-1.88919	-0.4967
50293904	rs117347783	6.62593e-13	-0.995897	-2.27e-10	0.000176462	-1.63889	-2.27e-10	0.000177506	-1.63835	-2.27e-10
50294012	rs11879087	2.60176e-13	-1.9307	-2.27e-10	0.000134836	-1.90793	-2.27e-10	0.000135506	-1.90834	-2.27e-10
50294150	rs7251251	9.40177e-14	-1.89162	-1.05695	4.54837e-05	-1.92998	-1.06466	4.57299e-05	-1.92996	-1.06464
50294367	rs76653157	2.37237e-13	-1.00624	-1.01676	0.000100525	-1.58348	-0.618111	0.000101238	-1.582	-0.617881
50294457	rs79354423	1.08373e-13	-1.84748	-0.959	8.29772e-05	-1.88765	-0.505772	8.34818e-05	-1.88718	-0.505544
50294641	rs7251695	1.46919e-13	-1.50413	-0.998045	7.07088e-05	-1.54808	-1.00534	7.11837e-05	-1.54678	-1.00531
50294759	rs1001281	2.30715e-13	-1.00624	-1.04464	9.71053e-05	-1.58348	-0.652717	9.77964e-05	-1.582	-0.65247
50295708	rs4802626	1.07383e-13	-1.84464	-0.971008	8.24592e-05	-1.8856	-0.514081	8.29635e-05	-1.88512	-0.513828
50295897	rs34708773	7.91087e-13	-0.81865	-2.27e-10	0.000675234	-0.29693	-2.27e-10	0.000675201	-0.302344	-2.27e-10
50296095	rs186114696	6.28735e-13	-1.81922e-10	-1.04835	0.000324941	-1.81922e-10	-1.02835	0.000326684	-1.81922e-10	-1.02836
50296145	rs2302518	1.06019e-13	-1.85192	-0.97652	8.06369e-05	-1.89083	-0.531199	8.1128e-05	-1.89038	-0.530945
50296660	rs74844648	7.21039e-13	-1.81922e-10	-0.911364	0.00047962	-1.81922e-10	-0.638996	0.000482303	-1.81922e-10	-0.638782
50297004	rs76431899	1.05971e-13	-1.83884	-0.990056	7.9714e-05	-1.88137	-0.552173	8.02032e-05	-1.88087	-0.551922
50297269	rs570834667	1.50023e-13	-1.93057	-0.550698	7.52231e-05	-1.90836	-0.583168	7.5613e-05	-1.9087	-0.583028
50297283	rs192301714	4.92157e-13	-1.81922e-10	-1.29326	0.000251408	-1.81922e-10	-1.28491	0.000252755	-1.81922e-10	-1.28494
50297436	rs182872821	3.7746e-13	-1.55859	-2.27e-10	0.000185358	-1.5897	-2.27e-10	0.000186178	-1.59065	-2.27e-10
50297520	rs62129182	1.50305e-12	1.11129	-1.28809	0.000309409	0.214568	-1.29189	0.00031227	0.218406	-1.29189
50297554	rs12610289	1.0214e-13	-1.83884	-1.02688	7.3559e-05	-1.88137	-0.632531	7.40107e-05	-1.88087	-0.632276
50297614	rs12610341	1.03095e-13	-1.84221	-1.0142	7.71037e-05	-1.87684	-0.590001	7.7579e-05	-1.8763	-0.589756
50298117	rs12986369	1.71222e-13	-1.05186	-1.29723	5.34487e-05	-1.57363	-1.25963	5.3838e-05	-1.57178	-1.2596
50298173	rs143758622	5.02432e-13	-1.81922e-10	-1.2726	0.000249516	-1.81922e-10	-1.29247	0.000250861	-1.81922e-10	-1.29246
50298733	rs185595385	5.3976e-13	-1.81922e-10	-1.20093	0.000310541	-1.81922e-10	-1.07367	0.000312228	-1.81922e-10	-1.07362
50299408	rs2072451	2.56777e-13	-0.804598	-1.13925	7.01735e-05	-1.32173	-1.23929	7.06019e-05	-1.32094	-1.23935
50299606	rs79425754	1.169e-12	-1.81922e-10	-0.428154	0.000535607	-1.81922e-10	-0.528589	0.000538733	-1.81922e-10	-0.528134
50299757	rs7258104	2.43557e-13	-0.897949	-1.09876	6.12933e-05	-1.48853	-1.20779	6.16728e-05	-1.48766	-1.20785
50299865	rs76403112	2.46396e-12	-0.760164	1.07763	0.00134632	-1.28216	1.6753	0.00135956	-1.27957	1.67713
50299866	rs115475578	7.396e-14	-1.89129	-1.29724	3.79221e-05	-1.87994	-1.29651	3.8126e-05	-1.87994	-1.29651
50299901	rs79716223	1.29913e-13	-1.90581	-0.719381	6.24013e-05	-1.93049	-0.747912	6.27426e-05	-1.93052	-0.747789
50300026	rs28413128	2.53742e-13	-0.781301	-1.17444	7.70571e-05	-1.40351	-1.06394	7.75768e-05	-1.40251	-1.06358
50300477	rs74892778	7.34307e-14	-1.90019	-1.29553	3.7579e-05	-1.89011	-1.29543	3.77811e-05	-1.89011	-1.29543
50300779	rs117180349	1.12178e-12	-1.81922e-10	-0.469386	0.000749774	-1.81922e-10	-0.192218	0.000754028	-1.81922e-10	-0.191925
50301152	rs34530448	6.20848e-12	0.844531	0.397083	0.00205762	-0.145601	0.962915	0.0020785	-0.142553	0.964603
50301287	rs116381034	7.23716e-14	-1.92326	-1.28698	3.66623e-05	-1.91789	-1.29235	3.68593e-05	-1.91789	-1.29236
50301545	rs7251463	1.93691e-13	-1.01213	-1.21366	6.60724e-05	-1.50508	-1.11616	6.65078e-05	-1.50421	-1.11582
50301653	rs7251269	2.00145e-13	-0.972139	-1.22088	5.47334e-05	-1.52397	-1.28555	5.50687e-05	-1.52318	-1.28559
50301820	rs7247082	2.79997e-13	-0.898622	-0.958659	0.00013416	-0.945988	-0.966972	0.000134961	-0.945359	-0.967008
50301844	rs7248071	1.90168e-13	-1.04233	-1.20182	6.61605e-05	-1.52556	-1.09435	6.65968e-05	-1.52471	-1.09399
50302897	rs1003423	4.96711e-13	-1.81922e-10	-1.28405	0.000254586	-1.81922e-10	-1.27235	0.000255959	-1.81922e-10	-1.27234
50302999	rs141155718	6.46124e-13	-1.81922e-10	-1.02107	0.000285464	-1.81922e-10	-1.15787	0.000287034	-1.81922e-10	-1.15775
50303613	rs62129183	1.64565e-13	-1.44849	-0.940259	8.34714e-05	-1.4213	-0.966185	8.39336e-05	-1.42115	-0.966179
50303660	rs80232594	7.26768e-14	-1.9092	-1.29684	3.70955e-05	-1.90061	-1.29788	3.7295e-05	-1.90061	-1.29788
50303739	rs117570161	9.97634e-13	-1.81922e-10	-0.586671	0.000459909	-1.81922e-10	-0.680961	0.000462557	-1.81922e-10	-0.680584
50304336	rs1003424	2.58168e-13	-0.709932	-1.22851	7.49726e-05	-1.37117	-1.1237	7.54691e-05	-1.37024	-1.12339
50304392	rs10421561	2.44503e-13	-0.766087	-1.22674	7.70207e-05	-1.34701	-1.12091	7.75353e-05	-1.34603	-1.12059
50304439	rs10421754	2.50225e-13	-0.766087	-1.20361	7.98011e-05	-1.34701	-1.08545	8.03367e-05	-1.34603	-1.0851
50305680	rs146749572	5.69401e-13	-1.81922e-10	-1.14747	0.000270778	-1.81922e-10	-1.21069	0.000272247	-1.81922e-10	-1.21064
50305688	rs2159984	2.2699e-13	-0.863921	-1.20323	8.166e-05	-1.31721	-1.09221	8.22299e-05	-1.31599	-1.09185
50305894	rs145828233	1.23456e-12	-1.81922e-10	-0.37359	0.000608126	-1.81922e-10	-0.401607	0.000611226	-1.81922e-10	-0.401888
50306198	rs28736735	2.74865e-13	-0.98226	-0.893516	0.000131861	-1.02764	-0.902596	0.000132645	-1.02704	-0.902635
50306534	rs78107455	9.71331e-13	-1.81922e-10	-0.613391	0.000453563	-1.81922e-10	-0.694855	0.000456188	-1.81922e-10	-0.69445
50306938	rs143459544	3.82186e-13	-1.54615	-2.27e-10	0.000288752	-1.14642	-2.27e-10	0.00028963	-1.14875	-2.27e-10
50307063	rs78764078	1.01758e-12	-1.81922e-10	-0.566876	0.000473827	-1.81922e-10	-0.651146	0.000476576	-1.81922e-10	-0.650727
50307155	rs117793773	7.42357e-14	-1.91059	-1.27422	3.79311e-05	-1.90226	-1.27395	3.8135e-05	-1.90226	-1.27396
50307344	rs11879607	2.0715e-13	-0.923285	-1.23533	5.84089e-05	-1.45431	-1.29021	5.8771e-05	-1.45346	-1.29024
50307401	rs62129184	2.75049e-12	-0.90711	1.33459	0.00194942	-1.34333	2.10663	0.00196866	-1.34092	2.10868
50307408	rs11879637	1.9626e-13	-0.966404	-1.24622	6.78748e-05	-1.43319	-1.16113	6.83244e-05	-1.43225	-1.16083
50307580	rs192629576	3.82153e-13	-1.54624	-2.27e-10	0.000295935	-1.12185	-2.27e-10	0.000297299	-1.12262	-2.27e-10
50307658	rs139317184	9.30799e-14	-1.70546	-1.25314	4.25796e-05	-1.80574	-1.25487	4.27806e-05	-1.80639	-1.25488
50307714	rs145217765	3.26752e-13	-1.70286	-2.27e-10	0.000156382	-1.75969	-2.27e-10	0.000157107	-1.76042	-2.27e-10
50308117	rs114198499	9.35918e-14	-1.70113	-1.25198	4.27659e-05	-1.80251	-1.25374	4.29674e-05	-1.80317	-1.25374
50308134	rs2241040	2.20761e-13	-0.845508	-1.24947	7.33627e-05	-1.35459	-1.16199	7.3865e-05	-1.35342	-1.16169
50308542	rs76678227	9.72738e-13	-1.81922e-10	-0.611943	0.00045418	-1.81922e-10	-0.693495	0.000456809	-1.81922e-10	-0.69309
50308603	rs16981454	9.72738e-13	-1.81922e-10	-0.611943	0.00045418	-1.81922e-10	-0.693495	0.000456809	-1.81922e-10	-0.69309
50308873	rs147959530	1.41125e-13	-1.24453	-1.29788	4.27783e-05	-1.76088	-1.29508	4.30627e-05	-1.75962	-1.29508
50308893	rs8101959	2.43939e-13	-0.74904	-1.2461	7.65322e-05	-1.31951	-1.15477	7.70472e-05	-1.31846	-1.15448
50309051	rs202052917	2.81055e-13	-1.85351	-2.27e-10	0.000131785	-1.93082	-2.27e-10	0.000132493	-1.93082	-2.27e-10
50309090	rs147094146	3.50919e-13	-1.6315	-2.27e-10	0.000260884	-1.24791	-2.27e-10	0.000262103	-1.24862	-2.27e-10
50309883	rs116763803	9.52315e-14	-1.69207	-1.24367	4.341e-05	-1.79572	-1.24558	4.36138e-05	-1.79639	-1.24559
50310331	rs79867031	5.03639e-13	-1.81922e-10	-1.2702	0.000271414	-1.81922e-10	-1.20834	0.000272895	-1.81922e-10	-1.20827
50310466	rs12610577	8.40003e-13	-1.81922e-10	-0.758652	0.000399317	-1.81922e-10	-0.822233	0.000401613	-1.81922e-10	-0.821866
50310775	rs62129186	1.08533e-12	-1.24497	0.742551	0.000885655	-1.43549	1.40983	0.000894019	-1.43332	1.41169
50311034	rs12462675	6.72739e-13	-1.81922e-10	-0.980701	0.000342616	-1.81922e-10	-0.975378	0.000344515	-1.81922e-10	-0.975216
50311291	rs79229602	9.77287e-14	-1.67236	-1.23751	4.43309e-05	-1.78079	-1.23952	4.45374e-05	-1.7815	-1.23953
50312048	rs11557714	3.16157e-13	-1.73582	-2.27e-10	0.000132984	-1.92176	-2.27e-10	0.000133722	-1.92159	-2.27e-10
50312653	rs2305921	2.79596e-13	-0.896053	-0.962657	0.000149702	-0.819554	-0.983789	0.000150619	-0.818796	-0.983805
50312801	rs35002951	7.71113e-14	-1.93064	-1.21616	3.89682e-05	-1.93074	-1.2185	3.91775e-05	-1.93074	-1.21851
50312875	rs2305920	9.27414e-13	-1.81922e-10	-0.659658	0.000434308	-1.81922e-10	-0.738235	0.000436815	-1.81922e-10	-0.737844
50313012	rs78389728	3.17251e-13	-1.73236	-2.27e-10	0.00020119	-1.50774	-2.27e-10	0.000202394	-1.50714	-2.27e-10
50313129	rs147529176	8.68562e-14	-1.73294	-1.29487	4.34725e-05	-1.78773	-1.25213	4.36734e-05	-1.78841	-1.2522
50313758	rs4802627	9.48957e-13	-1.81922e-10	-0.636694	0.000443755	-1.81922e-10	-0.716717	0.00044632	-1.81922e-10	-0.716319
50313806	rs4801807	2.69362e-13	-0.658936	-1.23707	6.7584e-05	-1.30662	-1.292	6.80266e-05	-1.30543	-1.29203
50314274	rs140761778	2.60139e-13	-1.93084	-2.27e-10	0.000145872	-1.82926	-2.27e-10	0.000146589	-1.82972	-2.27e-10
50314738	rs12973635	3.75119e-13	-1.56481	-2.27e-10	0.000189915	-1.56541	-2.27e-10	0.000191314	-1.56344	-2.27e-10
50315423	rs8104825	2.13703e-13	-0.901421	-1.22605	7.33636e-05	-1.38621	-1.13035	7.38549e-05	-1.38523	-1.13002
50315698	rs2305919	2.69457e-13	-0.649751	-1.2459	7.0222e-05	-1.26659	-1.29374	7.06635e-05	-1.26566	-1.29376
50315773	rs2305918	2.55662e-13	-0.741324	-1.20688	8.29115e-05	-1.29249	-1.10173	8.34917e-05	-1.29123	-1.10137
50316083	rs35816883	5.54299e-12	0.973039	0.155192	0.00210096	0.171681	0.66648	0.00212067	0.17405	0.668082
50316645	rs138010676	8.03929e-14	-1.8266	-1.27853	4.40509e-05	-1.72815	-1.2985	4.42884e-05	-1.72813	-1.2985
50316754	rs2286948	1.23232e-13	-1.41607	-1.26192	4.99656e-05	-1.61564	-1.28502	5.02751e-05	-1.61481	-1.28504
50317108	rs116943488	4.59185e-13	-1.3626	-2.27e-10	0.000372421	-0.891965	-2.27e-10	0.000373422	-0.894645	-2.27e-10
50318900	rs113008199	7.3677e-14	-1.92922	-1.26314	3.88816e-05	-1.88865	-1.26282	3.9092e-05	-1.88862	-1.26282
50319125	rs12984891	3.549e-13	-0.65408	-0.966141	0.000127012	-0.975361	-0.992349	0.000127682	-0.975411	-0.992403
50319142	rs113537137	7.38953e-14	-1.92305	-1.26636	3.96167e-05	-1.86669	-1.26605	3.98314e-05	-1.86665	-1.26605
50319450	rs140931915	3.00878e-13	-1.78535	-2.27e-10	0.000133073	-1.92109	-2.27e-10	0.000133782	-1.92114	-2.27e-10
50319730	rs77498119	7.73942e-14	-1.87134	-1.2718	3.98113e-05	-1.85488	-1.27296	4.00256e-05	-1.85487	-1.27296
50319974	rs140237484	7.92916e-13	-1.81922e-10	-0.81634	0.00037601	-1.81922e-10	-0.882375	0.000378154	-1.81922e-10	-0.882054
50320671	rs75774062	7.45983e-14	-1.89289	-1.28705	3.87314e-05	-1.88167	-1.27367	3.89423e-05	-1.88162	-1.27366
50320987	rs12709916	5.73347e-12	-0.122776	1.28479	0.00364979	-0.663486	2.05392	0.00370126	-0.656853	2.05593
50321068	rs67012811	9.85688e-14	-1.76408	-1.13723	4.55328e-05	-1.83449	-1.15907	4.57888e-05	-1.83421	-1.15911
50321134	rs143150335	7.83614e-13	-1.81922e-10	-0.828141	0.000371903	-1.81922e-10	-0.893357	0.000374028	-1.81922e-10	-0.893024
50321485	rs80252533	7.36395e-13	-1.81922e-10	-0.890291	0.000351114	-1.81922e-10	-0.95088	0.000353111	-1.81922e-10	-0.950571
50321510	rs7246170	8.71872e-12	-0.111039	1.69221	0.00619631	-0.596243	2.51596	0.00629092	-0.588597	2.51811
50321512	rs968388	1.09174e-13	-1.65719	-1.14193	4.57032e-05	-1.80437	-1.18546	4.59668e-05	-1.80395	-1.18549
50321858	rs77400039	9.55154e-14	-1.88298	-1.04979	4.94021e-05	-1.87047	-1.04153	4.96764e-05	-1.87041	-1.04141
50321981	rs1674132	7.63587e-14	-1.92944	-1.22717	3.68531e-05	-1.92998	-1.27507	3.70546e-05	-1.92984	-1.27512
50322100	rs1674133	7.42121e-14	-1.92757	-1.25756	3.91391e-05	-1.92852	-1.21635	3.93657e-05	-1.92832	-1.21614
50322111	rs1674134	9.60168e-14	-1.92327	-1.00426	5.45141e-05	-1.92142	-0.892113	5.48636e-05	-1.92097	-0.891536
50322150	rs79974763	9.90864e-14	-1.86301	-1.03306	5.13782e-05	-1.84825	-1.02453	5.16642e-05	-1.84818	-1.02441
50322245	rs117491473	1.02685e-13	-1.86301	-0.997385	5.27176e-05	-1.84825	-0.998794	5.30106e-05	-1.84818	-0.99868
50322482	rs74863643	7.66321e-13	-1.81922e-10	-0.850456	0.000364287	-1.81922e-10	-0.914048	0.000366365	-1.81922e-10	-0.913724
50323328	rs148802382	5.5814e-13	-1.16745	-2.27e-10	0.000330326	-1.01191	-2.27e-10	0.000333491	-1.00774	-2.27e-10
50323416	rs117109971	1.01285e-13	-1.8572	-1.01692	5.25622e-05	-1.84185	-1.00814	5.28551e-05	-1.84179	-1.00801
50323828	rs146374267	1.0173e-13	-1.85838	-1.01135	5.27918e-05	-1.84315	-1.00248	5.3086e-05	-1.84309	-1.00236
50324106	rs4801808	7.66307e-13	-1.81922e-10	-0.850475	0.000364281	-1.81922e-10	-0.914065	0.000366359	-1.81922e-10	-0.913741
50324914	rs1674140	1.01047e-13	-1.84072	-1.03576	5.66959e-05	-1.85789	-0.916394	5.71064e-05	-1.85658	-0.915854
50325203	rs145070515	1.78714e-12	-1.81922e-10	-0.00368436	0.000654219	-1.81922e-10	-0.328547	0.000657943	-1.81922e-10	-0.328235
50325398	rs147835893	1.06842e-13	-1.8757	-0.945007	5.53953e-05	-1.86232	-0.935177	5.57044e-05	-1.86226	-0.935036
50325558	rs187945313	5.64992e-13	-1.81922e-10	-1.15525	0.000287954	-1.81922e-10	-1.14919	0.000289491	-1.81922e-10	-1.14923
50326365	rs114243848	2.79451e-13	-1.85923	-2.27e-10	0.00015637	-1.75976	-2.27e-10	0.000157136	-1.76024	-2.27e-10
50326492	rs1013322	1.0045e-13	-1.84314	-1.03926	5.5995e-05	-1.86007	-0.926658	5.63994e-05	-1.85878	-0.926118
50327012	rs66937811	1.21447e-13	-1.62228	-1.0703	5.33395e-05	-1.70843	-1.12689	5.36438e-05	-1.70806	-1.12693
50327969	rs1547967	7.46913e-13	-1.81922e-10	-0.87611	0.000355742	-1.81922e-10	-0.937784	0.000357768	-1.81922e-10	-0.93747
50328436	rs16981464	1.11065e-13	-1.86861	-0.913337	5.76547e-05	-1.85444	-0.903078	5.79769e-05	-1.85438	-0.902932
50328567	rs192678223	5.57842e-13	-1.81922e-10	-1.16798	0.000295282	-1.81922e-10	-1.12406	0.000296862	-1.81922e-10	-1.12409
50328661	rs117082545	1.08939e-13	-1.87497	-0.926293	5.65019e-05	-1.86151	-0.916208	5.68174e-05	-1.86145	-0.916063
50329440	rs145256948	1.13109e-13	-1.89104	-0.872668	5.8589e-05	-1.87956	-0.861886	5.89163e-05	-1.87951	-0.861732
50329546	rs149173791	5.03319e-13	-1.27083	-2.27e-10	0.000393752	-0.836267	-2.27e-10	0.000396369	-0.835007	-2.27e-10
50329684	rs1290650	9.81315e-14	-1.83627	-1.06948	5.52866e-05	-1.84216	-0.957296	5.56852e-05	-1.84085	-0.956786
50329863	rs143232372	2.66004e-13	-1.90855	-2.27e-10	0.000131804	-1.93067	-2.27e-10	0.000132516	-1.93065	-2.27e-10
50330191	rs117671997	6.92233e-13	-1.81922e-10	-0.952135	0.000386569	-1.81922e-10	-0.854679	0.000388672	-1.81922e-10	-0.854617
50330296	rs34663047	3.71533e-13	-1.57442	-2.27e-10	0.000170476	-1.6734	-2.27e-10	0.000171692	-1.67165	-2.27e-10
50330563	rs117020672	1.4387e-13	-1.57034	-0.952808	5.53188e-05	-1.85579	-0.943086	5.55935e-05	-1.85634	-0.942947
50332375	rs183713569	2.60131e-13	-1.93087	-2.27e-10	0.000134167	-1.91291	-2.27e-10	0.000134908	-1.91276	-2.27e-10
50333318	rs112946131	3.3456e-13	-1.67924	-2.27e-10	0.00021511	-1.44084	-2.27e-10	0.000216543	-1.43956	-2.27e-10
50334866	rs1530882	3.01118e-13	-1.78456	-2.27e-10	0.000131824	-1.93052	-2.27e-10	0.000132524	-1.93059	-2.27e-10
50334895	rs4801809	2.97411e-13	-1.79694	-2.27e-10	0.000211673	-1.45695	-2.27e-10	0.000213181	-1.45521	-2.27e-10
50335507	rs3745479	1.09271e-13	-1.89005	-0.908176	5.86857e-05	-1.87844	-0.861351	5.9011e-05	-1.87839	-0.861238
50335510	rs3745480	1.30489e-13	-1.5286	-1.09217	5.64653e-05	-1.65867	-1.11969	5.67981e-05	-1.65811	-1.11974
50335691	rs4802632	4.98996e-13	-1.81922e-10	-1.27946	0.000253117	-1.81922e-10	-1.27814	0.000254481	-1.81922e-10	-1.27813
50335872	rs1290652	8.84689e-14	-1.82489	-1.18452	4.13345e-05	-1.84802	-1.24227	4.16057e-05	-1.84677	-1.24235
50336019	rs77929524	8.18216e-13	-1.81922e-10	-0.784932	0.000383682	-1.81922e-10	-0.862175	0.000385884	-1.81922e-10	-0.861818
50336741	rs117140545	6.80928e-13	-1.81922e-10	-0.968602	0.000390714	-1.81922e-10	-0.844013	0.000392829	-1.81922e-10	-0.84398
50336839	rs10518267	8.38949e-13	-1.81922e-10	-0.759908	0.000389914	-1.81922e-10	-0.846064	0.000392158	-1.81922e-10	-0.84569
50337964	rs7252578	1.18023e-13	-1.88402	-0.837156	6.39726e-05	-1.87163	-0.781905	6.43274e-05	-1.87158	-0.781793
50338236	rs2017698	2.81185e-13	-1.85305	-2.27e-10	0.000137416	-1.88898	-2.27e-10	0.000138118	-1.88925	-2.27e-10
50338453	rs752522	1.25059e-13	-1.60768	-1.05559	8.37489e-05	-1.37328	-1.01089	8.4186e-05	-1.37334	-1.01099
50338784	rs79635160	5.11397e-13	-1.81922e-10	-1.25491	0.000269415	-1.81922e-10	-1.21574	0.000270844	-1.81922e-10	-1.21581
50338843	rs193291405	2.63884e-13	-1.91655	-2.27e-10	0.000147769	-1.81634	-2.27e-10	0.000148492	-1.81683	-2.27e-10
50339382	rs77029922	3.57955e-13	-1.61165	-2.27e-10	0.000147418	-1.81872	-2.27e-10	0.000148182	-1.81891	-2.27e-10
50339956	rs2242049	6.79122e-13	-1.81922e-10	-0.971257	0.000396918	-1.81922e-10	-0.828261	0.000399063	-1.81922e-10	-0.828235
50340530	rs117280890	6.96183e-13	-1.81922e-10	-0.946446	0.000400983	-1.81922e-10	-0.818071	0.000403153	-1.81922e-10	-0.818037
50340952	rs117540216	6.81035e-13	-1.81922e-10	-0.968444	0.000390786	-1.81922e-10	-0.843829	0.000392901	-1.81922e-10	-0.843796
50341037	rs117882356	6.67933e-13	-1.81922e-10	-0.98787	0.000381958	-1.81922e-10	-0.866679	0.000384025	-1.81922e-10	-0.866647
50341048	rs78142815	1.43845e-13	-1.54453	-0.978793	5.66431e-05	-1.84377	-0.931447	5.69204e-05	-1.84436	-0.931336
50342111	rs10403127	1.06769e-13	-1.80106	-1.02033	5.56605e-05	-1.91344	-0.879283	5.60116e-05	-1.91309	-0.878703
50343129	rs921470	2.007e-13	-1.05793	-1.13231	6.49184e-05	-1.47879	-1.16007	6.52881e-05	-1.47844	-1.16011
50343950	rs62129201	1.10123e-13	-1.73123	-1.05924	5.50626e-05	-1.86663	-0.936887	5.54315e-05	-1.86584	-0.936362
50344652	rs1545474	1.64623e-13	-1.16274	-1.22566	4.89063e-05	-1.64813	-1.27396	4.92445e-05	-1.64657	-1.27399
50344699	rs117605034	2.87119e-13	-1.83216	-2.27e-10	0.000178445	-1.62771	-2.27e-10	0.000179451	-1.62745	-2.27e-10
50344774	rs184264433	2.96026e-13	-1.80161	-2.27e-10	0.000142184	-1.85487	-2.27e-10	0.000143266	-1.85265	-2.27e-10
50344880	rs149293656	7.72231e-13	-1.81922e-10	-0.842775	0.000366889	-1.81922e-10	-0.90693	0.000368983	-1.81922e-10	-0.906603
50344969	rs10424397	2.35792e-13	-0.789571	-1.23954	8.08956e-05	-1.13549	-1.28334	8.15793e-05	-1.1324	-1.28337
50345328	rs12609897	1.49938e-13	-1.23674	-1.2451	6.02507e-05	-1.42738	-1.28609	6.06864e-05	-1.42551	-1.28613
50346254	rs55639641	1.07809e-13	-1.91179	-0.899909	5.59073e-05	-1.92353	-0.864763	5.6222e-05	-1.92341	-0.864635
50346422	rs117846066	7.57904e-13	-1.81922e-10	-0.861502	0.00036058	-1.81922e-10	-0.924275	0.000362636	-1.81922e-10	-0.923955
50348625	rs143045602	3.48682e-13	-1.6379	-2.27e-10	0.000138177	-1.88346	-2.27e-10	0.000138925	-1.88342	-2.27e-10
50348669	rs141387915	7.46913e-13	-1.81922e-10	-0.87611	0.000355742	-1.81922e-10	-0.937784	0.000357768	-1.81922e-10	-0.93747
50349958	rs1290655	1.40191e-13	-1.60087	-0.948179	9.28214e-05	-1.5047	-0.776617	9.36047e-05	-1.50228	-0.775992
50350714	rs117173155	4.885e-13	-1.30072	-2.27e-10	0.000146211	-1.82694	-2.27e-10	0.000147121	-1.8261	-2.27e-10
50350990	rs76960744	1.07578e-13	-1.90768	-0.906161	5.6667e-05	-1.92091	-0.853889	5.69867e-05	-1.92077	-0.853767
50351033	rs77986604	7.28571e-13	-1.81922e-10	-0.900973	0.000347671	-1.81922e-10	-0.960732	0.000349648	-1.81922e-10	-0.960428
50351156	rs71353338	8.03564e-13	-0.803001	-2.27e-10	0.000387085	-0.853345	-2.27e-10	0.000389467	-0.852574	-2.27e-10
50351815	rs79241577	7.23369e-13	-1.81922e-10	-0.908139	0.000345383	-1.81922e-10	-0.967335	0.000347346	-1.81922e-10	-0.967034
50352900	rs11672587	2.81641e-13	-0.887158	-0.964264	0.000113136	-1.25555	-0.827849	0.000114126	-1.2528	-0.827254
50353197	rs76312616	7.38965e-13	-1.81922e-10	-0.886807	0.000352244	-1.81922e-10	-0.947665	0.000354249	-1.81922e-10	-0.947355
50353273	rs74870551	4.77121e-13	-0.992291	-0.331996	0.000423047	-0.241775	-0.522731	0.000425588	-0.241148	-0.522734
50353720	rs1065249	5.41295e-13	-1.19809	-2.27e-10	0.000388495	-0.849709	-2.27e-10	0.000391095	-0.848404	-2.27e-10
50354211	rs7260222	1.88118e-13	-0.991401	-1.26359	6.50562e-05	-1.34472	-1.29202	6.55447e-05	-1.34258	-1.29204
50354432	rs142535734	3.02288e-13	-1.78068	-2.27e-10	0.000149558	-1.8043	-2.27e-10	0.000150301	-1.80472	-2.27e-10
50355538	rs114043202	6.96219e-13	-1.81922e-10	-0.946394	0.000329516	-1.81922e-10	-1.01436	0.000331375	-1.81922e-10	-1.0141
50355840	rs78405916	8.23299e-14	-1.8644	-1.21693	3.96402e-05	-1.92617	-1.20598	3.98635e-05	-1.92603	-1.20586
50356145	rs77941735	2.80978e-13	-1.85378	-2.27e-10	0.000137884	-1.88557	-2.27e-10	0.000138583	-1.88589	-2.27e-10
50356184	rs12610706	1.14083e-13	-1.58567	-1.16946	7.60756e-05	-1.32448	-1.15578	7.64763e-05	-1.32452	-1.15585
50356201	rs116925231	4.94248e-13	-1.81922e-10	-1.28902	0.000248706	-1.81922e-10	-1.29572	0.000250045	-1.81922e-10	-1.29571
50356267	rs76158917	7.26156e-13	-1.81922e-10	-0.904293	0.000344794	-1.81922e-10	-0.969044	0.000346748	-1.81922e-10	-0.968757
50356683	rs139231513	1.2034e-13	-1.74438	-0.957357	5.27473e-05	-1.88705	-0.959428	5.30321e-05	-1.88691	-0.959548
50357121	rs75644086	1.01264e-13	-1.89607	-0.97825	5.37647e-05	-1.87285	-0.95452	5.40786e-05	-1.87252	-0.954391
50357164	rs16981486	9.78885e-14	-1.89544	-1.01278	5.11901e-05	-1.87204	-1.00441	5.14885e-05	-1.87171	-1.00429
50357189	rs10423897	1.95446e-13	-0.948652	-1.26812	6.41496e-05	-1.35419	-1.29659	6.46295e-05	-1.35208	-1.2966
50358133	rs75478119	2.71991e-13	-0.733265	-1.15302	9.33895e-05	-1.18282	-1.09239	9.41613e-05	-1.18026	-1.09209
50358170	rs1290657	1.64052e-13	-1.549	-0.842878	9.01413e-05	-1.62676	-0.683847	9.08453e-05	-1.62498	-0.683217
50358648	rs117961291	4.92965e-13	-1.81922e-10	-1.29162	0.000248006	-1.81922e-10	-1.29854	0.00024934	-1.81922e-10	-1.29854
50358720	rs141153324	2.66368e-13	-1.90718	-2.27e-10	0.000133907	-1.91484	-2.27e-10	0.000134608	-1.91498	-2.27e-10
50359282	rs74546599	5.99002e-12	1.20579	-2.27e-10	0.00411951	1.5115	-2.27e-10	0.00410466	1.50253	-2.27e-10
50359384	rs3786662	5.40369e-13	-1.14194	-0.0578687	0.000513607	-1.04253	0.471994	0.00051843	-1.04001	0.47346
50359404	rs3786663	2.42429e-13	-0.900188	-1.10116	0.000108299	-1.17831	-0.948783	0.00010917	-1.17617	-0.94827
50359808	rs16981492	1.01471e-13	-1.89984	-0.972449	5.26197e-05	-1.91557	-0.933326	5.29177e-05	-1.9154	-0.933217
50359987	rs78591223	9.91489e-14	-1.89984	-0.995595	5.10321e-05	-1.91557	-0.963963	5.13202e-05	-1.9154	-0.963871
50360000	rs7255409	3.02384e-13	-1.78036	-2.27e-10	0.000205021	-1.48888	-2.27e-10	0.000205908	-1.48993	-2.27e-10
50360046	rs10418141	3.0154e-13	-0.91371	-0.869447	0.000126495	-1.29213	-0.679664	0.000127605	-1.28945	-0.678965
50360531	rs2278837	7.08956e-13	-1.81922e-10	-0.928265	0.000339047	-1.81922e-10	-0.985851	0.00034097	-1.81922e-10	-0.985559
50360685	rs150042098	2.616e-13	-1.92524	-2.27e-10	0.000158546	-1.74594	-2.27e-10	0.000159349	-1.74625	-2.27e-10
50360823	rs2278838	9.85803e-14	-1.89008	-1.01111	5.08642e-05	-1.90852	-0.974309	5.11538e-05	-1.90831	-0.974205
50360989	rs59595912	1.51241e-12	-0.64923	0.478631	0.00119002	-0.848265	1.118	0.00120378	-0.843805	1.11967
50361058	rs62624500	9.59973e-14	-1.88774	-1.04	5.16624e-05	-1.86222	-1.00504	5.19639e-05	-1.86186	-1.00494
50361353	rs2290286	1.02052e-13	-1.83272	-1.03385	4.31001e-05	-1.89472	-1.15374	4.33473e-05	-1.89449	-1.15362
50361595	rs144839240	5.67743e-13	-1.81922e-10	-1.15039	0.000315534	-1.81922e-10	-1.05772	0.000317237	-1.81922e-10	-1.05771
50361748	rs187077140	5.17594e-12	1.05972	-2.27e-10	0.00295251	1.17842	-2.27e-10	0.0029573	1.17468	-2.27e-10
50362122	rs55927506	9.77667e-14	-1.88317	-1.02631	5.03093e-05	-1.90333	-0.990466	5.05968e-05	-1.9031	-0.990365
50362201	rs7257463	2.10409e-13	-0.85622	-1.28678	7.10333e-05	-1.25079	-1.29805	7.1579e-05	-1.24851	-1.29805
50362286	rs16981493	9.73834e-14	-1.88317	-1.03024	5.00995e-05	-1.90333	-0.994646	5.03857e-05	-1.9031	-0.994546
50362918	rs185539063	4.75037e-13	-1.32866	-2.27e-10	0.000154428	-1.77226	-2.27e-10	0.000155317	-1.77188	-2.27e-10
50363175	rs1290646	1.65795e-13	-1.12959	-1.25172	5.77116e-05	-1.50008	-1.25645	5.8027e-05	-1.49996	-1.25649
50364423	rs3739209	1.5601e-13	-1.83001	-0.612125	7.39984e-05	-1.86059	-0.647359	7.44363e-05	-1.86022	-0.647196
50364721	rs3739206	9.57108e-13	-1.81922e-10	-0.628142	0.000417183	-1.81922e-10	-0.778465	0.000419576	-1.81922e-10	-0.778109
50366042	rs3739198	1.0885e-13	-1.92634	-0.875745	6.41974e-05	-1.86457	-0.785455	6.45986e-05	-1.86385	-0.785314
50366222	rs150411318	8.53806e-14	-1.88478	-1.16016	4.09891e-05	-1.91695	-1.18173	4.12211e-05	-1.91673	-1.18168
50366363	rs1290648	1.00974e-13	-1.93067	-0.946529	5.23245e-05	-1.82972	-1.02481	5.25988e-05	-1.82965	-1.02501
50366450	rs3739193	1.31172e-13	-1.38109	-1.23446	5.33051e-05	-1.69576	-1.1402	5.35498e-05	-1.69668	-1.14006
50366677	rs3739192	4.9608e-13	-1.81922e-10	-1.28532	0.000249294	-1.81922e-10	-1.29336	0.000250634	-1.81922e-10	-1.29336
50367429	rs3739187	5.21263e-13	-1.81922e-10	-1.2358	0.000281331	-1.81922e-10	-1.17246	0.000282848	-1.81922e-10	-1.17245
50368035	rs3739183	1.1588e-13	-1.5402	-1.1993	4.63527e-05	-1.8004	-1.17531	4.65598e-05	-1.80139	-1.17523
50368043	rs3739182	1.25712e-13	-1.54319	-1.11488	5.07625e-05	-1.80213	-1.0827	5.09909e-05	-1.80311	-1.0826
50368116	rs3729641	8.95156e-14	-1.90533	-1.09232	6.07171e-05	-1.81202	-0.893745	6.10245e-05	-1.81278	-0.893301
50368273	rs3739180	7.9056e-13	-1.81922e-10	-0.819316	0.00035474	-1.81922e-10	-0.940604	0.000356762	-1.81922e-10	-0.940285
50368361	rs1290649	1.095e-13	-1.54574	-1.25039	4.68504e-05	-1.82213	-1.1429	4.71495e-05	-1.82141	-1.14262
50368853	rs3739177	8.49236e-13	-0.747721	-2.27e-10	0.000366822	-0.907114	-2.27e-10	0.000369887	-0.904157	-2.27e-10
50368883	rs80059722	5.22234e-13	-1.81922e-10	-1.23394	0.000268001	-1.81922e-10	-1.221	0.000269467	-1.81922e-10	-1.22091
50369787	rs3739172	2.66385e-13	-1.90712	-2.27e-10	0.000141136	-1.86227	-2.27e-10	0.00014193	-1.86202	-2.27e-10
50370066	rs2257103	1.04352e-13	-1.59444	-1.24985	4.62573e-05	-1.84242	-1.13535	4.655e-05	-1.84176	-1.13506
50370106	rs2305922	1.65566e-13	-1.25938	-1.12331	4.52405e-05	-1.74813	-1.25187	4.55099e-05	-1.74752	-1.2519
50370639	rs3729530	8.3433e-13	-1.81922e-10	-0.765428	0.000371724	-1.81922e-10	-0.893837	0.000373851	-1.81922e-10	-0.893498
50371399	rs3760709	1.61951e-13	-1.20735	-1.19741	4.64319e-05	-1.71851	-1.25549	4.67102e-05	-1.7179	-1.25549
50371438	rs3760710	5.68375e-13	-1.81922e-10	-1.14928	0.000282809	-1.81922e-10	-1.16722	0.000284334	-1.81922e-10	-1.16721
50371460	rs2125346	2.62269e-13	-1.92269	-2.27e-10	0.000132507	-1.92536	-2.27e-10	0.000133238	-1.92521	-2.27e-10
50371479	rs3760711	2.18493e-13	-1.50036	-0.604943	7.51217e-05	-1.80468	-0.688198	7.5482e-05	-1.80571	-0.687746
50371760	rs3760712	4.92507e-13	-1.81922e-10	-1.29255	0.000273326	-1.81922e-10	-1.20132	0.000274855	-1.81922e-10	-1.20111
50372762	rs2353005	1.06766e-13	-1.56856	-1.25286	7.79428e-05	-1.16412	-1.2919	7.82646e-05	-1.16535	-1.29191
50372867	rs3745483	7.08208e-13	-1.81922e-10	-0.929319	0.000348669	-1.81922e-10	-0.957866	0.000350552	-1.81922e-10	-0.957845
50373081	rs117054050	6.1849e-13	-1.81922e-10	-1.06478	0.000340853	-1.81922e-10	-0.980539	0.000342704	-1.81922e-10	-0.980487
50373097	rs3745484	5.67719e-13	-1.81922e-10	-1.15043	0.000282503	-1.81922e-10	-1.1683	0.000284026	-1.81922e-10	-1.16829
50373660	rs4802633	8.24067e-13	-1.81922e-10	-0.777806	0.000362614	-1.81922e-10	-0.918651	0.000364685	-1.81922e-10	-0.91832
50375035	rs2290774	1.49993e-13	-1.18333	-1.29814	4.61664e-05	-1.72716	-1.25258	4.64494e-05	-1.72643	-1.25256
50375070	rs183281002	4.99117e-13	-1.81922e-10	-1.27922	0.00024847	-1.81922e-10	-1.29667	0.000249809	-1.81922e-10	-1.29666
50375242	rs2290775	1.51746e-13	-1.58308	-0.886778	8.14255e-05	-1.82662	-0.58568	8.19652e-05	-1.82592	-0.585141
50375446	rs8112937	1.39499e-13	-1.25651	-1.29749	4.55952e-05	-1.73288	-1.2593	4.58694e-05	-1.73228	-1.25928
50375447	rs8112830	1.39499e-13	-1.25651	-1.29749	4.55952e-05	-1.73288	-1.2593	4.58694e-05	-1.73228	-1.25928
50377025	rs74960679	3.29801e-13	-1.69357	-2.27e-10	0.000218922	-1.42327	-2.27e-10	0.000220262	-1.42254	-2.27e-10
50377483	rs75272647	1.77059e-13	-1.5812	-0.734378	6.44176e-05	-1.82362	-0.822987	6.47323e-05	-1.82451	-0.822584
50377757	rs4802634	1.53202e-13	-1.16176	-1.29854	4.86385e-05	-1.67963	-1.24794	4.89346e-05	-1.67895	-1.24792
50377835	rs8110265	1.65952e-13	-1.51981	-0.860548	8.53737e-05	-1.81365	-0.551296	8.59401e-05	-1.81296	-0.550744
50378143	rs11083985	1.61957e-13	-1.50518	-0.899549	8.42677e-05	-1.77548	-0.602515	8.48377e-05	-1.77463	-0.601983
50378987	rs76005735	5.60462e-13	-1.81922e-10	-1.1633	0.000308363	-1.81922e-10	-1.08071	0.000310043	-1.81922e-10	-1.08064
50379053	rs3810267	1.46855e-13	-1.20439	-1.29822	4.71553e-05	-1.70373	-1.25481	4.74407e-05	-1.70309	-1.25479
50379193	rs3810268	1.76002e-13	-1.47653	-0.845031	8.79107e-05	-1.81109	-0.524573	8.84983e-05	-1.81036	-0.524011
50380531	rs12610473	7.86934e-13	-1.81922e-10	-0.823913	0.000348666	-1.81922e-10	-0.957876	0.000350651	-1.81922e-10	-0.957562
50380858	rs731826	1.64136e-13	-1.50416	-0.887201	8.75272e-05	-1.77186	-0.568182	8.81205e-05	-1.77099	-0.567657
50381095	rs79983202	9.21777e-14	-1.71287	-1.25547	4.01938e-05	-1.88963	-1.22864	4.03898e-05	-1.89019	-1.22859
50381361	rs3745485	9.883e-13	-1.81922e-10	-0.596071	0.000417709	-1.81922e-10	-0.777205	0.000420119	-1.81922e-10	-0.776816
50381837	rs74421349	7.15378e-13	-1.81922e-10	-0.919247	0.000343597	-1.81922e-10	-0.97252	0.000345394	-1.81922e-10	-0.972668
50382737	rs76519496	8.53125e-13	-1.81922e-10	-0.743151	0.000373538	-1.81922e-10	-0.88897	0.000375676	-1.81922e-10	-0.888626
50382906	rs76099952	9.01675e-13	-1.81922e-10	-0.687804	0.000391155	-1.81922e-10	-0.842886	0.000393399	-1.81922e-10	-0.842529
50383392	rs8109732	9.58857e-14	-1.67343	-1.25547	4.08808e-05	-1.87155	-1.22978	4.10754e-05	-1.87221	-1.22973
50383636	rs3745486	1.51328e-13	-1.17703	-1.29558	4.83451e-05	-1.66828	-1.26535	4.86337e-05	-1.66771	-1.26533
50384345	rs75415854	3.02619e-13	-1.77958	-2.27e-10	0.000153194	-1.78029	-2.27e-10	0.000154163	-1.77934	-2.27e-10
50384444	rs12609902	9.14482e-13	-1.81922e-10	-0.6737	0.000396608	-1.81922e-10	-0.82904	0.000398889	-1.81922e-10	-0.828672
50384494	rs12609883	8.88049e-13	-1.81922e-10	-0.703031	0.00038667	-1.81922e-10	-0.854418	0.000388889	-1.81922e-10	-0.85406
50384882	rs7248498	1.53292e-13	-1.16316	-1.29655	4.87319e-05	-1.66007	-1.26559	4.90234e-05	-1.65949	-1.26557
50385031	rs7248744	1.94572e-13	-1.20575	-1.01551	7.49996e-05	-1.68511	-0.809393	7.54697e-05	-1.68456	-0.809062
50385156	rs75874825	3.77405e-13	-1.55874	-2.27e-10	0.000233658	-1.35813	-2.27e-10	0.000234534	-1.35975	-2.27e-10
50386340	rs746738	1.51006e-13	-1.17703	-1.29771	4.86224e-05	-1.66828	-1.25963	4.89129e-05	-1.66771	-1.25961
50387729	rs35681527	2.61131e-13	-1.92704	-2.27e-10	0.000132643	-1.92433	-2.27e-10	0.000133376	-1.92418	-2.27e-10
50387750	rs2305915	9.00749e-13	-1.81922e-10	-0.688831	0.000391445	-1.81922e-10	-0.842144	0.000393694	-1.81922e-10	-0.841781
50388199	rs150642798	5.7412e-13	-1.13922	-2.27e-10	0.000196409	-1.53179	-2.27e-10	0.000197757	-1.53031	-2.27e-10
50389113	rs75200998	5.36989e-13	-1.81922e-10	-1.20608	0.00026021	-1.81922e-10	-1.2505	0.000261596	-1.81922e-10	-1.25055
50389830	rs4287688	5.84676e-13	-1.81922e-10	-1.121	0.000336677	-1.81922e-10	-0.992864	0.000338557	-1.81922e-10	-0.992663
50390054	rs79613141	1.39511e-12	-1.21728	0.965951	0.000840689	-1.2571	1.17933	0.000846717	-1.25504	1.17906
50390156	rs150097490	9.4656e-14	-1.65916	-1.28265	3.99945e-05	-1.8646	-1.25864	4.01826e-05	-1.8653	-1.25862
50391299	rs2305917	1.5636e-13	-1.65005	-0.78985	9.57207e-05	-1.82877	-0.421787	9.63806e-05	-1.82781	-0.421239
50391301	rs2305916	1.33039e-13	-1.30328	-1.29813	4.45886e-05	-1.76918	-1.24533	4.48428e-05	-1.76889	-1.24531
50391316	rs78137368	9.95487e-14	-1.60043	-1.29098	4.06836e-05	-1.83415	-1.27202	4.08688e-05	-1.83499	-1.27199
50392014	rs11668716	8.70593e-14	-1.73354	-1.29193	6.24949e-05	-1.38201	-1.29489	6.27621e-05	-1.38312	-1.29489
50392036	rs141405871	1.49999e-13	-1.28607	-1.19535	5.34141e-05	-1.63231	-1.2016	5.36436e-05	-1.63335	-1.20164
50392142	rs76266003	9.98723e-14	-1.5969	-1.29126	4.07397e-05	-1.83223	-1.27255	4.09248e-05	-1.83309	-1.27253
50392162	rs112862536	9.94879e-14	-1.60043	-1.29159	4.06366e-05	-1.83415	-1.27317	4.08216e-05	-1.83499	-1.27315
50392166	rs140186001	9.30433e-13	-1.81922e-10	-0.656407	0.000401929	-1.81922e-10	-0.815713	0.00040424	-1.81922e-10	-0.815346
50393269	rs56359967	1.73996e-13	-1.5714	-0.761629	6.47633e-05	-1.81816	-0.823093	6.50754e-05	-1.81907	-0.822734
50394628	rs117015420	1.52541e-13	-1.1672	-1.29742	4.90682e-05	-1.63117	-1.2876	4.92788e-05	-1.63227	-1.28759
50394886	rs74359325	1.06682e-13	-1.5654	-1.25681	4.30538e-05	-1.81479	-1.23475	4.32469e-05	-1.81572	-1.23471
50395042	rs113527040	9.85798e-14	-1.62914	-1.27205	4.22094e-05	-1.84938	-1.21997	4.24052e-05	-1.85016	-1.21992
50396263	rs11673399	1.42982e-13	-1.30092	-1.22842	5.3651e-05	-1.77983	-1.04966	5.39717e-05	-1.77922	-1.04967
50396546	rs62126286	9.58389e-14	-1.92986	-0.999531	6.65664e-05	-1.86497	-0.748816	6.69185e-05	-1.86555	-0.748324
50397372	rs114191104	1.79784e-13	-1.08136	-1.21894	5.52044e-05	-1.57655	-1.2244	5.54308e-05	-1.57774	-1.22448
50398032	rs143856524	5.14453e-13	-1.24895	-2.27e-10	0.00016107	-1.73015	-2.27e-10	0.000162006	-1.72972	-2.27e-10
50398078	rs58656993	1.82453e-13	-1.20407	-1.08149	5.36096e-05	-1.74433	-1.08593	5.38347e-05	-1.74536	-1.08607
50398939	rs1290751	1.26787e-13	-1.43068	-1.21886	4.69181e-05	-1.92172	-1.04186	4.71783e-05	-1.92158	-1.04184
50399354	rs3810269	1.7984e-13	-1.20534	-1.09465	5.81797e-05	-1.65488	-1.09357	5.8423e-05	-1.65594	-1.09371
50399979	rs3848551	1.03255e-12	-1.81922e-10	-0.552275	0.000480244	-1.81922e-10	-0.637695	0.000483024	-1.81922e-10	-0.637288
50400094	rs16981522	1.35994e-13	-1.7748	-0.804651	6.53322e-05	-1.90523	-0.72727	6.56406e-05	-1.90566	-0.727501
50400118	rs76042149	9.29382e-14	-1.8725	-1.08762	5.87355e-05	-1.57367	-1.16528	5.90972e-05	-1.57292	-1.16525
50400346	rs61132178	2.80756e-13	-1.04385	-0.810726	9.292e-05	-1.51068	-0.769573	9.32855e-05	-1.51193	-0.76976
50400668	rs188258108	4.98099e-13	-1.81922e-10	-1.28126	0.000259734	-1.81922e-10	-1.25233	0.000261131	-1.81922e-10	-1.25233
50401036	rs1290752	1.70112e-13	-1.55426	-0.801338	0.000116986	-1.34502	-0.70492	0.000117669	-1.34468	-0.7048
50401048	rs4801810	1.449e-13	-1.22254	-1.29348	4.77288e-05	-1.66362	-1.28284	4.80426e-05	-1.66241	-1.28285
50401099	rs10407646	1.14631e-13	-1.45529	-1.29505	0.000118014	-0.745076	-1.29611	0.000119127	-0.741048	-1.29611
50401165	rs74512873	4.90693e-13	-1.81922e-10	-1.29624	0.000248007	-1.81922e-10	-1.29853	0.000249341	-1.81922e-10	-1.29853
50401320	rs4802635	1.5463e-13	-1.40906	-1.04196	7.34009e-05	-1.75353	-0.762524	7.38722e-05	-1.75277	-0.762247
50401638	rs11083987	2.62241e-12	-1.81922e-10	0.379792	0.00161027	-1.81922e-10	0.57217	0.00162025	-1.81922e-10	0.572984
50401661	rs1290753	1.00263e-13	-1.59307	-1.29119	6.79574e-05	-1.3856	-1.20751	6.84535e-05	-1.38389	-1.20731
50401781	rs146205725	3.16223e-13	-1.73561	-2.27e-10	0.000163822	-1.71321	-2.27e-10	0.000164709	-1.71318	-2.27e-10
50402337	rs139464019	5.87595e-13	-1.81922e-10	-1.11602	0.000291782	-1.81922e-10	-1.13598	0.000293373	-1.81922e-10	-1.13591
50402593	rs117769028	8.12873e-13	-1.81922e-10	-0.791483	0.000398968	-1.81922e-10	-0.823109	0.000401177	-1.81922e-10	-0.822952
50402846	rs145264086	3.5675e-13	-1.61502	-2.27e-10	0.00016261	-1.72063	-2.27e-10	0.000163361	-1.72139	-2.27e-10
50403013	rs12981001	1.6176e-13	-1.23979	-1.16615	7.1478e-05	-1.28537	-1.25722	7.19723e-05	-1.28386	-1.25721
50403664	rs28679454	1.22661e-12	-1.90275	1.5227	0.000643026	-1.82569	1.47989	0.000646676	-1.82605	1.48054
50404879	rs55853951	2.7762e-13	-1.86581	-2.27e-10	0.000184846	-1.59247	-2.27e-10	0.000186048	-1.59135	-2.27e-10
50404939	rs1290754	2.49862e-13	-0.961013	-1.01013	0.000109221	-0.885491	-1.23312	0.000110009	-0.88355	-1.23324
50405218	rs4239488	9.31192e-13	-0.167991	-0.487601	0.000275721	-0.953212	-0.239389	0.000277824	-0.951607	-0.238758
50405285	rs1290755	1.10336e-13	-1.7849	-1.00363	4.83933e-05	-1.72351	-1.20912	4.86914e-05	-1.72254	-1.20931
50405287	rs10424777	3.70876e-13	-1.90063	0.324438	0.000167907	-1.93087	0.242289	0.000168893	-1.93087	0.242777
50406138	rs144683575	2.89408e-13	-1.82422	-2.27e-10	0.000239	-1.33553	-2.27e-10	0.000240597	-1.33423	-2.27e-10
50406377	rs4092428	2.89479e-13	-1.82398	-2.27e-10	0.000190385	-1.56294	-2.27e-10	0.000191649	-1.56169	-2.27e-10
50406508	rs2608884	2.29967e-13	-1.68427	-0.369854	0.000168601	-1.50116	-0.18329	0.000169891	-1.49962	-0.182576
50407159	rs143676315	1.47536e-12	-1.81922e-10	-0.1954	0.000670446	-1.81922e-10	-0.304046	0.000674002	-1.81922e-10	-0.304121
50407566	rs79172961	8.2799e-14	-1.79904	-1.2766	4.00569e-05	-1.85403	-1.26766	4.02367e-05	-1.8549	-1.26768
50407651	rs12971496	5.74524e-13	-1.13852	-2.27e-10	0.000511819	-0.574018	-2.27e-10	0.000512672	-0.577718	-2.27e-10
50407729	rs78331666	3.24664e-13	-1.70927	-2.27e-10	0.000137778	-1.88635	-2.27e-10	0.000138574	-1.88595	-2.27e-10
50408115	rs1290748	1.01823e-13	-1.79645	-1.07237	4.60243e-05	-1.7379	-1.24492	4.63078e-05	-1.73697	-1.24507
50408351	rs12460687	3.9369e-13	-1.88475	0.368255	0.000175989	-1.93086	0.289292	0.000177025	-1.93085	0.289788
50408655	rs12980435	1.91292e-13	-1.45777	-0.780484	8.12885e-05	-1.46993	-0.944057	8.1837e-05	-1.4685	-0.944124
50409080	rs73594179	6.4937e-13	-1.81293	0.796876	0.000293585	-1.88647	0.756649	0.000295248	-1.88674	0.757205
50409195	rs184720731	5.0474e-13	-1.81922e-10	-1.26801	0.000259619	-1.81922e-10	-1.25277	0.000261023	-1.81922e-10	-1.25275
50410073	rs78684872	5.46758e-13	-1.81922e-10	-1.18805	0.000260176	-1.81922e-10	-1.25063	0.000261578	-1.81922e-10	-1.25062
50410273	rs62126289	6.62905e-13	-0.995425	-2.27e-10	0.000250466	-1.28867	-2.27e-10	0.0002522	-1.28713	-2.27e-10
50410363	rs11083988	3.50217e-13	-1.87953	0.246031	0.00015759	-1.93081	0.178812	0.000158513	-1.93082	0.179301
50410416	rs45577034	4.95128e-13	-1.81922e-10	-1.28724	0.000249344	-1.81922e-10	-1.29316	0.000250681	-1.81922e-10	-1.29317
50410550	rs8429	3.25118e-13	-0.735339	-0.972529	0.000112136	-1.27793	-0.814348	0.000112946	-1.27648	-0.813964
50410577	rs56779488	1.30991e-13	-1.8169	-0.800029	6.7669e-05	-1.91667	-0.680686	6.80323e-05	-1.91686	-0.680507
50410635	rs75368221	5.29111e-13	-1.81922e-10	-1.22086	0.000254866	-1.81922e-10	-1.27125	0.000256239	-1.81922e-10	-1.27124
50410958	rs3859440	5.35536e-13	-1.81922e-10	-1.20879	0.000256742	-1.81922e-10	-1.26392	0.000258125	-1.81922e-10	-1.26391
50411012	rs1127729	2.62316e-13	-1.92251	-2.27e-10	0.000138648	-1.88005	-2.27e-10	0.000139466	-1.87953	-2.27e-10
50411132	rs9523	2.97867e-13	-0.804185	-0.991225	9.74236e-05	-1.34624	-0.886681	9.81137e-05	-1.34485	-0.886373
50411158	rs1044276	1.00164e-13	-1.75061	-1.13464	4.22319e-05	-1.83191	-1.2369	4.2482e-05	-1.83138	-1.23689
50411395	rs11547267	1.30496e-13	-1.58302	-1.0377	5.51246e-05	-1.64477	-1.15762	5.5478e-05	-1.64369	-1.15768
50411742	rs892028	2.60296e-13	-1.93024	-2.27e-10	0.000132066	-1.92869	-2.27e-10	0.000132785	-1.92863	-2.27e-10
50412217	rs1062798	2.98389e-13	-0.770077	-1.02358	9.61691e-05	-1.3216	-0.924283	9.68516e-05	-1.32018	-0.923989
50412309	rs1290749	4.97509e-13	-1.81922e-10	-1.28244	0.000249611	-1.81922e-10	-1.29208	0.00025095	-1.81922e-10	-1.2921
50412417	rs999583	1.34466e-13	-1.81704	-0.773711	5.63478e-05	-1.75631	-1.02414	5.66872e-05	-1.75536	-1.02445
50412516	rs1984656	3.09664e-13	-1.75657	-2.27e-10	0.00014369	-1.84433	-2.27e-10	0.000144468	-1.8443	-2.27e-10
50412650	rs3745489	5.03149e-13	-1.81922e-10	-1.27117	0.000251868	-1.81922e-10	-1.28308	0.000253217	-1.81922e-10	-1.28311
50413399	rs45536631	2.60894e-13	-1.92794	-2.27e-10	0.000151503	-1.79138	-2.27e-10	0.000152438	-1.79059	-2.27e-10
50413511	rs117268160	2.7919e-13	-1.86016	-2.27e-10	0.000138237	-1.88302	-2.27e-10	0.000138977	-1.88304	-2.27e-10
50413557	rs182869648	6.091e-12	1.22251	-2.27e-10	0.00175097	0.655935	-2.27e-10	0.00174988	0.649946	-2.27e-10
50413871	rs3889700	6.67237e-13	-1.81922e-10	-0.988913	0.000370766	-1.81922e-10	-0.896419	0.000372762	-1.81922e-10	-0.896415
50414185	rs77578935	3.11368e-13	-1.75108	-2.27e-10	0.000147031	-1.82135	-2.27e-10	0.000147888	-1.8209	-2.27e-10
50414717	rs1044167	1.6005e-13	-1.49869	-0.917882	6.95746e-05	-1.85338	-0.716206	7.00125e-05	-1.85287	-0.71581
50414892	rs3786664	1.32946e-13	-1.30368	-1.29844	0.000116173	-0.76018	-1.29672	0.000116923	-0.759113	-1.29673
50415320	rs35843988	4.11317e-13	-1.47269	-2.27e-10	0.000182648	-1.60443	-2.27e-10	0.00018383	-1.60335	-2.27e-10
50415394	rs1290739	1.113e-13	-1.78246	-0.997373	4.96061e-05	-1.70222	-1.20566	4.99179e-05	-1.70112	-1.20585
50415570	rs142850573	5.56251e-13	-1.25256	0.0817247	0.000550477	-0.505084	0.00387913	0.00055452	-0.503602	0.00435055
50415941	rs4802636	5.0524e-13	-1.81922e-10	-1.26702	0.000248267	-1.81922e-10	-1.29749	0.000249603	-1.81922e-10	-1.29748
50416139	rs4802637	4.78457e-12	-1.81922e-10	0.981094	0.00302348	-1.81922e-10	1.20217	0.003043	-1.81922e-10	1.20325
50416778	rs12462389	1.30351e-13	-1.93013	-0.691699	8.3639e-05	-1.86928	-0.516204	8.41305e-05	-1.86906	-0.515926
50416803	rs58302984	2.60171e-13	-1.93072	-2.27e-10	0.000134927	-1.90726	-2.27e-10	0.000135648	-1.90729	-2.27e-10
50416964	rs7257503	3.45078e-13	-0.350939	-1.29735	0.00010167	-0.892263	-1.29799	0.000102365	-0.890815	-1.29799
50417283	rs4801811	3.04723e-13	-1.76779	-0.0048694	0.000158566	-1.65198	-0.0938402	0.0001595	-1.65186	-0.0934557
50417490	rs17668162	6.47894e-13	-1.01833	-2.27e-10	0.000295245	-1.12418	-2.27e-10	0.000297123	-1.12321	-2.27e-10
50417973	rs74174299	2.60578e-13	-1.92915	-2.27e-10	0.000136305	-1.89709	-2.27e-10	0.000136992	-1.89743	-2.27e-10
50418038	rs111928045	1.87175e-13	-0.998999	-1.26102	8.53283e-05	-1.07175	-1.29373	8.58552e-05	-1.07095	-1.29374
50418198	rs11083989	3.21752e-13	-1.71724	-0.00103791	0.000175171	-1.58692	-0.059307	0.000176198	-1.58679	-0.0589583
50418397	rs8101363	6.11912e-13	-0.284135	-0.791335	0.000193207	-0.87288	-0.675346	0.000194902	-0.869848	-0.67501
50418405	rs1290742	1.38091e-13	-1.79679	-0.767357	5.68033e-05	-1.75487	-1.01753	5.71446e-05	-1.75392	-1.01785
50418735	rs1290743	1.12429e-13	-1.77361	-0.996125	4.9595e-05	-1.73291	-1.17519	4.99014e-05	-1.73189	-1.17541
50419399	rs1299491	1.19936e-13	-1.76181	-0.943294	4.83882e-05	-1.77105	-1.16169	4.8697e-05	-1.7699	-1.16184
50419405	rs35246621	4.38678e-13	-1.40829	-2.27e-10	0.000203198	-1.49781	-2.27e-10	0.000204423	-1.49716	-2.27e-10
50419953	rs151121647	2.61083e-13	-1.92722	-2.27e-10	0.000142782	-1.85067	-2.27e-10	0.00014363	-1.85011	-2.27e-10
50420112	rs111859357	4.42977e-13	-1.39854	-2.27e-10	0.000205011	-1.48893	-2.27e-10	0.000206249	-1.48827	-2.27e-10
50420156	rs7255188	6.90261e-13	-0.192717	-0.762271	0.000211974	-0.812352	-0.643174	0.000213846	-0.809267	-0.642829
50420161	rs113493051	4.34459e-13	-1.41796	-2.27e-10	0.000201419	-1.5066	-2.27e-10	0.000202632	-1.50596	-2.27e-10
50420318	rs115592783	6.76034e-13	-1.81922e-10	-0.975815	0.000310681	-1.81922e-10	-1.07322	0.000312341	-1.81922e-10	-1.07326
50420671	rs1152239	1.15349e-13	-1.75004	-0.994052	4.78483e-05	-1.7596	-1.18436	4.81562e-05	-1.75841	-1.18449
50421665	rs1152238	1.447e-13	-1.78639	-0.731	5.90321e-05	-1.74299	-0.99092	5.93878e-05	-1.74201	-0.99126
50421683	rs1152237	1.16237e-13	-1.8312	-0.905219	6.46853e-05	-1.87151	-0.770944	6.50912e-05	-1.87101	-0.770558
50422047	rs12977375	7.24104e-14	-1.92946	-1.28025	3.61931e-05	-1.92488	-1.29824	3.63834e-05	-1.925	-1.29824
50422354	rs74174301	4.42336e-13	-1.39999	-2.27e-10	0.00020474	-1.49025	-2.27e-10	0.000205976	-1.48959	-2.27e-10
50423400	rs10401432	4.50646e-12	-1.81922e-10	0.92121	0.00263451	-1.81922e-10	1.06446	0.00265086	-1.81922e-10	1.06528
50423666	rs7246947	6.78378e-13	-0.250209	-0.722144	0.000205037	-0.881635	-0.607165	0.000206838	-0.87862	-0.606797
50423726	rs7246342	6.64503e-13	-0.270874	-0.722144	0.000201719	-0.897949	-0.607165	0.000203486	-0.894958	-0.606797
50424590	rs12980474	1.22523e-13	-1.41919	-1.26457	5.5109e-05	-1.50773	-1.29495	5.54407e-05	-1.50709	-1.29495
50424941	rs736941	3.3861e-13	-0.384398	-1.28281	0.000106486	-0.855879	-1.2881	0.000107114	-0.85535	-1.28811
50425032	rs3786665	6.61817e-13	-0.270874	-0.726194	0.000207597	-0.897949	-0.57844	0.000209414	-0.894958	-0.578082
50425035	rs3786666	6.66377e-13	-0.270874	-0.719329	0.000205272	-0.897949	-0.589704	0.00020707	-0.894958	-0.589337
50425254	rs34772569	2.98352e-13	-1.79378	-2.27e-10	0.000159665	-1.73891	-2.27e-10	0.000160258	-1.74057	-2.27e-10
50425851	rs57737990	6.6093e-13	-0.291409	-0.707001	0.000202743	-0.914134	-0.585917	0.000204516	-0.911167	-0.585542
50426527	rs3786667	1.10153e-12	-1.81922e-10	-0.4876	0.000459726	-1.81922e-10	-0.681358	0.000462189	-1.81922e-10	-0.68138
50426808	rs1152234	2.30868e-13	-0.776662	-1.27355	7.57566e-05	-1.20411	-1.28036	7.62298e-05	-1.20323	-1.28037
50426833	rs71353347	1.32335e-13	-1.33926	-1.26746	5.92265e-05	-1.43477	-1.29584	5.95862e-05	-1.43408	-1.29585
50427540	rs11083990	2.85441e-13	-0.541076	-1.29695	7.62038e-05	-1.18958	-1.289	7.68218e-05	-1.18686	-1.289
50427614	rs77241140	1.58829e-12	-1.81922e-10	-0.121645	0.000653465	-1.81922e-10	-0.3297	0.000657156	-1.81922e-10	-0.329433
50427631	rs12610164	4.27058e-13	-0.140891	-1.29425	0.000104652	-0.863028	-1.29832	0.000105531	-0.860033	-1.29832
50428233	rs1273685	2.26714e-13	-0.817363	-1.251	7.65433e-05	-1.21354	-1.26059	7.7023e-05	-1.21263	-1.26062
50428354	rs4802638	2.76312e-13	-1.89243	0.0218975	0.000135154	-1.86436	-0.0412138	0.000135947	-1.86425	-0.0408432
50428513	rs145504521	2.16028e-12	-1.81922e-10	0.185936	0.00155671	-1.81922e-10	0.538339	0.00156518	-1.81922e-10	0.538401
50429302	rs140816328	5.56888e-13	-1.16969	-2.27e-10	0.00016714	-1.69316	-2.27e-10	0.000168219	-1.69209	-2.27e-10
50429526	rs10420032	2.79817e-13	-1.89594	0.038023	0.000135474	-1.86902	-0.0341944	0.000136267	-1.8689	-0.0338331
50429779	rs62126295	4.95101e-13	-1.81922e-10	-1.2873	0.000248967	-1.81922e-10	-1.29467	0.000250303	-1.81922e-10	-1.29468
50429861	rs1290745	2.42519e-13	-0.760251	-1.24073	8.08885e-05	-1.16756	-1.25136	8.13975e-05	-1.16662	-1.25139
50430487	rs116748042	6.34509e-13	-1.81922e-10	-1.03921	0.000294821	-1.81922e-10	-1.12562	0.000296397	-1.81922e-10	-1.12565
50430541	rs36220131	4.94407e-13	-1.81922e-10	-1.2887	0.000248767	-1.81922e-10	-1.29547	0.000250103	-1.81922e-10	-1.29548
50431348	rs36220128	2.60183e-13	-1.93067	-2.27e-10	0.000143991	-1.84224	-2.27e-10	0.000144844	-1.8417	-2.27e-10
50431388	rs3826777	5.26677e-13	-0.301384	-0.924087	0.00015894	-0.897464	-0.845999	0.000160261	-0.89487	-0.845682
50431879	rs4802639	8.64471e-14	-1.77643	-1.25609	4.13117e-05	-1.83656	-1.25429	4.14936e-05	-1.83752	-1.25429
50431946	rs4802640	2.88841e-13	-1.904	0.0778191	0.000142415	-1.87991	0.0266682	0.000143249	-1.87981	0.0270394
50432190	rs35018314	2.61905e-13	-1.92408	-2.27e-10	0.000132154	-1.92802	-2.27e-10	0.000132853	-1.92811	-2.27e-10
50432427	rs1152232	2.26174e-13	-0.803217	-1.26754	7.61491e-05	-1.20218	-1.27712	7.66275e-05	-1.20126	-1.27714
50432780	rs2241702	3.14234e-13	-1.9135	0.17158	0.000151954	-1.89339	0.104973	0.000152837	-1.8933	0.105316
50432789	rs76858107	4.44429e-13	-1.39527	-2.27e-10	0.000153817	-1.77623	-2.27e-10	0.000154754	-1.77552	-2.27e-10
50432810	rs2241701	3.14552e-13	-1.92158	0.180675	0.000152313	-1.89991	0.11386	0.000153214	-1.89972	0.114203
50432949	rs75423125	6.15899e-13	-1.81922e-10	-1.06897	0.000287789	-1.81922e-10	-1.14976	0.000289328	-1.81922e-10	-1.14979
50432990	rs146753055	2.66257e-13	-1.90759	-2.27e-10	0.000131779	-1.93087	-2.27e-10	0.000132488	-1.93086	-2.27e-10
50432992	rs73053367	7.41525e-14	-1.91542	-1.27051	4.03034e-05	-1.85266	-1.26289	4.05219e-05	-1.85262	-1.26289
50433503	rs1152230	3.15595e-13	-1.77689	0.0392876	0.000100292	-1.80288	-0.401028	0.000100867	-1.80201	-0.401536
50433887	rs3760714	7.52483e-14	-1.9045	-1.26676	4.14051e-05	-1.82991	-1.25868	4.16298e-05	-1.82986	-1.25868
50433889	rs3760715	7.55104e-14	-1.90021	-1.26757	4.17096e-05	-1.82167	-1.25959	4.1936e-05	-1.82162	-1.25959
50434021	rs11554772	2.6704e-13	-1.90466	-2.27e-10	0.000131778	-1.93087	-2.27e-10	0.000132487	-1.93087	-2.27e-10
50434760	rs34832536	1.87388e-13	-1.04841	-1.21047	9.74717e-05	-1.09381	-1.13862	9.80876e-05	-1.09298	-1.13851
50434808	rs8103678	5.52708e-13	-0.315231	-0.861997	0.000155319	-1.00972	-0.75679	0.000156577	-1.00745	-0.756361
50435086	rs283523	2.99463e-13	-1.79007	-2.27e-10	0.000151205	-1.79335	-2.27e-10	0.000151994	-1.79351	-2.27e-10
50435139	rs283524	1.70666e-13	-1.85264	-0.499709	6.59599e-05	-1.82357	-0.79937	6.63245e-05	-1.823	-0.799792
50435362	rs59170121	6.43484e-13	-1.81922e-10	-1.02516	0.000285882	-1.81922e-10	-1.15641	0.000287437	-1.81922e-10	-1.15635
50435747	rs283525	1.12881e-13	-1.4736	-1.29212	7.71023e-05	-1.16879	-1.29807	7.76716e-05	-1.1668	-1.29807
50435862	rs283526	1.26008e-13	-1.38947	-1.26624	7.02413e-05	-1.3623	-1.19775	7.07542e-05	-1.36052	-1.19762
50435998	rs34877198	9.30548e-14	-1.67779	-1.28108	7.13439e-05	-1.27095	-1.27353	7.16557e-05	-1.27194	-1.27354
50436115	rs61742136	2.60378e-13	-1.92992	-2.27e-10	0.00013184	-1.9304	-2.27e-10	0.00013255	-1.93039	-2.27e-10
50436371	rs8667	6.66797e-13	-0.305914	-0.683658	0.000206879	-0.998801	-0.481053	0.000208589	-0.996495	-0.480494
50436715	rs3170545	6.94553e-13	-0.305914	-0.642875	0.000221518	-0.998801	-0.412686	0.000223354	-0.996495	-0.412102
50436758	rs1044297	7.04152e-13	-0.285693	-0.64937	0.000223247	-0.983471	-0.420238	0.000225101	-0.981147	-0.419656
50436980	rs8647	6.90057e-13	-0.305914	-0.64937	0.000219851	-0.998801	-0.420238	0.000221673	-0.996495	-0.419656
50437060	rs76748318	1.76351e-12	-1.81922e-10	-0.0169991	0.00086332	-1.81922e-10	-0.0512042	0.000868581	-1.81922e-10	-0.0504931
50437233	rs62126297	3.62327e-13	-1.79711	0.197598	0.000247541	-1.73124	0.430827	0.000249206	-1.73031	0.431241
50437246	rs11666166	2.63417e-13	-1.91832	-2.27e-10	0.000136124	-1.89842	-2.27e-10	0.000136844	-1.89851	-2.27e-10
50437459	rs7247653	3.58495e-13	-0.837042	-0.773102	0.000140256	-1.35339	-0.515124	0.000141406	-1.35114	-0.514575
50437601	rs186514611	5.20499e-13	-1.81922e-10	-1.23727	0.000265685	-1.81922e-10	-1.22968	0.000267123	-1.81922e-10	-1.22965
50437863	rs58316270	1.21507e-12	0.673138	-1.06264	0.000250238	-0.173227	-1.11635	0.000251665	-0.1729	-1.11635
50438449	rs139107145	1.32293e-12	-1.81922e-10	-0.304453	0.000463025	-1.81922e-10	-0.674208	0.000465522	-1.81922e-10	-0.674195
50438824	rs283528	3.21496e-13	-1.69044	-0.0286308	0.000150173	-1.89351	0.0933152	0.000151094	-1.8931	0.0936489
50439006	rs283529	3.24393e-13	-1.69748	-0.0126194	0.000152293	-1.89626	0.110075	0.000153225	-1.89586	0.110411
50439148	rs57048293	7.17214e-13	-0.246937	-0.669747	0.000220477	-0.958095	-0.458101	0.00022233	-0.955648	-0.457545
50439472	rs283530	3.29457e-13	-1.67397	-0.0206372	0.000152447	-1.88686	0.101683	0.000153387	-1.88641	0.102018
50439527	rs75273180	2.67463e-13	-1.41558	-0.487498	0.00014843	-1.5346	-0.277279	0.00014907	-1.53556	-0.277372
50439609	rs283531	3.44614e-13	-1.67952	0.0298893	0.000164018	-1.88914	0.177122	0.000165028	-1.8887	0.177457
50439689	rs60162152	3.76573e-13	-1.82455	0.263602	0.000262474	-1.76511	0.523271	0.00026422	-1.76427	0.523696
50439719	rs12610975	7.79639e-13	-0.169349	-0.663878	0.000351439	-0.508596	-0.441357	0.000354799	-0.504994	-0.440808
50440073	rs283532	3.38087e-13	-1.66407	-0.00468492	0.00015903	-1.87475	0.131851	0.000160017	-1.87425	0.132175
50440097	rs62126300	1.20854e-12	0.608667	-1.00355	0.000250094	-0.226123	-1.06403	0.000251519	-0.225801	-1.06403
50440198	rs78425915	2.42281e-12	-1.81922e-10	0.300627	0.00100303	-1.81922e-10	0.0987884	0.00100886	-1.81922e-10	0.099222
50440559	rs283533	1.71592e-12	-0.470365	0.426014	0.00085255	-0.659407	0.59565	0.000859174	-0.657405	0.596022
50441414	rs60469676	3.3463e-13	-1.77956	0.100526	0.000235133	-1.70992	0.358086	0.000236712	-1.70895	0.358438
50441847	rs283534	1.36562e-12	-0.776152	0.503456	0.000704135	-0.935787	0.680767	0.000709395	-0.934089	0.681147
50442272	rs117641679	4.89581e-13	-1.81922e-10	-1.29851	0.000252781	-1.81922e-10	-1.27947	0.00025414	-1.81922e-10	-1.27947
50442395	rs78944208	2.99401e-13	-1.82378	0.0335033	0.000204861	-1.7624	0.272741	0.000206201	-1.76159	0.273092
50443846	rs11671845	3.16963e-13	-1.73327	-2.27e-10	0.000137268	-1.89005	-2.27e-10	0.000138026	-1.88991	-2.27e-10
50443907	rs76417028	7.80048e-13	-1.81922e-10	-0.832703	0.00032321	-1.81922e-10	-1.03369	0.000324872	-1.81922e-10	-1.03392
50444061	rs8108252	7.3375e-13	-0.357063	-0.536827	0.000366032	-0.630002	-0.279267	0.00036966	-0.626111	-0.27866
50445540	rs78911811	1.08979e-12	-0.170278	-0.328036	0.000531012	-0.460316	-0.0768892	0.000536429	-0.456165	-0.0762542
50447572	rs8105788	4.44059e-12	-1.68657	2.59305	0.00194529	-1.78685	2.54803	0.00195885	-1.78575	2.5485
50447645	rs8106831	3.13967e-12	-0.87217	1.43198	0.00152464	-0.93686	1.45438	0.00154071	-0.932169	1.45482
50448241	rs79373632	4.99739e-12	2.07212	-1.04751	0.00134594	1.4427	-1.04984	0.00135215	1.44195	-1.04986
50448371	rs62126303	3.27031e-13	-1.92992	0.227921	0.000244999	-1.91139	0.600653	0.000246478	-1.9111	0.601014
50448616	rs62126304	7.10248e-12	2.27324	-0.897101	0.00188083	1.62754	-0.900058	0.00188946	1.62677	-0.900077
50448669	rs117717197	4.96175e-13	-1.81922e-10	-1.28513	0.000251391	-1.81922e-10	-1.28498	0.000252736	-1.81922e-10	-1.28501
50449955	rs405120	1.8893e-13	-1.15297	-1.09771	0.000129549	-0.897918	-1.05001	0.000130922	-0.892782	-1.04997
50450215	rs386486	3.78078e-13	-1.92147	0.364512	0.000160201	-1.92485	0.189296	0.000161158	-1.92475	0.189784
50450272	rs12978570	1.30906e-13	-1.57144	-1.04613	6.48531e-05	-1.66315	-0.976714	6.52595e-05	-1.6624	-0.97658
50450429	rs8182515	2.87951e-13	-1.06338	-0.76589	0.00022136	-0.839763	-0.572435	0.000222304	-0.841287	-0.572022
50450718	rs79854000	1.27801e-12	-1.81922e-10	-0.339001	0.000722671	-1.81922e-10	-0.229035	0.000726977	-1.81922e-10	-0.228459
50451009	rs144225974	5.68462e-13	-1.14912	-2.27e-10	0.000409989	-0.795859	-2.27e-10	0.000411649	-0.797183	-2.27e-10
50451070	rs146633266	1.20306e-12	-1.81922e-10	-0.399431	0.000669404	-1.81922e-10	-0.305601	0.000673417	-1.81922e-10	-0.304989
50451508	rs875121	1.41722e-12	-1.33151	1.0959	0.000850465	-1.09931	1.0331	0.000858447	-1.09641	1.03418
50451989	rs383441	2.12882e-13	-0.836275	-1.29505	0.000219728	-0.130133	-1.28947	0.00022134	-0.128184	-1.28947
50452341	rs4802641	1.26627e-12	-1.81922e-10	-0.348227	0.000664471	-1.81922e-10	-0.312999	0.000668513	-1.81922e-10	-0.312298
50453317	rs9304690	1.53876e-12	-1.4513	1.29798	0.00086964	-1.23335	1.18944	0.000877665	-1.23062	1.19053
50453957	rs407997	4.20101e-13	-1.45156	-2.27e-10	0.000217201	-1.43117	-2.27e-10	0.000218207	-1.43191	-2.27e-10
50454086	rs62126307	1.08064e-12	-1.4158	0.909051	0.000679794	-1.17575	0.885555	0.000686033	-1.17298	0.886555
50454348	rs57663431	1.72108e-12	-1.81922e-10	-0.0413509	0.000927776	-1.81922e-10	0.0208004	0.000933507	-1.81922e-10	0.0215948
50454383	rs117341358	2.75613e-13	-1.87306	-2.27e-10	0.0001366	-1.89493	-2.27e-10	0.000137232	-1.89568	-2.27e-10
50455018	rs80161536	7.66634e-13	-1.81922e-10	-0.850048	0.000357242	-1.81922e-10	-0.933575	0.00035909	-1.81922e-10	-0.933782
50455180	rs45438992	1.8702e-12	-1.81922e-10	0.0417419	0.000994356	-1.81922e-10	0.0901053	0.00100053	-1.81922e-10	0.0909301
50455202	rs112796514	2.67564e-13	-1.9027	-2.27e-10	0.000143117	-1.84833	-2.27e-10	0.000143816	-1.84882	-2.27e-10
50455351	rs10405621	1.17249e-12	-1.41314	0.987973	0.000722764	-1.19297	0.96406	0.00072934	-1.19029	0.965078
50456299	rs77312057	1.82436e-12	-1.81922e-10	0.0169274	0.000984836	-1.81922e-10	0.0804856	0.000990938	-1.81922e-10	0.0812979
50456518	rs6509448	1.71924e-13	-1.06585	-1.27915	0.00015813	-0.481191	-1.26738	0.000159248	-0.479506	-1.26738
50456770	rs8107645	1.70958e-13	-1.07378	-1.27686	0.000161651	-0.462069	-1.26448	0.000162809	-0.460289	-1.26448
50456821	rs6509449	1.72718e-13	-1.06585	-1.27455	0.000159046	-0.481191	-1.26161	0.00016017	-0.479506	-1.26161
50457249	rs74605432	9.10843e-13	-1.81922e-10	-0.677687	0.000458527	-1.81922e-10	-0.68397	0.000461061	-1.81922e-10	-0.683823
50457346	rs10420344	1.70045e-13	-1.08373	-1.27226	0.000156535	-0.499925	-1.25878	0.000157618	-0.498392	-1.25879
50457489	rs77695494	1.91097e-12	-1.81922e-10	0.0633099	0.00103272	-1.81922e-10	0.127966	0.00103914	-1.81922e-10	0.128792
50457551	rs12165127	3.74324e-13	-1.56694	-2.27e-10	0.000166295	-1.69823	-2.27e-10	0.000167343	-1.69731	-2.27e-10
50457876	rs117126572	2.74583e-13	-1.8768	-2.27e-10	0.000137019	-1.89187	-2.27e-10	0.000137648	-1.89265	-2.27e-10
50457915	rs76691680	2.73553e-13	-1.88056	-2.27e-10	0.000137475	-1.88855	-2.27e-10	0.000138101	-1.88937	-2.27e-10
50457927	rs117971487	2.73553e-13	-1.88056	-2.27e-10	0.000137475	-1.88855	-2.27e-10	0.000138101	-1.88937	-2.27e-10
50458411	rs114726949	2.69419e-13	-1.89579	-2.27e-10	0.000139775	-1.87196	-2.27e-10	0.000140391	-1.87292	-2.27e-10
50458488	rs79972908	2.71615e-13	-1.88767	-2.27e-10	0.000138446	-1.88151	-2.27e-10	0.000139068	-1.88239	-2.27e-10
50458850	rs77695568	2.70274e-13	-1.89262	-2.27e-10	0.000140315	-1.8681	-2.27e-10	0.000140928	-1.8691	-2.27e-10
50458931	rs8103552	1.27227e-12	-1.35756	1.01405	0.000835357	-1.14703	1.0629	0.000842903	-1.14444	1.06394
50459226	rs7249833	2.77615e-13	-1.86582	-2.27e-10	0.000135913	-1.89997	-2.27e-10	0.00013654	-1.90074	-2.27e-10
50459231	rs283514	3.65429e-13	-1.59098	-2.27e-10	0.000192063	-1.55417	-2.27e-10	0.000193125	-1.55402	-2.27e-10
50460914	rs9676983	3.4273e-13	-1.23088	-0.424231	0.000173467	-1.34678	-0.309223	0.000174628	-1.34536	-0.309335
50461224	rs184556939	3.06418e-13	-1.76711	-2.27e-10	0.000148177	-1.81358	-2.27e-10	0.00014894	-1.81381	-2.27e-10
50461447	rs919777	2.2894e-12	-1.81922e-10	0.243986	0.00126251	-1.81922e-10	0.328868	0.00127039	-1.81922e-10	0.329726
50462244	rs1811375	2.17956e-13	-0.946759	-1.161	0.000207426	-0.336705	-1.14051	0.000208835	-0.335279	-1.14053
50462687	rs200227828	1.22733e-12	-1.81922e-10	-0.379463	0.000672858	-1.81922e-10	-0.300455	0.000676896	-1.81922e-10	-0.299836
50464850	rs59207517	3.67175e-13	-1.58622	-2.27e-10	0.000138879	-1.87838	-2.27e-10	0.000139769	-1.87737	-2.27e-10
50465096	rs2380186	2.74201e-13	-1.8782	-2.27e-10	0.000134903	-1.90743	-2.27e-10	0.000135537	-1.90811	-2.27e-10
50465288	rs183083216	5.50103e-13	-1.81922e-10	-1.18195	0.000282	-1.81922e-10	-1.17008	0.000283502	-1.81922e-10	-1.17013
50465301	rs141853738	5.28285e-13	-1.81922e-10	-1.22242	0.000258015	-1.81922e-10	-1.25897	0.00025939	-1.81922e-10	-1.25902
50465342	rs283513	2.87345e-12	0.250405	0.220805	0.00118964	-0.0436682	0.313082	0.00120051	-0.0404219	0.313566
50466080	rs191249866	5.60775e-13	-1.16274	-2.27e-10	0.000216748	-1.43325	-2.27e-10	0.000218005	-1.43284	-2.27e-10
50466115	rs62115161	1.17691e-12	-1.88793	1.46651	0.000358933	-1.92902	1.00017	0.000361251	-1.92897	1.00119
50466222	rs79290176	1.16117e-12	-1.88158	1.4467	0.00035713	-1.91814	0.984249	0.000359468	-1.91801	0.985281
50466226	rs79156027	1.22054e-12	-1.84186	1.45686	0.000368858	-1.89509	0.993507	0.000371305	-1.89487	0.994541
50466294	rs12981445	4.66374e-13	-1.54227	0.195205	0.000234443	-1.2701	-0.0846828	0.000236275	-1.2685	-0.0838528
50466522	rs11083992	1.55064e-12	-1.88325	1.73761	0.000487801	-1.91898	1.29689	0.000491005	-1.91885	1.29795
50466688	rs117696358	3.90072e-13	-1.52573	-2.27e-10	0.000141919	-1.85673	-2.27e-10	0.000142752	-1.85624	-2.27e-10
50467260	rs34785289	9.42409e-14	-1.71857	-1.22763	6.62652e-05	-1.38236	-1.23596	6.66951e-05	-1.38123	-1.23599
50467452	rs7408194	5.51717e-13	-1.81922e-10	-1.17902	0.00029072	-1.81922e-10	-1.13963	0.000292337	-1.81922e-10	-1.13945
50467582	rs56068031	7.46954e-13	-1.86271	0.986652	0.000382601	-1.79777	0.932768	0.000384873	-1.79817	0.933731
50467751	rs77856783	4.90091e-13	-1.81922e-10	-1.29747	0.000251621	-1.81922e-10	-1.28407	0.000252976	-1.81922e-10	-1.28406
50467814	rs7408489	9.20614e-14	-1.7355	-1.2341	6.40827e-05	-1.40979	-1.24203	6.44966e-05	-1.40868	-1.24206
50467971	rs12461847	9.15869e-14	-1.7355	-1.23927	6.37738e-05	-1.40979	-1.24686	6.41858e-05	-1.40868	-1.24689
50468042	rs12459825	9.07191e-14	-1.74153	-1.24276	6.29416e-05	-1.41967	-1.25012	6.33476e-05	-1.41857	-1.25014
50468071	rs8105239	5.2365e-13	-1.60742	0.376187	0.000412334	-1.15937	0.369217	0.000415218	-1.15883	0.370281
50468150	rs283512	3.24851e-13	-1.2838	-0.424892	0.000147316	-1.47977	-0.339636	0.000148202	-1.47969	-0.339093
50468582	rs113293707	8.78365e-14	-1.77278	-1.24381	5.96794e-05	-1.47191	-1.25109	6.0061e-05	-1.47088	-1.25112
50468628	rs12462012	1.44964e-12	-1.88604	1.67306	0.00045892	-1.92035	1.23724	0.000461925	-1.92024	1.23829
50468724	rs145926970	4.90016e-13	-1.81922e-10	-1.29762	0.000251768	-1.81922e-10	-1.28348	0.000253125	-1.81922e-10	-1.28347
50468838	rs12462436	1.47185e-12	-1.88276	1.68498	0.000464753	-1.91874	1.24825	0.000467802	-1.91861	1.2493
50468923	rs12974204	8.70937e-14	-1.7858	-1.23927	5.86051e-05	-1.49431	-1.24686	5.89782e-05	-1.4933	-1.24689
50468936	rs12973985	8.76581e-14	-1.78104	-1.23757	5.91834e-05	-1.48607	-1.24527	5.95607e-05	-1.48506	-1.2453
50468944	rs7254512	3.11194e-13	-1.75164	-2.27e-10	0.000140174	-1.86911	-2.27e-10	0.000140921	-1.86915	-2.27e-10
50468978	rs12974013	8.5754e-14	-1.79963	-1.24095	5.71123e-05	-1.51855	-1.24842	5.74743e-05	-1.51756	-1.24845
50469121	rs4802642	8.79808e-14	-1.77278	-1.24216	5.97708e-05	-1.47191	-1.24956	6.01529e-05	-1.47088	-1.24959
50469629	rs62115162	7.62168e-13	-1.87624	1.02035	0.000239729	-1.91535	0.582876	0.000241275	-1.91521	0.583795
50469915	rs6509450	5.0163e-13	-1.64106	0.366861	0.000380182	-1.23125	0.359911	0.000382824	-1.23075	0.360972
50470086	rs283511	3.60763e-13	-1.1067	-0.497133	0.000152805	-1.3206	-0.462228	0.000153704	-1.32054	-0.461788
50470097	rs12052198	5.06718e-13	-1.64871	0.384603	0.00038239	-1.24316	0.377615	0.000385048	-1.24267	0.378682
50470130	rs75917525	2.61742e-13	-1.9247	-2.27e-10	0.000135812	-1.90072	-2.27e-10	0.00013657	-1.90052	-2.27e-10
50470339	rs78454123	5.34388e-13	-1.81922e-10	-1.21093	0.000269774	-1.81922e-10	-1.2144	0.000271212	-1.81922e-10	-1.21445
50470486	rs2125329	8.20699e-14	-1.78735	-1.29714	5.55059e-05	-1.49699	-1.29851	5.58606e-05	-1.49598	-1.29851
50470528	rs2125328	8.20699e-14	-1.78735	-1.29714	5.55059e-05	-1.49699	-1.29851	5.58606e-05	-1.49598	-1.29851
50470794	rs7507149	5.62008e-13	-1.60944	0.448899	0.000433195	-1.18258	0.441779	0.000436224	-1.18206	0.442866
50470850	rs7507392	8.2095e-14	-1.78735	-1.29683	5.55091e-05	-1.49699	-1.29845	5.58638e-05	-1.49598	-1.29845
50471178	rs62115163	8.5281e-13	-1.26206	0.518537	0.000356344	-1.79914	0.863048	0.000358718	-1.79833	0.86351
50471300	rs4310977	8.6941e-14	-1.73341	-1.29342	5.62459e-05	-1.48482	-1.29743	5.6593e-05	-1.48403	-1.29743
50472235	rs55726393	8.55401e-14	-1.74456	-1.29851	5.52485e-05	-1.50167	-1.29847	5.55889e-05	-1.5009	-1.29847
50472416	rs7246244	1.05842e-12	-1.39518	0.867652	0.000763852	-0.986573	0.812958	0.000769287	-0.986057	0.814167
50472510	rs56220430	8.65006e-14	-1.73341	-1.2985	5.6194e-05	-1.48482	-1.29835	5.6541e-05	-1.48403	-1.29835
50472587	rs111622689	4.3083e-13	-1.42634	-2.27e-10	0.000225371	-1.39424	-2.27e-10	0.000226198	-1.39594	-2.27e-10
50472653	rs4009626	8.86014e-14	-1.70953	-1.29838	5.82165e-05	-1.44928	-1.29854	5.85778e-05	-1.44846	-1.29854
50473221	rs440731	7.88163e-14	-1.92803	-1.19691	4.14953e-05	-1.82923	-1.25718	4.16845e-05	-1.83005	-1.25718
50473279	rs71353353	8.379e-13	-1.81922e-10	-0.76116	0.000407146	-1.81922e-10	-0.802819	0.000409296	-1.81922e-10	-0.802915
50473448	rs144693643	2.61371e-13	-1.92612	-2.27e-10	0.000150399	-1.7987	-2.27e-10	0.000151023	-1.79992	-2.27e-10
50474938	rs138936320	1.18124e-11	1.88484	-2.27e-10	0.00224665	0.905208	-2.27e-10	0.00226588	0.908365	-2.27e-10
50475017	rs12462972	8.94318e-14	-1.70031	-1.29827	6.01927e-05	-1.41591	-1.29853	6.05624e-05	-1.41515	-1.29853
50475114	rs8111526	1.24606e-12	-1.2013	0.836979	0.000766273	-0.90108	0.73063	0.000772338	-0.89978	0.731848
50475174	rs12462945	8.86226e-14	-1.71089	-1.29678	5.93378e-05	-1.43102	-1.29772	5.96711e-05	-1.43078	-1.29772
50475259	rs12463036	9.5058e-14	-1.64138	-1.29619	6.57167e-05	-1.32949	-1.29715	6.61241e-05	-1.32867	-1.29715
50475385	rs12460968	1.09943e-12	-1.71752	1.22801	0.000323661	-1.80835	0.776056	0.000325875	-1.80785	0.777008
50475458	rs34653225	8.9191e-14	-1.7035	-1.29778	5.87473e-05	-1.44041	-1.29834	5.91122e-05	-1.43958	-1.29834
50475466	rs55752562	8.9735e-14	-1.69739	-1.29781	5.92973e-05	-1.43145	-1.29797	5.96663e-05	-1.43062	-1.29797
50475508	rs112899993	2.84654e-13	-1.84078	-2.27e-10	0.000131839	-1.93041	-2.27e-10	0.000132552	-1.93038	-2.27e-10
50475872	rs78102241	2.96681e-13	-1.7994	-2.27e-10	0.000136506	-1.89562	-2.27e-10	0.000137236	-1.89565	-2.27e-10
50475985	rs76060754	2.85817e-13	-1.83671	-2.27e-10	0.000164304	-1.71027	-2.27e-10	0.000165207	-1.71016	-2.27e-10
50476117	rs283508	7.43568e-13	-1.05186	0.171259	0.000368066	-1.00998	0.106251	0.000370338	-1.00989	0.106952
50476219	rs59949051	8.92103e-14	-1.7035	-1.29756	5.87543e-05	-1.44041	-1.29822	5.91192e-05	-1.43958	-1.29822
50476426	rs35238216	8.8771e-14	-1.70953	-1.29647	5.82854e-05	-1.44928	-1.29736	5.86469e-05	-1.44846	-1.29736
50476467	rs66855472	8.98865e-14	-1.69739	-1.29612	5.93496e-05	-1.43145	-1.29709	5.97186e-05	-1.43062	-1.29709
50476478	rs58165915	9.49739e-13	-1.32548	0.689611	0.000687457	-0.894737	0.615747	0.000692309	-0.894196	0.616874
50476553	rs16981577	8.8802e-14	-1.70953	-1.29612	5.8301e-05	-1.44928	-1.29709	5.86625e-05	-1.44846	-1.29709
50476824	rs62115166	4.93292e-12	-1.34602	2.35765	0.00277648	-1.80058	2.91753	0.0027961	-1.7998	2.91843
50476871	rs35248548	8.72353e-14	-1.72771	-1.29574	5.67648e-05	-1.47628	-1.29679	5.71154e-05	-1.47548	-1.2968
50477230	rs4802643	8.83443e-14	-1.71548	-1.29534	5.78262e-05	-1.45807	-1.29647	5.81844e-05	-1.45726	-1.29648
50477390	rs4802644	1.3617e-13	-1.28744	-1.29072	6.89132e-05	-1.28586	-1.29328	6.94255e-05	-1.28381	-1.29329
50477499	rs12609061	8.8802e-14	-1.70953	-1.29612	5.8301e-05	-1.44928	-1.29709	5.86625e-05	-1.44846	-1.29709
50477675	rs12609054	8.82787e-14	-1.71548	-1.29608	5.77923e-05	-1.45807	-1.29706	5.81502e-05	-1.45726	-1.29706
50477700	rs12984158	8.88054e-14	-1.70953	-1.29608	5.83027e-05	-1.44928	-1.29706	5.86643e-05	-1.44846	-1.29706
50477710	rs12984340	8.85657e-14	-1.71548	-1.29284	5.7976e-05	-1.45807	-1.29388	5.83349e-05	-1.45726	-1.29389
50477890	rs12975261	8.83486e-14	-1.71548	-1.29529	5.78285e-05	-1.45807	-1.29643	5.81866e-05	-1.45726	-1.29644
50478068	rs12975940	8.78317e-14	-1.72135	-1.29529	5.73268e-05	-1.46679	-1.29643	5.76814e-05	-1.46598	-1.29644
50478182	rs12976644	8.787e-14	-1.72135	-1.29485	5.73471e-05	-1.46679	-1.29608	5.77018e-05	-1.46598	-1.29608
50478282	rs12978357	8.73587e-14	-1.72759	-1.29445	5.65061e-05	-1.48189	-1.29575	5.68596e-05	-1.48102	-1.29575
50478309	rs12978378	8.79805e-14	-1.72009	-1.29485	5.68544e-05	-1.47542	-1.29608	5.72066e-05	-1.4746	-1.29608
50478354	rs12978610	8.78743e-14	-1.72135	-1.29481	5.73898e-05	-1.46679	-1.29534	5.77446e-05	-1.46598	-1.29534
50478641	rs12609492	8.787e-14	-1.72135	-1.29485	5.73471e-05	-1.46679	-1.29608	5.77018e-05	-1.46598	-1.29608
50478784	rs12609509	8.79108e-14	-1.72135	-1.29439	5.7369e-05	-1.46679	-1.2957	5.77238e-05	-1.46598	-1.2957
50478865	rs73576692	9.36092e-13	-1.73361	1.08327	0.000286176	-1.83269	0.677311	0.000288098	-1.83226	0.678205
50478932	rs12611411	8.73963e-14	-1.72771	-1.2939	5.68503e-05	-1.47628	-1.29529	5.72014e-05	-1.47548	-1.29529
50478962	rs12609811	8.74519e-14	-1.72707	-1.2939	5.59163e-05	-1.49285	-1.29529	5.62598e-05	-1.49208	-1.29529
50479078	rs12984584	8.68996e-14	-1.73341	-1.2939	5.63666e-05	-1.48482	-1.29529	5.67143e-05	-1.48403	-1.29529
50479141	rs34038717	8.68996e-14	-1.73341	-1.2939	5.63666e-05	-1.48482	-1.29529	5.67143e-05	-1.48403	-1.29529
50479238	rs12971775	8.85198e-14	-1.71548	-1.29335	5.79488e-05	-1.45807	-1.29435	5.83076e-05	-1.45726	-1.29436
50479239	rs12985533	8.85198e-14	-1.71548	-1.29335	5.79488e-05	-1.45807	-1.29435	5.83076e-05	-1.45726	-1.29436
50479408	rs3826763	8.52197e-13	-1.34929	0.605051	0.000619822	-0.925961	0.543403	0.000624183	-0.925428	0.544518
50479428	rs3826764	8.90439e-14	-1.71548	-1.28745	5.81902e-05	-1.45807	-1.2902	5.85504e-05	-1.45726	-1.2902
50479497	rs3826765	8.85112e-14	-1.71548	-1.29345	5.79165e-05	-1.45807	-1.29491	5.82751e-05	-1.45726	-1.29492
50479517	rs283509	2.87479e-13	-1.83091	-2.27e-10	0.000142183	-1.85488	-2.27e-10	0.00014295	-1.85486	-2.27e-10
50479546	rs3826766	8.69854e-14	-1.73341	-1.29291	5.64136e-05	-1.48482	-1.29445	5.67615e-05	-1.48403	-1.29446
50479639	rs3826767	8.74353e-14	-1.72771	-1.29345	5.68717e-05	-1.47628	-1.29491	5.72229e-05	-1.47548	-1.29492
50479658	rs3826768	8.74353e-14	-1.72771	-1.29345	5.68717e-05	-1.47628	-1.29491	5.72229e-05	-1.47548	-1.29492
50479703	rs3826769	8.85112e-14	-1.71548	-1.29345	5.79165e-05	-1.45807	-1.29491	5.82751e-05	-1.45726	-1.29492
50479759	rs1052498	8.85112e-14	-1.71548	-1.29345	5.79165e-05	-1.45807	-1.29491	5.82751e-05	-1.45726	-1.29492
50479999	rs1052450	8.69385e-14	-1.73341	-1.29345	5.63878e-05	-1.48482	-1.29491	5.67356e-05	-1.48403	-1.29492
50480847	rs12462227	9.45139e-13	-1.73839	1.09767	0.000301114	-1.79493	0.690427	0.000303165	-1.7944	0.691324
50480942	rs117968480	2.78013e-13	-1.86439	-2.27e-10	0.000132936	-1.92212	-2.27e-10	0.000133665	-1.92202	-2.27e-10
50480960	rs34348550	8.58882e-14	-1.74456	-1.29445	5.53995e-05	-1.50167	-1.29575	5.57404e-05	-1.5009	-1.29575
50481082	rs34958342	8.66452e-14	-1.746	-1.28423	5.57769e-05	-1.50386	-1.28677	5.61197e-05	-1.50309	-1.28678
50481171	rs3786668	8.66067e-13	-1.80431	1.07622	0.000273551	-1.87139	0.670889	0.000275364	-1.87104	0.671781
50481604	rs118106868	2.64367e-13	-1.91472	-2.27e-10	0.000135528	-1.90281	-2.27e-10	0.00013618	-1.90338	-2.27e-10
50482030	rs76319287	4.93217e-13	-1.81922e-10	-1.29111	0.000248642	-1.81922e-10	-1.29598	0.000249981	-1.81922e-10	-1.29597
50482173	rs8104842	8.60692e-14	-1.74456	-1.29234	5.5498e-05	-1.50167	-1.29397	5.58394e-05	-1.5009	-1.29398
50482232	rs8104102	8.74825e-14	-1.72771	-1.29291	5.68977e-05	-1.47628	-1.29445	5.72491e-05	-1.47548	-1.29446
50482910	rs35464650	8.55371e-14	-1.76069	-1.28242	5.46272e-05	-1.52634	-1.28511	5.49618e-05	-1.52559	-1.28512
50482999	rs79434244	4.92043e-13	-1.81922e-10	-1.29349	0.000249081	-1.81922e-10	-1.29421	0.000250422	-1.81922e-10	-1.29421
50483071	rs58700842	8.75063e-14	-1.72771	-1.29264	5.69279e-05	-1.47628	-1.29392	5.72794e-05	-1.47548	-1.29393
50483262	rs283507	8.6567e-13	-0.162564	-0.56599	0.000874569	0.553364	-0.591623	0.000880414	0.554184	-0.591146
50483541	rs16981612	8.30407e-13	-1.70818	0.938034	0.000254786	-1.8298	0.558232	0.00025653	-1.82921	0.559104
50484155	rs4802645	6.54053e-13	-1.39858	0.389707	0.000314616	-1.32654	0.265903	0.000316621	-1.32625	0.266602
50484234	rs16981617	7.79101e-13	-1.7023	0.868387	0.000235846	-1.83752	0.488712	0.000237442	-1.83698	0.489553
50484760	rs148070937	2.66678e-13	-1.90602	-2.27e-10	0.00013423	-1.91244	-2.27e-10	0.000134994	-1.91212	-2.27e-10
50484780	rs8112708	2.64223e-13	-1.91527	-2.27e-10	0.000135627	-1.90208	-2.27e-10	0.000136278	-1.90265	-2.27e-10
50484938	rs75649808	5.07367e-13	-1.81922e-10	-1.26282	0.000248537	-1.81922e-10	-1.2964	0.000249874	-1.81922e-10	-1.2964
50485090	rs146339570	5.07595e-13	-1.81922e-10	-1.26237	0.000262282	-1.81922e-10	-1.24257	0.000263693	-1.81922e-10	-1.24257
50485300	rs74375054	5.03193e-13	-1.81922e-10	-1.27108	0.000248185	-1.81922e-10	-1.29782	0.000249519	-1.81922e-10	-1.29782
50485375	rs117377492	5.08931e-13	-1.81922e-10	-1.25975	0.000248845	-1.81922e-10	-1.29516	0.000250183	-1.81922e-10	-1.29516
50485454	rs77791107	5.09423e-13	-1.81922e-10	-1.25878	0.000248804	-1.81922e-10	-1.29532	0.000250142	-1.81922e-10	-1.29533
50485758	rs768574	5.72598e-13	-1.49672	0.354847	0.000426438	-1.04226	0.285738	0.000429217	-1.04214	0.286753
50485811	rs76334263	3.44939e-13	-1.64869	-2.27e-10	0.000261632	-1.24505	-2.27e-10	0.000263046	-1.24503	-2.27e-10
50486063	rs8105972	8.35585e-14	-1.768	-1.29851	5.40851e-05	-1.52293	-1.2985	5.44141e-05	-1.52223	-1.2985
50486243	rs12984304	1.0645e-13	-1.52593	-1.29846	5.5102e-05	-1.50441	-1.2984	5.54862e-05	-1.50283	-1.2984
50486540	rs73932232	2.87676e-13	-1.83022	-2.27e-10	0.000133616	-1.91702	-2.27e-10	0.000134389	-1.91661	-2.27e-10
50486741	rs17605685	2.9803e-13	-1.79486	-2.27e-10	0.000131779	-1.93086	-2.27e-10	0.000132487	-1.93087	-2.27e-10
50486939	rs3786669	5.36036e-13	-0.464963	-0.742893	0.000394124	-0.0395354	-0.795788	0.00039651	-0.0392844	-0.795369
50487052	rs3786670	5.16471e-13	-1.81922e-10	-1.24504	0.00024996	-1.81922e-10	-1.29069	0.000251303	-1.81922e-10	-1.29069
50487115	rs3786671	7.36044e-14	-1.89613	-1.29722	4.34038e-05	-1.74299	-1.29845	4.36363e-05	-1.74301	-1.29845
50487283	rs117642762	5.10841e-13	-1.81922e-10	-1.256	0.000263847	-1.81922e-10	-1.23662	0.000265267	-1.81922e-10	-1.23662
50487811	rs58117051	5.40589e-13	-1.91992	0.720518	0.000194285	-1.91932	0.376651	0.000195544	-1.91909	0.377518
50488045	rs7260478	1.18021e-12	-1.73581	1.3172	0.000365826	-1.82211	0.912273	0.000368302	-1.82163	0.913184
50488372	rs958975	9.47495e-13	-1.49813	0.859891	0.000659363	-1.10537	0.784654	0.000663991	-1.10495	0.785865
50488612	rs79633979	2.99871e-13	-1.78871	-2.27e-10	0.000131781	-1.93085	-2.27e-10	0.000132491	-1.93084	-2.27e-10
50488639	rs73932237	2.69453e-13	-1.89566	-2.27e-10	0.000133294	-1.91943	-2.27e-10	0.000133963	-1.91979	-2.27e-10
50490064	rs80100211	3.89181e-13	-1.52801	-2.27e-10	0.000197188	-1.52783	-2.27e-10	0.000198412	-1.52701	-2.27e-10
50490944	rs8111458	2.67237e-13	-1.90392	-2.27e-10	0.000134039	-1.91386	-2.27e-10	0.000134701	-1.9143	-2.27e-10
50491334	rs79376751	2.73381e-13	-1.88119	-2.27e-10	0.000132083	-1.92856	-2.27e-10	0.000132792	-1.92857	-2.27e-10
50492060	rs183043736	3.56891e-13	-1.61463	-2.27e-10	0.000143363	-1.84661	-2.27e-10	0.000144162	-1.84642	-2.27e-10
50492291	rs6509451	1.27981e-12	-1.74092	1.40332	0.000383553	-1.82591	0.963401	0.000386171	-1.82545	0.964376
50492344	rs75463146	3.00346e-13	-1.78712	-2.27e-10	0.000131784	-1.93082	-2.27e-10	0.000132495	-1.93081	-2.27e-10
50492564	rs283518	7.97858e-13	-1.47059	0.660465	0.000334408	-1.59121	0.591588	0.000336446	-1.5913	0.592383
50492860	rs10424282	8.56332e-13	-1.50777	0.76837	0.00059469	-1.11871	0.69476	0.000598846	-1.11829	0.695945
50493054	rs2304111	4.89856e-13	-1.81922e-10	-1.29795	0.000248271	-1.81922e-10	-1.29747	0.000249607	-1.81922e-10	-1.29747
50493120	rs283517	4.62016e-13	-0.735874	-0.620584	0.000339212	-0.333937	-0.651427	0.000341345	-0.333518	-0.650942
50493131	rs2304112	8.72866e-13	-1.49813	0.777851	0.000608313	-1.10537	0.704071	0.000612569	-1.10495	0.705258
50493705	rs147287925	6.42533e-13	-1.02664	-2.27e-10	0.00055819	-0.487291	-2.27e-10	0.000563353	-0.483447	-2.27e-10
50493853	rs3786672	1.08696e-13	-1.50524	-1.29826	5.63217e-05	-1.48318	-1.29773	5.67168e-05	-1.48156	-1.29773
50493907	rs80210192	5.08147e-13	-1.81922e-10	-1.26129	0.000248438	-1.81922e-10	-1.2968	0.000249774	-1.81922e-10	-1.2968
50494251	rs117101519	5.0863e-13	-1.81922e-10	-1.26034	0.00024849	-1.81922e-10	-1.29659	0.000249826	-1.81922e-10	-1.29659
50494328	rs62115169	1.17807e-12	-1.71915	1.29873	0.00036026	-1.79295	0.867788	0.000362737	-1.79242	0.868743
50494386	rs80202648	2.99407e-13	-1.79025	-2.27e-10	0.000131779	-1.93086	-2.27e-10	0.000132488	-1.93086	-2.27e-10
50494458	rs78131709	9.76082e-13	-1.62677	1.01826	0.000446187	-1.67914	0.967893	0.000448934	-1.67922	0.968737
50494594	rs35853851	1.07943e-13	-1.51219	-1.29826	5.59214e-05	-1.49031	-1.29773	5.63129e-05	-1.4887	-1.29773
50494815	rs11667524	1.13093e-12	-1.73717	1.27591	0.000342345	-1.82312	0.846955	0.000344676	-1.82265	0.847905
50494889	rs12462290	1.07201e-13	-1.51909	-1.29826	5.55271e-05	-1.49739	-1.29773	5.59151e-05	-1.49579	-1.29773
50495082	rs157547	7.80335e-13	-1.50431	0.671976	0.000328585	-1.62009	0.602894	0.000330589	-1.62017	0.603692
50495156	rs60238107	5.072e-13	-1.81922e-10	-1.26315	0.000248343	-1.81922e-10	-1.29718	0.000249678	-1.81922e-10	-1.29718
50495850	rs77125944	5.04902e-13	-1.81922e-10	-1.26769	0.000248153	-1.81922e-10	-1.29794	0.000249487	-1.81922e-10	-1.29795
50496486	rs2304113	8.05024e-14	-1.80734	-1.29643	5.07978e-05	-1.58678	-1.29736	5.11036e-05	-1.58614	-1.29736
50496614	rs111902838	2.99717e-13	-1.78922	-2.27e-10	0.000131792	-1.93077	-2.27e-10	0.000132499	-1.93078	-2.27e-10
50496882	rs35032991	8.31423e-14	-1.77315	-1.29836	5.36762e-05	-1.53111	-1.29791	5.40025e-05	-1.53041	-1.29791
50497523	rs745952	1.04291e-13	-1.54678	-1.2981	5.40027e-05	-1.52581	-1.29715	5.43773e-05	-1.52427	-1.29714
50497640	rs745953	1.0169e-13	-1.57287	-1.29726	5.26437e-05	-1.55262	-1.29582	5.30062e-05	-1.55113	-1.29582
50497849	rs12461843	1.004e-13	-1.67197	-1.21093	5.34418e-05	-1.64061	-1.19279	5.3806e-05	-1.63927	-1.1927
50498704	rs2278409	5.02811e-13	-1.81922e-10	-1.27184	0.000248042	-1.81922e-10	-1.29839	0.000249376	-1.81922e-10	-1.29839
50498755	rs2278408	2.37761e-13	-1.52673	-0.494058	0.000193613	-1.14507	-0.401059	0.00019482	-1.14466	-0.400619
50499292	rs62115170	9.38762e-13	-1.74092	1.09342	0.000285233	-1.82591	0.66723	0.00028716	-1.82545	0.668133
50499335	rs58703511	9.93109e-13	-1.73717	1.14595	0.000303472	-1.82312	0.726424	0.000305534	-1.82265	0.72736
50499472	rs112292605	1.27079e-12	-0.344663	-2.27e-10	0.000571856	-0.463102	-2.27e-10	0.000575737	-0.461704	-2.27e-10
50499711	rs117493655	2.67237e-13	-1.90392	-2.27e-10	0.000134039	-1.91386	-2.27e-10	0.000134701	-1.9143	-2.27e-10
50500402	rs143740361	2.67467e-13	-1.90306	-2.27e-10	0.000133949	-1.91453	-2.27e-10	0.000134612	-1.91496	-2.27e-10
50500922	rs12459330	8.21359e-14	-1.7881	-1.29558	5.25972e-05	-1.55513	-1.29419	5.2916e-05	-1.55446	-1.29418
50501241	rs78555320	4.99793e-13	-1.81922e-10	-1.27786	0.000248019	-1.81922e-10	-1.29848	0.000249353	-1.81922e-10	-1.29848
50501251	rs34231555	8.88299e-13	-1.73717	1.03442	0.000271143	-1.82312	0.61378	0.000272972	-1.82265	0.614671
50501479	rs4802646	7.66935e-13	-1.47852	0.628861	0.00053992	-1.07837	0.557802	0.000543677	-1.07794	0.558944
50501551	rs4801812	1.05449e-13	-1.54011	-1.29372	5.4698e-05	-1.51896	-1.2912	5.50784e-05	-1.51741	-1.29119
50502566	rs75316446	4.99067e-13	-1.81922e-10	-1.27932	0.000248045	-1.81922e-10	-1.29838	0.000249379	-1.81922e-10	-1.29838
50502659	rs117976992	4.99067e-13	-1.81922e-10	-1.27932	0.000248045	-1.81922e-10	-1.29838	0.000249379	-1.81922e-10	-1.29838
50502699	rs283516	3.12884e-13	-1.74622	-2.27e-10	0.000153331	-1.77939	-2.27e-10	0.000154159	-1.77937	-2.27e-10
50502912	rs3786673	1.758e-13	-1.3223	-1.00041	0.000168525	-0.559974	-1.12493	0.000170081	-0.55638	-1.1247
50503715	rs117723549	7.18162e-13	-1.81922e-10	-0.915363	0.000377887	-1.81922e-10	-0.877393	0.000379965	-1.81922e-10	-0.877276
50504250	rs2115507	7.22775e-13	-1.51731	0.608345	0.000501556	-1.13194	0.537669	0.000505036	-1.13153	0.538805
50504564	rs78654073	4.97759e-13	-1.81922e-10	-1.28194	0.00024813	-1.81922e-10	-1.29804	0.000249465	-1.81922e-10	-1.29803
50504594	rs77580056	4.97759e-13	-1.81922e-10	-1.28194	0.00024813	-1.81922e-10	-1.29804	0.000249465	-1.81922e-10	-1.29803
50505402	rs3786674	1.04656e-13	-1.54678	-1.2946	5.42972e-05	-1.52581	-1.29171	5.46741e-05	-1.52427	-1.2917
50505840	rs35435342	9.58309e-14	-1.69887	-1.2306	5.0822e-05	-1.66913	-1.21453	5.11644e-05	-1.66787	-1.21444
50505885	rs8101592	2.61844e-13	-1.92431	-2.27e-10	0.000139791	-1.87184	-2.27e-10	0.000140429	-1.87265	-2.27e-10
50506366	rs3786675	5.55824e-13	-1.81922e-10	-1.17161	0.000257157	-1.81922e-10	-1.2623	0.000258537	-1.81922e-10	-1.26232
50506453	rs73055311	1.92138e-13	-0.94077	-1.29307	5.23077e-05	-1.55636	-1.29849	5.24842e-05	-1.55835	-1.29849
50507267	rs117745682	4.96843e-13	-1.81922e-10	-1.28378	0.000248225	-1.81922e-10	-1.29765	0.000249561	-1.81922e-10	-1.29765
50507327	rs75665336	3.06683e-12	0.536344	-2.27e-10	0.000664574	-0.312843	-2.27e-10	0.000669488	-0.31084	-2.27e-10
50507667	rs77187281	3.05244e-13	-1.77095	-2.27e-10	0.00013188	-1.9301	-2.27e-10	0.000132596	-1.93005	-2.27e-10
50508028	rs4802647	1.02384e-13	-1.57854	-1.28478	5.05099e-05	-1.60912	-1.2807	5.08505e-05	-1.60779	-1.28068
50508102	rs148197407	5.20169e-13	-1.81922e-10	-1.2379	0.000270182	-1.81922e-10	-1.21289	0.000271636	-1.81922e-10	-1.21289
50508411	rs117303657	2.76213e-13	-1.87088	-2.27e-10	0.000138809	-1.87889	-2.27e-10	0.000139475	-1.87947	-2.27e-10
50508785	rs2162988	1.03953e-13	-1.55994	-1.28818	5.38814e-05	-1.53933	-1.28588	5.42542e-05	-1.53781	-1.28586
50509655	rs190506436	2.62064e-13	-1.92347	-2.27e-10	0.000137636	-1.88738	-2.27e-10	0.00013828	-1.88808	-2.27e-10
50509656	rs145692331	3.276e-13	-1.70026	-2.27e-10	0.00013277	-1.92337	-2.27e-10	0.000133504	-1.92322	-2.27e-10
50510263	rs1466324	8.79373e-13	-1.49787	0.785025	0.000646135	-1.06278	0.721796	0.000650677	-1.06233	0.722992
50510364	rs79583231	5.03325e-13	-1.81922e-10	-1.27082	0.00028743	-1.81922e-10	-1.15101	0.000288979	-1.81922e-10	-1.151
50510450	rs12461698	7.08859e-13	-1.75413	0.825724	0.000227738	-1.83567	0.451875	0.000229263	-1.83523	0.452746
50510678	rs7249316	7.74104e-14	-1.84468	-1.29826	4.90007e-05	-1.62173	-1.29842	4.92945e-05	-1.62112	-1.29843
50511108	rs3816033	7.6576e-14	-1.85565	-1.29812	4.79812e-05	-1.64285	-1.29833	4.82679e-05	-1.64225	-1.29833
50511156	rs3786676	1.12128e-13	-1.4835	-1.28892	5.96038e-05	-1.43757	-1.2867	6.00264e-05	-1.43589	-1.28668
50511388	rs138240375	1.16577e-12	-0.430924	-2.27e-10	0.000496709	-0.603986	-2.27e-10	0.000501135	-0.600479	-2.27e-10
50511993	rs7249767	1.08269e-13	-1.51926	-1.28818	5.7452e-05	-1.47516	-1.28588	5.78555e-05	-1.47354	-1.28586
50512033	rs10500303	3.35672e-13	-1.67592	-2.27e-10	0.000133421	-1.91848	-2.27e-10	0.000134164	-1.91829	-2.27e-10
50514304	rs11083996	5.65344e-13	-1.57291	0.418283	0.00040661	-1.1705	0.366366	0.000409407	-1.17009	0.367444
50514478	rs7259059	7.91182e-14	-1.82889	-1.29223	5.08219e-05	-1.59242	-1.29124	5.11288e-05	-1.59178	-1.29123
50514596	rs6509452	5.61263e-13	-1.57291	0.41104	0.000401537	-1.1705	0.353811	0.000404301	-1.17009	0.354893
50514947	rs555624183	2.62182e-13	-1.92302	-2.27e-10	0.000137489	-1.88844	-2.27e-10	0.000138133	-1.88914	-2.27e-10
50515117	rs8102549	7.65886e-14	-1.85565	-1.29796	4.7987e-05	-1.64285	-1.29821	4.82737e-05	-1.64225	-1.29821
50515418	rs67553371	7.90295e-14	-1.82889	-1.29335	5.07604e-05	-1.59242	-1.29245	5.10669e-05	-1.59178	-1.29244
50515919	rs12462068	7.90295e-14	-1.82889	-1.29335	5.07604e-05	-1.59242	-1.29245	5.10669e-05	-1.59178	-1.29244
50516183	rs55922227	3.31628e-13	-1.68804	-2.27e-10	0.00013308	-1.92104	-2.27e-10	0.000133819	-1.92087	-2.27e-10
50516297	rs60144067	4.96405e-13	-1.81922e-10	-1.28467	0.00024825	-1.81922e-10	-1.29755	0.000249586	-1.81922e-10	-1.29755
50516419	rs56352537	2.61377e-13	-1.9261	-2.27e-10	0.000136284	-1.89725	-2.27e-10	0.000136923	-1.89794	-2.27e-10
50517429	rs192735691	5.55952e-13	-1.81922e-10	-1.17138	0.000314721	-1.81922e-10	-1.0603	0.000316402	-1.81922e-10	-1.06034
50517657	rs146125000	5.01428e-13	-1.81922e-10	-1.2746	0.000254432	-1.81922e-10	-1.27296	0.000255793	-1.81922e-10	-1.27299
50517849	rs8100149	5.17822e-13	-1.5989	0.356474	0.000366337	-1.20861	0.300174	0.000368849	-1.20821	0.301239
50518033	rs55785633	7.79742e-14	-1.84085	-1.29483	4.95708e-05	-1.61453	-1.29406	4.98689e-05	-1.6139	-1.29405
50518122	rs34698085	7.79742e-14	-1.84085	-1.29483	4.95708e-05	-1.61453	-1.29406	4.98689e-05	-1.6139	-1.29405
50518129	rs79671614	6.02175e-13	-1.77333	0.681824	0.000197128	-1.84962	0.321482	0.000198435	-1.84921	0.32232
50518360	rs35382765	7.79742e-14	-1.84085	-1.29483	4.95708e-05	-1.61453	-1.29406	4.98689e-05	-1.6139	-1.29405
50518428	rs117014295	2.68679e-13	-1.89854	-2.27e-10	0.000133526	-1.9177	-2.27e-10	0.000134192	-1.91808	-2.27e-10
50518497	rs12461353	1.04584e-13	-1.55046	-1.29161	5.41204e-05	-1.53107	-1.2897	5.4494e-05	-1.52957	-1.28969
50518673	rs59133073	5.95986e-13	-1.77333	0.671492	0.000195294	-1.84962	0.312138	0.000196589	-1.84921	0.312974
50519231	rs1469694	7.62722e-14	-1.85949	-1.29826	4.76156e-05	-1.65041	-1.29842	4.78997e-05	-1.64982	-1.29843
50519249	rs1469693	7.60361e-14	-1.86289	-1.29796	4.73037e-05	-1.65719	-1.29821	4.75856e-05	-1.65661	-1.29821
50520133	rs11672168	5.80149e-13	-1.77148	0.642711	0.00018889	-1.85695	0.286124	0.000190134	-1.85658	0.286953
50521331	rs17311679	3.31628e-13	-1.68804	-2.27e-10	0.00013308	-1.92104	-2.27e-10	0.000133819	-1.92087	-2.27e-10
50521636	rs12460935	1.04365e-13	-1.5601	-1.28406	5.52813e-05	-1.51819	-1.28136	5.56654e-05	-1.51665	-1.28135
50522198	rs568688460	2.66949e-12	0.397585	-2.27e-10	0.00184043	0.705767	-2.27e-10	0.00184908	0.705089	-2.27e-10
50522585	rs192356572	3.36059e-13	-1.67477	-2.27e-10	0.000265952	-1.22868	-2.27e-10	0.000266976	-1.23019	-2.27e-10
50523012	rs73578689	5.40177e-13	-1.7819	0.581741	0.000172608	-1.85574	0.194775	0.000173743	-1.85535	0.195569
50523282	rs11673372	2.88772e-13	-1.91658	0.0901565	0.000108205	-1.91589	-0.212071	0.000108895	-1.91563	-0.211334
50523630	rs148081573	7.97492e-13	-1.81922e-10	-0.810586	0.000326446	-1.81922e-10	-1.02373	0.000328308	-1.81922e-10	-1.0234
50523683	rs73055313	5.45086e-13	-1.19111	-2.27e-10	0.000276902	-1.18833	-2.27e-10	0.000278108	-1.18935	-2.27e-10
50524226	rs734910	4.97216e-13	-1.16259	-0.120448	0.000221265	-1.34842	-0.0642055	0.000222635	-1.34824	-0.0635799
50524332	rs3745495	1.57173e-13	-1.36921	-1.0655	4.69781e-05	-1.87712	-1.08519	4.72194e-05	-1.87755	-1.085
50524900	rs12971442	5.97893e-13	-1.57614	0.477493	0.000433382	-1.13711	0.396739	0.000436359	-1.13673	0.397842
50524968	rs117869562	2.6283e-13	-1.92055	-2.27e-10	0.000136779	-1.89362	-2.27e-10	0.000137426	-1.89427	-2.27e-10
50524995	rs74687292	4.99163e-13	-1.81922e-10	-1.27912	0.000248006	-1.81922e-10	-1.29854	0.00024934	-1.81922e-10	-1.29854
50525126	rs157546	9.19836e-13	-1.29338	0.625519	0.000372013	-1.43695	0.543893	0.000374261	-1.43706	0.544656
50525193	rs142535301	5.22655e-13	-1.81922e-10	-1.23314	0.000271713	-1.81922e-10	-1.20724	0.000273174	-1.81922e-10	-1.20724
50525316	rs17311832	3.23724e-13	-1.71217	-2.27e-10	0.000132503	-1.92539	-2.27e-10	0.000133232	-1.92526	-2.27e-10
50525514	rs80314222	3.24999e-13	-1.70824	-2.27e-10	0.000132587	-1.92475	-2.27e-10	0.000133318	-1.92462	-2.27e-10
50525725	rs79602855	3.24999e-13	-1.70824	-2.27e-10	0.000132587	-1.92475	-2.27e-10	0.000133318	-1.92462	-2.27e-10
50525871	rs150425496	6.01959e-13	-1.81922e-10	-1.09187	0.000319739	-1.81922e-10	-1.04448	0.000321534	-1.81922e-10	-1.04425
50525919	rs2115508	5.17683e-13	-1.61916	0.37647	0.000367934	-1.20216	0.298074	0.000370443	-1.2018	0.299144
50526254	rs12978973	7.68625e-14	-1.86003	-1.29001	4.92239e-05	-1.62459	-1.29101	4.95178e-05	-1.62402	-1.291
50526524	rs34507995	5.27077e-13	-1.5834	0.358687	0.000389883	-1.12686	0.280712	0.000392551	-1.12646	0.281777
50526728	rs138464299	6.49208e-13	-1.0163	-2.27e-10	0.000243642	-1.31629	-2.27e-10	0.000245052	-1.31588	-2.27e-10
50526790	rs61314937	4.95506e-13	-1.7819	0.495424	0.000167208	-1.85574	0.162987	0.000168309	-1.85535	0.163794
50526896	rs245110	8.78704e-13	-1.49208	0.778471	0.0003784	-1.53427	0.658232	0.000380698	-1.53434	0.658996
50527153	rs117661751	2.63261e-13	-1.91891	-2.27e-10	0.000136377	-1.89656	-2.27e-10	0.000137026	-1.89719	-2.27e-10
50527287	rs139068207	8.37243e-13	-1.81922e-10	-0.761943	0.000486048	-1.81922e-10	-0.625681	0.000488714	-1.81922e-10	-0.625578
50527996	rs7249945	5.06386e-13	-1.81922e-10	-1.26476	0.000248302	-1.81922e-10	-1.29734	0.000249638	-1.81922e-10	-1.29734
50528276	rs80027603	2.6617e-13	-1.90792	-2.27e-10	0.000131849	-1.93033	-2.27e-10	0.000132559	-1.93032	-2.27e-10
50528346	rs55914901	2.91431e-13	-1.81726	-2.27e-10	0.000132613	-1.92455	-2.27e-10	0.000133303	-1.92473	-2.27e-10
50528718	rs2278410	4.90933e-13	-1.61916	0.323414	0.000349364	-1.20216	0.246284	0.00035174	-1.2018	0.247337
50528897	rs245111	3.52216e-13	-0.752873	-0.874938	0.000291771	-0.239289	-0.89673	0.000293571	-0.238895	-0.896341
50529054	rs4802648	8.7342e-14	-1.78682	-1.23541	6.13062e-05	-1.4579	-1.2382	6.16673e-05	-1.45743	-1.23817
50529692	rs147870391	7.03405e-13	-0.936125	-2.27e-10	0.000439509	-0.726332	-2.27e-10	0.000442282	-0.725406	-2.27e-10
50529738	rs8109025	8.09885e-14	-1.82171	-1.27604	5.51482e-05	-1.52309	-1.27887	5.54703e-05	-1.52265	-1.27886
50529844	rs3760716	4.04252e-13	-1.83727	0.34725	0.000139036	-1.90681	0.029556	0.000139936	-1.9065	0.0303252
50529954	rs149219241	2.68792e-13	-1.89812	-2.27e-10	0.000132453	-1.92576	-2.27e-10	0.00013313	-1.92603	-2.27e-10
50530435	rs3760717	5.10223e-13	-1.81922e-10	-1.25721	0.000248732	-1.81922e-10	-1.29561	0.000250069	-1.81922e-10	-1.29562
50531085	rs146272735	5.11246e-13	-1.81922e-10	-1.25521	0.000248869	-1.81922e-10	-1.29506	0.000250207	-1.81922e-10	-1.29506
50531511	rs147913852	5.11768e-13	-1.81922e-10	-1.25419	0.000248942	-1.81922e-10	-1.29477	0.000250281	-1.81922e-10	-1.29477
50531764	rs11083997	4.82045e-13	-1.61078	0.29676	0.000344776	-1.18937	0.220274	0.000347119	-1.189	0.221319
50531860	rs76812330	2.97756e-13	-1.79578	-2.27e-10	0.000132095	-1.92847	-2.27e-10	0.000132791	-1.92858	-2.27e-10
50532248	rs116841488	2.72044e-13	-1.88609	-2.27e-10	0.000132689	-1.92399	-2.27e-10	0.000133365	-1.92426	-2.27e-10
50532502	rs283521	3.31021e-13	-1.68988	-2.27e-10	0.000161417	-1.728	-2.27e-10	0.000162289	-1.72797	-2.27e-10
50532524	rs12460419	4.7802e-13	-1.61916	0.29676	0.000340394	-1.20216	0.220274	0.000342707	-1.2018	0.221319
50532877	rs76085207	5.1235e-13	-1.81922e-10	-1.25305	0.000249026	-1.81922e-10	-1.29443	0.000250365	-1.81922e-10	-1.29444
50533062	rs283520	4.20925e-13	-1.4496	-2.27e-10	0.000222743	-1.40597	-2.27e-10	0.000223981	-1.40579	-2.27e-10
50533118	rs75223925	5.12885e-13	-1.81922e-10	-1.25201	0.000249105	-1.81922e-10	-1.29411	0.000250444	-1.81922e-10	-1.29412
50533216	rs117454435	1.45004e-12	-0.21271	-2.27e-10	0.000446659	-0.710194	-2.27e-10	0.000448868	-0.710625	-2.27e-10
50533699	rs12463139	4.93065e-13	-1.81922e-10	-1.29142	0.000253009	-1.81922e-10	-1.27856	0.000254381	-1.81922e-10	-1.27852
50533872	rs58576836	3.91948e-13	-1.83475	0.313824	0.000136345	-1.90553	0.00872773	0.000137228	-1.90521	0.00949846
50533877	rs59835607	3.91948e-13	-1.83475	0.313824	0.000136345	-1.90553	0.00872773	0.000137228	-1.90521	0.00949846
50534520	rs17661933	3.01584e-13	-1.78301	-2.27e-10	0.000131913	-1.92985	-2.27e-10	0.000132613	-1.92992	-2.27e-10
50536613	rs75216234	5.16625e-13	-1.81922e-10	-1.24474	0.000249709	-1.81922e-10	-1.29169	0.000251051	-1.81922e-10	-1.2917
50537043	rs11084000	8.26143e-14	-1.80819	-1.26968	5.70027e-05	-1.49733	-1.27156	5.73366e-05	-1.49687	-1.27154
50539104	rs117939509	5.02346e-13	-1.81922e-10	-1.27277	0.000258451	-1.81922e-10	-1.25728	0.000259842	-1.81922e-10	-1.25728
50539371	rs157550	8.21077e-13	-1.28551	0.504066	0.000332638	-1.43002	0.425086	0.00033464	-1.43012	0.425825
50539418	rs12460350	2.42617e-13	-1.92933	-0.0712406	9.47182e-05	-1.93087	-0.330211	9.52949e-05	-1.93087	-0.32951
50539521	rs62115246	3.55306e-13	-1.85517	0.236096	0.000123827	-1.91007	-0.0830318	0.00012463	-1.90973	-0.0822749
50539646	rs245112	8.42962e-13	-1.51051	0.755371	0.000392598	-1.55178	0.712575	0.000394982	-1.55185	0.713335
50540110	rs8111334	1.17577e-13	-1.47571	-1.24925	6.51008e-05	-1.3864	-1.24965	6.55635e-05	-1.38471	-1.24963
50540170	rs80285556	2.94057e-13	-1.80828	-2.27e-10	0.000132361	-1.92646	-2.27e-10	0.000133053	-1.9266	-2.27e-10
50540237	rs157548	7.92802e-13	-1.32517	0.508683	0.000322695	-1.46488	0.429602	0.000324638	-1.46498	0.430341
50540448	rs8111702	1.06675e-13	-1.52817	-1.2941	5.92281e-05	-1.43289	-1.2977	5.9643e-05	-1.43127	-1.29771
50540471	rs11883067	3.77178e-13	-1.91863	0.359287	0.000143688	-1.91952	0.075178	0.000144558	-1.91953	0.0758626
50541232	rs117524103	2.74225e-13	-1.87811	-2.27e-10	0.000132334	-1.92666	-2.27e-10	0.000133017	-1.92688	-2.27e-10
50541499	rs117997433	5.21552e-13	-1.81922e-10	-1.23525	0.000250619	-1.81922e-10	-1.28806	0.000251965	-1.81922e-10	-1.28806
50541547	rs4802649	4.64766e-13	-1.60229	0.251763	0.000335081	-1.17647	0.178853	0.000337356	-1.1761	0.179884
50542143	rs2278282	4.77571e-13	-1.59368	0.270335	0.00034482	-1.16346	0.194493	0.000347163	-1.16309	0.195528
50542359	rs2278283	1.20425e-13	-1.45328	-1.24776	6.6816e-05	-1.36188	-1.24816	6.72934e-05	-1.36016	-1.24813
50542866	rs2278284	1.1863e-13	-1.46829	-1.24776	6.5729e-05	-1.37829	-1.24816	6.6197e-05	-1.37658	-1.24813
50543196	rs77707881	5.06054e-13	-1.81922e-10	-1.26541	0.000252419	-1.81922e-10	-1.2809	0.000253775	-1.81922e-10	-1.2809
50543733	rs148731869	2.77742e-13	-1.86536	-2.27e-10	0.000131975	-1.92938	-2.27e-10	0.000132668	-1.92951	-2.27e-10
50545602	rs1469461	2.39678e-13	-1.92878	-0.0839827	9.36575e-05	-1.93082	-0.341525	9.42291e-05	-1.9308	-0.340829
50548795	rs138226638	4.9978e-13	-1.81922e-10	-1.27789	0.000267517	-1.81922e-10	-1.22281	0.00026895	-1.81922e-10	-1.22283
50549092	rs140202862	5.00482e-13	-1.81922e-10	-1.27649	0.000257608	-1.81922e-10	-1.26055	0.000258994	-1.81922e-10	-1.26055
50549462	rs117757975	2.77371e-13	-1.8667	-2.27e-10	0.000132002	-1.92917	-2.27e-10	0.000132694	-1.92931	-2.27e-10
50551425	rs143172673	2.76642e-13	-1.86933	-2.27e-10	0.000132063	-1.92871	-2.27e-10	0.000132753	-1.92886	-2.27e-10
50552467	rs11670885	9.81629e-14	-1.84081	-1.06462	5.63083e-05	-1.8407	-0.94045	5.66095e-05	-1.84083	-0.940343
50553087	rs141919950	2.7593e-13	-1.87191	-2.27e-10	0.000132132	-1.92819	-2.27e-10	0.000132819	-1.92836	-2.27e-10
50554943	rs3097342	4.16032e-13	-0.629025	-0.83227	0.000402223	0.0401645	-0.855147	0.000404519	0.0400839	-0.854738
50555369	rs74636834	3.46786e-13	-1.91057	0.267222	0.000139864	-1.86196	-0.00935694	0.000140693	-1.86218	-0.00860037
50555419	rs16981730	3.84475e-13	-1.86703	0.326853	0.000144177	-1.90063	0.0596806	0.000145098	-1.9004	0.060458
50555544	rs4802650	1.20907e-13	-1.47571	-1.22132	6.69693e-05	-1.3864	-1.22136	6.74452e-05	-1.38471	-1.22133
50555837	rs147568997	2.76154e-13	-1.8711	-2.27e-10	0.000132677	-1.92407	-2.27e-10	0.000133354	-1.92435	-2.27e-10
50555971	rs8104650	4.3339e-13	-0.570882	-0.849539	0.000424778	0.11156	-0.871983	0.000427199	0.111478	-0.871582
50556588	rs3745496	8.62138e-13	-1.39923	0.666588	0.000412026	-1.18371	0.392811	0.000415121	-1.18253	0.393741
50557649	rs75913152	5.44006e-13	-1.81922e-10	-1.1931	0.000258264	-1.81922e-10	-1.25801	0.000259649	-1.81922e-10	-1.25802
50557876	rs17312204	6.02421e-13	-1.0911	-2.27e-10	0.000515251	-0.567335	-2.27e-10	0.000518527	-0.566362	-2.27e-10
50558360	rs78388242	5.47431e-13	-1.81922e-10	-1.18682	0.00025928	-1.81922e-10	-1.25408	0.00026067	-1.81922e-10	-1.2541
50558599	rs117625879	8.83284e-13	-1.81922e-10	-0.708411	0.000336156	-1.81922e-10	-0.994416	0.00033796	-1.81922e-10	-0.994426
50558615	rs8113150	6.95036e-13	-1.28929	0.341199	0.000416645	-1.05039	0.270639	0.00041984	-1.04916	0.271683
50558752	rs138821778	5.42641e-13	-1.81922e-10	-1.19561	0.000257863	-1.81922e-10	-1.25956	0.000259247	-1.81922e-10	-1.25957
50559080	rs117146850	2.76869e-13	-1.86851	-2.27e-10	0.000132567	-1.9249	-2.27e-10	0.000133245	-1.92516	-2.27e-10
50559233	rs35284499	6.99692e-13	-1.30105	0.359637	0.00041842	-1.06418	0.288677	0.000421626	-1.06296	0.289727
50559279	rs77222115	5.27274e-13	-1.81922e-10	-1.22434	0.000258121	-1.81922e-10	-1.25856	0.000259499	-1.81922e-10	-1.2586
50559702	rs12459509	7.01464e-13	-1.28929	0.350405	0.000420414	-1.05039	0.279644	0.000423639	-1.04916	0.280691
50559717	rs147307750	2.77233e-13	-1.8672	-2.27e-10	0.000132514	-1.9253	-2.27e-10	0.000133193	-1.92555	-2.27e-10
50560147	rs12460044	3.22829e-13	-1.88374	0.168803	0.000126043	-1.91173	-0.0636354	0.000126834	-1.91155	-0.062924
50560751	rs71353359	1.22718e-13	-1.46829	-1.21388	6.78181e-05	-1.37829	-1.21687	6.83014e-05	-1.37658	-1.21684
50561052	rs16981739	1.24307e-13	-1.45328	-1.21603	6.8794e-05	-1.36188	-1.21899	6.9286e-05	-1.36016	-1.21895
50561372	rs11084001	6.31888e-13	-1.33258	0.289238	0.000376369	-1.10124	0.219817	0.000379234	-1.10004	0.220844
50561644	rs381569	1.00997e-12	-1.52774	0.953356	0.000485854	-1.56813	0.942052	0.000488817	-1.5682	0.942837
50562372	rs11879743	5.49733e-13	-1.39422	0.211599	0.000324337	-1.17412	0.143915	0.00032678	-1.17298	0.144916
50562852	rs61743955	2.89166e-12	0.477527	-2.27e-10	0.00527936	1.75957	-2.27e-10	0.00535282	1.76802	-2.27e-10
50563208	rs12611180	1.21839e-13	-1.46829	-1.22106	6.72261e-05	-1.37829	-1.22564	6.77051e-05	-1.37658	-1.22561
50563239	rs957738	6.30583e-13	-1.19961	0.154196	0.000407273	-0.890331	0.0878265	0.000410315	-0.889237	0.0888079
50563266	rs11084002	1.18373e-13	-1.46829	-1.24992	6.55473e-05	-1.37829	-1.25093	6.60137e-05	-1.37658	-1.25091
50563638	rs8112109	5.16072e-13	-1.43284	0.187033	0.000302409	-1.22012	0.119909	0.000304674	-1.21901	0.120901
50563803	rs76542632	3.36872e-12	0.63023	-2.27e-10	0.00591787	1.87374	-2.27e-10	0.00600272	1.88261	-2.27e-10
50563899	rs8101040	1.20259e-13	-1.46829	-1.23412	6.63815e-05	-1.37829	-1.23828	6.68543e-05	-1.37658	-1.23825
50563945	rs540934969	5.78987e-13	-1.81922e-10	-1.13078	0.000269174	-1.81922e-10	-1.21663	0.000270616	-1.81922e-10	-1.21665
50564583	rs183211334	4.96051e-13	-1.81922e-10	-1.28538	0.000263504	-1.81922e-10	-1.23792	0.000264916	-1.81922e-10	-1.23794
50564657	rs73580313	4.06256e-13	-1.88014	0.395067	0.000152609	-1.90291	0.118801	0.000153593	-1.90263	0.119585
50564768	rs148395507	4.27174e-13	-1.43487	-2.27e-10	0.000144229	-1.84058	-2.27e-10	0.0001451	-1.83993	-2.27e-10
50566118	rs75092801	1.11831e-13	-1.53505	-1.24002	6.30744e-05	-1.4283	-1.23938	6.35165e-05	-1.42672	-1.23934
50566269	rs448800	9.42222e-13	-1.5044	0.860586	0.000450428	-1.54598	0.84419	0.000453166	-1.54605	0.844958
50566527	rs181136730	5.86884e-13	-1.81922e-10	-1.11723	0.000297184	-1.81922e-10	-1.11764	0.000298751	-1.81922e-10	-1.11774
50566868	rs413628	4.59112e-13	-1.36276	-2.27e-10	0.000243849	-1.31544	-2.27e-10	0.000245208	-1.31525	-2.27e-10
50567239	rs192137610	2.70933e-13	-1.89019	-2.27e-10	0.000134529	-1.91021	-2.27e-10	0.000135222	-1.91044	-2.27e-10
50567839	rs12151178	2.82641e-13	-1.84788	-2.27e-10	0.000173877	-1.65364	-2.27e-10	0.000174722	-1.65416	-2.27e-10
50568409	rs10409599	4.64277e-13	-1.83211	0.480535	0.000170362	-1.88414	0.210078	0.00017145	-1.88386	0.210804
50568490	rs141216271	2.75079e-13	-1.875	-2.27e-10	0.000132133	-1.92818	-2.27e-10	0.000132824	-1.92833	-2.27e-10
50568573	rs2017387	3.75503e-13	-1.69996	0.136172	0.000210359	-1.5846	0.121427	0.000211461	-1.58537	0.12206
50568808	rs976282	7.94027e-13	-1.19264	0.377695	0.000444517	-1.00647	0.29147	0.000448217	-1.00459	0.292512
50568847	rs12971757	1.19959e-13	-1.41404	-1.29087	7.60485e-05	-1.1827	-1.29792	7.65636e-05	-1.1813	-1.29793
50568852	rs12986240	1.18522e-13	-1.42609	-1.29087	7.84787e-05	-1.15124	-1.29792	7.90059e-05	-1.1499	-1.29793
50568874	rs12973089	1.19881e-13	-1.41404	-1.29152	7.60354e-05	-1.1827	-1.2981	7.65504e-05	-1.1813	-1.2981
50568895	rs77017066	3.23226e-13	-1.71371	-2.27e-10	0.000268833	-1.2179	-2.27e-10	0.000270108	-1.21853	-2.27e-10
50568951	rs62115250	4.28153e-13	-1.89846	0.465886	0.000158087	-1.92006	0.17122	0.000159068	-1.91996	0.17194
50569118	rs143465944	2.65204e-13	-1.91156	-2.27e-10	0.000132724	-1.92372	-2.27e-10	0.000133407	-1.92395	-2.27e-10
50569560	rs12462384	1.2653e-13	-1.35517	-1.29642	6.79588e-05	-1.29483	-1.29826	6.84856e-05	-1.29247	-1.29826
50569865	rs1064320	6.51627e-13	-1.20269	0.190102	0.000298974	-1.22054	0.108911	0.000301681	-1.21788	0.109891
50570611	rs8112650	6.75617e-13	-1.11722	0.140794	0.00036315	-0.978151	0.0609777	0.000366184	-0.976158	0.0619409
50570705	rs8112680	6.6682e-13	-1.13033	0.140794	0.000358035	-0.992338	0.0609777	0.000361021	-0.99036	0.0619409
50570774	rs74673927	5.45644e-13	-1.81922e-10	-1.19009	0.000259322	-1.81922e-10	-1.25392	0.000260708	-1.81922e-10	-1.25395
50570993	rs117579713	5.39291e-13	-1.81922e-10	-1.2018	0.000255	-1.81922e-10	-1.27073	0.000256362	-1.81922e-10	-1.27076
50571262	rs57587548	5.65868e-13	-1.76238	0.608686	0.00020506	-1.78895	0.300265	0.000206296	-1.78904	0.301001
50571728	rs116861843	2.66603e-13	-1.9063	-2.27e-10	0.000132367	-1.92641	-2.27e-10	0.000133055	-1.92659	-2.27e-10
50573257	rs66943439	4.94721e-13	-1.16785	-0.120217	0.000136664	-1.71342	-0.181043	0.000137482	-1.71321	-0.18065
50573491	rs141872674	2.6017e-13	-1.93072	-2.27e-10	0.000146972	-1.82175	-2.27e-10	0.000147666	-1.8224	-2.27e-10
50573852	rs139150596	2.67035e-13	-1.90468	-2.27e-10	0.000132281	-1.92706	-2.27e-10	0.00013297	-1.92723	-2.27e-10
50573880	rs13344185	4.57973e-13	-1.90527	0.540026	0.000172254	-1.91493	0.251918	0.000173305	-1.91496	0.252665
50574734	rs111793142	2.65204e-13	-1.91156	-2.27e-10	0.000132724	-1.92372	-2.27e-10	0.000133407	-1.92395	-2.27e-10
50574943	rs55975323	2.68858e-13	-1.89787	-2.27e-10	0.00013222	-1.92752	-2.27e-10	0.000132915	-1.92765	-2.27e-10
50575248	rs182691773	5.81035e-13	-1.12725	-2.27e-10	0.000206691	-1.48077	-2.27e-10	0.000207902	-1.48029	-2.27e-10
50575542	rs118109902	2.92552e-13	-1.81341	-2.27e-10	0.000137055	-1.89161	-2.27e-10	0.000137874	-1.89101	-2.27e-10
50575544	rs146841758	2.63984e-13	-1.91617	-2.27e-10	0.00013608	-1.89875	-2.27e-10	0.00013685	-1.89847	-2.27e-10
50576158	rs113774618	2.66817e-13	-1.90549	-2.27e-10	0.000132323	-1.92674	-2.27e-10	0.000133011	-1.92692	-2.27e-10
50576468	rs149233645	1.28217e-12	-1.81922e-10	-0.335749	0.000738383	-1.81922e-10	-0.207527	0.000742531	-1.81922e-10	-0.20729
50576479	rs143445186	6.55535e-13	-1.81922e-10	-1.00661	0.00037583	-1.81922e-10	-0.882853	0.000377833	-1.81922e-10	-0.882901
50576844	rs141779972	2.78547e-13	-1.86247	-2.27e-10	0.000131815	-1.93059	-2.27e-10	0.000132518	-1.93063	-2.27e-10
50576930	rs117041806	4.76111e-13	-1.32641	-2.27e-10	0.000147108	-1.82082	-2.27e-10	0.000148008	-1.82009	-2.27e-10
50580906	rs187278149	4.60331e-13	-1.36011	-2.27e-10	0.000147232	-1.81998	-2.27e-10	0.000148135	-1.81923	-2.27e-10
50581616	rs150622063	2.72834e-13	-1.88319	-2.27e-10	0.000131782	-1.93084	-2.27e-10	0.000132489	-1.93086	-2.27e-10
50582753	rs146164051	2.7708e-13	-1.86775	-2.27e-10	0.000131877	-1.93012	-2.27e-10	0.000132597	-1.93004	-2.27e-10
50582886	rs192651325	2.71086e-13	-1.88962	-2.27e-10	0.000131834	-1.93045	-2.27e-10	0.000132536	-1.9305	-2.27e-10
50585824	rs117152532	2.71373e-13	-1.88856	-2.27e-10	0.000131821	-1.93055	-2.27e-10	0.000132523	-1.93059	-2.27e-10
50586008	rs147777274	2.77952e-13	-1.86461	-2.27e-10	0.000131927	-1.92974	-2.27e-10	0.000132649	-1.92965	-2.27e-10
50586992	rs565133441	2.72834e-13	-1.88319	-2.27e-10	0.000131782	-1.93084	-2.27e-10	0.000132489	-1.93086	-2.27e-10
50587469	rs140053205	2.4095e-12	0.295116	-2.27e-10	0.00297942	1.18749	-2.27e-10	0.00301594	1.19431	-2.27e-10
50587596	rs183345199	2.61396e-13	-1.92602	-2.27e-10	0.000154091	-1.77444	-2.27e-10	0.000154991	-1.77399	-2.27e-10
50588094	rs62115253	9.22868e-14	-1.71106	-1.2561	4.15119e-05	-1.8146	-1.27141	4.17144e-05	-1.81504	-1.27147
50588743	rs144298465	2.72528e-13	-1.88432	-2.27e-10	0.000131786	-1.93081	-2.27e-10	0.000132492	-1.93083	-2.27e-10
50588975	rs8102169	1.3299e-13	-1.6424	-0.959381	8.09641e-05	-1.40819	-1.0098	8.15772e-05	-1.4062	-1.0096
50589531	rs182458618	2.68373e-13	-1.89968	-2.27e-10	0.000132071	-1.92865	-2.27e-10	0.000132764	-1.92878	-2.27e-10
50591117	rs570429905	2.84703e-13	-1.84061	-2.27e-10	0.000146544	-1.82467	-2.27e-10	0.000147461	-1.82379	-2.27e-10
50591176	rs186718448	2.69379e-13	-1.89594	-2.27e-10	0.000131956	-1.92952	-2.27e-10	0.000132653	-1.92962	-2.27e-10
50591873	rs56358268	1.0528e-13	-1.64627	-1.18917	4.86934e-05	-1.71167	-1.21478	4.89287e-05	-1.71212	-1.21487
50592060	rs60887837	1.19872e-13	-1.4714	-1.23424	6.43233e-05	-1.39462	-1.25345	6.48325e-05	-1.39207	-1.25348
50592290	rs139219223	2.68373e-13	-1.89968	-2.27e-10	0.000132071	-1.92865	-2.27e-10	0.000132764	-1.92878	-2.27e-10
50592578	rs10416029	2.8209e-13	-1.84983	-2.27e-10	0.000132268	-1.92716	-2.27e-10	0.000133002	-1.92699	-2.27e-10
50593405	rs4801813	5.23877e-13	-1.2308	-2.27e-10	0.000234742	-1.3535	-2.27e-10	0.000236139	-1.35294	-2.27e-10
50593918	rs4802657	9.94656e-14	-1.64759	-1.24466	5.14153e-05	-1.60384	-1.26821	5.17951e-05	-1.60182	-1.26823
50594053	rs145276326	2.64016e-13	-1.91605	-2.27e-10	0.000132423	-1.92599	-2.27e-10	0.00013311	-1.92618	-2.27e-10
50594057	rs137869194	2.64016e-13	-1.91605	-2.27e-10	0.000132423	-1.92599	-2.27e-10	0.00013311	-1.92618	-2.27e-10
50643544	rs181056295	2.62791e-13	-1.9207	-2.27e-10	0.000144733	-1.8371	-2.27e-10	0.000145443	-1.83757	-2.27e-10
50643555	rs115487435	2.76918e-13	-1.86833	-2.27e-10	0.000131869	-1.93018	-2.27e-10	0.000132588	-1.93011	-2.27e-10
50643558	rs114415709	2.76918e-13	-1.86833	-2.27e-10	0.000131869	-1.93018	-2.27e-10	0.000132588	-1.93011	-2.27e-10
50643681	rs140257058	2.68869e-13	-1.89784	-2.27e-10	0.00013201	-1.92911	-2.27e-10	0.000132705	-1.92922	-2.27e-10
50643696	rs11670144	8.66969e-14	-1.92658	-1.10306	6.62699e-05	-1.63355	-0.9847	6.65912e-05	-1.63429	-0.984486
50643746	rs148899950	4.44977e-13	-1.39404	-2.27e-10	0.000263679	-1.23726	-2.27e-10	0.000265284	-1.23655	-2.27e-10
50643809	rs150977415	8.63518e-13	-1.81922e-10	-0.731044	0.00032609	-1.81922e-10	-1.02482	0.000327823	-1.81922e-10	-1.02488
50645264	rs57154357	2.76332e-13	-1.87045	-2.27e-10	0.000131842	-1.93039	-2.27e-10	0.000132559	-1.93032	-2.27e-10
50645324	rs55806553	2.79303e-13	-1.85976	-2.27e-10	0.000132021	-1.92903	-2.27e-10	0.000132747	-1.92891	-2.27e-10
50645931	rs112355396	5.94052e-12	2.48188	-1.28439	0.00233312	2.22419	-1.28122	0.00235621	2.22866	-1.2812
50646549	rs139213549	2.61114e-13	-1.9271	-2.27e-10	0.000148502	-1.81139	-2.27e-10	0.000149221	-1.81193	-2.27e-10
50646598	rs8113250	8.43177e-14	-1.92513	-1.13233	6.00341e-05	-1.66647	-1.05061	6.0322e-05	-1.66723	-1.05042
50646789	rs35055749	1.21085e-13	-1.60599	-1.08958	6.06589e-05	-1.58667	-1.12005	6.1098e-05	-1.58479	-1.12008
50648319	rs10414850	2.76688e-13	-1.86917	-2.27e-10	0.000131858	-1.93026	-2.27e-10	0.000132576	-1.9302	-2.27e-10
50648511	rs8108139	9.06264e-14	-1.90934	-1.07597	5.81087e-05	-1.767	-0.982676	5.8393e-05	-1.76769	-0.982467
50648582	rs8107344	2.77783e-13	-1.86522	-2.27e-10	0.000131917	-1.92982	-2.27e-10	0.000132639	-1.92973	-2.27e-10
50648810	rs141108113	1.45553e-12	-1.81922e-10	-0.208932	0.000761984	-1.81922e-10	-0.176064	0.000766186	-1.81922e-10	-0.175929
50648890	rs62112592	5.29785e-13	-1.21959	-2.27e-10	0.000217831	-1.42827	-2.27e-10	0.000218964	-1.42845	-2.27e-10
50649583	rs58248621	2.83325e-13	-1.84546	-2.27e-10	0.000132398	-1.92618	-2.27e-10	0.000133135	-1.92599	-2.27e-10
50650414	rs150000686	2.69122e-13	-1.89689	-2.27e-10	0.000131982	-1.92932	-2.27e-10	0.000132678	-1.92943	-2.27e-10
50650877	rs10409245	2.74874e-13	-1.87574	-2.27e-10	0.000131794	-1.93075	-2.27e-10	0.000132507	-1.93072	-2.27e-10
50650881	rs117236163	4.63705e-12	0.949776	-2.27e-10	0.000742258	-0.202292	-2.27e-10	0.000747479	-0.200648	-2.27e-10
50651039	rs149126633	2.69122e-13	-1.89689	-2.27e-10	0.000131982	-1.92932	-2.27e-10	0.000132678	-1.92943	-2.27e-10
50651275	rs143237421	2.70368e-13	-1.89227	-2.27e-10	0.000131876	-1.93013	-2.27e-10	0.000132575	-1.9302	-2.27e-10
50651485	rs61743455	2.80135e-13	-1.85678	-2.27e-10	0.000132088	-1.92852	-2.27e-10	0.000132816	-1.92839	-2.27e-10
50651680	rs79823719	3.94319e-12	2.07727	-1.28958	0.00147077	1.77185	-1.29029	0.00148666	1.77722	-1.29028
50651915	rs78246235	3.904e-13	-1.52488	-2.27e-10	0.000180556	-1.61595	-2.27e-10	0.000181535	-1.61591	-2.27e-10
50652095	rs10404214	2.80391e-13	-1.85587	-2.27e-10	0.000131821	-1.93055	-2.27e-10	0.000132537	-1.9305	-2.27e-10
50652237	rs142760176	2.6964e-13	-1.89497	-2.27e-10	0.000131932	-1.9297	-2.27e-10	0.00013263	-1.92979	-2.27e-10
50652492	rs28656072	2.80135e-13	-1.85678	-2.27e-10	0.000132088	-1.92852	-2.27e-10	0.000132816	-1.92839	-2.27e-10
50652618	rs28576284	2.80533e-13	-1.85537	-2.27e-10	0.000132122	-1.92827	-2.27e-10	0.000132851	-1.92813	-2.27e-10
50653526	rs80329315	2.6926e-13	-1.89638	-2.27e-10	0.000131968	-1.92943	-2.27e-10	0.000132665	-1.92953	-2.27e-10
50653848	rs12460458	4.26519e-12	1.37375	-0.507566	0.00930686	2.68847	-0.36195	0.00944382	2.69759	-0.361824
50654423	rs139265151	2.0972e-12	-1.81922e-10	0.156303	0.000739964	-1.81922e-10	-0.205387	0.000744436	-1.81922e-10	-0.204727
50654566	rs76043859	2.6185e-13	-1.92429	-2.27e-10	0.000134484	-1.91054	-2.27e-10	0.000135155	-1.91093	-2.27e-10
50654811	rs10401323	2.60134e-13	-1.93086	-2.27e-10	0.000138341	-1.88227	-2.27e-10	0.000139002	-1.88287	-2.27e-10
50656702	rs117104462	9.61443e-13	-0.623622	-2.27e-10	0.00036545	-0.91086	-2.27e-10	0.000368507	-0.907896	-2.27e-10
50657024	rs117508946	4.94197e-13	-1.81922e-10	-1.28912	0.000251414	-1.81922e-10	-1.28489	0.000252768	-1.81922e-10	-1.28488
50657087	rs111590278	3.27268e-13	-0.66571	-1.03557	0.000167283	-0.564848	-1.12746	0.000168889	-0.560652	-1.12746
50657504	rs1290837	4.03825e-13	-1.49108	-2.27e-10	0.000163521	-1.71505	-2.27e-10	0.000164617	-1.71373	-2.27e-10
50657558	rs80210022	2.99615e-12	1.80001	-1.28698	0.00144067	1.75648	-1.2956	0.00145955	1.76413	-1.2956
50658985	rs75035488	5.2977e-13	-1.81922e-10	-1.21961	0.000265047	-1.81922e-10	-1.23208	0.000266451	-1.81922e-10	-1.23216
50660033	rs147757252	2.60131e-13	-1.93087	-2.27e-10	0.000138506	-1.88108	-2.27e-10	0.000139167	-1.88168	-2.27e-10
50660525	rs79189122	7.34799e-13	0.395825	-1.28829	0.000451914	0.593337	-1.29184	0.000457423	0.600101	-1.29185
50660683	rs62112593	7.15861e-13	-1.19323	0.274662	0.000314877	-1.18057	0.120764	0.000315776	-1.18253	0.120208
50662076	rs185643423	3.29517e-13	-1.69443	-2.27e-10	0.000161392	-1.72815	-2.27e-10	0.000162316	-1.72781	-2.27e-10
50662529	rs117949749	2.60615e-13	-1.92901	-2.27e-10	0.000141504	-1.85966	-2.27e-10	0.000142162	-1.86038	-2.27e-10
50662726	rs3745499	8.54892e-13	-1.19483	0.453753	0.000358187	-1.15952	0.22859	0.000359235	-1.16155	0.228175
```
