## Supplementary material for "Characterization of shared and ancestry-specific signals driving complex traits using multi-ancestry fine-mapping": susiex_nc3.cs80.summary

```
# chr19:49662909-50662909
CS_ID	CS_LENGTH	CS_PURITY	MAX_PIP_SNP	BP	REF_ALLELE	ALT_ALLELE	REF_FRQ	BETA	SE	-LOG10P	MAX_PIP	POST-HOC_PROB_POP1	POST-HOC_PROB_POP2
1	4	0.818926	rs2304205	50168927	C,C	A,A	0.741551,0.799603	-0.0308095,-0.0373018	0.00451629,0.0106787	11.0464,3.32105	0.318203	1	0.982603
2	1043	0	rs149165845	49720930	T,NA	C,NA	0.99006,NA	0.0582727,NA	0.01993,NA	2.46128,NA	0.0463396	0.339379	0.435587
3	1048	0	rs149165845	49720930	T,NA	C,NA	0.99006,NA	0.0582727,NA	0.01993,NA	2.46128,NA	0.0476076	0.33845	0.435391
```
