## Supplementary material for "Characterization of shared and ancestry-specific signals driving complex traits using multi-ancestry fine-mapping": susiex_nc1.cs80.cs

```
CS_ID	SNP	BP	REF_ALLELE	ALT_ALLELE	REF_FRQ	BETA	SE	-LOG10P	CS_PIP	OVRL_PIP
1	chr19:55182298:G:A	55182298	A,A	G,G	1,1	inf,-inf	inf,inf	6.40071,0.692254	0.369305	0.369305
1	chr19:55157451:A:G	55157451	G,G	A,A	1,1	inf,inf	inf,inf	6.34279,0.521871	0.251145	0.251145
1	chr19:55262247:A:T	55262247	NA,T	NA,A	NA,1	NA,-inf	NA,inf	NA,5.26377	0.0713555	0.0713555
1	chr19:55153585:G:A	55153585	A,A	G,G	1,1	inf,-inf	inf,inf	5.62395,0.679896	0.0690177	0.0690177
1	chr19:55181876:T:C	55181876	C,C	T,T	1,1	inf,inf	inf,inf	5.84625,0.249642	0.061234	0.061234
```
