## Supplementary material for "Characterization of shared and ancestry-specific signals driving complex traits using multi-ancestry fine-mapping": susiex_nc1.cs80.snp

```
BP	SNP	PIP(CS1)	LogBF(CS1,Pop1)	LogBF(CS1,Pop2)
54527742	chr19:54527742:C:T	6.43548e-06	-1.30275e-10	-0.991216
54528143	chr19:54528143:C:T	1.90141e-06	-0.690152	-1.52029
54528177	chr19:54528177:C:A	3.90548e-06	-1.30275e-10	-1.49066
54528200	chr19:54528200:T:G	9.02203e-07	-1.46113	-1.49483
54528567	chr19:54528567:T:C	8.36642e-07	-1.50745	-1.52395
54528908	chr19:54528908:G:T	4.51686e-06	-1.30275e-10	-1.34523
54529431	chr19:54529431:A:G	8.43651e-07	-1.61309	-1.40997
54529532	chr19:54529532:G:A	3.7268e-06	-1.30275e-10	-1.53749
54529629	chr19:54529629:G:A	9.90519e-07	-1.56737	-1.2952
54529660	chr19:54529660:C:T	1.18558e-06	-1.57063	-1.11218
54530277	chr19:54530277:A:G	8.69834e-07	-1.5062	-1.48629
54530448	chr19:54530448:C:G	4.02538e-06	-1.30275e-10	-1.46042
54530785	chr19:54530785:C:G	3.85604e-06	-1.30275e-10	-1.5034
54530843	chr19:54530843:C:T	1.25752e-06	-1.24993	-1.37397
54530915	chr19:54530915:A:T	6.30461e-06	-1.30275e-10	-1.01176
54531411	chr19:54531411:A:G	8.43381e-07	-1.53929	-1.48409
54531460	chr19:54531460:T:C	1.01659e-06	-1.29949	-1.5371
54531533	chr19:54531533:G:T	4.58041e-06	-1.30275e-10	-1.33125
54532248	chr19:54532248:C:T	5.84691e-06	-1.30275e-10	-1.08713
54532415	chr19:54532415:A:G	3.76386e-06	-1.30275e-10	-1.5276
54533011	chr19:54533011:T:TTC	1.18352e-06	-1.55754	-1.12701
54533168	chr19:54533168:C:T	1.44091e-06	-1.17093	-1.31684
54533234	chr19:54533234:C:T	1.42065e-06	-1.18878	-1.31315
54533351	chr19:54533351:ACT:A	8.40421e-07	-1.50311	-1.52379
54533400	chr19:54533400:T:G	1.97525e-06	-0.6343	-1.53805
54533497	chr19:54533497:C:G	1.51098e-06	-0.903976	-1.53631
54533823	chr19:54533823:A:G	8.62075e-07	-1.63657	-1.36489
54534211	chr19:54534211:C:T	5.0493e-06	-1.30275e-10	-1.23379
54534938	chr19:54534938:T:C	6.58951e-06	-1.30275e-10	-0.967564
54534976	chr19:54534976:C:T	3.53287e-06	-1.59093	-5.17887e-10
54534992	chr19:54534992:A:T	1.34302e-06	-1.02027	-1.53785
54535021	chr19:54535021:G:A	5.37237e-06	-1.30275e-10	-1.17177
54535145	chr19:54535145:C:T	9.37829e-07	-1.37923	-1.538
54535161	chr19:54535161:T:C	9.30322e-07	-1.38882	-1.53645
54535241	chr19:54535241:G:A	9.686e-06	-1.30275e-10	-0.582361
54535268	chr19:54535268:G:T	7.8426e-07	-1.62806	-1.46799
54535448	chr19:54535448:C:T	4.86734e-06	-1.30275e-10	-1.2705
54535520	chr19:54535520:A:C	1.0196e-06	-1.29666	-1.53697
54535999	chr19:54535999:C:T	5.70124e-06	-1.30275e-10	-1.11236
54536153	chr19:54536153:C:T	1.5982e-05	-0.081582	-5.17887e-10
54536349	chr19:54536349:G:A	4.20686e-06	-1.30275e-10	-1.41633
54536515	chr19:54536515:G:A	4.15022e-06	-1.30275e-10	-1.42988
54536813	chr19:54536813:A:G	5.32864e-06	-1.30275e-10	-1.17995
54537218	chr19:54537218:C:T	7.54418e-06	-1.30275e-10	-0.832266
54537228	chr19:54537228:G:A	6.2852e-06	-1.30275e-10	-1.01485
54537441	chr19:54537441:AG:A	8.70471e-07	-1.47178	-1.51998
54537495	chr19:54537495:C:A	3.75099e-06	-1.30275e-10	-1.53102
54537715	chr19:54537715:C:T	4.78516e-06	-1.28752	-5.17887e-10
54538157	chr19:54538157:C:T	1.34059e-06	-1.29069	-1.26925
54538513	chr19:54538513:G:A	5.64298e-06	-1.30275e-10	-1.12263
54538543	chr19:54538543:C:T	3.96577e-06	-1.30275e-10	-1.47534
54538707	chr19:54538707:A:G	4.89383e-06	-1.30275e-10	-1.26507
54538939	chr19:54538939:T:C	3.8874e-06	-1.30275e-10	-1.4953
54539310	chr19:54539310:G:A	8.4586e-06	-1.30275e-10	-0.71786
54539353	chr19:54539353:C:T	1.36047e-06	-1.56133	-0.983886
54539528	chr19:54539528:G:A	9.65715e-07	-1.4748	-1.41313
54539641	chr19:54539641:C:T	1.31514e-06	-1.04138	-1.53772
54539936	chr19:54539936:C:T	4.21497e-06	-1.4144	-5.17887e-10
54540190	chr19:54540190:T:C	4.02578e-06	-1.30275e-10	-1.46032
54540202	chr19:54540202:G:A	1.09172e-06	-1.61094	-1.15435
54540251	chr19:54540251:C:T	2.5698e-06	-1.5211	-0.388118
54540271	chr19:54540271:A:C	1.21872e-05	-1.30275e-10	-0.352661
54541067	chr19:54541067:C:T	7.88726e-07	-1.59147	-1.49891
54541345	chr19:54541345:A:G	1.34693e-05	-1.30275e-10	-0.252631
54541665	chr19:54541665:C:T	4.04297e-06	-1.30275e-10	-1.45606
54542028	chr19:54542028:T:C	9.74094e-07	-1.5844	-1.29489
54542180	chr19:54542180:A:G	1.51128e-06	-1.59699	-0.843094
54542656	chr19:54542656:A:T	3.64813e-06	-1.55883	-5.17887e-10
54542683	chr19:54542683:C:T	6.22877e-06	-1.30275e-10	-1.02386
54542762	chr19:54542762:T:C	1.08941e-05	-1.30275e-10	-0.464821
54542774	chr19:54542774:T:C	3.32483e-06	-1.07217	-0.579452
54542848	chr19:54542848:C:T	4.077e-06	-1.44768	-5.17887e-10
54542896	chr19:54542896:T:C	7.41e-07	-1.61984	-1.53296
54543419	chr19:54543419:G:A	8.00944e-06	0.288881	-1.0613
54543435	chr19:54543435:T:A	4.6963e-06	-1.30275e-10	-1.30627
54543683	chr19:54543683:G:A	4.17752e-06	-1.30275e-10	-1.42333
54543921	chr19:54543921:A:C	1.45908e-06	-1.35513	-1.12011
54544060	chr19:54544060:G:GT	9.6518e-06	-1.30275e-10	-0.585898
54544166	chr19:54544166:C:T	3.86418e-06	-1.30275e-10	-1.50129
54544422	chr19:54544422:C:T	4.99764e-06	-1.30275e-10	-1.24408
54544473	chr19:54544473:T:C	3.40519e-06	-1.62774	-5.17887e-10
54544697	chr19:54544697:T:C	7.75834e-06	-0.804275	-5.17887e-10
54544858	chr19:54544858:T:C	6.45417e-06	-0.988317	-5.17887e-10
54545146	chr19:54545146:A:G	3.86781e-06	-1.30275e-10	-1.50036
54545383	chr19:54545383:TTGTAATATTCTCCCC:T	9.40225e-07	-1.64208	-1.2726
54545590	chr19:54545590:A:C	1.01012e-05	-1.57358	1.03319
54545942	chr19:54545942:T:A	3.7408e-06	-1.58524	0.0514945
54546061	chr19:54546061:G:A	9.69077e-06	-1.60541	1.02354
54546556	chr19:54546556:C:T	1.0403e-06	-1.63225	-1.18129
54546574	chr19:54546574:G:A	5.05236e-05	1.0694	-5.17887e-10
54546853	chr19:54546853:G:A	1.24797e-06	-1.24657	-1.38496
54546987	chr19:54546987:G:A	3.72128e-06	-1.53897	-5.17887e-10
54547080	chr19:54547080:C:T	2.18144e-06	-0.601236	-1.47182
54547114	chr19:54547114:G:A	3.88983e-06	-1.30275e-10	-1.49468
54547271	chr19:54547271:T:C	7.83261e-07	-1.61544	-1.48189
54547459	chr19:54547459:G:A	3.89097e-06	-1.30275e-10	-1.49439
54547489	chr19:54547489:G:A	7.46804e-06	-1.30275e-10	-0.84241
54547888	chr19:54547888:G:C	8.87772e-07	-1.63955	-1.33253
54548040	chr19:54548040:C:T	4.04369e-06	-1.62731	0.171424
54548205	chr19:54548205:G:A	3.82041e-06	-1.51268	-5.17887e-10
54548264	chr19:54548264:CTTAT:C	3.49257e-06	-1.60241	-5.17887e-10
54548687	chr19:54548687:C:T	1.63468e-06	-1.31736	-1.04424
54548844	chr19:54548844:A:G	1.23148e-06	-1.63504	-1.00979
54548896	chr19:54548896:C:T	3.39035e-06	-1.63211	-5.17887e-10
54549267	chr19:54549267:G:C	4.441e-06	-1.30275e-10	-1.36216
54549326	chr19:54549326:G:A	4.12801e-06	-1.30275e-10	-1.43525
54549343	chr19:54549343:G:T	1.4655e-06	-1.51029	-0.960554
54549494	chr19:54549494:T:C	5.19461e-06	-1.30275e-10	-1.20542
54549535	chr19:54549535:C:T	8.39483e-06	-1.30275e-10	-0.725427
54549558	chr19:54549558:C:T	1.18687e-06	-1.60677	-1.07495
54549602	chr19:54549602:G:A	0.000118269	-1.30275e-10	1.91992
54549613	chr19:54549613:A:G	1.16252e-06	-1.61237	-1.09009
54549654	chr19:54549654:C:T	3.28127e-06	-0.233999	-1.43081
54549758	chr19:54549758:G:A	6.07093e-06	-1.30275e-10	-1.04953
54549785	chr19:54549785:C:T	3.78708e-06	-1.30275e-10	-1.52145
54550487	chr19:54550487:A:T	4.08751e-06	-1.30275e-10	-1.44511
54550564	chr19:54550564:T:C	1.2908e-06	-1.33486	-1.26292
54550569	chr19:54550569:A:G	4.25672e-06	-1.30275e-10	-1.40454
54550597	chr19:54550597:G:A	3.95904e-06	-1.47704	-5.17887e-10
54550979	chr19:54550979:T:G	3.92423e-06	-1.30275e-10	-1.48587
54551054	chr19:54551054:G:A	3.35861e-06	-1.64152	-5.17887e-10
54551059	chr19:54551059:G:A	7.81326e-07	-1.6243	-1.47551
54551256	chr19:54551256:C:T	4.34616e-06	-1.30275e-10	-1.38375
54552833	chr19:54552833:GTA:G	1.38715e-06	-1.13653	-1.38927
54552953	chr19:54552953:C:A	1.49146e-06	-1.03748	-1.41581
54552956	chr19:54552956:T:C	4.83679e-06	-1.30275e-10	-1.27679
54552989	chr19:54552989:A:G	3.72597e-06	-1.30275e-10	-1.53771
54552995	chr19:54552995:C:T	1.17928e-05	-1.30275e-10	-0.385557
54553004	chr19:54553004:C:T	1.44219e-06	-1.09606	-1.39082
54553150	chr19:54553150:G:A	1.06465e-05	-0.487808	-5.17887e-10
54553357	chr19:54553357:C:T	1.64955e-06	-1.62713	-0.725415
54553700	chr19:54553700:C:T	1.72796e-06	-0.781026	-1.52508
54553762	chr19:54553762:A:G	4.05694e-06	-1.30275e-10	-1.45261
54553863	chr19:54553863:C:T	3.75671e-06	-1.5295	-5.17887e-10
54554343	chr19:54554343:G:A	3.78234e-06	-1.5227	-5.17887e-10
54554452	chr19:54554452:C:A	5.51966e-06	-1.30275e-10	-1.14473
54554637	chr19:54554637:C:G	4.68358e-06	-1.30275e-10	-1.30898
54554765	chr19:54554765:T:C	7.41087e-07	-1.61466	-1.53802
54554872	chr19:54554872:G:A	4.70838e-06	-1.30275e-10	-1.3037
54554892	chr19:54554892:A:G	5.4337e-06	-1.30275e-10	-1.16042
54554958	chr19:54554958:C:T	4.78252e-06	-1.30275e-10	-1.28808
54555300	chr19:54555300:C:T	3.82063e-06	-1.30275e-10	-1.51263
54555559	chr19:54555559:T:C	7.18831e-06	-1.30275e-10	-0.880587
54555560	chr19:54555560:C:T	3.69606e-06	-1.54578	-5.17887e-10
54555631	chr19:54555631:G:A	7.12653e-06	-1.30275e-10	-0.889218
54555725	chr19:54555725:G:A	7.33238e-07	-1.63109	-1.53224
54556007	chr19:54556007:A:G	9.45635e-07	-1.64071	-1.26823
54556302	chr19:54556302:T:C	1.99434e-06	-0.869802	-1.29293
54556396	chr19:54556396:G:A	1.21676e-06	-1.25096	-1.40589
54556474	chr19:54556474:AC:A	9.06535e-06	-0.648583	-5.17887e-10
54556654	chr19:54556654:G:A	1.4125e-05	-1.62753	1.42244
54556956	chr19:54556956:G:A	9.95343e-06	-0.555126	-5.17887e-10
54556988	chr19:54556988:A:G	2.09883e-06	-0.801752	-1.30991
54557045	chr19:54557045:TA:T	1.22812e-06	-1.11482	-1.53274
54557249	chr19:54557249:T:C	3.84067e-06	-1.30275e-10	-1.5074
54557436	chr19:54557436:T:A	3.46245e-05	-1.30275e-10	0.691519
54557798	chr19:54557798:T:G	1.85938e-06	-0.894187	-1.33862
54558056	chr19:54558056:GATA:G	7.33384e-06	-1.30275e-10	-0.860544
54558665	chr19:54558665:C:T	1.15942e-06	-1.31601	-1.38911
54558666	chr19:54558666:G:A	6.36146e-05	-1.30275e-10	1.2998
54558785	chr19:54558785:C:G	3.74035e-06	-1.53386	-5.17887e-10
54559062	chr19:54559062:C:A	5.19324e-06	-1.30275e-10	-1.20568
54559156	chr19:54559156:C:T	3.73081e-06	-1.53642	-5.17887e-10
54559364	chr19:54559364:T:C	1.33483e-06	-1.16294	-1.4013
54559402	chr19:54559402:C:T	3.64625e-06	-1.55934	-5.17887e-10
54559403	chr19:54559403:G:A	2.13414e-05	0.207604	-5.17887e-10
54559533	chr19:54559533:G:A	5.12502e-06	-1.30275e-10	-1.21891
54559693	chr19:54559693:G:C	1.45599e-06	-1.03393	-1.44343
54559742	chr19:54559742:ATAAG:A	8.66826e-06	-1.30275e-10	-0.693375
54559809	chr19:54559809:A:T	3.06058e-05	-1.30275e-10	0.568146
54560246	chr19:54560246:T:C	3.59805e-06	-1.57265	-5.17887e-10
54560430	chr19:54560430:C:T	2.16298e-05	-1.30275e-10	0.221027
54560483	chr19:54560483:G:T	3.87075e-06	-1.30275e-10	-1.4996
54560746	chr19:54560746:T:C	3.76092e-06	-1.30275e-10	-1.52838
54560848	chr19:54560848:C:T	2.23052e-05	-1.30275e-10	0.251777
54560868	chr19:54560868:G:A	3.93086e-06	-1.30275e-10	-1.48418
54560893	chr19:54560893:G:A	3.89178e-06	-1.30275e-10	-1.49418
54560964	chr19:54560964:T:C	3.99967e-06	-1.30275e-10	-1.46683
54560993	chr19:54560993:T:G	3.87787e-06	-1.30275e-10	-1.49776
54561036	chr19:54561036:GC:G	3.95588e-06	-1.30275e-10	-1.47784
54561297	chr19:54561297:A:T	2.00336e-06	-0.8057	-1.35252
54561472	chr19:54561472:C:G	4.0029e-06	-1.30275e-10	-1.46602
54561623	chr19:54561623:T:A	3.79364e-06	-1.30275e-10	-1.51972
54561662	chr19:54561662:T:A	1.51182e-05	-1.30275e-10	-0.137146
54561866	chr19:54561866:A:T	1.58793e-06	-1.59883	-0.791786
54561973	chr19:54561973:G:A	3.93283e-06	-1.48368	-5.17887e-10
54562064	chr19:54562064:T:G	4.94307e-06	-1.30275e-10	-1.25506
54562075	chr19:54562075:A:G	7.73366e-06	-1.30275e-10	-0.807461
54562361	chr19:54562361:C:A	4.17549e-06	-1.30275e-10	-1.42381
54562704	chr19:54562704:G:T	2.39431e-06	-1.00369	-0.976258
54562903	chr19:54562903:G:A	4.17103e-06	-0.963482	-0.461397
54563023	chr19:54563023:A:G	2.98787e-06	-1.57071	-0.187773
54563479	chr19:54563479:G:A	3.76959e-06	-1.30275e-10	-1.52608
54563534	chr19:54563534:C:T	5.14553e-06	-1.30275e-10	-1.21491
54563579	chr19:54563579:A:C	2.43675e-06	-1.49165	-0.470729
54563589	chr19:54563589:C:T	1.65555e-06	-1.22364	-1.12528
54563635	chr19:54563635:G:GA	4.65355e-06	-1.30275e-10	-1.31541
54563644	chr19:54563644:T:A	4.68626e-06	-1.30275e-10	-1.30841
54563713	chr19:54563713:T:G	4.89076e-06	-1.30275e-10	-1.2657
54563815	chr19:54563815:ATTC:A	0.000111164	-1.30275e-10	1.85796
54563990	chr19:54563990:T:C	7.89551e-06	-1.30275e-10	-0.786749
54564069	chr19:54564069:C:T	4.19117e-06	-0.761998	-0.658064
54564128	chr19:54564128:T:C	4.78526e-06	-0.712601	-0.574902
54564132	chr19:54564132:A:G	4.95792e-06	-0.686959	-0.565098
54564373	chr19:54564373:C:T	4.79778e-06	-0.767298	-0.517592
54565281	chr19:54565281:T:C	1.1293e-05	-1.30275e-10	-0.428862
54565307	chr19:54565307:C:G	4.63274e-06	-1.30275e-10	-1.3199
54565360	chr19:54565360:T:C	4.71674e-06	-0.753714	-0.548211
54565409	chr19:54565409:G:A	4.75113e-06	-0.756167	-0.538495
54565416	chr19:54565416:A:G	1.7241e-06	-1.49704	-0.811302
54565465	chr19:54565465:G:A	4.51151e-06	-1.30275e-10	-1.34641
54565471	chr19:54565471:A:G	3.76351e-06	-1.30275e-10	-1.52769
54565897	chr19:54565897:A:C	1.51698e-06	-1.50286	-0.933467
54565959	chr19:54565959:G:A	1.65035e-06	-1.36438	-0.987674
54565976	chr19:54565976:T:C	1.58522e-05	-1.30275e-10	-0.0897324
54566070	chr19:54566070:T:C	1.0114e-06	-1.54042	-1.30129
54566428	chr19:54566428:A:G	1.55364e-06	-1.35042	-1.06202
54566540	chr19:54566540:T:C	1.60937e-06	-1.31505	-1.06215
54566576	chr19:54566576:G:A	1.49553e-06	-0.972269	-1.47829
54566597	chr19:54566597:G:A	1.637e-06	-1.30829	-1.05188
54566607	chr19:54566607:T:C	1.5525e-06	-1.30981	-1.10337
54566752	chr19:54566752:T:G	4.77089e-06	-1.29051	-5.17887e-10
54566839	chr19:54566839:C:G	3.56483e-06	-1.58193	-5.17887e-10
54566877	chr19:54566877:T:C	4.44439e-06	-1.30275e-10	-1.3614
54567036	chr19:54567036:A:G	4.64549e-06	-1.31715	-5.17887e-10
54567083	chr19:54567083:C:T	5.27705e-05	1.11291	-5.17887e-10
54567097	chr19:54567097:A:G	1.58328e-06	-1.30524	-1.0883
54567137	chr19:54567137:G:A	3.7901e-06	-1.30275e-10	-1.52065
54567156	chr19:54567156:T:C	1.73381e-06	-1.28599	-1.01674
54567221	chr19:54567221:T:C	1.1998e-06	-1.50484	-1.16605
54567265	chr19:54567265:T:C	3.90801e-06	-1.30275e-10	-1.49001
54567283	chr19:54567283:C:T	1.63965e-06	-1.29831	-1.06025
54567308	chr19:54567308:G:A	1.47608e-06	-1.30005	-1.16361
54567865	chr19:54567865:G:A	7.47718e-06	-1.30275e-10	-0.841187
54567888	chr19:54567888:T:G	3.87219e-06	-1.30275e-10	-1.49922
54568264	chr19:54568264:A:G	1.70903e-06	-1.63231	-0.684807
54568424	chr19:54568424:A:G	5.70472e-06	-1.30275e-10	-1.11175
54568631	chr19:54568631:A:G	1.90522e-06	-1.31084	-0.897601
54568632	chr19:54568632:AAG:A	1.94213e-06	-1.30298	-0.886282
54568641	chr19:54568641:GAAGA:G	1.96524e-06	-1.32616	-0.851268
54568964	chr19:54568964:T:C	1.61866e-06	-1.35638	-1.01507
54569020	chr19:54569020:C:T	1.4188e-06	-1.10752	-1.39572
54569111	chr19:54569111:A:G	1.13719e-06	-1.41103	-1.31346
54569232	chr19:54569232:A:C	1.74025e-06	-1.29012	-1.0089
54569289	chr19:54569289:T:C	1.66006e-06	-1.33801	-1.00818
54569374	chr19:54569374:C:T	7.45937e-06	-1.30275e-10	-0.843572
54569375	chr19:54569375:T:G	1.64393e-06	-1.34737	-1.00858
54569451	chr19:54569451:G:A	1.40955e-06	-1.37753	-1.13225
54570125	chr19:54570125:T:C	9.04653e-07	-1.55455	-1.3987
54570288	chr19:54570288:A:G	1.70579e-06	-1.29023	-1.02878
54570335	chr19:54570335:C:T	3.78478e-06	-1.30275e-10	-1.52206
54570440	chr19:54570440:C:T	3.75616e-06	-1.30275e-10	-1.52965
54570466	chr19:54570466:C:T	1.86173e-06	-0.910576	-1.32096
54570493	chr19:54570493:T:C	1.33312e-06	-1.44802	-1.1175
54570806	chr19:54570806:C:T	7.89441e-06	-0.754624	-0.0322641
54571405	chr19:54571405:C:T	3.81356e-06	-1.30275e-10	-1.51448
54571439	chr19:54571439:C:T	8.18964e-06	-0.780344	0.0301706
54571535	chr19:54571535:G:A	3.40371e-06	-1.62818	-5.17887e-10
54571902	chr19:54571902:G:A	8.7569e-06	-0.683201	-5.17887e-10
54572075	chr19:54572075:C:T	3.74482e-06	-1.30275e-10	-1.53267
54572099	chr19:54572099:T:C	9.65874e-07	-1.35759	-1.53018
54572123	chr19:54572123:G:A	2.25173e-06	-1.18596	-0.855378
54572135	chr19:54572135:A:G	8.82569e-07	-1.49133	-1.48663
54572209	chr19:54572209:A:C	1.75992e-06	-1.53118	-0.756589
54572256	chr19:54572256:C:T	6.57461e-06	-1.30275e-10	-0.969827
54572374	chr19:54572374:G:A	4.61326e-06	-1.32411	-5.17887e-10
54572412	chr19:54572412:C:T	2.16145e-06	-1.18513	-0.897136
54572441	chr19:54572441:T:C	6.51304e-06	-1.30275e-10	-0.979237
54572493	chr19:54572493:G:T	4.4929e-06	-1.30275e-10	-1.35055
54572499	chr19:54572499:G:A	9.57808e-07	-1.39896	-1.49719
54572503	chr19:54572503:A:G	6.17897e-06	-1.30275e-10	-1.03189
54572601	chr19:54572601:A:G	3.81286e-06	-1.30275e-10	-1.51466
54572608	chr19:54572608:G:A	3.83208e-06	-1.30275e-10	-1.50964
54572651	chr19:54572651:C:T	2.73308e-06	-1.36385	-0.483766
54572689	chr19:54572689:A:T	1.45136e-06	-0.994425	-1.48612
54572695	chr19:54572695:AC:A	2.02814e-06	-0.761878	-1.38405
54572700	chr19:54572700:G:A	1.08589e-05	-1.30275e-10	-0.468053
54572805	chr19:54572805:G:A	3.78781e-06	-1.30275e-10	-1.52125
54572819	chr19:54572819:C:T	3.84711e-06	-1.30275e-10	-1.50572
54572997	chr19:54572997:C:G	6.52544e-06	-0.977335	-5.17887e-10
54573045	chr19:54573045:G:A	5.12484e-06	-1.21894	-5.17887e-10
54573425	chr19:54573425:C:T	3.88245e-06	-1.30275e-10	-1.49658
54573499	chr19:54573499:A:G	1.53039e-05	-0.973787	0.84885
54573515	chr19:54573515:A:G	4.28285e-06	-1.04323	-0.355194
54573627	chr19:54573627:C:T	6.12316e-06	-1.30275e-10	-1.04096
54573630	chr19:54573630:G:T	3.72479e-06	-1.30275e-10	-1.53803
54573651	chr19:54573651:A:T	2.11705e-06	-1.63051	-0.472512
54573653	chr19:54573653:A:T	2.12596e-06	-1.62954	-0.469275
54573837	chr19:54573837:G:A	4.66684e-06	-1.31256	-5.17887e-10
54573896	chr19:54573896:G:A	3.7252e-06	-1.30275e-10	-1.53792
54573933	chr19:54573933:G:A	4.68923e-06	-1.30275e-10	-1.30777
54574017	chr19:54574017:G:A	5.24215e-06	-1.30275e-10	-1.19631
54574205	chr19:54574205:G:A	3.83245e-06	-1.30275e-10	-1.50954
54574280	chr19:54574280:C:T	4.26078e-06	-1.05608	-0.347506
54574283	chr19:54574283:C:A	4.46285e-06	-1.0182	-0.339056
54574303	chr19:54574303:C:A	4.3287e-06	-1.30275e-10	-1.38777
54574458	chr19:54574458:T:G	4.85405e-06	-1.27323	-5.17887e-10
54574685	chr19:54574685:T:C	1.47578e-05	-1.30275e-10	-0.161272
54574694	chr19:54574694:G:T	1.28564e-05	-1.30275e-10	-0.299202
54574702	chr19:54574702:A:G	4.48895e-06	-1.35142	-5.17887e-10
54574829	chr19:54574829:G:A	3.87292e-06	-1.30275e-10	-1.49903
54574988	chr19:54574988:T:C	3.7312e-06	-1.30275e-10	-1.53631
54575049	chr19:54575049:A:C	3.80423e-06	-1.30275e-10	-1.51693
54575093	chr19:54575093:G:C	4.35709e-06	-1.30275e-10	-1.38124
54575130	chr19:54575130:T:A	3.79783e-06	-1.30275e-10	-1.51861
54575209	chr19:54575209:G:A	6.72396e-06	-1.30275e-10	-0.947366
54575308	chr19:54575308:T:C	1.09931e-06	-1.32618	-1.43218
54575423	chr19:54575423:C:T	3.78668e-06	-1.30275e-10	-1.52155
54575488	chr19:54575488:C:T	6.31674e-06	-1.30275e-10	-1.00984
54575489	chr19:54575489:A:G	5.73375e-06	-1.30275e-10	-1.10667
54575595	chr19:54575595:C:T	3.7485e-06	-1.30275e-10	-1.53169
54575846	chr19:54575846:T:G	4.11478e-06	-0.771108	-0.667349
54575936	chr19:54575936:G:C	3.73177e-06	-1.30275e-10	-1.53616
54576123	chr19:54576123:T:C	3.84786e-06	-1.30275e-10	-1.50552
54576209	chr19:54576209:G:T	3.72577e-06	-1.30275e-10	-1.53777
54576235	chr19:54576235:C:T	4.20268e-06	-1.41732	-5.17887e-10
54576244	chr19:54576244:A:G	3.63709e-05	-1.30275e-10	0.740726
54576586	chr19:54576586:TGG:T	3.75306e-06	-1.30275e-10	-1.53047
54576590	chr19:54576590:CTG:C	3.75424e-06	-1.30275e-10	-1.53016
54576606	chr19:54576606:G:T	3.73923e-06	-1.30275e-10	-1.53416
54576684	chr19:54576684:G:A	3.78943e-06	-1.30275e-10	-1.52083
54576710	chr19:54576710:T:C	3.7429e-06	-1.30275e-10	-1.53318
54576778	chr19:54576778:A:G	1.04437e-06	-1.28234	-1.52729
54576817	chr19:54576817:G:A	3.72811e-06	-1.30275e-10	-1.53714
54576831	chr19:54576831:G:A	3.76606e-06	-1.30275e-10	-1.52701
54577169	chr19:54577169:C:T	3.72539e-06	-1.30275e-10	-1.53787
54577242	chr19:54577242:A:G	3.72828e-06	-1.30275e-10	-1.5371
54577314	chr19:54577314:G:A	3.7311e-06	-1.30275e-10	-1.53634
54577351	chr19:54577351:C:G	3.75838e-06	-1.30275e-10	-1.52905
54577510	chr19:54577510:G:A	4.60276e-06	-0.987977	-0.33841
54577818	chr19:54577818:A:T	5.64507e-06	-1.30275e-10	-1.12226
54577974	chr19:54577974:C:T	4.68097e-06	-1.30275e-10	-1.30954
54578068	chr19:54578068:A:G	4.05801e-06	-1.30275e-10	-1.45235
54578117	chr19:54578117:C:CTT	3.76006e-06	-1.30275e-10	-1.52861
54578121	chr19:54578121:A:T	3.93085e-06	-1.48419	-5.17887e-10
54578177	chr19:54578177:T:C	4.45799e-06	-1.0137	-0.344639
54578564	chr19:54578564:T:A	4.56353e-06	-1.30275e-10	-1.33495
54578585	chr19:54578585:G:A	4.56051e-06	-1.30275e-10	-1.33561
54578621	chr19:54578621:C:A	4.90596e-06	-1.26259	-5.17887e-10
54578694	chr19:54578694:T:C	4.55985e-06	-1.30275e-10	-1.33575
54578910	chr19:54578910:A:G	4.55954e-06	-1.30275e-10	-1.33582
54579690	chr19:54579690:C:T	4.55759e-06	-1.30275e-10	-1.33625
54579727	chr19:54579727:C:T	0.000217896	2.53097	-5.17887e-10
54579845	chr19:54579845:C:G	4.55631e-06	-1.30275e-10	-1.33653
54579922	chr19:54579922:G:T	3.77217e-06	-1.30275e-10	-1.52539
54580202	chr19:54580202:T:C	4.09652e-06	-1.4429	-5.17887e-10
54580241	chr19:54580241:T:C	6.30887e-06	-1.01109	-5.17887e-10
54581553	chr19:54581553:T:C	3.67486e-06	-1.55153	-5.17887e-10
54581696	chr19:54581696:C:T	3.72648e-06	-1.30275e-10	-1.53758
54581706	chr19:54581706:A:G	5.82567e-06	-1.1723	0.0815312
54581853	chr19:54581853:G:A	4.32862e-06	-0.97303	-0.414765
54582147	chr19:54582147:C:T	4.10512e-06	-1.30275e-10	-1.44081
54582327	chr19:54582327:C:T	1.10856e-06	-1.31696	-1.43303
54582343	chr19:54582343:G:A	4.10854e-06	-1.30275e-10	-1.43998
54583220	chr19:54583220:G:A	4.0934e-06	-1.30275e-10	-1.44367
54583304	chr19:54583304:A:C	4.70516e-06	-1.30438	-5.17887e-10
54583346	chr19:54583346:G:A	5.95046e-06	-1.30275e-10	-1.06957
54583363	chr19:54583363:G:T	4.51191e-06	-1.30275e-10	-1.34632
54583364	chr19:54583364:A:T	4.51423e-06	-1.30275e-10	-1.34581
54583424	chr19:54583424:C:T	4.09115e-06	-1.30275e-10	-1.44422
54583685	chr19:54583685:TC:T	4.09232e-06	-1.30275e-10	-1.44393
54583733	chr19:54583733:G:A	3.72794e-06	-1.30275e-10	-1.53719
54583925	chr19:54583925:A:G	3.72828e-06	-1.30275e-10	-1.5371
54583955	chr19:54583955:A:C	3.78092e-06	-1.30275e-10	-1.52308
54584478	chr19:54584478:T:C	4.08752e-06	-1.30275e-10	-1.4451
54584812	chr19:54584812:T:C	4.06684e-06	-1.30275e-10	-1.45018
54584982	chr19:54584982:A:G	3.72474e-06	-1.30275e-10	-1.53805
54585149	chr19:54585149:C:T	4.85031e-06	-1.30275e-10	-1.274
54585232	chr19:54585232:G:A	3.73905e-06	-1.30275e-10	-1.53421
54585281	chr19:54585281:T:G	1.1467e-06	-1.32519	-1.39097
54585320	chr19:54585320:A:G	5.14796e-06	-1.30275e-10	-1.21444
54585353	chr19:54585353:C:T	4.96527e-06	-1.30275e-10	-1.25058
54585654	chr19:54585654:C:T	6.58644e-06	-1.30275e-10	-0.968029
54585743	chr19:54585743:G:T	4.11351e-06	-1.30275e-10	-1.43877
54585903	chr19:54585903:G:A	5.5424e-06	-1.30275e-10	-1.14061
54585932	chr19:54585932:G:A	1.53315e-06	-1.18213	-1.24359
54586056	chr19:54586056:T:C	5.89622e-06	-1.30275e-10	-1.07873
54586117	chr19:54586117:T:G	3.3881e-06	-1.63277	-5.17887e-10
54586121	chr19:54586121:C:T	5.90065e-06	-1.30275e-10	-1.07798
54586149	chr19:54586149:T:A	5.89804e-06	-1.30275e-10	-1.07842
54586155	chr19:54586155:A:C	5.89804e-06	-1.30275e-10	-1.07842
54586206	chr19:54586206:GT:G	3.76576e-06	-1.30275e-10	-1.52709
54586214	chr19:54586214:A:G	8.11324e-06	-1.30275e-10	-0.759545
54586407	chr19:54586407:T:C	5.88241e-06	-1.30275e-10	-1.08108
54586662	chr19:54586662:A:T	1.28343e-06	-1.35022	-1.25329
54586744	chr19:54586744:T:C	5.76014e-06	-1.30275e-10	-1.10208
54586894	chr19:54586894:A:C	5.0291e-06	-0.937252	-0.300551
54587153	chr19:54587153:C:T	5.91277e-06	-1.30275e-10	-1.07593
54587455	chr19:54587455:A:C	3.92763e-06	-1.30275e-10	-1.48501
54587495	chr19:54587495:T:C	4.97614e-06	-1.30275e-10	-1.24839
54587648	chr19:54587648:C:T	5.91982e-06	-1.30275e-10	-1.07474
54587649	chr19:54587649:A:G	5.92507e-06	-1.30275e-10	-1.07385
54587723	chr19:54587723:A:C	4.01021e-06	-1.30275e-10	-1.4642
54587738	chr19:54587738:G:A	4.33902e-06	-1.38539	-5.17887e-10
54587853	chr19:54587853:T:C	3.88791e-06	-1.30275e-10	-1.49517
54587964	chr19:54587964:A:T	3.7247e-06	-1.30275e-10	-1.53806
54588122	chr19:54588122:G:C	2.14433e-06	-0.975371	-1.11485
54588128	chr19:54588128:T:C	1.49275e-06	-1.17033	-1.28209
54588143	chr19:54588143:A:G	4.09121e-06	-1.30275e-10	-1.4442
54588242	chr19:54588242:A:G	3.92019e-06	-1.30275e-10	-1.4869
54588355	chr19:54588355:G:A	3.73173e-06	-1.30275e-10	-1.53617
54588388	chr19:54588388:G:A	3.91937e-06	-1.30275e-10	-1.48711
54588400	chr19:54588400:T:G	3.87763e-06	-1.30275e-10	-1.49782
54588462	chr19:54588462:C:T	3.7888e-06	-1.30275e-10	-1.52099
54588509	chr19:54588509:G:A	3.98745e-05	-1.30275e-10	0.832694
54588538	chr19:54588538:G:A	3.93061e-06	-1.30275e-10	-1.48425
54588563	chr19:54588563:G:A	3.72927e-06	-1.30275e-10	-1.53683
54588597	chr19:54588597:C:T	3.80141e-06	-1.30275e-10	-1.51767
54588731	chr19:54588731:T:C	3.74385e-06	-1.30275e-10	-1.53293
54588780	chr19:54588780:C:T	6.1568e-06	-1.03549	-5.17887e-10
54588825	chr19:54588825:C:T	6.99421e-06	-1.30275e-10	-0.90796
54588860	chr19:54588860:C:T	3.94251e-06	-1.30275e-10	-1.48122
54588872	chr19:54588872:G:A	8.32173e-06	-1.30275e-10	-0.734173
54588920	chr19:54588920:C:A	5.31795e-06	-1.30275e-10	-1.18196
54588992	chr19:54588992:T:C	1.91325e-06	-0.984902	-1.21934
54589036	chr19:54589036:C:T	1.08691e-06	-1.29048	-1.47922
54589097	chr19:54589097:C:T	5.33786e-06	-1.30275e-10	-1.17822
54589166	chr19:54589166:A:C	3.76324e-06	-1.30275e-10	-1.52776
54589216	chr19:54589216:ACT:A	1.80681e-06	-1.56993	-0.691552
54589415	chr19:54589415:A:G	3.72517e-06	-1.30275e-10	-1.53793
54589645	chr19:54589645:A:T	6.27051e-06	-1.30275e-10	-1.01719
54589718	chr19:54589718:T:G	1.02192e-06	-1.37084	-1.46051
54590195	chr19:54590195:AT:A	1.57733e-05	-1.30275e-10	-0.0947244
54590246	chr19:54590246:C:T	4.83782e-06	-1.30275e-10	-1.27658
54590248	chr19:54590248:C:G	3.76615e-06	-1.30275e-10	-1.52699
54590485	chr19:54590485:T:C	1.06797e-06	-1.24938	-1.53791
54590728	chr19:54590728:A:G	3.91689e-06	-1.30275e-10	-1.48775
54590808	chr19:54590808:T:G	1.44204e-05	-1.30275e-10	-0.184399
54591105	chr19:54591105:T:C	1.06077e-06	-1.28135	-1.5127
54591433	chr19:54591433:T:C	1.47562e-05	-0.939992	0.778609
54591596	chr19:54591596:G:A	1.50975e-05	-1.38909	1.25058
54591646	chr19:54591646:C:T	2.52214e-06	-1.05708	-0.870853
54591729	chr19:54591729:A:G	4.53268e-06	-1.34173	-5.17887e-10
54592083	chr19:54592083:G:A	8.59824e-06	-1.30275e-10	-0.701486
54592138	chr19:54592138:T:C	1.30282e-05	-0.628385	0.342459
54592190	chr19:54592190:C:T	3.89481e-06	-1.4934	-5.17887e-10
54592291	chr19:54592291:G:C	4.32734e-06	-1.38809	-5.17887e-10
54592347	chr19:54592347:G:A	5.3508e-06	-1.30275e-10	-1.1758
54592621	chr19:54592621:C:G	3.78148e-06	-1.52293	-5.17887e-10
54593300	chr19:54593300:A:G	3.61822e-06	-1.56706	-5.17887e-10
54593367	chr19:54593367:C:G	3.84344e-06	-1.30275e-10	-1.50668
54593413	chr19:54593413:T:C	5.46954e-06	-1.30275e-10	-1.15385
54593418	chr19:54593418:A:G	5.58145e-06	-1.30275e-10	-1.13359
54593448	chr19:54593448:T:C	1.84915e-05	-0.782688	0.846957
54593452	chr19:54593452:C:T	1.46374e-06	-1.32854	-1.14351
54593456	chr19:54593456:T:G	3.10696e-05	-0.933404	1.51659
54593486	chr19:54593486:T:A	3.74524e-06	-1.30275e-10	-1.53256
54593493	chr19:54593493:T:G	4.28158e-05	-0.914834	1.8187
54593510	chr19:54593510:T:A	3.76661e-06	-1.30275e-10	-1.52687
54593525	chr19:54593525:T:G	1.51421e-05	-1.31711	1.18155
54593669	chr19:54593669:A:G	3.9374e-06	-1.30275e-10	-1.48252
54593708	chr19:54593708:G:A	4.56774e-06	-1.33403	-5.17887e-10
54593736	chr19:54593736:T:G	2.06571e-05	-0.449303	0.624322
54593786	chr19:54593786:G:A	1.03367e-06	-1.28497	-1.53496
54593859	chr19:54593859:G:A	5.39015e-06	-1.30275e-10	-1.16847
54593870	chr19:54593870:G:A	3.75857e-06	-1.30275e-10	-1.529
54594019	chr19:54594019:T:C	3.75915e-06	-1.30275e-10	-1.52885
54594020	chr19:54594020:G:A	3.98848e-06	-1.30275e-10	-1.46963
54594069	chr19:54594069:T:G	3.73711e-06	-1.30275e-10	-1.53473
54594080	chr19:54594080:T:C	5.43174e-06	-1.30275e-10	-1.16078
54594086	chr19:54594086:C:T	3.72468e-06	-1.30275e-10	-1.53806
54594208	chr19:54594208:C:T	1.42012e-05	-0.930569	0.730856
54594241	chr19:54594241:C:T	4.21217e-06	-1.41506	-5.17887e-10
54594262	chr19:54594262:A:G	1.53592e-05	-0.951775	0.83045
54594278	chr19:54594278:A:G	1.47272e-05	-0.929624	0.766276
54594294	chr19:54594294:G:C	8.57256e-06	-1.30275e-10	-0.704476
54594409	chr19:54594409:G:A	8.56262e-06	-1.30275e-10	-0.705636
54594497	chr19:54594497:C:T	7.39889e-06	-0.851713	-5.17887e-10
54594504	chr19:54594504:C:A	9.05171e-06	-0.650089	-5.17887e-10
54594570	chr19:54594570:A:G	4.79846e-06	-1.28475	-5.17887e-10
54594852	chr19:54594852:A:G	1.43515e-05	-0.937245	0.748054
54594873	chr19:54594873:A:C	5.33786e-06	-1.30275e-10	-1.17822
54595059	chr19:54595059:G:A	5.63615e-05	1.17874	-5.17887e-10
54595125	chr19:54595125:A:G	4.12756e-06	-1.30275e-10	-1.43536
54595151	chr19:54595151:C:T	9.39956e-06	-1.30275e-10	-0.61238
54595313	chr19:54595313:G:A	1.2337e-05	-1.34087	1.00043
54595400	chr19:54595400:T:C	1.4559e-05	-0.969713	0.794877
54595475	chr19:54595475:G:A	4.36511e-05	0.923185	-5.17887e-10
54595751	chr19:54595751:T:C	4.66135e-06	-1.31374	-5.17887e-10
54595758	chr19:54595758:G:T	4.61526e-06	-1.32367	-5.17887e-10
54595760	chr19:54595760:A:G	4.6588e-06	-1.31428	-5.17887e-10
54595762	chr19:54595762:A:G	4.62305e-06	-1.32199	-5.17887e-10
54595764	chr19:54595764:C:T	8.70101e-06	-1.30275e-10	-0.689604
54595848	chr19:54595848:T:C	1.71627e-05	-0.922868	0.912565
54595871	chr19:54595871:C:T	1.50275e-05	-0.920065	0.776907
54595889	chr19:54595889:C:G	1.62803e-05	-0.937122	0.874034
54596164	chr19:54596164:T:C	2.78723e-06	-0.98045	-0.847545
54596389	chr19:54596389:G:T	4.64269e-06	-1.31775	-5.17887e-10
54596693	chr19:54596693:C:T	3.94194e-06	-1.30275e-10	-1.48137
54596723	chr19:54596723:C:T	4.71477e-06	-1.30234	-5.17887e-10
54596724	chr19:54596724:A:G	1.74311e-05	-0.915926	0.921137
54596980	chr19:54596980:T:C	2.833e-05	-0.999758	1.49064
54597278	chr19:54597278:T:C	1.25494e-05	-0.737594	0.414222
54597378	chr19:54597378:C:T	3.99665e-06	-1.30275e-10	-1.46759
54597645	chr19:54597645:C:T	3.03112e-05	-1.30275e-10	0.558475
54597782	chr19:54597782:G:A	3.92632e-06	-1.30275e-10	-1.48534
54597945	chr19:54597945:G:A	4.73751e-06	-1.30275e-10	-1.29753
54598001	chr19:54598001:G:A	3.78361e-06	-1.30275e-10	-1.52236
54598046	chr19:54598046:G:A	1.79061e-06	-0.735285	-1.5352
54598277	chr19:54598277:T:C	4.83444e-06	-1.27728	-5.17887e-10
54598279	chr19:54598279:T:A	4.76712e-06	-1.2913	-5.17887e-10
54598418	chr19:54598418:C:A	2.28575e-06	-0.883454	-1.14289
54598642	chr19:54598642:T:C	4.48806e-06	-1.35162	-5.17887e-10
54599083	chr19:54599083:T:G	8.6948e-07	-1.59826	-1.39464
54599331	chr19:54599331:T:TCAGGTCC	4.18669e-06	-1.30275e-10	-1.42113
54600158	chr19:54600158:G:A	7.21807e-07	-1.64222	-1.53682
54600256	chr19:54600256:T:C	3.8562e-06	-1.30275e-10	-1.50336
54600258	chr19:54600258:T:A	4.73577e-06	-1.2979	-5.17887e-10
54600262	chr19:54600262:T:C	2.4721e-06	-1.26305	-0.684929
54600660	chr19:54600660:T:G	5.56375e-06	-1.30275e-10	-1.13677
54600831	chr19:54600831:G:A	4.58491e-06	-1.33027	-5.17887e-10
54600931	chr19:54600931:C:T	2.59063e-06	-0.364247	-1.53689
54601009	chr19:54601009:T:C	2.48069e-05	-1.30275e-10	0.358077
54601175	chr19:54601175:A:G	3.52166e-06	-1.59411	-5.17887e-10
54601288	chr19:54601288:G:A	4.27885e-06	-1.39936	-5.17887e-10
54601400	chr19:54601400:T:C	4.30515e-06	-1.39323	-5.17887e-10
54601576	chr19:54601576:C:G	1.05876e-06	-1.64234	-1.1536
54602959	chr19:54602959:C:T	4.00554e-06	-1.30275e-10	-1.46537
54603162	chr19:54603162:G:A	3.72469e-06	-1.30275e-10	-1.53806
54603310	chr19:54603310:C:T	1.27503e-06	-1.14298	-1.4671
54603477	chr19:54603477:C:T	7.26163e-07	-1.63993	-1.5331
54603620	chr19:54603620:T:C	4.94868e-06	-1.25392	-5.17887e-10
54604131	chr19:54604131:T:C	9.77046e-07	-1.63273	-1.24354
54604246	chr19:54604246:T:C	4.00035e-06	0.00242983	-1.46909
54604479	chr19:54604479:G:A	7.22998e-07	-1.64254	-1.53485
54604879	chr19:54604879:G:A	5.48877e-06	-1.30275e-10	-1.15034
54604887	chr19:54604887:A:T	1.45028e-06	-1.31733	-1.16396
54605014	chr19:54605014:T:C	9.81793e-07	-1.62329	-1.24813
54605079	chr19:54605079:T:C	4.12337e-06	0.0150381	-1.45141
54605186	chr19:54605186:C:T	4.43046e-06	-1.36454	-5.17887e-10
54605220	chr19:54605220:G:A	3.7265e-06	-1.30275e-10	-1.53757
54605383	chr19:54605383:T:C	7.27213e-07	-1.64221	-1.52937
54605421	chr19:54605421:A:C	4.00173e-06	-0.00972307	-1.45659
54605564	chr19:54605564:T:G	7.22142e-07	-1.64055	-1.53802
54605909	chr19:54605909:C:T	1.43095e-06	-1.35475	-1.13995
54606230	chr19:54606230:T:C	8.14422e-07	-1.63961	-1.41871
54606284	chr19:54606284:G:A	4.1404e-06	-1.43225	-5.17887e-10
54606431	chr19:54606431:C:T	3.72933e-06	-1.30275e-10	-1.53681
54606547	chr19:54606547:G:T	1.42517e-06	-1.11627	-1.38248
54606604	chr19:54606604:C:T	1.14783e-06	-1.17868	-1.53649
54606728	chr19:54606728:G:C	7.8322e-07	-1.63289	-1.46449
54606751	chr19:54606751:A:G	6.43584e-06	-0.99116	-5.17887e-10
54606782	chr19:54606782:T:G	3.74858e-06	-1.30275e-10	-1.53166
54606979	chr19:54606979:T:C	3.73767e-06	-1.30275e-10	-1.53458
54606995	chr19:54606995:C:G	3.35751e-05	0.118875	0.541868
54607013	chr19:54607013:G:A	3.96645e-06	-1.47517	-5.17887e-10
54607056	chr19:54607056:G:A	1.17132e-05	-0.375207	-0.0171192
54607109	chr19:54607109:T:C	4.00542e-06	-1.46539	-5.17887e-10
54607112	chr19:54607112:C:T	1.18303e-06	-1.21312	-1.47185
54607177	chr19:54607177:C:T	1.48136e-06	-1.12348	-1.3366
54607180	chr19:54607180:C:T	1.2897e-06	-1.06266	-1.53597
54607331	chr19:54607331:G:A	1.44097e-06	-1.24664	-1.24109
54607352	chr19:54607352:T:C	1.05305e-06	-1.28288	-1.51848
54607399	chr19:54607399:T:C	8.28545e-07	-1.5395	-1.50163
54607440	chr19:54607440:G:C	1.12667e-06	-1.1996	-1.53418
54607449	chr19:54607449:C:T	1.16973e-06	-1.1621	-1.53417
54607456	chr19:54607456:T:C	1.16555e-06	-1.16545	-1.5344
54607472	chr19:54607472:A:G	1.15162e-06	-1.17783	-1.53404
54607491	chr19:54607491:T:A	1.31587e-06	-1.28925	-1.28929
54607533	chr19:54607533:G:A	5.60766e-06	-1.30275e-10	-1.12891
54607648	chr19:54607648:C:T	3.9688e-06	-1.30275e-10	-1.47458
54607798	chr19:54607798:G:A	1.37823e-06	-1.27187	-1.26037
54607815	chr19:54607815:G:A	3.56114e-06	-1.58296	-5.17887e-10
54607883	chr19:54607883:C:T	5.07769e-06	-1.30275e-10	-1.22819
54607898	chr19:54607898:G:A	1.05696e-06	-1.28817	-1.50948
54607906	chr19:54607906:G:A	1.16817e-06	-1.16343	-1.53418
54607947	chr19:54607947:G:A	1.1491e-05	-1.30275e-10	-0.41148
54608185	chr19:54608185:G:A	3.53588e-06	-0.338612	-1.25147
54608225	chr19:54608225:T:C	1.4016e-06	-1.26128	-1.25415
54608263	chr19:54608263:G:A	1.30076e-06	-1.31317	-1.27693
54608296	chr19:54608296:A:G	1.19589e-06	-1.1399	-1.53425
54608301	chr19:54608301:G:C	1.37406e-06	-1.28245	-1.25282
54608380	chr19:54608380:G:A	8.16251e-07	-1.62614	-1.42994
54608429	chr19:54608429:T:C	1.18863e-06	-1.14589	-1.53435
54608437	chr19:54608437:C:T	1.03296e-06	-1.31568	-1.50493
54608515	chr19:54608515:T:G	1.22587e-06	-1.11529	-1.53411
54608557	chr19:54608557:C:T	8.24519e-07	-1.62365	-1.42234
54608740	chr19:54608740:G:A	1.15668e-05	-1.30275e-10	-0.4049
54608961	chr19:54608961:C:T	3.88498e-06	-1.30275e-10	-1.49592
54609088	chr19:54609088:C:A	1.39053e-06	-1.2648	-1.25856
54609147	chr19:54609147:T:A	3.35651e-06	-1.64214	-5.17887e-10
54609219	chr19:54609219:C:T	8.37828e-07	-1.62092	-1.40907
54609438	chr19:54609438:C:T	6.72356e-06	-1.30275e-10	-0.947425
54609439	chr19:54609439:G:A	1.34319e-06	-1.31059	-1.24741
54609456	chr19:54609456:G:A	1.19608e-05	-1.30275e-10	-0.371405
54609552	chr19:54609552:T:C	1.17042e-06	-1.23775	-1.45794
54609630	chr19:54609630:A:G	1.15278e-06	-1.17677	-1.5341
54609641	chr19:54609641:C:T	3.23493e-06	-0.66129	-1.01775
54609668	chr19:54609668:T:G	6.27925e-06	-1.30275e-10	-1.01579
54609719	chr19:54609719:C:T	7.88179e-07	-1.6212	-1.46987
54609736	chr19:54609736:C:T	1.56211e-06	-1.16252	-1.24448
54609757	chr19:54609757:C:T	1.10172e-05	-1.30275e-10	-0.453582
54609883	chr19:54609883:C:T	3.85848e-06	-1.30275e-10	-1.50277
54610181	chr19:54610181:C:A	4.90258e-06	-1.30275e-10	-1.26328
54610203	chr19:54610203:G:A	1.18983e-06	-1.14395	-1.53528
54610335	chr19:54610335:CA:C	2.62508e-06	-0.674791	-1.21314
54610340	chr19:54610340:G:T	2.58475e-06	-0.702547	-1.20087
54610364	chr19:54610364:A:T	7.80151e-07	-1.61033	-1.49098
54610373	chr19:54610373:G:A	1.43858e-06	-1.25255	-1.23683
54610707	chr19:54610707:G:T	3.87857e-06	-1.30275e-10	-1.49758
54610810	chr19:54610810:T:C	1.13503e-06	-1.21918	-1.5072
54610811	chr19:54610811:G:A	8.34353e-06	-1.30275e-10	-0.731556
54610830	chr19:54610830:A:G	1.20512e-06	-1.13123	-1.53524
54610868	chr19:54610868:C:T	1.22359e-06	-1.11917	-1.53208
54610929	chr19:54610929:C:T	1.03746e-06	-1.34519	-1.47108
54610967	chr19:54610967:C:A	1.18869e-06	-1.14493	-1.53526
54611185	chr19:54611185:C:T	7.24557e-07	-1.64228	-1.53296
54611206	chr19:54611206:G:T	9.6053e-06	-1.30275e-10	-0.590728
54611530	chr19:54611530:A:G	1.21073e-06	-1.12653	-1.53528
54611618	chr19:54611618:T:C	1.38084e-06	-1.30047	-1.22987
54611623	chr19:54611623:G:A	1.18061e-06	-1.15276	-1.53425
54611689	chr19:54611689:C:T	1.73361e-06	-1.40742	-0.895423
54611801	chr19:54611801:A:G	1.10214e-06	-1.22224	-1.53355
54611817	chr19:54611817:G:A	7.9235e-06	-1.30275e-10	-0.78321
54611839	chr19:54611839:G:A	2.06481e-06	-1.27632	-0.851681
54611977	chr19:54611977:G:A	7.3129e-07	-1.63366	-1.53232
54611998	chr19:54611998:T:A	2.51451e-06	-0.662872	-1.26809
54612032	chr19:54612032:C:T	1.07721e-05	-1.30275e-10	-0.476084
54612055	chr19:54612055:A:T	1.41019e-06	-1.27739	-1.23193
54612166	chr19:54612166:G:A	7.56396e-07	-1.64099	-1.49124
54612177	chr19:54612177:C:T	1.31365e-05	-1.30275e-10	-0.277646
54612271	chr19:54612271:T:C	8.51666e-07	-1.47603	-1.53757
54612348	chr19:54612348:T:A	8.54766e-07	-1.64108	-1.36889
54612433	chr19:54612433:A:G	4.1953e-06	-1.30275e-10	-1.41908
54612607	chr19:54612607:G:T	7.45746e-06	-1.30275e-10	-0.843828
54613184	chr19:54613184:T:C	1.11293e-06	-1.21035	-1.53569
54613235	chr19:54613235:G:T	3.9564e-06	-1.30275e-10	-1.47771
54613451	chr19:54613451:C:T	5.19372e-06	-1.30275e-10	-1.20559
54614073	chr19:54614073:A:T	1.24235e-06	-1.27639	-1.35965
54614079	chr19:54614079:A:C	4.05989e-06	-1.45189	-5.17887e-10
54614315	chr19:54614315:C:T	4.09405e-06	-1.44351	-5.17887e-10
54614500	chr19:54614500:A:G	3.85592e-06	-1.30275e-10	-1.50343
54614697	chr19:54614697:T:C	6.35034e-06	-1.30275e-10	-1.00454
54614709	chr19:54614709:AG:A	6.43939e-06	-0.990609	-5.17887e-10
54614719	chr19:54614719:T:TA	6.53525e-06	-0.975833	-5.17887e-10
54614720	chr19:54614720:C:A	6.67944e-06	-0.954009	-5.17887e-10
54614774	chr19:54614774:A:G	4.05432e-06	-1.45326	-5.17887e-10
54614966	chr19:54614966:A:G	1.2183e-06	-1.12691	-1.52868
54614989	chr19:54614989:T:A	3.74588e-06	-1.30275e-10	-1.53239
54615211	chr19:54615211:A:G	7.36936e-07	-1.6256	-1.53269
54615303	chr19:54615303:C:T	7.27944e-07	-1.633	-1.53758
54615386	chr19:54615386:T:C	9.48046e-07	-1.60649	-1.29991
54615402	chr19:54615402:TAA:T	4.08788e-06	-1.44502	-5.17887e-10
54615532	chr19:54615532:G:A	0.000139108	2.08221	-5.17887e-10
54615586	chr19:54615586:T:C	4.27943e-06	-1.30275e-10	-1.39922
54615659	chr19:54615659:C:G	2.27527e-06	-1.30971	-0.721229
54615793	chr19:54615793:A:G	4.04812e-06	-1.30275e-10	-1.45479
54615995	chr19:54615995:G:C	4.31657e-06	-1.30275e-10	-1.39058
54616176	chr19:54616176:C:G	3.30773e-06	-0.79913	-0.857651
54616419	chr19:54616419:A:G	3.7839e-06	-1.30275e-10	-1.52229
54616430	chr19:54616430:C:T	4.96568e-06	-1.25049	-5.17887e-10
54616788	chr19:54616788:CTG:C	4.11895e-06	-1.43744	-5.17887e-10
54616885	chr19:54616885:A:G	3.27047e-06	-0.787008	-0.881102
54617284	chr19:54617284:C:T	3.96751e-06	-1.30275e-10	-1.47491
54617285	chr19:54617285:G:A	3.72637e-06	-1.30275e-10	-1.53761
54617369	chr19:54617369:G:A	4.69055e-06	-0.178492	-1.129
54617625	chr19:54617625:G:C	2.2925e-06	-1.27658	-0.746817
54618049	chr19:54618049:T:C	4.18283e-06	-1.42205	-5.17887e-10
54618069	chr19:54618069:C:T	4.07098e-06	-1.44916	-5.17887e-10
54618126	chr19:54618126:A:G	4.21094e-06	-1.30275e-10	-1.41536
54618199	chr19:54618199:T:A	4.2622e-06	-0.472727	-0.930532
54618436	chr19:54618436:G:A	2.73235e-06	-0.724806	-1.12307
54618453	chr19:54618453:T:C	8.57109e-06	-1.30275e-10	-0.704647
54618553	chr19:54618553:T:C	7.24517e-07	-1.6422	-1.53309
54618576	chr19:54618576:G:A	3.73071e-06	-1.30275e-10	-1.53644
54618623	chr19:54618623:C:A	3.94043e-06	-1.30275e-10	-1.48175
54618778	chr19:54618778:C:T	4.36772e-06	-0.430461	-0.948341
54618896	chr19:54618896:T:G	4.04064e-06	-1.30275e-10	-1.45664
54618989	chr19:54618989:T:C	3.06559e-06	-0.759022	-0.97378
54619115	chr19:54619115:G:A	1.08613e-06	-1.24609	-1.52434
54619220	chr19:54619220:G:A	9.04515e-06	-1.30275e-10	-0.650814
54619711	chr19:54619711:C:A	8.77388e-06	-0.751831	0.0705677
54620122	chr19:54620122:T:A	7.43124e-06	-0.847351	-5.17887e-10
54620126	chr19:54620126:G:A	6.45159e-06	-1.30275e-10	-0.988716
54620785	chr19:54620785:T:C	4.17015e-06	-1.42509	-5.17887e-10
54621350	chr19:54621350:T:G	4.10242e-06	-1.44147	-5.17887e-10
54621372	chr19:54621372:C:T	4.02647e-06	-1.46015	-5.17887e-10
54621443	chr19:54621443:T:A	5.84407e-06	-1.30275e-10	-1.08762
54621545	chr19:54621545:TTTC:T	4.07641e-06	-1.44783	-5.17887e-10
54621583	chr19:54621583:A:C	3.85962e-06	-1.30275e-10	-1.50248
54621648	chr19:54621648:A:G	2.92186e-05	-1.30275e-10	0.521763
54621740	chr19:54621740:C:G	3.74523e-06	-1.30275e-10	-1.53256
54621797	chr19:54621797:C:T	3.94121e-06	-1.48156	-5.17887e-10
54621799	chr19:54621799:T:G	3.80895e-06	-1.30275e-10	-1.51569
54621875	chr19:54621875:A:G	3.73608e-06	-1.30275e-10	-1.53501
54622123	chr19:54622123:C:T	4.86384e-06	-0.417825	-0.853389
54622451	chr19:54622451:C:T	8.90227e-07	-1.43577	-1.53355
54622561	chr19:54622561:G:A	1.1593e-06	-1.17323	-1.53199
54622569	chr19:54622569:T:C	2.12165e-05	-1.30275e-10	0.201735
54622740	chr19:54622740:A:G	3.24932e-06	-0.82612	-0.848476
54622757	chr19:54622757:G:A	3.4006e-06	-1.62909	-5.17887e-10
54622812	chr19:54622812:T:A	3.39448e-06	-0.772358	-0.858534
54622971	chr19:54622971:A:G	4.57837e-06	-0.162949	-1.16875
54623120	chr19:54623120:C:T	9.06278e-07	-1.44396	-1.50749
54623148	chr19:54623148:A:G	7.40848e-06	-1.30275e-10	-0.850418
54623176	chr19:54623176:A:G	4.0471e-06	-1.45504	-5.17887e-10
54623289	chr19:54623289:T:C	4.4233e-06	-1.30275e-10	-1.36616
54623292	chr19:54623292:T:C	4.07205e-06	-1.4489	-5.17887e-10
54623387	chr19:54623387:A:G	4.10107e-06	-1.4418	-5.17887e-10
54623440	chr19:54623440:C:T	2.7667e-06	-0.744173	-1.09121
54623472	chr19:54623472:G:A	4.0576e-06	-1.45245	-5.17887e-10
54623619	chr19:54623619:C:T	2.57011e-06	-1.27605	-0.633045
54623754	chr19:54623754:G:A	1.09095e-06	-1.23401	-1.53199
54623856	chr19:54623856:C:T	4.82629e-06	-0.145983	-1.13298
54623916	chr19:54623916:G:A	4.13398e-06	-1.30275e-10	-1.4338
54624360	chr19:54624360:T:C	7.90331e-07	-1.5712	-1.51715
54624396	chr19:54624396:G:A	2.18364e-05	-1.30275e-10	0.230537
54624657	chr19:54624657:G:C	1.04791e-05	-1.30275e-10	-0.503661
54624848	chr19:54624848:A:G	3.72899e-06	-1.30275e-10	-1.53691
54624957	chr19:54624957:T:G	3.61307e-06	-0.394467	-1.17402
54625053	chr19:54625053:A:G	5.00689e-06	-0.748517	-0.493711
54625084	chr19:54625084:G:A	6.2971e-06	-1.30275e-10	-1.01295
54625108	chr19:54625108:A:G	1.16281e-06	-1.1708	-1.53141
54625157	chr19:54625157:A:G	4.17077e-06	-0.80553	-0.619411
54625187	chr19:54625187:G:A	4.21839e-06	-1.30275e-10	-1.41359
54625389	chr19:54625389:G:T	5.84422e-06	-0.185872	-0.901718
54625451	chr19:54625451:C:T	1.17079e-06	-1.158	-1.53736
54625555	chr19:54625555:T:A	3.93138e-06	-1.48405	-5.17887e-10
54625851	chr19:54625851:T:C	1.76516e-06	-1.64231	-0.642494
54626202	chr19:54626202:G:A	1.19262e-06	-1.1918	-1.48509
54626382	chr19:54626382:T:C	3.54282e-06	-1.58812	-5.17887e-10
54626384	chr19:54626384:A:G	4.08323e-06	-1.44615	-5.17887e-10
54626517	chr19:54626517:T:C	9.05607e-07	-1.46023	-1.49196
54626611	chr19:54626611:TG:T	4.73432e-06	-0.237805	-1.0604
54626951	chr19:54626951:C:T	3.99226e-06	-1.30275e-10	-1.46869
54627130	chr19:54627130:G:A	9.06196e-06	-0.877067	0.22811
54627146	chr19:54627146:G:A	4.14179e-06	-1.43191	-5.17887e-10
54627308	chr19:54627308:C:T	4.09841e-06	-1.44244	-5.17887e-10
54627536	chr19:54627536:G:A	8.8077e-06	-0.881688	0.204271
54627713	chr19:54627713:A:G	4.21662e-06	-1.41401	-5.17887e-10
54627948	chr19:54627948:T:C	9.49918e-07	-1.44178	-1.46264
54628003	chr19:54628003:A:G	3.83556e-06	-1.30275e-10	-1.50873
54628016	chr19:54628016:T:G	6.04247e-06	-1.30275e-10	-1.05423
54628246	chr19:54628246:C:T	4.10768e-06	-1.44018	-5.17887e-10
54628556	chr19:54628556:G:A	4.21245e-06	-1.415	-5.17887e-10
54628714	chr19:54628714:G:T	1.15602e-06	-1.17234	-1.53572
54629158	chr19:54629158:G:A	9.77782e-07	-1.38998	-1.48553
54629204	chr19:54629204:T:G	3.49412e-06	-1.60196	-5.17887e-10
54629483	chr19:54629483:C:A	9.64369e-07	-1.37888	-1.51044
54629568	chr19:54629568:G:A	9.5404e-07	-1.39645	-1.50365
54630048	chr19:54630048:G:A	3.4089e-06	-0.885395	-0.741258
54630503	chr19:54630503:A:G	3.43468e-06	-0.892071	-0.727049
54630849	chr19:54630849:A:G	4.0271e-06	-1.46	-5.17887e-10
54631416	chr19:54631416:G:A	3.98957e-06	-1.46936	-5.17887e-10
54631479	chr19:54631479:T:C	4.15417e-06	-0.824243	-0.604686
54631632	chr19:54631632:C:T	1.95331e-06	-0.899391	-1.28413
54631643	chr19:54631643:C:T	3.83009e-06	-1.30275e-10	-1.51016
54631705	chr19:54631705:C:T	7.99594e-07	-1.63484	-1.44185
54631706	chr19:54631706:A:G	7.96012e-07	-1.63807	-1.44311
54631735	chr19:54631735:C:T	3.72786e-06	-1.30275e-10	-1.53721
54631748	chr19:54631748:C:T	5.9444e-06	-1.30275e-10	-1.07059
54631750	chr19:54631750:C:G	6.04471e-06	-1.30275e-10	-1.05386
54631757	chr19:54631757:A:C	6.92738e-06	-1.30275e-10	-0.917561
54631758	chr19:54631758:G:C	6.80023e-06	-1.30275e-10	-0.936087
54632040	chr19:54632040:T:G	1.53932e-06	-0.987275	-1.43443
54632235	chr19:54632235:T:C	9.69721e-06	-1.30275e-10	-0.581205
54632388	chr19:54632388:T:A	2.27678e-06	-0.931092	-1.09919
54632531	chr19:54632531:T:C	1.93052e-06	-1.06991	-1.12535
54632675	chr19:54632675:C:T	3.35589e-06	-1.64233	-5.17887e-10
54632690	chr19:54632690:A:G	2.53816e-06	-0.664774	-1.25683
54632735	chr19:54632735:C:T	1.40358e-06	-1.21977	-1.29425
54632822	chr19:54632822:T:C	4.08571e-06	-1.30275e-10	-1.44555
54632866	chr19:54632866:G:A	3.44267e-06	-1.61679	-5.17887e-10
54633105	chr19:54633105:G:A	3.50941e-06	-0.74571	-0.851885
54633172	chr19:54633172:C:T	4.64134e-06	-1.31804	-5.17887e-10
54633233	chr19:54633233:G:A	4.1101e-06	-1.43959	-5.17887e-10
54633371	chr19:54633371:G:GCC	4.19655e-06	-1.30275e-10	-1.41878
54633391	chr19:54633391:TG:T	4.40013e-06	-1.30275e-10	-1.37141
54633393	chr19:54633393:G:A	5.10754e-06	-1.30275e-10	-1.22233
54633607	chr19:54633607:C:G	7.46956e-06	-1.30275e-10	-0.842206
54633767	chr19:54633767:C:T	3.73223e-06	-1.30275e-10	-1.53604
54633868	chr19:54633868:G:A	3.85069e-06	-1.30275e-10	-1.50479
54633871	chr19:54633871:A:G	3.94281e-06	-1.30275e-10	-1.48115
54633884	chr19:54633884:A:G	5.42894e-06	-1.30275e-10	-1.1613
54634003	chr19:54634003:G:A	2.18007e-06	-0.535935	-1.53775
54634017	chr19:54634017:G:A	3.73372e-06	-1.30275e-10	-1.53564
54634031	chr19:54634031:G:A	8.75014e-06	-1.30275e-10	-0.683973
54634060	chr19:54634060:A:C	1.58135e-05	-1.30275e-10	-0.0921798
54634075	chr19:54634075:G:A	3.73514e-06	-1.30275e-10	-1.53526
54634095	chr19:54634095:T:G	3.18993e-06	-0.287448	-1.4056
54634115	chr19:54634115:A:G	3.31568e-06	-0.812847	-0.841533
54634136	chr19:54634136:T:C	3.76494e-06	-0.821909	-0.705403
54634205	chr19:54634205:T:C	4.64e-06	-1.30275e-10	-1.31833
54634295	chr19:54634295:A:T	3.72473e-06	-1.30275e-10	-1.53805
54634324	chr19:54634324:A:C	5.17375e-06	-1.30275e-10	-1.20945
54634331	chr19:54634331:A:G	8.7604e-06	-1.30275e-10	-0.682801
54634413	chr19:54634413:T:C	4.13869e-06	-1.30275e-10	-1.43266
54634499	chr19:54634499:C:G	3.36331e-06	-1.64012	-5.17887e-10
54634585	chr19:54634585:C:T	5.00187e-06	-0.0686131	-1.17462
54634593	chr19:54634593:G:A	1.31137e-06	-1.05754	-1.52443
54634625	chr19:54634625:C:T	5.30747e-06	-0.0814441	-1.10248
54634655	chr19:54634655:C:G	1.69423e-06	-0.857195	-1.46862
54635023	chr19:54635023:C:T	1.29977e-05	-1.30275e-10	-0.288269
54635114	chr19:54635114:G:A	3.2102e-06	-0.243953	-1.44276
54635277	chr19:54635277:T:C	5.17108e-06	-1.20996	-5.17887e-10
54635352	chr19:54635352:C:T	3.6985e-06	-0.353714	-1.1914
54635373	chr19:54635373:G:A	5.69987e-06	0.148613	-1.26121
54635402	chr19:54635402:T:C	5.18556e-06	-0.0465039	-1.16066
54635585	chr19:54635585:G:A	9.18267e-06	-1.30275e-10	-0.635725
54635623	chr19:54635623:C:T	4.01391e-06	-0.262893	-1.20038
54635747	chr19:54635747:C:T	6.29823e-06	-1.30275e-10	-1.01277
54636091	chr19:54636091:A:C	1.05049e-06	-1.47498	-1.32881
54636097	chr19:54636097:A:G	3.68475e-06	-0.610809	-0.93803
54636331	chr19:54636331:A:G	4.26942e-06	-1.40157	-5.17887e-10
54636365	chr19:54636365:G:A	4.60162e-06	0.0363903	-1.36303
54636448	chr19:54636448:G:A	6.44341e-06	0.18941	-1.17939
54636580	chr19:54636580:T:C	4.81964e-06	-0.198178	-1.08217
54636592	chr19:54636592:T:C	3.98434e-06	-0.319723	-1.15095
54636594	chr19:54636594:G:A	3.45992e-06	-0.19025	-1.42155
54636637	chr19:54636637:G:A	0.000128182	-1.30275e-10	2.00041
54636791	chr19:54636791:C:T	2.15611e-06	-1.35386	-0.730881
54636848	chr19:54636848:C:A	4.23454e-06	-1.40977	-5.17887e-10
54636880	chr19:54636880:C:T	4.37798e-06	-0.178227	-1.19823
54636927	chr19:54636927:G:A	3.55594e-06	-0.408594	-1.17583
54636952	chr19:54636952:T:C	1.43985e-06	-0.995615	-1.49289
54637013	chr19:54637013:A:G	3.82697e-06	-1.30275e-10	-1.51097
54637391	chr19:54637391:T:C	1.39404e-06	-0.98401	-1.53683
54637494	chr19:54637494:C:T	1.18101e-06	-1.49994	-1.18674
54637803	chr19:54637803:G:A	4.49407e-06	-1.35028	-5.17887e-10
54638357	chr19:54638357:T:C	1.56682e-05	-1.03034	0.928935
54638387	chr19:54638387:C:T	1.61283e-06	-0.839055	-1.536
54638604	chr19:54638604:C:T	5.67289e-06	-1.30275e-10	-1.11734
54638892	chr19:54638892:T:C	1.33532e-05	0.778485	-1.03977
54638997	chr19:54638997:G:A	5.70377e-06	-1.30275e-10	-1.11192
54639190	chr19:54639190:T:C	4.42805e-06	-1.30275e-10	-1.36508
54640094	chr19:54640094:T:G	6.33569e-06	-1.30275e-10	-1.00684
54640189	chr19:54640189:T:C	6.49334e-06	0.309812	-1.29208
54640289	chr19:54640289:C:T	1.47602e-05	-1.26049	1.09938
54640336	chr19:54640336:T:C	3.72507e-06	-1.30275e-10	-1.53796
54640572	chr19:54640572:T:C	1.41094e-05	-1.25405	1.04785
54641076	chr19:54641076:T:C	3.74818e-06	-1.30275e-10	-1.53177
54641452	chr19:54641452:C:T	5.80144e-06	-1.30275e-10	-1.09494
54641491	chr19:54641491:T:A	5.41143e-06	-1.30275e-10	-1.16453
54641555	chr19:54641555:A:G	1.09083e-05	0.443242	-0.90676
54641629	chr19:54641629:C:T	6.54838e-06	-1.30275e-10	-0.973825
54642032	chr19:54642032:C:T	4.1576e-06	-1.30275e-10	-1.4281
54642146	chr19:54642146:T:G	6.12735e-06	-1.04028	-5.17887e-10
54642358	chr19:54642358:A:G	6.39631e-06	-1.30275e-10	-0.997322
54642419	chr19:54642419:T:C	3.7786e-06	-1.30275e-10	-1.52369
54642541	chr19:54642541:T:C	1.42327e-06	-0.979134	-1.52096
54642550	chr19:54642550:G:A	3.94602e-06	-1.30275e-10	-1.48033
54642599	chr19:54642599:C:T	3.82358e-06	-1.30275e-10	-1.51186
54642657	chr19:54642657:C:A	8.11955e-06	-1.30275e-10	-0.758769
54642829	chr19:54642829:G:A	8.44175e-06	0.324699	-1.04455
54643151	chr19:54643151:G:A	3.74497e-06	-1.30275e-10	-1.53263
54643313	chr19:54643313:G:A	1.26562e-05	0.607451	-0.922347
54643363	chr19:54643363:A:T	1.19878e-05	0.518386	-0.88754
54644025	chr19:54644025:G:A	1.08981e-05	0.450307	-0.914759
54644182	chr19:54644182:A:G	1.16597e-05	0.471776	-0.868683
54644344	chr19:54644344:T:C	1.28109e-05	0.525886	-0.82863
54644372	chr19:54644372:T:TG	1.24092e-05	0.530999	-0.865608
54644500	chr19:54644500:C:T	3.81324e-06	-1.51456	-5.17887e-10
54644556	chr19:54644556:G:A	1.36527e-05	0.639385	-0.878488
54644563	chr19:54644563:C:T	1.45512e-05	0.716227	-0.891594
54644589	chr19:54644589:T:C	1.46525e-05	0.697594	-0.866025
54645424	chr19:54645424:T:C	5.38343e-06	0.066034	-1.23575
54645591	chr19:54645591:T:C	2.12548e-05	0.861892	-0.658353
54646019	chr19:54646019:A:G	3.72934e-06	-1.30275e-10	-1.53681
54646226	chr19:54646226:TTAAAAA:T	6.20077e-06	-1.02837	-5.17887e-10
54646248	chr19:54646248:A:G	5.57261e-05	1.82905	-0.661641
54646407	chr19:54646407:G:A	2.80945e-05	1.35124	-0.868705
54646481	chr19:54646481:G:A	0.00012388	-1.30275e-10	1.96627
54646735	chr19:54646735:C:T	9.55707e-06	-1.30275e-10	-0.595762
54646763	chr19:54646763:G:T	5.89244e-06	-1.30275e-10	-1.07937
54646868	chr19:54646868:C:T	7.31558e-06	-0.863037	-5.17887e-10
54647049	chr19:54647049:G:A	1.3501e-06	-1.03058	-1.52228
54647081	chr19:54647081:C:A	5.18482e-06	-1.30275e-10	-1.20731
54647169	chr19:54647169:C:T	2.89271e-05	1.34113	-0.829391
54647325	chr19:54647325:T:C	2.88659e-05	1.3676	-0.857981
54647326	chr19:54647326:G:A	2.99952e-05	1.41739	-0.869391
54647402	chr19:54647402:C:T	2.97613e-05	1.36467	-0.824502
54647416	chr19:54647416:A:G	8.94541e-06	0.233894	-0.895797
54647442	chr19:54647442:G:A	2.8958e-05	1.32304	-0.810237
54647715	chr19:54647715:A:G	2.84141e-05	1.37493	-0.881089
54647754	chr19:54647754:C:T	3.2728e-05	-1.30275e-10	0.635188
54647922	chr19:54647922:G:A	0.000105099	1.80186	-5.17887e-10
54648554	chr19:54648554:C:T	5.4263e-06	-1.30275e-10	-1.16179
54648580	chr19:54648580:C:T	4.40265e-06	-1.30275e-10	-1.37084
54648667	chr19:54648667:A:G	3.57293e-05	1.60462	-0.881692
54648797	chr19:54648797:G:A	1.22552e-06	-1.13065	-1.51903
54648823	chr19:54648823:G:A	4.0727e-06	-1.30275e-10	-1.44874
54648970	chr19:54648970:T:C	8.13611e-06	-0.756731	-5.17887e-10
54649737	chr19:54649737:C:T	8.38761e-06	-0.726288	-5.17887e-10
54649751	chr19:54649751:A:G	1.21648e-06	-1.13527	-1.52181
54650709	chr19:54650709:A:G	1.6423e-06	-0.824315	-1.53263
54651095	chr19:54651095:G:A	5.27239e-06	-1.19056	-5.17887e-10
54651282	chr19:54651282:G:T	1.45645e-05	-1.30275e-10	-0.174455
54651309	chr19:54651309:T:C	1.11248e-06	-1.24967	-1.49677
54651505	chr19:54651505:G:A	1.53204e-05	0.856037	-0.979898
54651622	chr19:54651622:A:T	2.14886e-05	1.1618	-0.947321
54651887	chr19:54651887:A:G	1.10061e-06	-1.26309	-1.49409
54652019	chr19:54652019:G:A	1.58819e-06	-1.32536	-1.06508
54652087	chr19:54652087:C:T	8.50872e-06	-1.30275e-10	-0.711951
54652116	chr19:54652116:A:G	1.74033e-06	-1.30521	-0.993762
54652362	chr19:54652362:A:G	1.11461e-05	-1.30275e-10	-0.441951
54652454	chr19:54652454:C:T	6.97694e-06	-1.24134	0.330905
54653408	chr19:54653408:A:G	3.79635e-06	-1.30275e-10	-1.519
54653656	chr19:54653656:C:A	3.76693e-06	-1.30275e-10	-1.52678
54653663	chr19:54653663:A:C	1.22338e-06	-1.13838	-1.51304
54653666	chr19:54653666:A:G	1.17943e-06	-1.18834	-1.49968
54653830	chr19:54653830:A:T	1.17001e-06	-1.1924	-1.50363
54653875	chr19:54653875:C:T	1.60847e-05	1.11131	-1.18648
54654048	chr19:54654048:C:T	1.1434e-06	-1.21847	-1.50056
54654087	chr19:54654087:T:G	1.12511e-06	-1.23449	-1.50067
54654271	chr19:54654271:T:G	6.03822e-06	-1.05493	-5.17887e-10
54654322	chr19:54654322:C:T	3.75734e-06	-1.30275e-10	-1.52933
54654404	chr19:54654404:T:G	1.13753e-06	-1.2186	-1.50559
54654580	chr19:54654580:C:T	9.43608e-06	-1.30275e-10	-0.608502
54654958	chr19:54654958:A:G	9.7734e-06	-1.30275e-10	-0.573379
54655138	chr19:54655138:C:A	3.92576e-06	-1.30275e-10	-1.48548
54655271	chr19:54655271:G:A	3.74213e-06	-1.30275e-10	-1.53339
54655285	chr19:54655285:C:T	9.61615e-06	-0.589599	-5.17887e-10
54655295	chr19:54655295:G:A	9.83022e-06	-0.567582	-5.17887e-10
54655379	chr19:54655379:T:C	2.65879e-05	1.22446	-0.797052
54655851	chr19:54655851:G:A	1.10955e-05	-1.30275e-10	-0.446508
54656117	chr19:54656117:C:A	1.35304e-06	-1.10461	-1.44608
54656305	chr19:54656305:G:A	1.21355e-06	-1.22449	-1.435
54657151	chr19:54657151:T:C	6.64474e-06	-0.959217	-5.17887e-10
54657248	chr19:54657248:C:T	7.99486e-06	0.320155	-1.0944
54657292	chr19:54657292:G:A	3.76008e-06	-1.30275e-10	-1.5286
54657298	chr19:54657298:G:A	7.33667e-06	-1.30275e-10	-0.860158
54657303	chr19:54657303:G:A	4.20327e-06	-1.30275e-10	-1.41718
54657552	chr19:54657552:A:G	3.46867e-06	-1.60927	-5.17887e-10
54657621	chr19:54657621:G:A	9.26764e-07	-1.39258	-1.53652
54658358	chr19:54658358:T:A	4.03676e-06	-1.30275e-10	-1.4576
54658553	chr19:54658553:C:T	2.48102e-05	-1.30275e-10	0.358213
54658645	chr19:54658645:C:T	1.56781e-05	1.43502	-1.5358
54658846	chr19:54658846:G:T	1.1201e-05	1.09943	-1.53647
54658850	chr19:54658850:C:T	4.92993e-06	-1.25772	-5.17887e-10
54659125	chr19:54659125:A:G	3.72699e-06	-1.30275e-10	-1.53744
54659138	chr19:54659138:A:G	1.16165e-05	1.13587	-1.53649
54659152	chr19:54659152:C:T	1.26011e-05	-1.30275e-10	-0.319262
54659166	chr19:54659166:T:C	9.1798e-06	0.883128	-1.51917
54659331	chr19:54659331:C:A	3.79897e-06	-1.30275e-10	-1.51831
54659346	chr19:54659346:C:T	1.08483e-05	1.00776	-1.4768
54659349	chr19:54659349:A:G	1.13396e-05	-1.30275e-10	-0.424746
54659671	chr19:54659671:T:C	1.20589e-05	-1.30275e-10	-0.363244
54659927	chr19:54659927:C:T	3.73294e-06	-1.30275e-10	-1.53585
54660061	chr19:54660061:C:T	3.66614e-05	-1.30275e-10	0.748682
54660297	chr19:54660297:G:A	2.02357e-06	-1.56783	-0.580352
54660387	chr19:54660387:G:A	4.07866e-06	-1.44727	-5.17887e-10
54660716	chr19:54660716:G:A	2.78391e-05	1.06326	-0.589868
54660973	chr19:54660973:C:T	1.45621e-05	-1.30275e-10	-0.17462
54661058	chr19:54661058:G:A	2.88135e-05	1.21498	-0.707175
54661088	chr19:54661088:G:A	5.75576e-06	-1.48637	0.383524
54661127	chr19:54661127:A:G	1.57005e-06	-1.56728	-0.834652
54661290	chr19:54661290:CCACT:C	2.05278e-05	-1.30275e-10	0.168739
54661497	chr19:54661497:T:C	5.57827e-05	-1.4321	2.60052
54661614	chr19:54661614:A:G	5.48563e-06	-1.15091	-5.17887e-10
54661910	chr19:54661910:A:G	0.00266472	-1.30275e-10	5.03481
54662069	chr19:54662069:C:T	4.09345e-06	-1.30275e-10	-1.44365
54662070	chr19:54662070:A:G	1.43802e-05	-1.30275e-10	-0.187193
54662091	chr19:54662091:G:A	2.05389e-06	-0.960958	-1.17235
54662146	chr19:54662146:T:C	7.18251e-06	-0.881395	-5.17887e-10
54662275	chr19:54662275:G:A	3.83723e-06	-1.30275e-10	-1.50829
54662317	chr19:54662317:A:G	2.30909e-06	-1.64254	-0.373645
54662479	chr19:54662479:G:C	5.06296e-06	-1.30275e-10	-1.23109
54662484	chr19:54662484:G:A	3.99043e-06	-1.30275e-10	-1.46914
54662638	chr19:54662638:C:G	6.99091e-06	-1.30275e-10	-0.908432
54662691	chr19:54662691:C:G	3.72473e-06	-1.30275e-10	-1.53805
54662761	chr19:54662761:C:T	8.04404e-07	-1.61732	-1.45338
54663499	chr19:54663499:G:A	5.5219e-06	-1.14432	-5.17887e-10
54663675	chr19:54663675:A:T	7.92633e-06	-0.782853	-5.17887e-10
54663839	chr19:54663839:C:T	4.89004e-06	-1.30275e-10	-1.26584
54664106	chr19:54664106:A:G	5.71956e-06	-1.30275e-10	-1.10915
54664138	chr19:54664138:TGTGGGAG:T	7.97451e-07	-1.63217	-1.44721
54664344	chr19:54664344:G:A	4.62928e-06	-1.30275e-10	-1.32064
54664532	chr19:54664532:T:A	1.47989e-06	-1.48722	-0.973861
54664574	chr19:54664574:G:C	3.92279e-06	-1.30275e-10	-1.48624
54664688	chr19:54664688:A:C	6.5282e-06	-1.30275e-10	-0.976911
54665120	chr19:54665120:T:A	1.01891e-05	-0.53172	-5.17887e-10
54665143	chr19:54665143:C:T	1.90035e-05	-1.30275e-10	0.0915792
54665364	chr19:54665364:T:C	4.57437e-06	-1.33257	-5.17887e-10
54665624	chr19:54665624:C:T	4.12634e-06	-1.30275e-10	-1.43565
54666465	chr19:54666465:G:A	8.75333e-06	-1.30275e-10	-0.683609
54666478	chr19:54666478:G:A	3.85113e-06	0.0323035	-1.53698
54666490	chr19:54666490:T:G	3.76878e-06	-1.30275e-10	-1.52629
54666584	chr19:54666584:A:G	1.26254e-06	-1.63928	-0.980639
54666635	chr19:54666635:G:A	7.58196e-06	-1.30275e-10	-0.827271
54666689	chr19:54666689:C:T	2.22511e-05	-0.0154291	0.264777
54666772	chr19:54666772:G:A	0.000186516	0.191475	2.184
54666927	chr19:54666927:A:G	1.35113e-05	-0.249514	-5.17887e-10
54667025	chr19:54667025:G:A	3.35853e-06	-1.64154	-5.17887e-10
54667170	chr19:54667170:G:A	3.74151e-06	-1.30275e-10	-1.53355
54667180	chr19:54667180:A:T	1.1982e-05	-1.30275e-10	-0.369634
54667225	chr19:54667225:A:G	5.96944e-06	-1.52506	0.458671
54667282	chr19:54667282:A:G	3.34027e-06	-0.694665	-0.952326
54667353	chr19:54667353:G:A	3.53868e-06	-0.15673	-1.43256
54667414	chr19:54667414:A:G	5.48693e-06	-1.30275e-10	-1.15067
54667425	chr19:54667425:G:A	8.35646e-06	-1.30275e-10	-0.730008
54667449	chr19:54667449:G:C	3.55025e-06	-1.58603	-5.17887e-10
54667469	chr19:54667469:A:G	2.6838e-05	-1.36814	1.80491
54667517	chr19:54667517:A:G	8.81295e-07	-1.45558	-1.52382
54667590	chr19:54667590:A:G	2.09689e-06	-0.778465	-1.33412
54667597	chr19:54667597:A:G	9.16134e-06	-1.30275e-10	-0.63805
54667601	chr19:54667601:T:C	7.5748e-06	-1.30275e-10	-0.828216
54667647	chr19:54667647:G:A	5.11603e-06	-1.30275e-10	-1.22066
54667678	chr19:54667678:A:C	4.61751e-06	0.0861406	-1.40933
54667694	chr19:54667694:A:T	9.37933e-06	-1.30275e-10	-0.614534
54667766	chr19:54667766:A:G	1.82227e-06	-1.07929	-1.17367
54667792	chr19:54667792:AG:A	3.95473e-06	-0.00479196	-1.47334
54667913	chr19:54667913:G:A	2.8254e-06	-1.45037	-0.364019
54667917	chr19:54667917:G:A	5.08938e-06	-1.30275e-10	-1.22589
54668154	chr19:54668154:G:A	8.07852e-06	-1.30275e-10	-0.763834
54669830	chr19:54669830:C:T	1.37699e-05	-1.30275e-10	-0.230559
54669996	chr19:54669996:T:C	1.3569e-05	-1.30275e-10	-0.245256
54670354	chr19:54670354:T:G	5.25729e-06	-0.0368215	-1.15661
54670652	chr19:54670652:G:A	1.64574e-06	-0.817804	-1.53705
54670735	chr19:54670735:C:T	3.72762e-06	-1.30275e-10	-1.53727
54670740	chr19:54670740:A:T	3.72762e-06	-1.30275e-10	-1.53727
54670948	chr19:54670948:C:A	2.831e-06	-1.02044	-0.791976
54671245	chr19:54671245:C:T	2.52119e-05	-1.31063	1.68491
54671259	chr19:54671259:C:T	6.74561e-06	-1.30275e-10	-0.944151
54671378	chr19:54671378:T:G	1.07299e-06	-1.40502	-1.37758
54671572	chr19:54671572:T:C	1.5829e-05	-0.147456	0.056257
54671963	chr19:54671963:C:T	1.88566e-06	-0.701458	-1.51731
54671981	chr19:54671981:A:G	9.05527e-07	-1.64252	-1.30976
54672102	chr19:54672102:G:A	3.77459e-06	-1.30275e-10	-1.52475
54672112	chr19:54672112:A:G	4.36323e-06	-1.30275e-10	-1.37983
54672200	chr19:54672200:C:CAG	1.02921e-05	-1.30275e-10	-0.521667
54672313	chr19:54672313:T:TG	4.36626e-06	-1.30275e-10	-1.37914
54672327	chr19:54672327:A:C	3.44897e-05	-1.30275e-10	0.687617
54672445	chr19:54672445:G:A	3.77968e-06	-1.30275e-10	-1.5234
54672574	chr19:54672574:G:A	4.34551e-06	-1.30275e-10	-1.3839
54672599	chr19:54672599:T:C	3.89843e-06	-1.30275e-10	-1.49247
54672621	chr19:54672621:T:C	3.77696e-06	-1.30275e-10	-1.52412
54672717	chr19:54672717:A:G	5.21836e-06	-1.30275e-10	-1.20086
54672769	chr19:54672769:T:C	4.08707e-06	-1.30275e-10	-1.44521
54672861	chr19:54672861:C:G	4.59102e-06	-1.30275e-10	-1.32894
54673013	chr19:54673013:A:G	3.72952e-06	-1.30275e-10	-1.53676
54673055	chr19:54673055:A:T	5.39285e-06	-0.117467	-1.0505
54673098	chr19:54673098:C:G	3.5702e-06	-0.507787	-1.07263
54673105	chr19:54673105:A:G	3.35592e-06	-1.64232	-5.17887e-10
54673768	chr19:54673768:C:T	3.53956e-06	-0.248066	-1.34097
54673969	chr19:54673969:A:T	7.61004e-07	-1.62228	-1.50388
54674012	chr19:54674012:A:G	3.68804e-06	-0.618675	-0.929273
54674105	chr19:54674105:G:A	3.73095e-06	-1.30275e-10	-1.53638
54674590	chr19:54674590:A:G	1.5015e-06	-1.11821	-1.32836
54674668	chr19:54674668:A:G	3.72816e-06	-1.30275e-10	-1.53713
54674806	chr19:54674806:G:A	7.2258e-07	-1.64151	-1.53646
54675559	chr19:54675559:C:T	4.48765e-06	-1.35171	-5.17887e-10
54675583	chr19:54675583:C:T	3.72472e-06	-1.30275e-10	-1.53805
54675688	chr19:54675688:C:T	3.0016e-06	-0.817458	-0.936439
54675729	chr19:54675729:G:A	6.15049e-06	-1.30275e-10	-1.03651
54675793	chr19:54675793:A:C	1.02568e-06	-1.29527	-1.53241
54676821	chr19:54676821:G:C	3.72683e-06	-1.30275e-10	-1.53748
54677021	chr19:54677021:G:T	4.33481e-06	-1.30275e-10	-1.38636
54677106	chr19:54677106:G:C	1.89166e-06	-0.80283	-1.41276
54677578	chr19:54677578:TTTTCTTCTTTC:T	4.24689e-06	-1.30275e-10	-1.40686
54678017	chr19:54678017:ATACT:A	1.77919e-06	-0.831788	-1.4451
54678023	chr19:54678023:A:G	6.50825e-06	-1.30275e-10	-0.979972
54678050	chr19:54678050:A:C	2.61802e-06	-0.717849	-1.17278
54678530	chr19:54678530:T:C	7.75568e-07	-1.63849	-1.46871
54678531	chr19:54678531:G:A	6.71683e-06	-0.948427	-5.17887e-10
54678829	chr19:54678829:C:T	3.91648e-06	-1.21453	-0.273325
54678920	chr19:54678920:C:A	4.82538e-06	-1.30275e-10	-1.27915
54679147	chr19:54679147:A:T	5.07841e-06	-1.30275e-10	-1.22805
54679423	chr19:54679423:T:A	5.66248e-06	-1.30275e-10	-1.11918
54679563	chr19:54679563:A:G	3.91323e-06	-1.30275e-10	-1.48868
54679631	chr19:54679631:T:C	2.14068e-06	-0.612337	-1.47958
54679965	chr19:54679965:G:A	1.27828e-05	-1.30275e-10	-0.304944
54680852	chr19:54680852:A:G	3.81624e-06	-1.30275e-10	-1.51378
54680897	chr19:54680897:G:A	4.97963e-06	-1.30275e-10	-1.24769
54680917	chr19:54680917:A:G	4.10819e-06	-1.30275e-10	-1.44006
54681020	chr19:54681020:T:C	6.76309e-06	-1.30275e-10	-0.941562
54681029	chr19:54681029:C:G	1.84673e-06	-0.847248	-1.39238
54681133	chr19:54681133:G:A	2.2798e-05	-1.30275e-10	0.273629
54681410	chr19:54681410:A:C	4.46721e-06	-1.47451	0.118228
54681445	chr19:54681445:G:T	3.73913e-06	-1.30275e-10	-1.53419
54681473	chr19:54681473:A:T	3.72608e-06	-1.30275e-10	-1.53769
54681660	chr19:54681660:A:G	5.53679e-05	-1.30275e-10	1.16096
54681733	chr19:54681733:T:C	8.16505e-07	-1.58408	-1.47169
54681757	chr19:54681757:T:C	3.78518e-06	-1.30275e-10	-1.52195
54681891	chr19:54681891:G:A	1.73952e-06	-0.795399	-1.50403
54681898	chr19:54681898:C:T	3.73304e-06	-1.30275e-10	-1.53582
54682153	chr19:54682153:G:A	7.68299e-06	-1.30275e-10	-0.814034
54682157	chr19:54682157:G:A	8.06706e-07	-1.58573	-1.48211
54682162	chr19:54682162:C:T	6.17333e-06	-1.30275e-10	-1.0328
54682178	chr19:54682178:C:T	1.17071e-06	-1.40283	-1.2926
54682203	chr19:54682203:C:T	4.0123e-06	-1.30275e-10	-1.46368
54682308	chr19:54682308:T:C	3.7968e-06	-1.30275e-10	-1.51889
54682311	chr19:54682311:C:T	3.76642e-06	-1.30275e-10	-1.52692
54682437	chr19:54682437:C:G	3.92678e-06	-1.30275e-10	-1.48522
54682561	chr19:54682561:C:G	4.12329e-06	-1.30275e-10	-1.43639
54682565	chr19:54682565:T:C	2.34809e-06	-0.469474	-1.52997
54682613	chr19:54682613:T:G	3.72482e-06	-1.30275e-10	-1.53802
54682619	chr19:54682619:G:C	3.72545e-06	-1.30275e-10	-1.53785
54682812	chr19:54682812:C:T	5.60224e-06	-1.30275e-10	-1.12988
54682861	chr19:54682861:G:A	3.8711e-06	-1.30275e-10	-1.4995
54683388	chr19:54683388:A:G	2.13414e-06	-1.3059	-0.789081
54683471	chr19:54683471:T:C	3.80266e-06	-1.30275e-10	-1.51734
54683528	chr19:54683528:A:G	3.90557e-06	-1.36222	-0.128417
54683553	chr19:54683553:T:C	3.79851e-06	-1.30275e-10	-1.51843
54683812	chr19:54683812:T:C	2.79979e-06	-0.298146	-1.52535
54683871	chr19:54683871:T:C	1.46009e-06	-1.32696	-1.14758
54683894	chr19:54683894:G:A	1.4573e-06	-1.33685	-1.13961
54683969	chr19:54683969:G:A	5.95544e-06	-1.30275e-10	-1.06874
54684025	chr19:54684025:C:T	3.90042e-06	-0.0266488	-1.46531
54684180	chr19:54684180:C:G	3.83311e-06	-1.30275e-10	-1.50937
54684447	chr19:54684447:G:A	7.09317e-06	-0.893911	-5.17887e-10
54684761	chr19:54684761:A:C	3.8925e-06	-1.30275e-10	-1.49399
54684834	chr19:54684834:G:T	7.3887e-06	-1.30275e-10	-0.853092
54684877	chr19:54684877:G:C	3.85862e-06	-1.30275e-10	-1.50273
54684978	chr19:54684978:A:C	3.85413e-06	-1.30275e-10	-1.5039
54685025	chr19:54685025:GTT:G	2.68783e-06	-0.330969	-1.53334
54685361	chr19:54685361:A:G	5.10576e-06	-1.22267	-5.17887e-10
54685393	chr19:54685393:G:A	7.48061e-06	-1.30275e-10	-0.840729
54685422	chr19:54685422:T:C	3.83896e-06	-1.30275e-10	-1.50784
54685507	chr19:54685507:G:A	8.55365e-07	-1.4981	-1.51117
54685630	chr19:54685630:C:T	1.294e-05	-1.30275e-10	-0.292722
54686014	chr19:54686014:G:A	5.43639e-06	-1.30275e-10	-1.15993
54686389	chr19:54686389:C:T	4.08884e-06	-1.30275e-10	-1.44478
54686467	chr19:54686467:C:T	5.1002e-06	-1.30275e-10	-1.22376
54686477	chr19:54686477:A:T	1.13239e-06	-1.4235	-1.30521
54686518	chr19:54686518:C:T	9.58422e-06	-1.30275e-10	-0.592925
54686560	chr19:54686560:G:A	3.26864e-05	-1.30275e-10	0.633917
54686591	chr19:54686591:G:A	7.84975e-06	-1.30275e-10	-0.792561
54687066	chr19:54687066:G:A	3.15096e-06	-0.201854	-1.50348
54687164	chr19:54687164:T:G	1.30975e-05	-1.30275e-10	-0.280623
54687232	chr19:54687232:A:C	2.79441e-06	-0.30573	-1.51969
54687241	chr19:54687241:C:G	2.86471e-06	-0.303432	-1.49714
54687362	chr19:54687362:A:C	9.60072e-06	-0.591205	-5.17887e-10
54687475	chr19:54687475:G:A	5.01047e-06	-1.30275e-10	-1.24151
54687948	chr19:54687948:T:C	2.6573e-06	-0.363522	-1.51221
54688270	chr19:54688270:A:T	2.99711e-06	-0.292616	-1.46278
54688325	chr19:54688325:C:T	4.20277e-06	-1.30275e-10	-1.4173
54688519	chr19:54688519:G:A	2.60988e-06	-0.402444	-1.49129
54688732	chr19:54688732:G:A	2.8368e-06	-0.302518	-1.50785
54689088	chr19:54689088:G:A	3.00916e-06	-0.298292	-1.45309
54689268	chr19:54689268:T:C	7.72093e-06	-1.30275e-10	-0.809109
54689572	chr19:54689572:A:G	2.4597e-06	-0.417034	-1.53597
54689692	chr19:54689692:G:A	6.89868e-06	-1.30275e-10	-0.921714
54689860	chr19:54689860:TG:T	1.69285e-05	-0.0240459	-5.17887e-10
54689862	chr19:54689862:TG:T	2.74474e-06	-0.380994	-1.46236
54689966	chr19:54689966:A:G	1.00717e-06	-1.37389	-1.47201
54690060	chr19:54690060:GCCCCAC:G	3.82975e-06	-1.30275e-10	-1.51024
54690067	chr19:54690067:T:TAATAG	3.82991e-06	-1.30275e-10	-1.5102
54690293	chr19:54690293:C:A	6.84991e-06	-1.30391	0.375099
54690458	chr19:54690458:G:A	7.64996e-06	-1.30275e-10	-0.818343
54690484	chr19:54690484:A:G	1.03769e-06	-1.57819	-1.23785
54690816	chr19:54690816:T:C	5.13731e-06	-1.30275e-10	-1.21651
54691023	chr19:54691023:A:G	8.41354e-07	-1.62259	-1.40319
54691053	chr19:54691053:G:T	1.98859e-05	0.136966	-5.17887e-10
54691440	chr19:54691440:G:C	1.75043e-05	-0.690722	0.700128
54691827	chr19:54691827:G:A	1.69339e-06	-1.47094	-0.855365
54691890	chr19:54691890:G:A	3.74174e-06	-1.30275e-10	-1.53349
54692151	chr19:54692151:G:T	1.50652e-06	-1.51582	-0.927423
54692398	chr19:54692398:AC:A	9.75516e-07	-1.61376	-1.26407
54692475	chr19:54692475:C:T	5.37705e-06	-1.1709	-5.17887e-10
54692513	chr19:54692513:G:C	9.06633e-07	-1.57349	-1.37758
54693331	chr19:54693331:TTTA:T	1.29275e-06	-1.07276	-1.52351
54693527	chr19:54693527:C:T	4.52351e-06	-1.30275e-10	-1.34375
54693855	chr19:54693855:G:A	9.29067e-07	-1.63992	-1.2867
54694119	chr19:54694119:A:G	3.72592e-06	-1.30275e-10	-1.53773
54694237	chr19:54694237:T:C	6.03175e-06	-1.30275e-10	-1.05601
54694318	chr19:54694318:G:A	1.70101e-06	-1.51039	-0.811433
54694587	chr19:54694587:G:A	3.76006e-06	-1.30275e-10	-1.52861
54694665	chr19:54694665:C:A	8.1909e-06	-1.30275e-10	-0.750019
54694889	chr19:54694889:AT:A	8.36912e-06	-1.35427	0.625773
54694933	chr19:54694933:C:T	3.75831e-06	-1.30275e-10	-1.52907
54694949	chr19:54694949:A:G	1.55139e-06	-1.49279	-0.921106
54695093	chr19:54695093:C:T	3.75731e-06	-1.30275e-10	-1.52934
54695227	chr19:54695227:C:T	1.65198e-06	-1.47553	-0.875541
54695289	chr19:54695289:G:T	1.87192e-06	-1.40574	-0.820336
54695368	chr19:54695368:A:C	1.36261e-06	-1.45345	-1.09019
54695430	chr19:54695430:G:T	1.45319e-06	-1.45549	-1.0238
54695507	chr19:54695507:A:T	5.68261e-06	-1.30275e-10	-1.11563
54695621	chr19:54695621:G:A	5.2139e-06	-1.30275e-10	-1.20171
54695660	chr19:54695660:A:G	1.20322e-06	-1.49981	-1.16824
54695896	chr19:54695896:A:C	5.07267e-06	-1.30275e-10	-1.22918
54695990	chr19:54695990:T:C	1.31799e-06	-1.46627	-1.11066
54696007	chr19:54696007:C:T	5.07846e-06	-1.30275e-10	-1.22804
54696011	chr19:54696011:G:A	8.23477e-07	-1.59176	-1.4555
54696043	chr19:54696043:A:T	6.94057e-06	-1.30275e-10	-0.915658
54696059	chr19:54696059:C:G	1.25937e-06	-1.52867	-1.09376
54696069	chr19:54696069:G:A	8.4983e-07	-1.5992	-1.41657
54696119	chr19:54696119:T:A	8.35461e-07	-1.61892	-1.41389
54696121	chr19:54696121:T:G	2.60282e-06	-1.63417	-0.262279
54696136	chr19:54696136:G:A	4.95275e-06	-1.30275e-10	-1.2531
54696256	chr19:54696256:G:A	5.47772e-06	-1.30275e-10	-1.15235
54696327	chr19:54696327:A:G	8.30608e-07	-1.62684	-1.4118
54696538	chr19:54696538:T:G	5.86252e-06	-1.30275e-10	-1.08446
54696714	chr19:54696714:G:A	1.05421e-05	-0.497665	-5.17887e-10
54696792	chr19:54696792:G:A	8.3383e-07	-1.6278	-1.40697
54697021	chr19:54697021:G:A	8.55721e-07	-1.63824	-1.37062
54697241	chr19:54697241:C:T	5.32717e-06	-1.30275e-10	-1.18022
54697267	chr19:54697267:A:G	3.40126e-06	-0.394702	-1.23419
54697416	chr19:54697416:C:A	3.65927e-06	-1.55578	-5.17887e-10
54697470	chr19:54697470:A:G	7.53115e-07	-1.60244	-1.53414
54697494	chr19:54697494:C:T	5.23731e-06	-1.30275e-10	-1.19723
54697534	chr19:54697534:C:G	8.97393e-07	-1.63858	-1.32272
54697552	chr19:54697552:A:G	5.51076e-06	-1.30275e-10	-1.14634
54697606	chr19:54697606:C:G	1.52098e-06	-1.25514	-1.17855
54697624	chr19:54697624:T:C	5.70434e-06	-1.30275e-10	-1.11182
54697648	chr19:54697648:C:T	7.49282e-07	-1.60423	-1.53745
54697724	chr19:54697724:G:A	9.63612e-06	-1.30275e-10	-0.587524
54697744	chr19:54697744:G:A	1.08572e-06	-1.63831	-1.1325
54697774	chr19:54697774:T:C	1.2105e-06	-1.63219	-1.02981
54697798	chr19:54697798:C:A	3.93787e-06	-1.30275e-10	-1.4824
54697851	chr19:54697851:G:C	5.59543e-06	-1.30275e-10	-1.13109
54697852	chr19:54697852:G:C	5.55874e-06	-1.30275e-10	-1.13767
54697869	chr19:54697869:G:T	8.0119e-07	-1.62195	-1.45275
54697882	chr19:54697882:G:A	7.30937e-06	-1.30275e-10	-0.863887
54697884	chr19:54697884:T:C	1.26783e-06	-1.54817	-1.06756
54697967	chr19:54697967:G:C	1.24874e-06	-1.52535	-1.10555
54697978	chr19:54697978:G:A	9.6204e-07	-1.41729	-1.47446
54697999	chr19:54697999:G:A	5.33377e-06	-1.30275e-10	-1.17898
54698048	chr19:54698048:G:T	1.35316e-06	-1.51771	-1.03289
54698087	chr19:54698087:G:A	7.32112e-07	-1.62747	-1.5374
54698487	chr19:54698487:C:T	6.9008e-06	-1.30275e-10	-0.921406
54698514	chr19:54698514:T:C	8.04922e-06	-0.767468	-5.17887e-10
54698648	chr19:54698648:A:G	2.2972e-06	-0.491417	-1.52993
54698818	chr19:54698818:T:G	1.14339e-06	-1.59367	-1.12537
54698835	chr19:54698835:G:A	1.14735e-06	-1.5448	-1.17079
54698840	chr19:54698840:C:T	9.35067e-06	-1.30275e-10	-0.617595
54699013	chr19:54699013:C:G	4.42696e-06	-1.30275e-10	-1.36533
54699151	chr19:54699151:C:T	1.21223e-06	-1.38946	-1.27112
54699375	chr19:54699375:C:T	1.42988e-06	-1.12191	-1.37354
54699436	chr19:54699436:T:C	3.94148e-06	-1.30275e-10	-1.48149
54699487	chr19:54699487:G:T	9.74595e-07	-1.47598	-1.4028
54699691	chr19:54699691:G:A	4.34262e-06	-1.30275e-10	-1.38457
54699715	chr19:54699715:C:T	4.45838e-06	-1.30275e-10	-1.35826
54699727	chr19:54699727:T:C	1.09691e-06	-1.40783	-1.35272
54699767	chr19:54699767:A:G	9.4976e-07	-1.49539	-1.4092
54700079	chr19:54700079:A:G	8.81878e-07	-1.45982	-1.51893
54700110	chr19:54700110:T:G	3.76083e-06	-1.30275e-10	-1.5284
54700131	chr19:54700131:A:C	2.49669e-06	-0.830725	-1.10735
54700273	chr19:54700273:C:G	4.62481e-06	-1.30275e-10	-1.32161
54700291	chr19:54700291:T:C	9.84093e-07	-1.45543	-1.41364
54700431	chr19:54700431:A:G	1.55763e-05	-1.30275e-10	-0.107294
54700937	chr19:54700937:C:T	9.17657e-06	-0.636389	-5.17887e-10
54700976	chr19:54700976:T:G	1.73569e-06	-1.12461	-1.17703
54700997	chr19:54700997:G:A	3.74198e-06	-1.30275e-10	-1.53343
54701212	chr19:54701212:C:G	3.83334e-06	-1.30275e-10	-1.50931
54701503	chr19:54701503:G:A	6.25594e-06	-1.30275e-10	-1.01951
54701562	chr19:54701562:T:C	4.00702e-06	-1.30275e-10	-1.46499
54701713	chr19:54701713:C:T	4.22744e-06	-1.41145	-5.17887e-10
54701785	chr19:54701785:G:A	7.82787e-06	-0.795353	-5.17887e-10
54702270	chr19:54702270:A:G	3.97871e-06	-1.30275e-10	-1.47209
54702415	chr19:54702415:C:T	9.93595e-06	0.48959	-1.04647
54702465	chr19:54702465:G:A	1.79074e-06	-0.988611	-1.2818
54702571	chr19:54702571:G:A	2.1155e-06	-0.744931	-1.35882
54702716	chr19:54702716:A:C	6.82948e-06	-1.30275e-10	-0.931794
54703251	chr19:54703251:C:T	1.25507e-05	-1.30275e-10	-0.323264
54703468	chr19:54703468:C:T	3.6377e-06	-1.56169	-5.17887e-10
54703583	chr19:54703583:G:A	9.80018e-06	-1.30275e-10	-0.570643
54703728	chr19:54703728:C:T	5.65111e-06	0.122925	-1.24412
54703875	chr19:54703875:G:A	3.84907e-06	-1.30275e-10	-1.50521
54703941	chr19:54703941:T:A	6.42949e-06	0.247144	-1.23929
54704010	chr19:54704010:G:A	3.96805e-06	-1.30275e-10	-1.47477
54704384	chr19:54704384:G:A	7.51583e-06	0.422504	-1.25854
54704513	chr19:54704513:C:T	3.86341e-06	-1.30275e-10	-1.50149
54704904	chr19:54704904:G:A	7.43472e-06	0.444353	-1.29124
54704910	chr19:54704910:C:A	5.65192e-06	-1.12105	-5.17887e-10
54705051	chr19:54705051:G:A	4.4435e-06	-1.30275e-10	-1.3616
54705117	chr19:54705117:C:T	1.20649e-06	-1.468	-1.19732
54705147	chr19:54705147:A:T	3.70149e-06	-0.00722537	-1.53708
54705173	chr19:54705173:A:G	4.10795e-06	-0.0394094	-1.40071
54705236	chr19:54705236:C:T	5.31665e-06	-1.30275e-10	-1.1822
54705544	chr19:54705544:G:A	2.35429e-06	-0.459216	-1.53759
54705812	chr19:54705812:G:A	1.26579e-06	-1.22204	-1.39531
54705883	chr19:54705883:T:G	1.17272e-06	-1.44507	-1.24865
54705936	chr19:54705936:C:G	4.47567e-06	0.145928	-1.50031
54706211	chr19:54706211:A:T	4.89141e-06	-1.30275e-10	-1.26556
54706349	chr19:54706349:C:T	4.05511e-06	-0.200036	-1.25303
54706438	chr19:54706438:C:T	2.6426e-06	-0.372364	-1.50892
54706446	chr19:54706446:T:C	5.60607e-06	-1.30275e-10	-1.12919
54706528	chr19:54706528:C:T	8.85164e-06	-0.672441	-5.17887e-10
54706613	chr19:54706613:C:A	3.49806e-06	-1.60083	-5.17887e-10
54706831	chr19:54706831:G:C	3.53141e-06	-1.59135	-5.17887e-10
54708842	chr19:54708842:C:T	1.25897e-05	-0.320167	-5.17887e-10
54708995	chr19:54708995:C:T	8.8362e-06	-1.30275e-10	-0.674185
54709344	chr19:54709344:A:G	3.72534e-06	-1.30275e-10	-1.53789
54709461	chr19:54709461:G:A	1.48836e-06	-1.35068	-1.10468
54709929	chr19:54709929:G:A	1.52792e-06	-1.05443	-1.3747
54709949	chr19:54709949:T:C	8.38985e-07	-1.52417	-1.50444
54709956	chr19:54709956:C:G	7.47458e-07	-1.61886	-1.52526
54709973	chr19:54709973:A:G	4.43928e-06	-1.36255	-5.17887e-10
54710020	chr19:54710020:GAC:G	3.90102e-06	-1.30275e-10	-1.49181
54710037	chr19:54710037:G:A	3.7794e-06	-1.30275e-10	-1.52348
54710092	chr19:54710092:CCTT:C	3.40075e-06	-1.62905	-5.17887e-10
54710153	chr19:54710153:G:A	6.71427e-06	-0.948808	-5.17887e-10
54710318	chr19:54710318:C:T	1.34762e-06	-1.63741	-0.917292
54710319	chr19:54710319:C:T	1.33063e-06	-1.63881	-0.92858
54710324	chr19:54710324:G:A	1.72437e-06	-1.59046	-0.717719
54710343	chr19:54710343:A:G	7.30139e-07	-1.6424	-1.52516
54710511	chr19:54710511:G:A	1.64411e-06	-0.823795	-1.53205
54711197	chr19:54711197:T:C	3.9944e-06	-1.30275e-10	-1.46815
54711280	chr19:54711280:G:A	3.51647e-06	-0.639116	-0.95647
54711299	chr19:54711299:C:T	8.75118e-07	-1.51983	-1.46661
54712683	chr19:54712683:AAC:A	9.49124e-07	-1.38565	-1.51961
54712790	chr19:54712790:G:A	1.13029e-06	-1.19318	-1.53738
54713190	chr19:54713190:C:T	8.95474e-07	-1.51848	-1.44497
54713383	chr19:54713383:A:G	1.09747e-06	-1.30551	-1.45453
54713574	chr19:54713574:A:C	7.40798e-07	-1.64165	-1.51142
54713789	chr19:54713789:G:A	3.63131e-06	-1.56345	-5.17887e-10
54713881	chr19:54713881:C:T	1.68669e-05	-1.30275e-10	-0.0276877
54714111	chr19:54714111:T:C	2.04933e-06	-0.698685	-1.43685
54714333	chr19:54714333:G:A	6.29107e-06	-0.79981	-0.214102
54714899	chr19:54714899:T:C	1.87605e-06	-1.27214	-0.951727
54715436	chr19:54715436:T:C	3.72477e-06	-1.30275e-10	-1.53804
54715571	chr19:54715571:G:A	3.47417e-06	-1.49509	-0.112599
54715687	chr19:54715687:A:G	8.20994e-07	-1.63335	-1.41693
54715988	chr19:54715988:C:T	9.61934e-07	-1.53419	-1.35766
54716200	chr19:54716200:C:T	4.9225e-06	-1.30275e-10	-1.25923
54716232	chr19:54716232:C:T	3.60139e-06	-1.57172	-5.17887e-10
54716319	chr19:54716319:G:A	4.27619e-06	-1.39998	-5.17887e-10
54716380	chr19:54716380:G:A	3.16784e-06	-1.50339	-0.196605
54716623	chr19:54716623:T:C	4.68004e-06	-1.30275e-10	-1.30974
54716647	chr19:54716647:G:A	3.73897e-06	-1.30275e-10	-1.53423
54716841	chr19:54716841:C:T	4.11601e-06	-1.30275e-10	-1.43816
54716842	chr19:54716842:C:G	1.35301e-06	-1.56437	-0.986344
54716945	chr19:54716945:A:G	1.17644e-06	-1.49783	-1.19272
54716948	chr19:54716948:T:C	4.76953e-06	-1.30275e-10	-1.2908
54716953	chr19:54716953:G:A	8.24097e-07	-1.57651	-1.47
54717063	chr19:54717063:A:G	3.74446e-06	-1.30275e-10	-1.53277
54717065	chr19:54717065:G:A	5.57723e-06	-1.30275e-10	-1.13435
54717143	chr19:54717143:G:A	6.24046e-06	-1.30275e-10	-1.02199
54717170	chr19:54717170:C:T	6.2894e-06	-1.01418	-5.17887e-10
54717272	chr19:54717272:A:G	1.09237e-06	-1.30622	-1.45848
54717300	chr19:54717300:G:T	3.99274e-06	-1.30275e-10	-1.46857
54717381	chr19:54717381:C:T	4.11121e-06	-1.61821	0.178879
54717449	chr19:54717449:G:A	4.75934e-06	-1.30275e-10	-1.29293
54717715	chr19:54717715:A:G	4.01229e-06	-1.30275e-10	-1.46368
54717839	chr19:54717839:G:C	1.65745e-06	-1.39051	-0.957248
54718086	chr19:54718086:A:G	3.95367e-06	-1.30275e-10	-1.4784
54718247	chr19:54718247:A:G	4.86772e-06	-1.30275e-10	-1.27042
54718548	chr19:54718548:T:C	4.74725e-06	-1.30275e-10	-1.29548
54718694	chr19:54718694:T:A	4.94213e-06	-1.30275e-10	-1.25525
54718700	chr19:54718700:C:T	3.78597e-06	-1.30275e-10	-1.52174
54718741	chr19:54718741:A:G	3.72857e-06	-1.30275e-10	-1.53702
54718875	chr19:54718875:G:A	1.26704e-06	-1.15926	-1.4571
54719030	chr19:54719030:C:T	4.59647e-06	-1.30275e-10	-1.32775
54719043	chr19:54719043:G:A	3.57204e-06	-1.60617	0.0262626
54719060	chr19:54719060:A:G	4.79443e-06	-1.30275e-10	-1.28559
54719252	chr19:54719252:G:A	5.41883e-06	-1.30275e-10	-1.16316
54719334	chr19:54719334:T:C	4.77271e-06	-1.30275e-10	-1.29013
54719534	chr19:54719534:C:G	1.2542e-06	-1.17284	-1.4537
54719809	chr19:54719809:A:C	4.72937e-06	-1.30275e-10	-1.29925
54719989	chr19:54719989:A:G	4.71609e-06	-1.30275e-10	-1.30206
54720118	chr19:54720118:G:A	8.82827e-07	-1.50559	-1.47208
54720138	chr19:54720138:C:T	3.75234e-06	-1.30275e-10	-1.53066
54720443	chr19:54720443:A:C	4.80077e-06	-1.30275e-10	-1.28427
54720555	chr19:54720555:G:A	8.435e-07	-1.59231	-1.43093
54720786	chr19:54720786:C:A	1.12782e-06	-1.26729	-1.46546
54720831	chr19:54720831:C:T	1.38141e-06	-1.42228	-1.10766
54720879	chr19:54720879:A:G	4.86963e-06	-1.30275e-10	-1.27002
54720899	chr19:54720899:G:A	4.72348e-06	-1.30275e-10	-1.3005
54721071	chr19:54721071:A:G	4.82695e-06	-1.30275e-10	-1.27883
54721164	chr19:54721164:C:T	6.31108e-06	-1.30275e-10	-1.01074
54721384	chr19:54721384:G:T	9.82298e-06	-0.568319	-5.17887e-10
54721623	chr19:54721623:C:A	1.10659e-06	-1.27845	-1.47332
54721957	chr19:54721957:C:A	3.80444e-06	-1.30275e-10	-1.51687
54722058	chr19:54722058:A:G	1.2692e-06	-1.47827	-1.13639
54722243	chr19:54722243:C:A	4.75153e-06	-1.30275e-10	-1.29458
54722331	chr19:54722331:A:C	2.25401e-06	-0.778635	-1.2617
54722339	chr19:54722339:A:G	4.08538e-06	-1.30275e-10	-1.44563
54722389	chr19:54722389:T:C	1.24098e-06	-1.4817	-1.15544
54722493	chr19:54722493:T:C	3.66168e-06	-1.55512	-5.17887e-10
54722517	chr19:54722517:G:A	4.89174e-06	-1.30275e-10	-1.26549
54722714	chr19:54722714:A:G	1.2071e-06	-1.51406	-1.15076
54722766	chr19:54722766:A:G	3.93736e-06	-1.30275e-10	-1.48253
54723007	chr19:54723007:A:T	1.05251e-06	-1.33132	-1.47055
54723012	chr19:54723012:T:C	2.39006e-06	-0.766092	-1.21563
54723022	chr19:54723022:A:C	2.48365e-06	-0.690184	-1.25313
54723083	chr19:54723083:G:A	2.40619e-06	-0.735471	-1.23953
54723176	chr19:54723176:G:A	2.46752e-06	-0.775731	-1.1741
54723179	chr19:54723179:T:C	2.38492e-06	-0.743416	-1.24046
54723355	chr19:54723355:C:T	2.38905e-06	-0.740607	-1.24154
54723480	chr19:54723480:G:A	2.37964e-06	-0.742325	-1.24377
54723509	chr19:54723509:T:C	2.25781e-06	-0.801195	-1.23745
54723548	chr19:54723548:A:G	7.83777e-07	-1.57218	-1.5245
54723706	chr19:54723706:C:T	7.93278e-07	-1.54719	-1.53743
54723883	chr19:54723883:A:G	2.68511e-06	-0.610883	-1.25444
54724014	chr19:54724014:G:A	3.69581e-06	-1.63216	0.0863181
54724332	chr19:54724332:C:T	2.4427e-06	-0.780092	-1.17985
54725281	chr19:54725281:G:A	1.31041e-06	-1.43809	-1.14462
54725334	chr19:54725334:C:T	2.44047e-06	-0.712945	-1.24791
54725460	chr19:54725460:C:A	3.77425e-06	-1.30275e-10	-1.52484
54725869	chr19:54725869:T:C	4.08684e-06	-1.30275e-10	-1.44527
54725925	chr19:54725925:C:T	7.26496e-06	-1.30275e-10	-0.86998
54725967	chr19:54725967:G:A	6.78544e-06	-1.30275e-10	-0.938263
54726033	chr19:54726033:G:A	2.25971e-06	-0.814363	-1.22344
54726211	chr19:54726211:C:T	1.50116e-05	-1.30275e-10	-0.144221
54726231	chr19:54726231:C:T	7.60858e-07	-1.60382	-1.52253
54726301	chr19:54726301:T:C	3.73032e-06	-1.30275e-10	-1.53655
54726435	chr19:54726435:A:G	1.02969e-06	-1.29019	-1.5336
54726550	chr19:54726550:T:C	1.73146e-06	-1.01372	-1.29036
54726551	chr19:54726551:A:T	1.13941e-05	-1.30275e-10	-0.41995
54726597	chr19:54726597:A:G	3.37519e-06	-1.63724	0.000647062
54726735	chr19:54726735:G:A	6.50217e-06	-1.30275e-10	-0.980906
54726847	chr19:54726847:C:T	1.9869e-06	-0.842666	-1.3238
54726927	chr19:54726927:C:T	1.13753e-06	-1.26497	-1.45921
54726997	chr19:54726997:G:A	2.49131e-06	-0.924062	-1.01617
54727011	chr19:54727011:A:G	3.98164e-06	-1.30275e-10	-1.47135
54727039	chr19:54727039:T:C	8.126e-07	-1.56103	-1.49953
54727152	chr19:54727152:G:A	4.22492e-06	-1.30275e-10	-1.41204
54727164	chr19:54727164:A:C	7.89674e-07	-1.62071	-1.46847
54727239	chr19:54727239:G:A	8.26515e-07	-1.59741	-1.44617
54727304	chr19:54727304:A:G	8.07555e-07	-1.60588	-1.46091
54727323	chr19:54727323:C:T	1.51688e-06	-0.898918	-1.53747
54727332	chr19:54727332:AC:A	9.03338e-07	-1.42966	-1.52505
54727369	chr19:54727369:C:A	9.31571e-07	-1.45061	-1.47332
54727371	chr19:54727371:A:C	7.00566e-06	-0.906325	-5.17887e-10
54727484	chr19:54727484:A:G	4.03885e-06	-1.30275e-10	-1.45708
54727502	chr19:54727502:C:G	7.6941e-07	-1.62747	-1.4877
54727581	chr19:54727581:G:A	9.05413e-07	-1.46962	-1.48279
54727650	chr19:54727650:C:T	4.06958e-06	-1.30275e-10	-1.4495
54727710	chr19:54727710:G:A	3.5527e-06	-1.58533	-5.17887e-10
54727757	chr19:54727757:G:A	2.23957e-06	-1.22943	-0.81733
54727876	chr19:54727876:G:A	9.27891e-07	-1.39294	-1.53495
54728318	chr19:54728318:A:G	8.05837e-07	-1.6177	-1.45122
54728350	chr19:54728350:T:C	8.08895e-07	-1.61751	-1.44762
54728395	chr19:54728395:A:G	8.85754e-07	-1.4609	-1.51346
54728648	chr19:54728648:T:C	1.44163e-06	-0.949612	-1.53766
54728675	chr19:54728675:G:A	7.0683e-06	-1.30275e-10	-0.897423
54728685	chr19:54728685:A:C	7.58359e-07	-1.60486	-1.52479
54728867	chr19:54728867:A:G	7.51987e-07	-1.61994	-1.51814
54728881	chr19:54728881:G:T	1.49708e-06	-0.911563	-1.53796
54729000	chr19:54729000:AAGAC:A	3.73386e-06	-1.6293	0.0937014
54729153	chr19:54729153:A:G	7.54613e-07	-1.5977	-1.53689
54729485	chr19:54729485:T:C	8.52775e-07	-1.47611	-1.53619
54729529	chr19:54729529:G:A	4.3985e-06	-1.30275e-10	-1.37178
54729575	chr19:54729575:C:T	4.29274e-06	-1.30275e-10	-1.39612
54729614	chr19:54729614:G:A	7.62641e-07	-1.58594	-1.53807
54729641	chr19:54729641:A:G	8.08671e-07	-1.61216	-1.45325
54729706	chr19:54729706:A:C	1.43451e-06	-0.956119	-1.5361
54729774	chr19:54729774:G:A	6.28979e-06	-1.30275e-10	-1.01411
54729912	chr19:54729912:C:T	8.69695e-07	-1.51016	-1.4825
54730241	chr19:54730241:G:T	3.65405e-06	-1.55721	-5.17887e-10
54730428	chr19:54730428:G:T	5.12679e-06	-1.30275e-10	-1.21856
54730469	chr19:54730469:T:G	7.91605e-07	-1.63249	-1.45424
54730645	chr19:54730645:G:A	4.10313e-06	-1.30275e-10	-1.44129
54731091	chr19:54731091:C:T	4.04717e-06	-1.30275e-10	-1.45503
54731365	chr19:54731365:A:G	4.10865e-06	-1.64217	0.202221
54731502	chr19:54731502:A:T	8.29882e-07	-1.6337	-1.40582
54731736	chr19:54731736:C:T	1.22545e-06	-1.55909	-1.09065
54731752	chr19:54731752:C:T	1.79151e-06	-1.40701	-0.862974
54731828	chr19:54731828:C:T	4.4131e-06	-0.99489	-0.373575
54731904	chr19:54731904:A:G	3.99524e-06	-1.30275e-10	-1.46794
54731963	chr19:54731963:T:C	4.08022e-06	-1.30275e-10	-1.44689
54732285	chr19:54732285:C:T	1.09278e-05	-1.30275e-10	-0.461736
54732430	chr19:54732430:AT:A	9.38469e-07	-1.64025	-1.27629
54732593	chr19:54732593:T:C	1.1941e-06	-1.55358	-1.12207
54732778	chr19:54732778:G:A	7.62357e-06	-1.26251	0.440711
54732798	chr19:54732798:A:G	1.30989e-06	-1.36756	-1.21554
54732804	chr19:54732804:A:G	1.34752e-06	-1.34161	-1.21317
54732811	chr19:54732811:T:C	1.32825e-06	-1.35969	-1.20949
54732818	chr19:54732818:C:T	4.1435e-06	-1.30275e-10	-1.4315
54732857	chr19:54732857:A:G	1.7222e-06	-1.55574	-0.753694
54732861	chr19:54732861:T:G	2.6793e-06	-1.32311	-0.544377
54732878	chr19:54732878:C:A	4.73194e-06	-1.56064	0.261933
54732919	chr19:54732919:T:A	3.80171e-06	-1.30275e-10	-1.51759
54732922	chr19:54732922:C:T	1.57462e-06	-1.43115	-0.967877
54732937	chr19:54732937:A:C	9.86812e-07	-1.62184	-1.24448
54733070	chr19:54733070:G:A	1.4736e-06	-1.43566	-1.02967
54733135	chr19:54733135:T:A	1.87619e-05	-1.30275e-10	0.0787849
54733177	chr19:54733177:A:C	1.7636e-05	-1.16985	1.18675
54733611	chr19:54733611:G:A	5.01946e-06	-1.30275e-10	-1.23972
54733691	chr19:54733691:G:A	4.02552e-06	-1.30275e-10	-1.46039
54733752	chr19:54733752:G:A	6.20623e-06	0.506854	-1.53434
54733819	chr19:54733819:A:G	3.72491e-06	-1.30275e-10	-1.538
54733859	chr19:54733859:A:G	8.54804e-06	-1.30275e-10	-0.707341
54733894	chr19:54733894:G:C	3.72796e-06	-1.30275e-10	-1.53718
54734024	chr19:54734024:A:T	3.74626e-06	-1.30275e-10	-1.53229
54734271	chr19:54734271:C:T	1.50992e-06	-1.45104	-0.989949
54734683	chr19:54734683:C:A	2.02034e-06	-0.634866	-1.51491
54734710	chr19:54734710:G:T	1.01036e-06	-1.31697	-1.52576
54734722	chr19:54734722:G:T	1.03583e-06	-1.29188	-1.52596
54734772	chr19:54734772:A:G	1.32595e-06	-1.35656	-1.21435
54734798	chr19:54734798:G:A	1.47096e-06	-1.45472	-1.01241
54734839	chr19:54734839:C:G	1.48667e-06	-1.12536	-1.33115
54734846	chr19:54734846:G:A	3.38196e-06	-1.63459	-5.17887e-10
54734872	chr19:54734872:C:T	4.64423e-06	-1.31742	-5.17887e-10
54734888	chr19:54734888:T:C	1.25324e-06	-1.43466	-1.19265
54734926	chr19:54734926:G:A	1.26221e-06	-1.53727	-1.08291
54734936	chr19:54734936:A:G	1.56198e-06	-1.14592	-1.26116
54734983	chr19:54734983:A:C	1.43086e-06	-1.38144	-1.11333
54735041	chr19:54735041:G:T	1.40583e-06	-1.40179	-1.11062
54735144	chr19:54735144:G:T	5.28049e-06	-1.30275e-10	-1.18902
54735272	chr19:54735272:C:T	4.54736e-06	-1.30275e-10	-1.3385
54735430	chr19:54735430:T:A	3.46067e-06	-0.0979655	-1.51362
54735444	chr19:54735444:T:A	2.02666e-06	-0.628727	-1.51793
54735515	chr19:54735515:T:C	1.60531e-06	-1.1238	-1.25593
54735553	chr19:54735553:C:T	9.7223e-07	-1.37654	-1.50467
54735620	chr19:54735620:C:G	1.44571e-06	-1.21071	-1.27373
54735632	chr19:54735632:A:G	1.33112e-06	-1.26082	-1.30621
54735653	chr19:54735653:A:T	1.38325e-06	-1.25338	-1.27523
54735664	chr19:54735664:A:G	1.55664e-06	-1.1729	-1.23762
54735744	chr19:54735744:T:C	1.12223e-06	-1.49358	-1.24415
54735839	chr19:54735839:A:G	4.15718e-06	-1.30275e-10	-1.42821
54735882	chr19:54735882:C:G	2.68206e-05	-1.30275e-10	0.436126
54735918	chr19:54735918:G:C	1.42256e-06	-1.07917	-1.42142
54736515	chr19:54736515:G:A	1.52602e-06	-1.093	-1.33738
54736754	chr19:54736754:T:G	1.37964e-06	-1.07386	-1.45736
54736785	chr19:54736785:A:G	1.52734e-06	-1.45643	-0.97308
54736854	chr19:54736854:T:TA	3.94899e-06	-1.47958	-5.17887e-10
54736948	chr19:54736948:G:A	9.29135e-07	-1.44896	-1.47759
54737056	chr19:54737056:A:G	8.46739e-06	-1.30275e-10	-0.716821
54737312	chr19:54737312:C:G	1.87214e-05	0.0766251	-5.17887e-10
54737366	chr19:54737366:A:C	1.02296e-06	-1.4666	-1.36374
54737392	chr19:54737392:A:G	1.45965e-06	-1.39323	-1.08162
54737408	chr19:54737408:T:C	1.61715e-06	-1.15778	-1.21459
54752694	chr19:54752694:C:T	6.14959e-06	-1.30275e-10	-1.03666
54753970	chr19:54753970:G:T	4.03842e-06	-1.30275e-10	-1.45719
54753977	chr19:54753977:C:T	5.26049e-06	-1.30275e-10	-1.19282
54754013	chr19:54754013:T:G	5.30106e-06	-1.30275e-10	-1.18514
54754381	chr19:54754381:C:G	6.77755e-06	-1.30275e-10	-0.939428
54755957	chr19:54755957:G:A	3.99336e-06	-1.30275e-10	-1.46841
54763907	chr19:54763907:T:A	4.92604e-06	-1.30275e-10	-1.25851
54764928	chr19:54764928:T:C	1.80754e-05	-1.30275e-10	0.0415064
54764929	chr19:54764929:G:A	3.96376e-06	-1.47585	-5.17887e-10
54765353	chr19:54765353:G:C	3.95464e-06	-1.30275e-10	-1.47815
54765460	chr19:54765460:A:G	4.59593e-06	-1.30275e-10	-1.32787
54766047	chr19:54766047:G:C	4.39249e-06	-1.30275e-10	-1.37315
54766207	chr19:54766207:A:G	5.15183e-06	-1.30275e-10	-1.21369
54768058	chr19:54768058:A:C	4.10479e-06	-1.30275e-10	-1.44089
54768149	chr19:54768149:T:C	5.14982e-06	-1.30275e-10	-1.21408
54783191	chr19:54783191:A:G	7.09412e-06	-1.30275e-10	-0.893777
54792582	chr19:54792582:G:A	4.24577e-06	-1.30275e-10	-1.40712
54792628	chr19:54792628:C:T	1.70992e-05	-1.30275e-10	-0.0140138
54792986	chr19:54792986:C:T	6.86471e-06	-1.30275e-10	-0.926649
54793034	chr19:54793034:C:A	8.40036e-06	-1.23561	0.510843
54793633	chr19:54793633:C:T	8.81203e-06	-1.19476	0.517833
54793716	chr19:54793716:G:A	4.57349e-06	-0.44561	-0.887157
54794127	chr19:54794127:G:A	1.12533e-06	-1.36048	-1.37449
54794427	chr19:54794427:G:A	1.34974e-06	-1.63903	-0.914097
54794782	chr19:54794782:G:T	1.47965e-05	-1.30275e-10	-0.158655
54794831	chr19:54794831:T:C	1.56487e-06	-1.63796	-0.767276
54794870	chr19:54794870:T:A	1.01622e-05	-1.12423	0.589855
54795193	chr19:54795193:T:G	1.87521e-06	-1.63763	-0.586694
54795231	chr19:54795231:A:G	3.84702e-06	-1.30275e-10	-1.50574
54795353	chr19:54795353:G:A	1.68149e-05	-1.63133	1.60055
54795456	chr19:54795456:A:G	7.81888e-07	-1.57322	-1.52587
54795633	chr19:54795633:A:C	8.04484e-07	-1.53255	-1.53805
54795755	chr19:54795755:C:T	1.65387e-06	-1.59566	-0.754262
54796067	chr19:54796067:C:T	7.53679e-06	-1.17634	0.343096
54796198	chr19:54796198:A:T	5.96655e-06	-1.30275e-10	-1.06687
54796266	chr19:54796266:G:A	4.94567e-06	-0.279386	-0.975143
54796338	chr19:54796338:T:C	4.63465e-06	-1.30275e-10	-1.31948
54796415	chr19:54796415:A:G	5.07703e-06	0.276722	-1.50504
54796523	chr19:54796523:T:C	9.02327e-06	-1.20669	0.553451
54796964	chr19:54796964:G:A	7.26524e-06	-1.30275e-10	-0.869941
54797048	chr19:54797048:T:A	1.02261e-05	-1.1499	0.621807
54797051	chr19:54797051:AG:A	9.21256e-06	-1.17111	0.538636
54797098	chr19:54797098:G:A	8.38651e-07	-1.51118	-1.51783
54797913	chr19:54797913:C:T	1.07188e-06	-1.24566	-1.53797
54798696	chr19:54798696:A:T	3.73622e-06	-1.30275e-10	-1.53497
54799120	chr19:54799120:A:C	7.95541e-07	-1.5501	-1.53168
54799265	chr19:54799265:A:C	1.07044e-05	-1.16032	0.67793
54799646	chr19:54799646:A:G	9.98581e-07	-1.41521	-1.43925
54799733	chr19:54799733:T:C	1.00003e-06	-1.45981	-1.39321
54799764	chr19:54799764:G:A	1.04472e-06	-1.42277	-1.38652
54799817	chr19:54799817:GACTGCATGTCC:G	1.03701e-06	-1.40004	-1.41666
54799911	chr19:54799911:A:G	1.15815e-06	-1.43923	-1.26699
54799923	chr19:54799923:A:C	1.0067e-06	-1.42689	-1.41948
54799949	chr19:54799949:T:C	1.0395e-06	-1.42231	-1.39199
54800136	chr19:54800136:C:T	8.09102e-07	-1.52874	-1.53613
54800363	chr19:54800363:T:G	3.43352e-06	-1.61946	-5.17887e-10
54800417	chr19:54800417:A:G	1.04164e-06	-1.28414	-1.52811
54800956	chr19:54800956:G:A	1.13037e-06	-1.47687	-1.25363
54801018	chr19:54801018:C:T	4.4635e-06	-0.410299	-0.94681
54801167	chr19:54801167:A:G	8.64339e-06	-1.20714	0.510887
54801543	chr19:54801543:G:T	1.03092e-06	-1.45974	-1.36286
54801642	chr19:54801642:AT:A	1.02101e-06	-1.41265	-1.4196
54801698	chr19:54801698:G:C	1.03205e-06	-1.284	-1.5375
54801760	chr19:54801760:T:C	9.57775e-07	-1.42822	-1.46797
54802354	chr19:54802354:C:T	1.00318e-06	-1.41439	-1.43547
54802427	chr19:54802427:G:T	8.39081e-06	-0.122243	-0.603663
54802639	chr19:54802639:T:C	9.92955e-07	-1.42728	-1.43284
54802679	chr19:54802679:G:A	9.84286e-07	-1.42122	-1.44767
54802832	chr19:54802832:A:G	5.3573e-06	0.31587	-1.49045
54803043	chr19:54803043:T:C	3.82411e-06	-1.30275e-10	-1.51172
54803290	chr19:54803290:G:T	4.18693e-06	-1.30275e-10	-1.42108
54803423	chr19:54803423:C:T	3.85028e-06	-1.30275e-10	-1.5049
54803442	chr19:54803442:G:C	8.04711e-07	-1.53846	-1.53186
54803494	chr19:54803494:T:C	7.83214e-07	-1.55953	-1.53786
54803852	chr19:54803852:C:G	2.54216e-06	-0.652905	-1.26712
54803985	chr19:54803985:A:G	5.04192e-06	0.277546	-1.5128
54804161	chr19:54804161:C:T	1.58839e-06	-0.857832	-1.53249
54804542	chr19:54804542:C:G	4.42382e-06	0.150734	-1.51677
54804576	chr19:54804576:A:G	3.39286e-06	-1.63137	-5.17887e-10
54804595	chr19:54804595:G:A	3.84992e-06	-1.30275e-10	-1.50499
54804637	chr19:54804637:C:T	3.46742e-06	-1.60963	-5.17887e-10
54804874	chr19:54804874:A:G	8.73521e-07	-1.5854	-1.40286
54805365	chr19:54805365:T:C	1.10827e-06	-1.45557	-1.29467
54805570	chr19:54805570:C:A	1.39017e-06	-1.4156	-1.10802
54805645	chr19:54805645:C:T	7.74422e-07	-1.57237	-1.53631
54805821	chr19:54805821:G:A	4.55939e-06	-0.568667	-0.767188
54806001	chr19:54806001:G:A	7.72079e-07	-1.58024	-1.53147
54806178	chr19:54806178:G:A	3.78444e-06	-1.30275e-10	-1.52215
54806420	chr19:54806420:C:G	8.9836e-06	-1.30275e-10	-0.657642
54806706	chr19:54806706:G:T	3.77114e-06	-1.30275e-10	-1.52567
54806708	chr19:54806708:A:G	3.87187e-06	-1.30275e-10	-1.4993
54806730	chr19:54806730:G:C	4.14793e-06	-1.30275e-10	-1.43043
54806736	chr19:54806736:G:A	1.51247e-06	-1.58782	-0.851472
54806987	chr19:54806987:C:T	7.75844e-06	-1.23747	0.433208
54807170	chr19:54807170:C:T	7.64616e-07	-1.58542	-1.53601
54807186	chr19:54807186:C:T	1.10337e-06	-1.22145	-1.53323
54807205	chr19:54807205:A:T	8.77471e-07	-1.58613	-1.39763
54807249	chr19:54807249:T:A	8.22843e-07	-1.53819	-1.50984
54807705	chr19:54807705:T:C	4.21912e-06	-0.420353	-0.993062
54807744	chr19:54807744:T:C	7.96966e-07	-1.55439	-1.5256
54807818	chr19:54807818:T:C	4.32731e-06	0.115566	-1.50366
54808115	chr19:54808115:T:C	3.72484e-06	-1.30275e-10	-1.53802
54808145	chr19:54808145:G:T	7.79652e-07	-1.56668	-1.53527
54808515	chr19:54808515:G:C	3.96204e-06	-1.47628	-5.17887e-10
54808545	chr19:54808545:C:T	7.73155e-07	-1.57954	-1.53078
54808591	chr19:54808591:C:T	1.654e-06	-1.51548	-0.83437
54808745	chr19:54808745:T:G	7.79691e-07	-1.57355	-1.52835
54808812	chr19:54808812:C:A	1.00276e-06	-1.31956	-1.53073
54809057	chr19:54809057:G:A	5.10465e-06	-1.30275e-10	-1.22289
54809237	chr19:54809237:A:G	7.68683e-07	-1.58281	-1.53331
54809472	chr19:54809472:T:A	1.20448e-06	-1.63856	-1.02843
54809529	chr19:54809529:C:G	3.93263e-06	-1.30275e-10	-1.48373
54809572	chr19:54809572:C:G	4.43487e-06	-1.30275e-10	-1.36354
54809822	chr19:54809822:A:G	3.8469e-06	-1.30275e-10	-1.50577
54809941	chr19:54809941:T:C	1.18121e-06	-1.60129	-1.08521
54810058	chr19:54810058:G:A	8.41489e-07	-1.49476	-1.53086
54810142	chr19:54810142:A:G	8.47477e-07	-1.54653	-1.472
54810151	chr19:54810151:C:T	5.58175e-06	-0.455243	-0.678299
54810401	chr19:54810401:A:C	1.36789e-06	-1.62441	-0.915363
54810630	chr19:54810630:G:C	5.24934e-06	-0.431112	-0.763828
54810647	chr19:54810647:A:G	4.84e-06	-0.573515	-0.702614
54810672	chr19:54810672:G:A	2.67896e-06	-1.43011	-0.437509
54810679	chr19:54810679:C:T	4.25106e-06	-1.30275e-10	-1.40588
54810680	chr19:54810680:A:G	4.12297e-06	-1.30275e-10	-1.43647
54810689	chr19:54810689:A:T	3.86721e-06	0.0332839	-1.53379
54810724	chr19:54810724:C:T	8.31178e-06	-1.22852	0.493148
54810752	chr19:54810752:C:T	3.72464e-06	-1.30275e-10	-1.53807
54810754	chr19:54810754:T:C	3.76648e-06	-1.30275e-10	-1.5269
54810968	chr19:54810968:G:C	1.41193e-06	-1.63853	-0.869556
54811235	chr19:54811235:T:A	1.07967e-06	-1.47957	-1.29682
54811247	chr19:54811247:A:T	3.74749e-06	-1.30275e-10	-1.53196
54811269	chr19:54811269:G:A	9.16018e-07	-1.45236	-1.4884
54811291	chr19:54811291:G:A	9.50107e-07	-1.64228	-1.26194
54811364	chr19:54811364:C:T	3.72752e-06	-1.30275e-10	-1.5373
54811574	chr19:54811574:T:A	3.79523e-06	-1.30275e-10	-1.5193
54811602	chr19:54811602:A:G	1.18445e-06	-1.61513	-1.06864
54811619	chr19:54811619:G:C	3.84575e-06	-1.30275e-10	-1.50608
54811638	chr19:54811638:C:G	4.08636e-06	-0.385296	-1.06009
54812145	chr19:54812145:G:C	8.86407e-07	-1.64253	-1.3311
54812586	chr19:54812586:C:G	1.01442e-05	-1.19145	0.655309
54812784	chr19:54812784:C:A	9.19421e-07	-1.63899	-1.29807
54812863	chr19:54812863:A:AC	4.68755e-06	0.212753	-1.52088
54812975	chr19:54812975:G:A	3.75458e-06	-1.30275e-10	-1.53007
54813019	chr19:54813019:T:C	7.58132e-07	-1.64215	-1.48779
54813111	chr19:54813111:C:T	7.65004e-07	-1.64061	-1.4803
54813180	chr19:54813180:T:C	7.56775e-07	-1.63971	-1.49202
54813377	chr19:54813377:C:A	1.83912e-06	-1.63816	-0.605599
54813405	chr19:54813405:G:A	7.39964e-07	-1.6425	-1.5117
54813668	chr19:54813668:T:C	1.52508e-06	-1.62481	-0.806182
54813863	chr19:54813863:C:G	3.85994e-06	-1.30275e-10	-1.50239
54813996	chr19:54813996:C:T	4.4417e-06	-1.30275e-10	-1.362
54814000	chr19:54814000:G:A	7.45923e-07	-1.62962	-1.51656
54814358	chr19:54814358:T:C	3.78796e-06	-1.30275e-10	-1.52121
54814366	chr19:54814366:C:G	1.10314e-06	-1.23914	-1.51574
54814618	chr19:54814618:T:C	4.89293e-06	0.239288	-1.50454
54815104	chr19:54815104:G:A	7.72186e-07	-1.62793	-1.48365
54815139	chr19:54815139:A:G	1.45565e-06	-1.64165	-0.835944
54815284	chr19:54815284:T:C	1.25571e-06	-1.63859	-0.986751
54815442	chr19:54815442:G:C	4.95052e-06	-1.30275e-10	-1.25355
54815615	chr19:54815615:C:T	1.53719e-06	-1.63809	-0.784997
54815642	chr19:54815642:C:G	1.11413e-06	-1.52433	-1.22063
54815777	chr19:54815777:C:T	1.01006e-06	-1.64138	-1.20165
54815844	chr19:54815844:T:A	4.32031e-06	-0.366257	-1.02346
54815901	chr19:54815901:G:A	8.15401e-06	-0.754533	-5.17887e-10
54815969	chr19:54815969:T:C	3.88346e-06	-1.30275e-10	-1.49632
54816093	chr19:54816093:T:TA	8.03095e-07	-1.63843	-1.43389
54816179	chr19:54816179:A:G	7.81108e-07	-1.64205	-1.45804
54816183	chr19:54816183:T:A	9.24125e-07	-1.49786	-1.43409
54816328	chr19:54816328:T:C	1.36049e-06	-1.61849	-0.9267
54816436	chr19:54816436:A:G	1.54678e-06	-1.61005	-0.806815
54816475	chr19:54816475:A:G	1.27394e-06	-1.62463	-0.986298
54816478	chr19:54816478:C:T	3.9486e-06	-1.30275e-10	-1.47968
54817190	chr19:54817190:T:A	1.71263e-06	-1.33446	-0.980551
54817255	chr19:54817255:C:T	7.657e-07	-1.58203	-1.53798
54817278	chr19:54817278:C:T	7.74204e-07	-1.57481	-1.53415
54817365	chr19:54817365:C:G	8.03346e-07	-1.569	-1.50301
54817462	chr19:54817462:C:T	3.31262e-05	0.64728	-5.17887e-10
54817464	chr19:54817464:G:A	2.34085e-06	-1.50042	-0.502109
54817504	chr19:54817504:G:T	7.49828e-07	-1.60303	-1.53793
54817566	chr19:54817566:A:G	1.09156e-06	-1.62387	-1.14156
54817713	chr19:54817713:T:C	8.2176e-07	-1.57938	-1.46997
54817727	chr19:54817727:A:T	8.43619e-07	-1.54646	-1.47664
54817785	chr19:54817785:T:C	1.02448e-06	-1.29098	-1.53788
54817816	chr19:54817816:CAGAG:C	0.000152973	2.17722	-5.17887e-10
54818060	chr19:54818060:G:A	2.43997e-06	-1.45403	-0.507023
54818164	chr19:54818164:A:T	4.2371e-06	-1.30275e-10	-1.40916
54818328	chr19:54818328:A:G	7.89994e-07	-1.6026	-1.48617
54818437	chr19:54818437:A:G	4.34363e-06	-0.277751	-1.10658
54818467	chr19:54818467:A:T	1.00114e-06	-1.62616	-1.22574
54818479	chr19:54818479:A:G	1.57096e-06	-1.589	-0.812355
54818530	chr19:54818530:C:T	3.83145e-06	-1.30275e-10	-1.5098
54818564	chr19:54818564:C:T	5.07833e-06	-0.206778	-1.02128
54818815	chr19:54818815:C:T	3.38594e-06	-1.63341	-5.17887e-10
54818870	chr19:54818870:G:C	1.10658e-06	-1.49697	-1.2548
54818897	chr19:54818897:C:T	3.89594e-06	-1.30275e-10	-1.49311
54818977	chr19:54818977:G:A	6.80713e-05	-1.30275e-10	1.36751
54818989	chr19:54818989:C:G	3.97406e-06	-1.30275e-10	-1.47326
54819009	chr19:54819009:G:A	1.29027e-06	-1.63795	-0.960243
54819016	chr19:54819016:G:A	3.22246e-06	-0.412755	-1.27014
54819067	chr19:54819067:A:G	1.56578e-06	-1.64253	-0.762131
54819301	chr19:54819301:A:G	7.31677e-07	-1.62739	-1.53807
54821169	chr19:54821169:T:C	5.36451e-06	-1.30275e-10	-1.17324
54821259	chr19:54821259:A:G	4.16549e-06	-1.09037	-0.335834
54821568	chr19:54821568:C:T	2.3989e-06	-1.64138	-0.336648
54822493	chr19:54822493:T:C	2.97969e-06	-0.577669	-1.18355
54822550	chr19:54822550:C:G	6.15166e-06	-1.30275e-10	-1.03632
54822963	chr19:54822963:G:A	7.98579e-07	-1.56286	-1.51511
54823486	chr19:54823486:T:C	3.73706e-06	-1.53474	-5.17887e-10
54823491	chr19:54823491:T:C	5.11637e-06	-0.244488	-0.97611
54824000	chr19:54824000:G:A	5.32204e-06	-1.30275e-10	-1.18119
54824266	chr19:54824266:T:A	4.4334e-06	-1.30275e-10	-1.36388
54824303	chr19:54824303:G:A	7.6855e-07	-1.62415	-1.49215
54824360	chr19:54824360:A:G	1.77202e-06	-1.58792	-0.693004
54824450	chr19:54824450:G:A	2.98051e-06	-0.556048	-1.2049
54824479	chr19:54824479:C:T	8.78794e-07	-1.64211	-1.34014
54824670	chr19:54824670:T:C	9.80491e-07	-1.64233	-1.23042
54824684	chr19:54824684:AC:A	9.37977e-07	-1.64214	-1.27493
54824694	chr19:54824694:C:G	4.01869e-06	-1.30275e-10	-1.46209
54824701	chr19:54824701:A:G	1.05879e-06	-1.61446	-1.18146
54824717	chr19:54824717:T:C	8.61722e-07	-1.60377	-1.3981
54824741	chr19:54824741:T:C	1.0017e-05	-0.445552	-0.103204
54825339	chr19:54825339:C:A	9.916e-07	-1.5766	-1.28488
54825526	chr19:54825526:C:T	1.97587e-06	-0.692854	-1.47918
54825555	chr19:54825555:C:T	3.72531e-06	-1.30275e-10	-1.53789
54825568	chr19:54825568:C:T	7.38917e-06	-1.23235	0.379327
54825579	chr19:54825579:G:A	3.22082e-06	-0.457096	-1.22631
54825659	chr19:54825659:C:T	1.52764e-06	-1.61322	-0.816103
54825663	chr19:54825663:A:G	1.75943e-06	-0.827035	-1.46102
54825667	chr19:54825667:T:C	1.83507e-06	-0.795524	-1.45044
54825703	chr19:54825703:G:T	6.66243e-06	-0.956559	-5.17887e-10
54826033	chr19:54826033:A:C	9.6175e-07	-1.57425	-1.31779
54826081	chr19:54826081:T:C	1.34958e-06	-1.62653	-0.92672
54826099	chr19:54826099:G:C	5.71255e-06	-0.531988	-0.57839
54826121	chr19:54826121:C:T	7.3277e-07	-1.6405	-1.52347
54826237	chr19:54826237:A:G	1.80428e-06	-0.869408	-1.39347
54826248	chr19:54826248:G:A	3.52315e-06	-1.59369	-5.17887e-10
54826780	chr19:54826780:G:C	1.05761e-05	-0.494448	-5.17887e-10
54826803	chr19:54826803:G:T	5.6518e-06	-0.508791	-0.612278
54826820	chr19:54826820:C:A	3.20761e-06	-0.410773	-1.27674
54826823	chr19:54826823:G:C	1.1986e-05	-0.417861	0.0485612
54826865	chr19:54826865:G:A	7.44646e-07	-1.62215	-1.52574
54826867	chr19:54826867:A:G	3.37097e-06	-1.11508	-0.522758
54826983	chr19:54826983:AG:A	1.35959e-06	-1.31325	-1.23261
54827015	chr19:54827015:T:G	5.39948e-06	-1.30291	0.136172
54827057	chr19:54827057:G:A	1.63569e-06	-1.62854	-0.73244
54827124	chr19:54827124:T:C	8.082e-07	-1.6132	-1.45279
54827134	chr19:54827134:A:G	4.29812e-06	-1.29135	-0.103517
54827306	chr19:54827306:A:G	3.79131e-06	-1.30275e-10	-1.52033
54827378	chr19:54827378:G:A	1.0054e-05	-0.927919	0.382843
54827432	chr19:54827432:T:G	3.73382e-06	-1.30275e-10	-1.53561
54827467	chr19:54827467:C:T	4.59616e-06	-1.23179	-0.0960286
54827491	chr19:54827491:A:G	1.73735e-06	-1.59508	-0.705605
54827545	chr19:54827545:G:A	1.00448e-06	-1.61306	-1.23552
54827828	chr19:54827828:C:G	6.62656e-06	-0.955616	-0.00634129
54827899	chr19:54827899:T:C	1.41249e-06	-1.32825	-1.17944
54827907	chr19:54827907:C:A	1.83405e-05	-1.30275e-10	0.0560711
54827940	chr19:54827940:T:C	1.65738e-06	-1.62569	-0.722111
54828002	chr19:54828002:T:C	9.8978e-07	-1.55768	-1.30564
54828023	chr19:54828023:C:T	3.76758e-06	-1.30275e-10	-1.52661
54828101	chr19:54828101:C:G	1.42005e-06	-1.63452	-0.867828
54828103	chr19:54828103:G:C	1.69823e-06	-0.902669	-1.42079
54828148	chr19:54828148:G:A	1.5758e-06	-1.61942	-0.77886
54828700	chr19:54828700:A:T	1.69916e-06	-1.61979	-0.703116
54828799	chr19:54828799:C:T	1.4884e-06	-1.61798	-0.837363
54828801	chr19:54828801:C:A	7.10363e-06	-1.2004	0.307966
54828803	chr19:54828803:G:A	1.38064e-06	-1.08653	-1.44397
54828807	chr19:54828807:T:C	1.58605e-06	-1.62611	-0.765692
54828836	chr19:54828836:C:A	1.18497e-06	-1.26337	-1.41995
54828848	chr19:54828848:A:G	1.56592e-06	-1.62015	-0.784416
54828852	chr19:54828852:T:C	1.55008e-06	-1.61662	-0.798114
54828863	chr19:54828863:C:T	1.71186e-06	-1.61652	-0.698946
54828891	chr19:54828891:G:A	1.2048e-06	-1.12871	-1.53802
54829114	chr19:54829114:G:A	4.41087e-06	-1.30275e-10	-1.36897
54829184	chr19:54829184:C:T	1.68858e-06	-1.62082	-0.708333
54829228	chr19:54829228:A:G	1.84679e-06	-1.61803	-0.62157
54829264	chr19:54829264:T:C	1.55319e-06	-1.63134	-0.781392
54829271	chr19:54829271:A:T	1.64e-06	-1.62282	-0.735526
54829284	chr19:54829284:C:G	1.52125e-06	-1.62909	-0.80442
54829316	chr19:54829316:A:G	1.58666e-06	-1.6253	-0.766113
54829339	chr19:54829339:C:T	1.75127e-06	-1.62228	-0.670428
54829367	chr19:54829367:C:T	1.45507e-06	-1.63453	-0.843457
54829386	chr19:54829386:G:C	5.99655e-06	-0.618424	-0.443434
54829406	chr19:54829406:T:A	1.61565e-06	-1.62881	-0.744493
54829413	chr19:54829413:C:T	1.6747e-06	-1.62982	-0.707587
54829418	chr19:54829418:T:C	1.61014e-06	-1.63056	-0.746167
54829445	chr19:54829445:T:G	1.65291e-06	-1.63464	-0.715862
54829451	chr19:54829451:G:A	7.25716e-06	-0.239957	-0.631097
54829483	chr19:54829483:C:G	1.76581e-06	-1.63188	-0.652556
54829549	chr19:54829549:G:A	2.5612e-06	-1.59918	-0.313385
54829572	chr19:54829572:A:G	1.47511e-06	-0.931643	-1.53267
54829671	chr19:54829671:T:C	8.40796e-06	-1.63851	0.914644
54829712	chr19:54829712:C:G	7.58018e-07	-1.63353	-1.49656
54829749	chr19:54829749:A:C	1.51648e-06	-1.6364	-0.80025
54830101	chr19:54830101:C:T	2.63677e-06	-1.61678	-0.266708
54830118	chr19:54830118:C:A	1.93833e-06	-1.63259	-0.55862
54830120	chr19:54830120:G:C	1.9814e-06	-1.27567	-0.893572
54830129	chr19:54830129:A:T	1.92769e-06	-1.63624	-0.560481
54830140	chr19:54830140:G:A	1.6263e-06	-1.63444	-0.732301
54830206	chr19:54830206:T:A	1.93757e-06	-1.62536	-0.566245
54830217	chr19:54830217:T:G	1.5704e-06	-1.63265	-0.769066
54830227	chr19:54830227:G:A	1.68184e-06	-1.63359	-0.699567
54830243	chr19:54830243:A:G	7.43903e-07	-1.62416	-1.52473
54830265	chr19:54830265:C:T	1.41334e-06	-1.63754	-0.869546
54830269	chr19:54830269:C:T	1.55338e-06	-1.63305	-0.779553
54830335	chr19:54830335:G:A	3.73471e-06	-1.30275e-10	-1.53537
54830336	chr19:54830336:A:G	1.59899e-06	-1.63912	-0.744549
54830575	chr19:54830575:A:G	1.61275e-06	-0.882032	-1.49307
54830587	chr19:54830587:G:T	7.68346e-06	-1.20154	0.387565
54830594	chr19:54830594:C:G	3.88137e-06	-1.30275e-10	-1.49686
54830602	chr19:54830602:A:C	1.22555e-06	-1.63078	-1.01887
54830624	chr19:54830624:G:A	1.96734e-06	-1.63539	-0.540971
54830628	chr19:54830628:T:C	2.18972e-06	-1.62923	-0.440039
54830690	chr19:54830690:TTC:T	2.172e-05	-1.30275e-10	0.22519
54830800	chr19:54830800:TG:T	1.87513e-06	-1.61978	-0.604586
54830802	chr19:54830802:TA:T	1.93038e-06	-1.63066	-0.564663
54830830	chr19:54830830:T:G	1.48062e-06	-1.6359	-0.824685
54830850	chr19:54830850:C:T	5.82549e-06	-1.23224	0.141442
54830859	chr19:54830859:T:C	1.89138e-06	-1.63211	-0.58363
54830862	chr19:54830862:G:A	1.97401e-06	-1.63932	-0.533661
54830865	chr19:54830865:G:A	1.21426e-06	-1.12301	-1.53589
54830866	chr19:54830866:G:A	2.29431e-06	-1.6402	-0.382408
54830882	chr19:54830882:C:T	8.27958e-07	-1.63921	-1.40262
54830949	chr19:54830949:C:T	1.74094e-06	-1.58444	-0.71418
54831458	chr19:54831458:T:A	3.50421e-06	-1.59908	-5.17887e-10
54831485	chr19:54831485:CAAT:C	2.02903e-06	-1.63299	-0.5125
54831526	chr19:54831526:GAATAAGT:G	1.6287e-06	-1.59747	-0.767794
54831549	chr19:54831549:C:A	1.69491e-06	-1.6125	-0.712914
54831563	chr19:54831563:T:A	1.62467e-06	-1.62863	-0.739105
54831584	chr19:54831584:A:G	1.83531e-06	-1.03108	-1.21475
54831653	chr19:54831653:C:T	1.80653e-06	-1.64182	-0.619812
54831787	chr19:54831787:C:T	3.35524e-06	-1.64252	-5.17887e-10
54831816	chr19:54831816:C:G	4.40007e-06	-1.30275e-10	-1.37142
54831842	chr19:54831842:T:C	8.67739e-07	-1.50871	-1.4862
54831849	chr19:54831849:G:A	8.74472e-07	-1.50411	-1.48307
54831870	chr19:54831870:T:C	1.59591e-06	-1.61895	-0.766648
54831874	chr19:54831874:G:A	1.44074e-06	-1.6287	-0.859183
54831888	chr19:54831888:G:A	1.66691e-06	-1.60241	-0.73966
54831907	chr19:54831907:T:C	1.2229e-06	-1.63431	-1.0175
54831927	chr19:54831927:T:A	1.40734e-06	-1.62991	-0.881436
54831948	chr19:54831948:T:C	1.31844e-06	-1.62897	-0.947625
54831952	chr19:54831952:T:A	5.14829e-06	-1.30275e-10	-1.21438
54831961	chr19:54831961:A:G	1.30412e-06	-1.63415	-0.953366
54831977	chr19:54831977:G:A	1.3004e-06	-1.63497	-0.955402
54831988	chr19:54831988:G:A	1.35325e-06	-1.63509	-0.915446
54832016	chr19:54832016:C:T	1.29757e-06	-1.59241	-1.00014
54832048	chr19:54832048:G:A	1.12223e-05	-0.831977	0.396835
54832057	chr19:54832057:G:T	3.97408e-06	-1.30275e-10	-1.47325
54832060	chr19:54832060:G:A	1.40415e-06	-1.59656	-0.917048
54832068	chr19:54832068:AT:A	4.89059e-06	-1.30275e-10	-1.26573
54832114	chr19:54832114:T:C	1.94184e-06	-1.55883	-0.630572
54832123	chr19:54832123:C:G	2.22504e-06	-1.58055	-0.472715
54832165	chr19:54832165:G:A	6.80352e-05	-1.30275e-10	1.36698
54832173	chr19:54832173:A:G	1.14499e-06	-1.61666	-1.101
54832195	chr19:54832195:A:T	9.08064e-07	-1.63005	-1.31943
54832207	chr19:54832207:A:C	8.53743e-07	-1.61804	-1.39313
54832221	chr19:54832221:T:G	8.24292e-07	-1.61428	-1.43199
54832371	chr19:54832371:T:C	1.05285e-06	-1.64068	-1.16086
54832379	chr19:54832379:C:T	1.02725e-06	-1.63496	-1.1912
54832399	chr19:54832399:T:C	9.29461e-07	-1.60758	-1.31862
54832427	chr19:54832427:C:T	1.04475e-06	-1.59406	-1.2152
54832440	chr19:54832440:A:G	4.60765e-06	-1.30275e-10	-1.32532
54832454	chr19:54832454:T:A	1.17826e-06	-1.60473	-1.08427
54832471	chr19:54832471:T:C	1.20366e-06	-1.51961	-1.14807
54832495	chr19:54832495:C:T	9.39122e-07	-1.61288	-1.30297
54832501	chr19:54832501:T:C	9.36308e-07	-1.59573	-1.32312
54832521	chr19:54832521:A:G	7.83395e-06	-0.794576	-5.17887e-10
54832526	chr19:54832526:T:G	9.12906e-07	-1.63578	-1.30839
54832557	chr19:54832557:T:C	1.34737e-06	-1.52526	-1.02964
54832572	chr19:54832572:G:A	4.45331e-06	-1.30275e-10	-1.35939
54832595	chr19:54832595:T:C	2.41758e-06	-0.745634	-1.22464
54832598	chr19:54832598:T:C	5.30808e-06	-1.30275e-10	-1.18381
54832606	chr19:54832606:G:A	1.25803e-06	-1.63947	-0.984026
54832612	chr19:54832612:C:A	7.15981e-06	-0.32832	-0.556239
54832784	chr19:54832784:T:G	1.25498e-06	-1.63193	-0.993996
54832812	chr19:54832812:G:A	1.26629e-06	-1.63575	-0.9812
54832829	chr19:54832829:G:A	4.14505e-06	-1.30275e-10	-1.43113
54836508	chr19:54836508:C:T	4.50118e-06	-1.30275e-10	-1.3487
54836870	chr19:54836870:G:T	3.76122e-06	-1.30275e-10	-1.5283
54836990	chr19:54836990:G:A	4.06572e-06	-1.30275e-10	-1.45045
54837579	chr19:54837579:T:C	3.78573e-06	-1.30275e-10	-1.52181
54838881	chr19:54838881:A:T	5.41544e-06	-1.30275e-10	-1.16379
54838930	chr19:54838930:AAG:A	3.72515e-06	-1.30275e-10	-1.53794
54839212	chr19:54839212:G:A	4.16945e-06	-1.30275e-10	-1.42526
54839231	chr19:54839231:A:G	4.34743e-06	-1.30275e-10	-1.38346
54839922	chr19:54839922:T:G	3.74336e-06	-1.30275e-10	-1.53306
54849083	chr19:54849083:G:A	7.54143e-07	-1.62943	-1.50579
54849102	chr19:54849102:G:A	3.37537e-06	-1.41656	-0.219981
54849220	chr19:54849220:C:T	7.7331e-07	-1.62069	-1.48943
54851595	chr19:54851595:G:A	1.07066e-06	-1.63127	-1.1535
54851728	chr19:54851728:T:C	1.06995e-06	-1.25836	-1.52707
54852049	chr19:54852049:G:A	6.79179e-06	-1.58314	0.645812
54852249	chr19:54852249:G:A	2.09731e-05	-1.44693	1.63713
54852400	chr19:54852400:A:G	1.22566e-06	-1.56796	-1.08161
54852441	chr19:54852441:A:C	1.59762e-06	-1.15696	-1.22757
54852498	chr19:54852498:T:C	6.04917e-06	-1.30275e-10	-1.05312
54853847	chr19:54853847:C:T	7.37468e-07	-1.63146	-1.52612
54853865	chr19:54853865:G:T	1.13803e-06	-1.6256	-1.09814
54853888	chr19:54853888:G:A	1.1194e-06	-1.2159	-1.52435
54854144	chr19:54854144:G:A	6.42408e-06	0.425879	-1.41887
54854420	chr19:54854420:A:G	3.94028e-06	-1.30275e-10	-1.48179
54854955	chr19:54854955:T:C	3.7945e-06	-1.51949	-5.17887e-10
54855856	chr19:54855856:G:A	7.22491e-07	-1.64075	-1.53734
54855859	chr19:54855859:C:A	3.54124e-06	-1.58857	-5.17887e-10
54855996	chr19:54855996:T:C	7.26358e-07	-1.63877	-1.53399
54856075	chr19:54856075:A:ACCC	3.90438e-06	-1.30275e-10	-1.49094
54857392	chr19:54857392:C:G	7.41548e-07	-1.63051	-1.52155
54857410	chr19:54857410:A:T	9.25214e-07	-1.54639	-1.38439
54858449	chr19:54858449:C:A	4.46451e-06	-1.30275e-10	-1.35688
54858513	chr19:54858513:A:G	5.21472e-06	-1.30275e-10	-1.20156
54858722	chr19:54858722:T:C	8.38995e-07	-1.56908	-1.45951
54858782	chr19:54858782:C:T	4.24058e-06	-1.30275e-10	-1.40834
54859390	chr19:54859390:A:C	1.09908e-06	-1.32594	-1.43263
54859500	chr19:54859500:C:T	2.26752e-05	-1.30275e-10	0.268229
54859559	chr19:54859559:C:A	4.65221e-06	-1.30275e-10	-1.3157
54859612	chr19:54859612:G:C	8.8476e-07	-1.43795	-1.53753
54859629	chr19:54859629:A:G	1.66609e-06	-1.38042	-0.962144
54859879	chr19:54859879:G:T	4.35355e-06	-1.30275e-10	-1.38205
54859992	chr19:54859992:G:C	8.54532e-07	-1.57261	-1.43763
54859993	chr19:54859993:C:T	0.000206834	2.47887	-5.17887e-10
54860057	chr19:54860057:C:T	4.23331e-06	-1.30275e-10	-1.41006
54860058	chr19:54860058:G:A	2.03906e-06	-1.38713	-0.753426
54860426	chr19:54860426:G:A	1.3546e-06	-1.62273	-0.926808
54860665	chr19:54860665:G:A	5.21672e-06	-1.20117	-5.17887e-10
54860707	chr19:54860707:T:A	7.3913e-07	-1.6189	-1.53643
54860712	chr19:54860712:T:G	9.30919e-07	-1.42459	-1.50003
54860792	chr19:54860792:T:G	9.62057e-07	-1.48984	-1.40188
54860796	chr19:54860796:G:A	7.70081e-07	-1.63016	-1.48414
54860808	chr19:54860808:CA:C	1.23153e-06	-1.59721	-1.04757
54860858	chr19:54860858:G:T	1.14054e-06	-1.24451	-1.47704
54860874	chr19:54860874:G:T	4.69099e-06	-1.19761	-0.109791
54860878	chr19:54860878:C:G	1.32303e-06	-1.44815	-1.12497
54860885	chr19:54860885:T:C	1.2386e-06	-1.59992	-1.03914
54860895	chr19:54860895:G:A	1.22353e-06	-1.59788	-1.05343
54860913	chr19:54860913:T:C	9.45263e-07	-1.40045	-1.50889
54860920	chr19:54860920:A:G	7.41461e-07	-1.62697	-1.5252
54860972	chr19:54860972:C:T	1.91853e-06	-1.07101	-1.13048
54860994	chr19:54860994:A:C	1.22403e-06	-1.58523	-1.06566
54861000	chr19:54861000:T:C	1.05577e-06	-1.32322	-1.47556
54861014	chr19:54861014:A:G	4.50959e-06	-1.03243	-0.314406
54861064	chr19:54861064:T:C	1.05707e-06	-1.3173	-1.48025
54861072	chr19:54861072:A:G	1.01088e-06	-1.37371	-1.46851
54861108	chr19:54861108:G:C	1.07758e-06	-1.32787	-1.45045
54861166	chr19:54861166:A:G	1.52747e-06	-0.895311	-1.53412
54861198	chr19:54861198:G:A	1.27183e-06	-1.63811	-0.974475
54861389	chr19:54861389:G:A	7.5296e-07	-1.60162	-1.53517
54861415	chr19:54861415:G:A	3.86581e-06	-1.30275e-10	-1.50087
54861606	chr19:54861606:A:G	9.95835e-07	-1.41062	-1.44659
54861645	chr19:54861645:T:G	9.54602e-07	-1.42511	-1.47439
54861733	chr19:54861733:C:T	1.01e-06	-1.38029	-1.46281
54861755	chr19:54861755:C:T	3.77577e-06	-1.30275e-10	-1.52444
54861907	chr19:54861907:T:G	1.04314e-06	-1.34625	-1.46456
54862229	chr19:54862229:G:C	4.03933e-06	-1.30275e-10	-1.45696
54862255	chr19:54862255:T:A	1.16651e-06	-1.46605	-1.23298
54862412	chr19:54862412:C:A	9.65946e-07	-1.39453	-1.49316
54862446	chr19:54862446:A:G	3.73792e-06	-1.30275e-10	-1.53451
54862528	chr19:54862528:C:T	8.25824e-07	-1.57025	-1.47416
54862560	chr19:54862560:G:T	8.46691e-07	-1.49456	-1.5249
54862564	chr19:54862564:G:A	4.26447e-06	-1.30275e-10	-1.40273
54862578	chr19:54862578:C:G	3.59274e-06	-1.15962	-0.414506
54862625	chr19:54862625:T:C	2.73542e-06	-1.22248	-0.624273
54862632	chr19:54862632:T:C	7.24451e-06	-0.416886	-0.455913
54865043	chr19:54865043:A:T	7.69402e-06	-0.812599	-5.17887e-10
54865120	chr19:54865120:C:T	3.73564e-06	-1.30275e-10	-1.53512
54865310	chr19:54865310:C:T	3.39465e-06	-1.63084	-5.17887e-10
54865625	chr19:54865625:T:C	2.78411e-06	-1.27345	-0.555662
54865626	chr19:54865626:G:A	2.79111e-06	-1.26515	-0.561456
54865631	chr19:54865631:A:G	3.84673e-06	-1.30275e-10	-1.50582
54865770	chr19:54865770:G:C	4.27758e-06	-1.30275e-10	-1.39966
54865975	chr19:54865975:G:A	3.04509e-06	-1.29823	-0.441288
54866022	chr19:54866022:G:A	2.82691e-06	-1.34697	-0.466893
54866144	chr19:54866144:C:G	2.72254e-06	-1.24543	-0.606051
54866197	chr19:54866197:G:A	2.67803e-06	-1.29371	-0.574254
54866553	chr19:54866553:C:T	1.51223e-06	-1.61417	-0.825289
54866628	chr19:54866628:T:C	2.82837e-06	-1.24559	-0.567755
54866772	chr19:54866772:A:C	3.30789e-06	-1.22134	-0.435392
54866800	chr19:54866800:A:G	2.94776e-06	-1.31604	-0.455962
54866808	chr19:54866808:G:T	2.79932e-06	-1.32059	-0.503075
54866819	chr19:54866819:G:C	2.98252e-06	-1.31572	-0.444554
54866822	chr19:54866822:C:T	2.94821e-06	-1.34858	-0.42326
54866874	chr19:54866874:C:T	2.46735e-06	-1.32589	-0.624008
54866897	chr19:54866897:C:G	5.0156e-06	-1.05279	-0.187699
54866930	chr19:54866930:G:T	5.03322e-06	-1.11811	-0.118869
54866935	chr19:54866935:T:C	3.7674e-06	-1.30632	-0.220338
54866974	chr19:54866974:G:A	3.86571e-06	-1.30275e-10	-1.5009
54867131	chr19:54867131:T:C	4.03949e-06	-0.938129	-0.518794
54867166	chr19:54867166:C:T	1.78538e-06	-1.24968	-1.02373
54867214	chr19:54867214:C:T	1.61273e-06	-1.33108	-1.04403
54867621	chr19:54867621:T:C	3.75634e-06	-1.30275e-10	-1.5296
54867627	chr19:54867627:G:GA	5.51962e-06	-1.30275e-10	-1.14473
54867666	chr19:54867666:T:C	5.92575e-06	-1.30275e-10	-1.07374
54867670	chr19:54867670:G:A	2.34917e-06	-1.42157	-0.577413
54867871	chr19:54867871:A:T	1.54735e-06	-1.61816	-0.79834
54868049	chr19:54868049:C:T	3.86569e-06	-1.30275e-10	-1.5009
54868070	chr19:54868070:T:C	3.09674e-06	-1.25989	-0.462807
54868250	chr19:54868250:G:A	3.73452e-06	-1.30275e-10	-1.53542
54868379	chr19:54868379:A:G	3.02475e-06	-1.25879	-0.487422
54868409	chr19:54868409:A:G	3.78243e-06	-1.30275e-10	-1.52268
54868531	chr19:54868531:A:C	2.99578e-06	-1.20224	-0.5536
54868588	chr19:54868588:C:T	2.87936e-06	-1.20332	-0.592158
54868759	chr19:54868759:A:G	8.14236e-07	-1.64251	-1.41603
54869214	chr19:54869214:G:A	1.81096e-06	-0.872003	-1.38718
54869527	chr19:54869527:A:G	4.86123e-06	-1.30275e-10	-1.27175
54869689	chr19:54869689:G:A	5.76194e-06	-1.30275e-10	-1.10177
54869719	chr19:54869719:A:G	1.58753e-06	-0.92771	-1.46315
54870060	chr19:54870060:G:A	7.83675e-07	-1.56064	-1.53616
54870111	chr19:54870111:A:G	1.4469e-06	-0.948728	-1.53489
54870391	chr19:54870391:T:C	2.88288e-06	-1.21598	-0.578275
54870396	chr19:54870396:G:A	2.6086e-06	-1.28251	-0.611719
54870546	chr19:54870546:C:T	7.1361e-06	-0.887876	-5.17887e-10
54870598	chr19:54870598:T:TCA	2.68856e-06	-1.27703	-0.58701
54870770	chr19:54870770:C:T	3.7272e-06	-1.30275e-10	-1.53738
54870819	chr19:54870819:C:T	3.84067e-06	-1.30275e-10	-1.5074
54871077	chr19:54871077:C:T	7.86e-07	-1.57917	-1.51467
54871155	chr19:54871155:C:T	2.31654e-06	-1.25706	-0.755913
54871164	chr19:54871164:G:A	4.16275e-06	-1.30275e-10	-1.42687
54871375	chr19:54871375:G:A	2.56183e-06	-1.24292	-0.669407
54871457	chr19:54871457:T:C	2.60626e-06	-1.29469	-0.600439
54871535	chr19:54871535:T:C	2.49438e-06	-1.29445	-0.644555
54871595	chr19:54871595:G:A	1.20133e-06	-1.59132	-1.0783
54871641	chr19:54871641:A:C	2.47784e-06	-1.29293	-0.652727
54871701	chr19:54871701:A:C	2.42057e-06	-1.31773	-0.651314
54871983	chr19:54871983:GC:G	3.89325e-06	-1.4938	-5.17887e-10
54872022	chr19:54872022:C:T	2.63693e-06	-1.29392	-0.589506
54872067	chr19:54872067:C:G	2.65305e-06	-1.29263	-0.584706
54872451	chr19:54872451:G:A	4.53816e-06	-0.644543	-0.695979
54872485	chr19:54872485:C:T	1.384e-06	-1.6225	-0.905562
54872521	chr19:54872521:A:G	2.66206e-06	-1.28378	-0.590166
54872711	chr19:54872711:C:T	9.54429e-07	-1.51629	-1.38339
54872737	chr19:54872737:A:G	2.56056e-06	-1.30176	-0.611056
54872900	chr19:54872900:A:G	1.65793e-06	-1.04271	-1.30476
54873023	chr19:54873023:A:G	2.75829e-06	-1.29484	-0.543593
54873341	chr19:54873341:C:A	8.74599e-07	-1.63534	-1.3517
54873950	chr19:54873950:G:A	5.33417e-06	-0.613962	-0.564948
54873979	chr19:54873979:T:C	1.42308e-06	-1.396	-1.10422
54874148	chr19:54874148:T:C	9.1244e-07	-1.56142	-1.38325
54874490	chr19:54874490:C:T	3.74128e-06	-1.30275e-10	-1.53361
54874505	chr19:54874505:G:C	3.74087e-06	-1.30275e-10	-1.53372
54874506	chr19:54874506:C:G	2.75398e-06	-1.36896	-0.471033
54874705	chr19:54874705:A:AT	7.75628e-07	-1.58842	-1.5187
54874997	chr19:54874997:T:C	2.43917e-06	-1.30096	-0.660424
54874999	chr19:54874999:T:C	2.47464e-06	-1.29109	-0.65586
54875161	chr19:54875161:A:G	3.72522e-06	-1.30275e-10	-1.53792
54875189	chr19:54875189:C:T	2.37761e-06	-1.32711	-0.659831
54875434	chr19:54875434:A:G	9.16981e-07	-1.40539	-1.53432
54875464	chr19:54875464:A:G	8.48225e-07	-1.50924	-1.50841
54875944	chr19:54875944:C:T	2.54633e-06	-1.20595	-0.712437
54876052	chr19:54876052:C:A	2.74216e-06	-1.20167	-0.64263
54876187	chr19:54876187:C:G	2.8065e-06	-1.19023	-0.630873
54876497	chr19:54876497:G:A	7.57167e-07	-1.59315	-1.53806
54876519	chr19:54876519:C:T	4.23862e-06	-1.30275e-10	-1.40881
54876653	chr19:54876653:C:T	2.91311e-06	-1.38152	-0.402306
54876655	chr19:54876655:C:T	4.49955e-05	0.953521	-5.17887e-10
54876681	chr19:54876681:A:G	4.75812e-06	-0.837094	-0.456097
54876682	chr19:54876682:A:G	4.74775e-06	-0.850221	-0.44515
54876685	chr19:54876685:C:T	4.37711e-06	-0.880162	-0.496492
54876686	chr19:54876686:A:G	4.24742e-06	-0.910348	-0.496383
54876701	chr19:54876701:T:C	3.61194e-06	-0.629262	-0.939537
54876704	chr19:54876704:G:A	3.29984e-06	-0.665631	-0.993536
54876762	chr19:54876762:C:T	1.76081e-06	-1.00906	-1.27821
54876789	chr19:54876789:T:C	2.09166e-06	-0.613509	-1.50158
54876808	chr19:54876808:C:T	2.20298e-06	-0.530897	-1.53234
54876838	chr19:54876838:G:A	1.84057e-06	-0.714006	-1.52896
54877272	chr19:54877272:T:C	4.34788e-06	-1.30275e-10	-1.38335
54877419	chr19:54877419:T:C	3.15037e-06	-0.536469	-1.16905
54877425	chr19:54877425:T:C	3.74289e-06	-1.30275e-10	-1.53318
54877573	chr19:54877573:T:G	2.98449e-06	-0.562948	-1.19666
54877576	chr19:54877576:C:T	2.3017e-06	-1.05772	-0.961671
54877627	chr19:54877627:C:A	5.1497e-06	-1.30275e-10	-1.21411
54877642	chr19:54877642:T:C	2.92299e-06	-0.57212	-1.20831
54877688	chr19:54877688:T:G	2.92743e-06	-0.573397	-1.20552
54877706	chr19:54877706:T:C	2.46612e-06	-1.48146	-0.46893
54877719	chr19:54877719:A:C	2.95179e-06	-0.567508	-1.20312
54878009	chr19:54878009:A:G	1.23804e-06	-1.38629	-1.25322
54878071	chr19:54878071:C:A	2.86881e-06	-0.600805	-1.19834
54878076	chr19:54878076:C:T	1.25991e-06	-1.1082	-1.51381
54878208	chr19:54878208:T:C	8.77393e-07	-1.52503	-1.45881
54878404	chr19:54878404:G:A	1.44856e-06	-1.55178	-0.930695
54878455	chr19:54878455:C:T	2.16947e-06	-1.02646	-1.0521
54878939	chr19:54878939:T:C	2.23962e-06	-0.998288	-1.04845
54879081	chr19:54879081:TG:T	3.73886e-06	-1.30275e-10	-1.53426
54879145	chr19:54879145:A:G	1.22901e-06	-1.36056	-1.28628
54879377	chr19:54879377:G:A	7.4564e-07	-1.61711	-1.52944
54879406	chr19:54879406:G:A	4.42334e-06	-0.371161	-0.994987
54879500	chr19:54879500:T:C	3.72746e-06	-1.30275e-10	-1.53732
54879513	chr19:54879513:G:C	4.52181e-06	-1.30275e-10	-1.34413
54879644	chr19:54879644:G:T	3.36344e-06	-1.64008	-5.17887e-10
54879647	chr19:54879647:C:A	3.91788e-06	-0.435113	-1.05238
54879648	chr19:54879648:T:C	3.86208e-06	-1.30275e-10	-1.50184
54879753	chr19:54879753:G:A	3.75467e-06	-1.30275e-10	-1.53004
54879847	chr19:54879847:C:G	3.75229e-06	-1.30275e-10	-1.53068
54879976	chr19:54879976:C:T	1.82319e-06	-1.43284	-0.819619
54880099	chr19:54880099:C:T	4.40834e-06	-1.30275e-10	-1.36954
54880112	chr19:54880112:G:A	3.72165e-06	-1.53887	-5.17887e-10
54880218	chr19:54880218:G:A	3.25656e-06	-0.335043	-1.33733
54880250	chr19:54880250:A:T	7.44678e-07	-1.62456	-1.52329
54880263	chr19:54880263:T:TG	3.27145e-06	-0.334524	-1.33329
54880342	chr19:54880342:T:C	3.08249e-06	-0.474971	-1.25233
54880378	chr19:54880378:G:A	5.20153e-06	-1.20409	-5.17887e-10
54880707	chr19:54880707:TTC:T	4.19887e-06	-1.30275e-10	-1.41823
54880852	chr19:54880852:G:T	5.12733e-06	-1.21846	-5.17887e-10
54881130	chr19:54881130:C:T	4.01007e-06	-1.30275e-10	-1.46423
54881173	chr19:54881173:G:A	3.84903e-06	-1.30275e-10	-1.50522
54881299	chr19:54881299:C:T	2.08736e-05	-1.50826	1.6937
54881358	chr19:54881358:G:A	3.74173e-06	-1.30275e-10	-1.53349
54881501	chr19:54881501:T:G	1.36938e-06	-1.52667	-1.01201
54881613	chr19:54881613:C:T	1.30863e-06	-1.52536	-1.05871
54881614	chr19:54881614:C:T	1.52329e-06	-1.64233	-0.789839
54881661	chr19:54881661:G:A	8.74659e-06	-1.51822	0.833845
54881709	chr19:54881709:G:A	3.14463e-05	1.97068	-1.37544
54881733	chr19:54881733:G:A	4.2569e-06	-1.30275e-10	-1.4045
54881797	chr19:54881797:T:C	1.11952e-06	-1.39429	-1.34585
54881822	chr19:54881822:A:G	8.16399e-07	-1.52241	-1.53348
54882298	chr19:54882298:C:T	3.98924e-06	-1.30275e-10	-1.46944
54882390	chr19:54882390:A:G	3.04748e-06	-1.31411	-0.424619
54882868	chr19:54882868:G:T	2.32071e-06	-0.593971	-1.4172
54882940	chr19:54882940:T:C	5.33272e-06	-1.30275e-10	-1.17918
54883017	chr19:54883017:C:T	9.44638e-06	-1.30275e-10	-0.607412
54883323	chr19:54883323:A:G	2.09553e-06	-0.720857	-1.39238
54883816	chr19:54883816:G:A	4.38295e-06	-1.20333	-0.171992
54883938	chr19:54883938:C:G	1.65246e-06	-1.5562	-0.794578
54884171	chr19:54884171:A:G	2.61974e-06	-1.19648	-0.693488
54884235	chr19:54884235:G:A	4.32865e-06	-1.30275e-10	-1.38779
54884291	chr19:54884291:G:GTCAA	3.79854e-06	-1.30275e-10	-1.51843
54884331	chr19:54884331:C:T	4.89214e-06	-1.26541	-5.17887e-10
54884900	chr19:54884900:A:G	6.16951e-06	0.504649	-1.53807
54885143	chr19:54885143:C:T	3.76838e-06	-1.30275e-10	-1.5264
54885201	chr19:54885201:A:G	7.64199e-05	2.18697	-0.703771
54885265	chr19:54885265:A:C	3.92676e-06	-1.30275e-10	-1.48523
54885501	chr19:54885501:G:A	1.26321e-06	-1.13616	-1.48323
54885805	chr19:54885805:G:A	4.37297e-05	1.96983	-1.04485
54885898	chr19:54885898:G:C	1.40459e-05	-1.30275e-10	-0.210709
54885907	chr19:54885907:T:A	3.61227e-06	-1.56871	-5.17887e-10
54885941	chr19:54885941:C:G	8.04658e-05	1.53479	-5.17887e-10
54885968	chr19:54885968:T:C	4.46148e-05	1.93539	-0.990364
54886421	chr19:54886421:C:T	4.65894e-06	-1.30275e-10	-1.31425
54886454	chr19:54886454:C:T	3.53833e-05	1.73165	-1.01845
54886495	chr19:54886495:G:C	1.75128e-06	-1.23116	-1.06154
54886606	chr19:54886606:C:T	4.06666e-05	1.67505	-0.822689
54886690	chr19:54886690:G:A	3.26714e-05	1.56622	-0.932759
54886691	chr19:54886691:G:T	4.06034e-06	-1.30275e-10	-1.45178
54886824	chr19:54886824:C:T	0.000123869	0.562269	1.40391
54886844	chr19:54886844:G:A	4.16668e-06	-0.873247	-0.552677
54887009	chr19:54887009:TGCCTGTAATCCCAGCACTTTGGGAGGCTGGGCGCCGTGGCTCAC:T	5.92475e-05	2.13161	-0.902933
54887078	chr19:54887078:A:G	2.81022e-05	1.42255	-0.939744
54887180	chr19:54887180:C:T	3.78449e-05	1.67936	-0.898905
54887197	chr19:54887197:T:C	3.83459e-05	1.7068	-0.913192
54887289	chr19:54887289:A:G	1.32421e-06	-1.16694	-1.40528
54887321	chr19:54887321:T:C	3.62051e-06	-0.764029	-0.802399
54887481	chr19:54887481:C:T	4.05835e-06	-0.746968	-0.705298
54887495	chr19:54887495:C:T	3.80346e-05	1.67262	-0.887163
54887576	chr19:54887576:G:A	2.3161e-05	0.804204	-0.514778
54887596	chr19:54887596:C:T	3.62133e-06	-0.865608	-0.700593
54887607	chr19:54887607:T:C	1.00347e-06	-1.31585	-1.53373
54887643	chr19:54887643:A:G	8.23952e-06	-0.0682427	-0.675858
54887947	chr19:54887947:G:T	3.71705e-06	-1.63728	0.0971707
54888276	chr19:54888276:T:C	2.20668e-06	-1.20128	-0.860271
54888317	chr19:54888317:C:T	2.3537e-06	-1.13098	-0.866076
54888553	chr19:54888553:C:T	3.09352e-06	-1.13689	-0.586838
54888769	chr19:54888769:G:A	2.89797e-06	-1.21296	-0.576072
54888807	chr19:54888807:G:A	2.06394e-06	-1.2035	-0.924926
54888858	chr19:54888858:G:A	1.99984e-06	-1.23175	-0.928225
54888925	chr19:54888925:G:A	7.23879e-06	-0.465025	-0.408563
54888962	chr19:54888962:G:A	1.95442e-06	-1.3917	-0.79125
54889090	chr19:54889090:T:C	1.88288e-05	-1.64034	1.72269
54889605	chr19:54889605:G:A	8.16415e-06	-1.25272	0.499432
54889796	chr19:54889796:C:T	5.38686e-06	-1.30275e-10	-1.16908
54889804	chr19:54889804:A:G	4.13413e-06	-0.400186	-1.03358
54889910	chr19:54889910:C:T	5.2046e-06	-1.30275e-10	-1.2035
54890046	chr19:54890046:T:C	8.41102e-06	-1.22962	0.506115
54890081	chr19:54890081:G:T	2.58285e-06	-1.11304	-0.79111
54890090	chr19:54890090:A:G	1.67907e-06	-0.860905	-1.4739
54890115	chr19:54890115:A:G	8.53841e-06	-1.20972	0.501248
54890252	chr19:54890252:C:G	6.3403e-06	-1.30275e-10	-1.00612
54890259	chr19:54890259:CA:C	8.25966e-06	-1.22547	0.483809
54890358	chr19:54890358:C:T	1.67817e-06	-1.20591	-1.12943
54890366	chr19:54890366:T:G	1.20326e-06	-1.30759	-1.36042
54890707	chr19:54890707:T:C	8.25045e-06	-1.29368	0.550904
54891325	chr19:54891325:T:G	9.57497e-06	-1.24414	0.650252
54891577	chr19:54891577:G:A	5.46061e-06	-1.30275e-10	-1.15548
54891696	chr19:54891696:C:T	3.89084e-06	-1.30275e-10	-1.49442
54891925	chr19:54891925:A:AAACTGAT	3.82141e-06	-1.30275e-10	-1.51242
54892019	chr19:54892019:A:T	1.14741e-06	-1.17886	-1.53667
54892125	chr19:54892125:C:T	2.84371e-05	-1.30275e-10	0.494652
54892175	chr19:54892175:G:A	9.30986e-06	-1.30275e-10	-0.621968
54892198	chr19:54892198:A:G	2.48856e-06	-1.21574	-0.725602
54892287	chr19:54892287:C:T	8.66985e-06	-1.30275e-10	-0.693191
54892288	chr19:54892288:G:A	8.7657e-06	-1.30275e-10	-0.682197
54892907	chr19:54892907:T:C	9.31866e-06	-1.30901	0.687984
54893025	chr19:54893025:T:C	1.44638e-06	-1.26696	-1.21701
54893125	chr19:54893125:T:C	4.79729e-06	-1.00005	-0.284941
54893307	chr19:54893307:C:G	3.83481e-06	-1.30275e-10	-1.50892
54893919	chr19:54893919:T:C	1.34289e-06	-1.03732	-1.5209
54893961	chr19:54893961:C:T	1.46539e-05	-1.30275e-10	-0.168334
54894258	chr19:54894258:G:A	5.76467e-06	-1.54202	0.44073
54894268	chr19:54894268:T:C	5.71313e-06	-1.5307	0.42042
54894345	chr19:54894345:A:G	7.4535e-07	-1.60887	-1.53807
54894375	chr19:54894375:C:T	1.75431e-06	-1.51952	-0.771443
54894376	chr19:54894376:A:G	1.72877e-06	-1.5487	-0.756931
54894570	chr19:54894570:CATCAGTTAAGGCAGGAACAGGCCATTTTCATTTCTTTCGTGGTGG:C	1.06378e-06	-1.636	-1.15521
54894771	chr19:54894771:C:T	4.20224e-06	-1.36535	-0.0520716
54895021	chr19:54895021:T:A	2.31041e-06	-1.04896	-0.966656
54895045	chr19:54895045:C:T	1.52219e-06	-1.43773	-0.995166
54895046	chr19:54895046:T:C	1.53723e-06	-1.4279	-0.995166
54895056	chr19:54895056:A:G	1.5123e-06	-1.43141	-1.008
54895286	chr19:54895286:G:T	4.49499e-06	-0.821491	-0.528589
54895362	chr19:54895362:C:T	1.41822e-06	-1.36796	-1.13568
54895377	chr19:54895377:C:T	2.35313e-06	-1.10451	-0.892789
54895379	chr19:54895379:T:G	2.25383e-06	-1.11715	-0.923265
54895470	chr19:54895470:G:C	4.1107e-06	-1.30275e-10	-1.43945
54895483	chr19:54895483:A:T	3.11599e-06	-1.0593	-0.6572
54895488	chr19:54895488:T:C	3.35067e-06	-1.1032	-0.540687
54895496	chr19:54895496:T:C	3.13983e-06	-1.09261	-0.616268
54895497	chr19:54895497:G:A	1.51219e-06	-1.47606	-0.963429
54895601	chr19:54895601:C:G	2.61137e-06	-1.08409	-0.809074
54895797	chr19:54895797:A:G	9.68113e-07	-1.54528	-1.34017
54895901	chr19:54895901:T:A	1.05376e-06	-1.26264	-1.53805
54896051	chr19:54896051:C:T	4.00117e-06	-1.30275e-10	-1.46646
54896096	chr19:54896096:GGGGA:G	6.77915e-06	-1.30275e-10	-0.93919
54896262	chr19:54896262:T:G	2.56507e-06	-1.30324	-0.607821
54896321	chr19:54896321:T:A	1.30883e-06	-1.54751	-1.0364
54896325	chr19:54896325:C:T	1.25191e-06	-1.49214	-1.13624
54896335	chr19:54896335:A:G	1.11033e-06	-1.31713	-1.43126
54896414	chr19:54896414:C:T	7.13804e-06	-1.31699	0.429386
54896524	chr19:54896524:G:A	4.76549e-05	-1.30275e-10	1.01094
54896571	chr19:54896571:A:G	6.94006e-06	-0.915733	-5.17887e-10
54896773	chr19:54896773:G:A	3.86086e-06	-1.30275e-10	-1.50215
54896792	chr19:54896792:T:G	2.20939e-06	-1.28459	-0.775739
54896802	chr19:54896802:A:G	8.82752e-07	-1.44129	-1.53646
54896831	chr19:54896831:A:G	2.46729e-06	-1.57834	-0.371579
54896832	chr19:54896832:C:T	2.02599e-06	-1.57565	-0.571328
54896865	chr19:54896865:C:T	8.61951e-07	-1.55472	-1.44688
54896866	chr19:54896866:G:A	1.87218e-06	-1.18137	-1.04457
54896874	chr19:54896874:T:G	2.30675e-06	-1.19641	-0.820789
54896889	chr19:54896889:AT:A	4.61308e-06	-1.30275e-10	-1.32415
54896929	chr19:54896929:AT:A	4.40843e-06	-1.30275e-10	-1.36952
54896985	chr19:54896985:A:G	4.27167e-06	-1.30275e-10	-1.40104
54897016	chr19:54897016:A:G	9.74456e-07	-1.52651	-1.35241
54897027	chr19:54897027:T:C	1.11391e-06	-1.49766	-1.24751
54897075	chr19:54897075:T:C	9.93519e-07	-1.33696	-1.52259
54897135	chr19:54897135:T:C	1.2688e-06	-1.30825	-1.30672
54897147	chr19:54897147:C:G	7.81556e-07	-1.64179	-1.45772
54897149	chr19:54897149:A:C	7.71357e-07	-1.64176	-1.47089
54897156	chr19:54897156:G:A	4.97701e-06	-1.30275e-10	-1.24821
54897159	chr19:54897159:T:C	7.65646e-07	-1.64142	-1.47865
54897235	chr19:54897235:C:T	2.1823e-06	-1.4126	-0.660062
54897247	chr19:54897247:G:A	4.95263e-06	-1.30275e-10	-1.25312
54897250	chr19:54897250:C:T	6.74637e-06	-1.30275e-10	-0.944038
54897255	chr19:54897255:T:C	5.17038e-06	-1.30275e-10	-1.2101
54897263	chr19:54897263:C:T	1.40065e-06	-1.56162	-0.954491
54897280	chr19:54897280:T:C	1.02854e-06	-1.55554	-1.26937
54897297	chr19:54897297:T:C	7.38397e-06	-1.30275e-10	-0.853732
54897362	chr19:54897362:C:T	1.07308e-06	-1.49175	-1.29076
54897366	chr19:54897366:A:G	1.20456e-06	-1.36651	-1.30042
54897376	chr19:54897376:T:C	2.92386e-06	-0.653788	-1.12635
54897379	chr19:54897379:T:G	1.42843e-06	-1.64068	-0.855786
54897403	chr19:54897403:G:A	4.85124e-06	-1.30275e-10	-1.27381
54897408	chr19:54897408:A:G	4.62997e-06	-1.30275e-10	-1.32049
54897413	chr19:54897413:C:G	4.41102e-06	-1.30275e-10	-1.36894
54897419	chr19:54897419:T:C	6.5607e-06	-0.971945	-5.17887e-10
54897450	chr19:54897450:T:C	5.48621e-06	-1.51843	0.367623
54897633	chr19:54897633:A:G	2.53551e-06	-0.822274	-1.10038
54897639	chr19:54897639:C:T	1.35689e-06	-1.30304	-1.24481
54897649	chr19:54897649:T:G	1.29028e-06	-1.32487	-1.27331
54897687	chr19:54897687:T:C	1.35301e-06	-1.28994	-1.26077
54897715	chr19:54897715:C:T	7.04163e-06	-1.30275e-10	-0.901203
54897722	chr19:54897722:T:C	2.48069e-06	-1.42704	-0.517463
54897743	chr19:54897743:A:G	1.76858e-06	-1.64226	-0.640601
54897756	chr19:54897756:A:G	1.88003e-06	-1.64179	-0.579966
54897783	chr19:54897783:G:T	7.47636e-07	-1.64177	-1.50211
54897816	chr19:54897816:T:C	9.93724e-06	-0.0657641	-0.49099
54897871	chr19:54897871:G:A	1.47115e-05	-1.30275e-10	-0.164416
54897887	chr19:54897887:A:G	4.34377e-06	-0.229058	-1.15524
54897928	chr19:54897928:G:C	2.08923e-06	-1.1063	-1.00994
54897960	chr19:54897960:A:G	1.06306e-06	-1.48762	-1.30427
54897994	chr19:54897994:A:G	1.25733e-06	-1.36198	-1.26207
54897997	chr19:54897997:A:T	2.81496e-05	-1.30275e-10	0.484492
54898115	chr19:54898115:T:C	7.84896e-06	-0.792661	-5.17887e-10
54898118	chr19:54898118:C:T	4.0383e-06	-0.236898	-1.22032
54898127	chr19:54898127:C:T	3.98814e-06	-1.30275e-10	-1.46972
54898137	chr19:54898137:C:T	8.94157e-06	-1.5601	0.897765
54898277	chr19:54898277:T:C	1.78281e-06	-0.739459	-1.53539
54898338	chr19:54898338:A:G	3.48889e-05	-1.30275e-10	0.699125
54898382	chr19:54898382:G:A	2.76373e-06	-0.36267	-1.47379
54898390	chr19:54898390:C:T	1.16602e-05	-1.30275e-10	-0.396859
54898518	chr19:54898518:C:T	5.01686e-06	0.274024	-1.51426
54898550	chr19:54898550:T:C	4.34308e-06	0.152785	-1.53724
54898676	chr19:54898676:C:T	9.17073e-06	-1.55778	0.920754
54898867	chr19:54898867:G:A	2.94462e-06	-0.256371	-1.51669
54898959	chr19:54898959:C:T	7.81137e-07	-1.62792	-1.47213
54898973	chr19:54898973:G:A	1.19894e-05	-0.369016	-5.17887e-10
54899058	chr19:54899058:C:T	2.69175e-06	-1.40001	-0.462841
54899257	chr19:54899257:T:C	3.88924e-06	-1.30275e-10	-1.49483
54899273	chr19:54899273:T:C	3.75581e-06	-1.30275e-10	-1.52974
54899291	chr19:54899291:C:T	1.89549e-06	-0.781201	-1.43237
54899361	chr19:54899361:A:G	7.0271e-06	-0.903268	-5.17887e-10
54899433	chr19:54899433:T:C	3.33393e-06	-0.12696	-1.52193
54899554	chr19:54899554:G:A	2.12488e-06	-0.566103	-1.53322
54899591	chr19:54899591:G:A	1.78018e-06	-0.74011	-1.53622
54899593	chr19:54899593:G:A	4.51358e-06	-1.34595	-5.17887e-10
54899861	chr19:54899861:C:T	1.31439e-05	-1.30275e-10	-0.277086
54899876	chr19:54899876:C:T	1.16359e-06	-1.61335	-1.08818
54900171	chr19:54900171:T:C	6.36745e-06	0.528038	-1.52988
54900220	chr19:54900220:A:C	1.90023e-06	-0.673066	-1.538
54900269	chr19:54900269:G:T	1.70648e-06	-0.781706	-1.5369
54900276	chr19:54900276:G:A	1.59656e-06	-0.849029	-1.53616
54900312	chr19:54900312:G:A	5.50404e-06	-1.14756	-5.17887e-10
54900331	chr19:54900331:G:A	3.56479e-05	0.720647	-5.17887e-10
54900420	chr19:54900420:G:A	1.88071e-06	-0.688085	-1.53331
54900496	chr19:54900496:G:A	1.41914e-06	-1.62039	-0.882604
54900591	chr19:54900591:C:T	2.89849e-05	-1.30275e-10	0.513732
54900741	chr19:54900741:A:T	1.48153e-05	-1.30275e-10	-0.157385
54900826	chr19:54900826:G:A	3.95544e-06	-1.30275e-10	-1.47795
54901099	chr19:54901099:A:G	2.33257e-06	-1.51524	-0.490829
54901596	chr19:54901596:G:A	1.49016e-05	-1.30275e-10	-0.151577
54901766	chr19:54901766:A:G	1.07013e-05	-0.450942	-0.0317369
54901875	chr19:54901875:A:G	1.07173e-06	-1.51156	-1.27221
54901949	chr19:54901949:C:T	2.53095e-06	-1.44657	-0.47788
54902549	chr19:54902549:G:A	4.30387e-06	-1.30275e-10	-1.39353
54902634	chr19:54902634:G:T	5.23024e-06	-1.19859	-5.17887e-10
54902744	chr19:54902744:G:A	2.56025e-06	-1.48475	-0.428185
54902789	chr19:54902789:C:T	2.4355e-06	-1.52045	-0.442445
54902835	chr19:54902835:TAAG:T	2.97128e-06	-0.274086	-1.48996
54902898	chr19:54902898:A:G	2.45474e-06	-1.47147	-0.483549
54903022	chr19:54903022:T:C	2.21589e-06	-1.52022	-0.537164
54903304	chr19:54903304:A:G	1.17911e-06	-1.61016	-1.07812
54903554	chr19:54903554:A:G	5.03693e-06	-1.30275e-10	-1.23625
54903669	chr19:54903669:ATAT:A	1.14447e-06	-1.60418	-1.11392
54903728	chr19:54903728:G:A	1.74075e-06	-0.823946	-1.47478
54903895	chr19:54903895:C:A	4.91371e-06	-1.26101	-5.17887e-10
54904034	chr19:54904034:G:A	2.29771e-06	-1.53328	-0.487852
54904258	chr19:54904258:A:T	3.96528e-06	-0.70231	-0.773155
54904310	chr19:54904310:T:C	2.57516e-06	-1.4966	-0.410532
54904313	chr19:54904313:A:G	2.78525e-06	-1.49753	-0.331173
54904513	chr19:54904513:G:A	2.68646e-06	-1.56007	-0.304747
54905208	chr19:54905208:T:C	1.3479e-06	-1.63792	-0.916573
54905381	chr19:54905381:G:A	2.47406e-06	-1.50272	-0.444465
54905508	chr19:54905508:G:A	2.75913e-06	-1.49906	-0.339066
54905519	chr19:54905519:A:G	2.489e-06	-1.49671	-0.444455
54905530	chr19:54905530:C:T	8.06395e-07	-1.53071	-1.53752
54905596	chr19:54905596:C:T	2.07354e-06	-0.70276	-1.42103
54905605	chr19:54905605:C:T	2.42372e-06	-1.50552	-0.462222
54905725	chr19:54905725:G:A	2.40594e-06	-1.52426	-0.450844
54906032	chr19:54906032:C:T	2.89442e-05	-1.30275e-10	0.512328
54906111	chr19:54906111:A:G	2.39718e-06	-1.51638	-0.462368
54906373	chr19:54906373:A:G	2.0172e-06	-1.39475	-0.75658
54906411	chr19:54906411:T:A	3.35794e-06	-1.64171	-5.17887e-10
54906696	chr19:54906696:C:A	2.01553e-06	-1.42854	-0.723624
54906981	chr19:54906981:C:T	1.98717e-05	-1.30275e-10	0.136256
54907100	chr19:54907100:C:T	1.81393e-06	-1.42945	-0.828096
54907304	chr19:54907304:C:G	3.74059e-06	-1.30275e-10	-1.5338
54907552	chr19:54907552:C:T	3.90124e-06	-1.30275e-10	-1.49175
54907644	chr19:54907644:T:C	1.62782e-05	-1.30275e-10	-0.0632164
54907889	chr19:54907889:A:G	4.68893e-06	-1.30784	-5.17887e-10
54908072	chr19:54908072:A:G	1.63283e-05	-1.30275e-10	-0.0601441
54908111	chr19:54908111:C:T	1.64591e-05	-1.30275e-10	-0.0521673
54908116	chr19:54908116:C:T	1.62149e-05	-1.30275e-10	-0.0671154
54908127	chr19:54908127:T:A	1.38881e-05	-1.30275e-10	-0.222007
54908273	chr19:54908273:C:T	4.85781e-06	-0.904049	-0.368406
54908313	chr19:54908313:A:G	4.94981e-06	-1.30275e-10	-1.25369
54908333	chr19:54908333:A:G	1.1409e-06	-1.41608	-1.30515
54908819	chr19:54908819:G:A	1.18689e-06	-1.14831	-1.53339
54908874	chr19:54908874:G:T	1.05539e-06	-1.44217	-1.35697
54909102	chr19:54909102:G:A	1.23198e-06	-1.57448	-1.06994
54909558	chr19:54909558:G:A	1.67319e-05	-1.30275e-10	-0.0357237
54909565	chr19:54909565:G:C	9.29892e-07	-1.43491	-1.49082
54909686	chr19:54909686:A:G	1.92535e-06	-0.718925	-1.47901
54909849	chr19:54909849:C:T	2.05213e-06	-1.6003	-0.533863
54909990	chr19:54909990:A:C	1.02896e-05	-1.30275e-10	-0.521906
54910330	chr19:54910330:G:A	5.93916e-06	-1.30275e-10	-1.07147
54910577	chr19:54910577:AAAAC:A	9.66071e-07	-1.53615	-1.35141
54910674	chr19:54910674:G:C	1.26986e-06	-1.15491	-1.45922
54911112	chr19:54911112:C:T	6.77765e-06	-1.47249	0.53308
54911118	chr19:54911118:A:G	2.13833e-06	-0.815762	-1.27726
54911124	chr19:54911124:A:G	1.58857e-06	-1.57431	-0.815902
54911162	chr19:54911162:C:T	2.14704e-06	-0.758598	-1.33036
54911240	chr19:54911240:G:A	1.06121e-06	-1.54211	-1.25152
54911266	chr19:54911266:G:A	5.04702e-06	-1.23424	-5.17887e-10
54911325	chr19:54911325:G:A	9.355e-07	-1.56231	-1.3574
54911489	chr19:54911489:T:C	1.46905e-06	-0.993134	-1.47529
54911735	chr19:54911735:C:T	8.97153e-07	-1.46254	-1.49903
54911932	chr19:54911932:T:A	3.97367e-06	-1.30275e-10	-1.47335
54911946	chr19:54911946:G:A	3.99185e-06	-1.30275e-10	-1.46879
54912120	chr19:54912120:T:C	1.28846e-06	-1.19537	-1.40422
54912236	chr19:54912236:G:A	4.03184e-06	-1.30275e-10	-1.45882
54912339	chr19:54912339:G:A	1.41393e-05	-1.30275e-10	-0.204087
54912371	chr19:54912371:C:T	1.41519e-05	-1.30275e-10	-0.203195
54912375	chr19:54912375:T:G	1.40548e-05	-1.30275e-10	-0.210081
54912395	chr19:54912395:A:G	1.55689e-06	-0.873458	-1.5369
54912422	chr19:54912422:T:C	3.78941e-06	-1.30275e-10	-1.52083
54912467	chr19:54912467:C:T	3.83834e-06	-1.30275e-10	-1.508
54912887	chr19:54912887:C:CA	1.39284e-05	-1.30275e-10	-0.219111
54912935	chr19:54912935:G:A	3.39813e-06	-1.62982	-5.17887e-10
54912939	chr19:54912939:G:A	9.29186e-07	-1.44398	-1.48251
54913587	chr19:54913587:A:C	3.82669e-06	-1.30275e-10	-1.51104
54913706	chr19:54913706:C:T	8.60356e-07	-1.62795	-1.3755
54913707	chr19:54913707:A:G	8.22746e-07	-1.62601	-1.42214
54913813	chr19:54913813:A:T	6.3237e-06	-1.00874	-5.17887e-10
54913913	chr19:54913913:T:C	1.09394e-06	-1.62882	-1.13443
54913992	chr19:54913992:C:T	1.17188e-05	-1.30275e-10	-0.391852
54914463	chr19:54914463:T:C	1.25712e-06	-1.40577	-1.21846
54914613	chr19:54914613:AC:A	5.0251e-06	-1.30275e-10	-1.2386
54914725	chr19:54914725:G:A	1.30233e-06	-1.06639	-1.5225
54914842	chr19:54914842:C:T	3.90792e-06	-1.30275e-10	-1.49004
54914887	chr19:54914887:G:A	4.01129e-06	-1.30275e-10	-1.46393
54914930	chr19:54914930:G:A	9.97667e-07	-1.62292	-1.23246
54915057	chr19:54915057:C:T	7.43264e-06	-1.30275e-10	-0.847162
54915205	chr19:54915205:G:A	1.52279e-05	-1.30275e-10	-0.129913
54915227	chr19:54915227:C:G	1.39196e-06	-1.39729	-1.12504
54915375	chr19:54915375:G:A	4.60134e-06	-1.30275e-10	-1.3267
54915479	chr19:54915479:A:G	5.69214e-06	-1.30275e-10	-1.11396
54915513	chr19:54915513:G:A	6.51146e-06	-1.30275e-10	-0.979479
54915653	chr19:54915653:A:G	4.63116e-06	-1.30275e-10	-1.32023
54915724	chr19:54915724:C:T	5.14352e-06	-1.30275e-10	-1.2153
54915980	chr19:54915980:A:G	1.95621e-05	-0.701775	0.822325
54916142	chr19:54916142:G:A	3.20277e-06	-0.694308	-0.994718
54916280	chr19:54916280:C:G	4.88137e-06	-1.30275e-10	-1.26762
54916479	chr19:54916479:C:T	3.8236e-06	-1.30275e-10	-1.51185
54916509	chr19:54916509:G:A	4.49727e-06	-1.30275e-10	-1.34957
54917148	chr19:54917148:C:T	1.0152e-05	-1.30275e-10	-0.535376
54917440	chr19:54917440:C:T	3.98432e-06	-1.30275e-10	-1.47068
54917508	chr19:54917508:T:C	1.14087e-06	-1.50201	-1.21924
54917509	chr19:54917509:G:A	4.51749e-06	-1.30275e-10	-1.34509
54917533	chr19:54917533:T:C	1.41767e-05	-1.30275e-10	-0.201441
54917548	chr19:54917548:C:T	1.08238e-05	-1.43653	0.965241
54917659	chr19:54917659:T:C	7.68e-06	-1.30275e-10	-0.814423
54917673	chr19:54917673:C:G	1.13684e-06	-1.42629	-1.2985
54917691	chr19:54917691:T:C	3.87521e-06	-1.30275e-10	-1.49844
54918184	chr19:54918184:G:A	3.64772e-05	-1.30275e-10	0.743644
54918223	chr19:54918223:C:T	7.50874e-07	-1.61846	-1.5211
54918554	chr19:54918554:G:A	4.16629e-06	-1.30275e-10	-1.42602
54918610	chr19:54918610:C:G	3.73082e-06	-1.30275e-10	-1.53642
54919163	chr19:54919163:G:A	4.12331e-06	-1.30275e-10	-1.43639
54919206	chr19:54919206:A:C	1.20476e-06	-1.54218	-1.12459
54919273	chr19:54919273:G:A	1.18306e-05	-1.30275e-10	-0.38235
54919439	chr19:54919439:AGG:A	3.27796e-06	-1.64247	-0.023354
54919470	chr19:54919470:C:T	3.76086e-06	-1.30275e-10	-1.5284
54919633	chr19:54919633:C:T	5.07158e-06	-1.30275e-10	-1.22939
54919634	chr19:54919634:G:A	1.48534e-05	-1.30275e-10	-0.154815
54919663	chr19:54919663:A:G	4.46255e-06	-1.30275e-10	-1.35732
54919672	chr19:54919672:G:A	3.86778e-06	0.0051961	-1.50556
54919874	chr19:54919874:C:T	2.35134e-05	-1.30275e-10	0.304528
54920022	chr19:54920022:G:A	8.8066e-07	-1.5501	-1.43003
54920306	chr19:54920306:G:A	7.37863e-05	-1.30275e-10	1.44813
54920381	chr19:54920381:T:C	6.13561e-06	-1.30275e-10	-1.03893
54920390	chr19:54920390:C:T	4.20246e-06	-1.41737	-5.17887e-10
54920493	chr19:54920493:C:T	3.36624e-06	-1.63925	-5.17887e-10
54920533	chr19:54920533:T:G	8.97101e-06	-1.30275e-10	-0.659045
54920821	chr19:54920821:C:T	1.04081e-05	-1.30275e-10	-0.51046
54920923	chr19:54920923:T:C	5.58313e-06	-1.11607	-0.0172233
54920934	chr19:54920934:C:T	8.66078e-06	-1.30275e-10	-0.694238
54921005	chr19:54921005:A:G	0.000105103	-1.30275e-10	1.8019
54921229	chr19:54921229:T:C	3.36218e-06	-1.64045	-5.17887e-10
54921446	chr19:54921446:G:A	9.47028e-06	-1.30275e-10	-0.604884
54921949	chr19:54921949:T:C	5.28086e-06	-1.30275e-10	-1.18895
54921974	chr19:54921974:G:A	7.56679e-07	-1.61986	-1.512
54922262	chr19:54922262:T:C	3.42612e-06	-1.62161	-5.17887e-10
54922409	chr19:54922409:G:A	5.82847e-06	-1.30275e-10	-1.09029
54922426	chr19:54922426:G:A	4.65519e-06	-1.31506	-5.17887e-10
54922576	chr19:54922576:G:A	8.68274e-06	-1.30275e-10	-0.691706
54922953	chr19:54922953:G:A	4.59022e-06	-1.05868	-0.270438
54922959	chr19:54922959:CACAGAG:C	3.77271e-06	-1.30275e-10	-1.52525
54923014	chr19:54923014:G:A	3.84392e-06	-1.30275e-10	-1.50655
54923090	chr19:54923090:G:C	1.40324e-06	-1.20352	-1.31074
54923134	chr19:54923134:C:T	1.34077e-06	-1.24548	-1.31432
54923166	chr19:54923166:G:A	4.85725e-06	-1.30275e-10	-1.27257
54923207	chr19:54923207:G:A	1.32978e-06	-1.26903	-1.299
54923284	chr19:54923284:G:A	3.36055e-06	-1.64094	-5.17887e-10
54923355	chr19:54923355:A:C	3.56621e-06	-1.05929	-0.522253
54923450	chr19:54923450:A:G	3.33688e-06	-1.02734	-0.620665
54923560	chr19:54923560:C:G	4.93896e-06	-1.30275e-10	-1.25589
54923735	chr19:54923735:G:A	3.63844e-05	-1.30275e-10	0.741097
54923772	chr19:54923772:T:C	7.20727e-05	-1.30275e-10	1.42463
54923899	chr19:54923899:TC:T	7.53617e-07	-1.60844	-1.52747
54924164	chr19:54924164:C:T	1.09182e-06	-1.22739	-1.5378
54924188	chr19:54924188:G:A	1.27082e-06	-1.60431	-1.00907
54924271	chr19:54924271:A:G	9.52077e-07	-1.54647	-1.35568
54924273	chr19:54924273:A:G	3.49009e-06	-1.20475	-0.398362
54924413	chr19:54924413:C:T	1.34973e-06	-1.54565	-1.00749
54924414	chr19:54924414:G:A	3.405e-06	-1.6278	-5.17887e-10
54924531	chr19:54924531:A:G	9.44101e-07	-1.58323	-1.32733
54924563	chr19:54924563:G:A	1.36913e-06	-1.54302	-0.995854
54924649	chr19:54924649:A:G	7.51365e-07	-1.6051	-1.53381
54924731	chr19:54924731:T:C	3.39784e-06	-1.6299	-5.17887e-10
54924924	chr19:54924924:G:A	6.59904e-06	-1.30275e-10	-0.966119
54925411	chr19:54925411:A:T	6.09429e-06	-1.30275e-10	-1.04569
54925416	chr19:54925416:A:C	6.89738e-05	-1.30275e-10	1.38068
54925531	chr19:54925531:C:CACAGT	9.28002e-06	-1.30275e-10	-0.625179
54925595	chr19:54925595:C:A	9.05193e-07	-1.58608	-1.36657
54925609	chr19:54925609:C:A	8.67007e-07	-1.62052	-1.37523
54925764	chr19:54925764:C:T	4.75589e-06	-1.30275e-10	-1.29366
54925857	chr19:54925857:G:A	1.53596e-05	-1.06784	0.946534
54925868	chr19:54925868:C:T	8.71147e-07	-1.58812	-1.40287
54926057	chr19:54926057:C:T	9.92659e-07	-1.41146	-1.44896
54926479	chr19:54926479:T:C	8.5728e-06	-1.30275e-10	-0.704449
54926518	chr19:54926518:G:A	1.42374e-05	-1.13514	0.937971
54926572	chr19:54926572:G:C	1.10709e-06	-1.22388	-1.52743
54926628	chr19:54926628:A:C	7.9697e-07	-1.63034	-1.44964
54926872	chr19:54926872:C:T	3.35776e-06	-1.64177	-5.17887e-10
54927234	chr19:54927234:A:T	3.73154e-06	-1.30275e-10	-1.53622
54927377	chr19:54927377:G:A	4.62687e-06	-1.19852	-0.122645
54927463	chr19:54927463:G:T	1.09377e-05	-1.11871	0.65788
54927482	chr19:54927482:A:G	1.5979e-05	-1.23916	1.1574
54927798	chr19:54927798:T:C	1.39484e-05	-1.12175	0.904071
54927800	chr19:54927800:C:G	9.71339e-07	-1.42956	-1.45256
54927803	chr19:54927803:G:A	7.63884e-06	-1.30275e-10	-0.819797
54927935	chr19:54927935:T:C	5.62278e-06	-1.30275e-10	-1.12622
54927953	chr19:54927953:C:T	8.51821e-07	-1.63283	-1.38059
54928003	chr19:54928003:A:G	1.22618e-05	-1.14823	0.801677
54928104	chr19:54928104:T:C	1.36155e-05	-1.14968	0.907842
54928174	chr19:54928174:T:C	1.33289e-05	-1.18813	0.925016
54928177	chr19:54928177:G:A	1.48504e-05	-1.12371	0.968697
54928271	chr19:54928271:A:G	1.31992e-05	-1.13366	0.860776
54928298	chr19:54928298:G:A	9.35976e-07	-1.40426	-1.51495
54928453	chr19:54928453:G:T	2.30708e-06	-1.22585	-0.791207
54928470	chr19:54928470:A:G	1.43859e-05	-1.13524	0.948441
54928989	chr19:54928989:G:A	1.43148e-05	-1.09936	0.907613
54929407	chr19:54929407:TTACTC:T	1.98117e-05	-1.07245	1.20568
54929517	chr19:54929517:T:G	3.71849e-06	-1.10449	-0.435232
54929651	chr19:54929651:G:C	6.28751e-06	-1.30275e-10	-1.01448
54929815	chr19:54929815:A:G	8.29462e-06	-1.30275e-10	-0.737436
54929972	chr19:54929972:A:G	1.4056e-05	-1.1152	0.905201
54929978	chr19:54929978:G:A	8.89273e-06	-1.30275e-10	-0.667809
54930032	chr19:54930032:G:A	6.62953e-06	-0.998988	0.0374784
54930059	chr19:54930059:A:G	1.11437e-05	-1.14361	0.701441
54930064	chr19:54930064:G:A	4.21522e-06	-1.30275e-10	-1.41434
54930106	chr19:54930106:G:A	2.03471e-05	-1.30275e-10	0.159894
54930223	chr19:54930223:T:C	8.46226e-06	-1.30275e-10	-0.717426
54930275	chr19:54930275:C:T	1.35677e-05	-1.1249	0.879548
54930323	chr19:54930323:A:G	5.04221e-06	-1.30275e-10	-1.2352
54930373	chr19:54930373:A:G	1.73329e-05	-1.08199	1.08155
54930376	chr19:54930376:C:T	1.65341e-05	-1.08987	1.04225
54930401	chr19:54930401:G:A	1.47018e-05	-1.0666	0.901534
54930442	chr19:54930442:A:G	8.38913e-06	-1.30275e-10	-0.726106
54930534	chr19:54930534:T:C	1.42686e-05	-1.06277	0.867788
54930603	chr19:54930603:G:A	8.12062e-06	-1.30275e-10	-0.758637
54930627	chr19:54930627:A:G	1.39937e-05	-1.06374	0.8493
54930912	chr19:54930912:A:C	3.08464e-05	-1.26256	1.83854
54931033	chr19:54931033:C:A	7.25338e-06	-1.30275e-10	-0.871575
54931042	chr19:54931042:C:A	6.31227e-06	-1.53086	0.520315
54931281	chr19:54931281:G:A	2.44801e-05	-1.46535	1.81017
54931414	chr19:54931414:G:A	3.40881e-06	-1.4998	-0.126877
54931582	chr19:54931582:G:T	7.82567e-06	-1.30275e-10	-0.795633
54931619	chr19:54931619:C:T	7.53329e-07	-1.62907	-1.50722
54931628	chr19:54931628:T:C	3.14194e-05	-1.47369	2.06807
54931689	chr19:54931689:A:AT	4.00751e-06	-1.30275e-10	-1.46487
54931716	chr19:54931716:G:A	2.0917e-06	-1.55662	-0.55844
54931720	chr19:54931720:C:T	3.80338e-06	-1.30275e-10	-1.51715
54932056	chr19:54932056:A:G	7.8999e-06	-1.19252	0.406331
54932194	chr19:54932194:G:A	3.73463e-06	-1.30275e-10	-1.5354
54932262	chr19:54932262:C:T	3.08572e-05	-1.49148	2.06781
54932413	chr19:54932413:G:A	2.4259e-05	-1.4784	1.81414
54932694	chr19:54932694:C:T	1.03641e-06	-1.41042	-1.40686
54932717	chr19:54932717:G:A	1.46023e-06	-0.942547	-1.5319
54932749	chr19:54932749:A:G	2.71236e-05	-1.51085	1.95821
54932827	chr19:54932827:T:G	3.80582e-06	-1.30275e-10	-1.51651
54933184	chr19:54933184:C:T	3.60084e-05	-1.30275e-10	0.73071
54933806	chr19:54933806:T:C	1.57264e-06	-0.876075	-1.52421
54933865	chr19:54933865:T:C	8.27979e-06	-1.30275e-10	-0.739225
54933966	chr19:54933966:G:A	3.75298e-06	-1.30275e-10	-1.53049
54934024	chr19:54934024:A:G	6.54292e-06	-1.30275e-10	-0.97466
54934053	chr19:54934053:G:C	4.20455e-06	-1.48845	0.0715778
54934360	chr19:54934360:C:T	7.9346e-05	-1.30275e-10	1.52078
54934635	chr19:54934635:C:T	4.55562e-06	-1.30275e-10	-1.33668
54934855	chr19:54934855:A:G	5.05305e-06	-1.30275e-10	-1.23305
54934957	chr19:54934957:G:A	7.43679e-07	-1.64105	-1.50814
54935262	chr19:54935262:C:T	8.42419e-07	-1.50209	-1.52243
54935625	chr19:54935625:G:A	7.77505e-07	-1.63838	-1.46633
54935646	chr19:54935646:C:T	8.02534e-07	-1.63178	-1.44125
54935814	chr19:54935814:A:G	2.23007e-06	-1.24668	-0.804327
54935842	chr19:54935842:C:G	4.65418e-06	-1.30275e-10	-1.31528
54935930	chr19:54935930:T:C	7.94806e-07	-1.63873	-1.44397
54935973	chr19:54935973:T:C	2.13798e-06	-1.60097	-0.492212
54935974	chr19:54935974:C:T	2.12993e-06	-1.60039	-0.496557
54936133	chr19:54936133:G:A	1.54583e-06	-1.19172	-1.22576
54936204	chr19:54936204:A:G	7.60924e-07	-1.58838	-1.53789
54936227	chr19:54936227:A:G	8.93937e-07	-1.44006	-1.5251
54936249	chr19:54936249:C:T	9.84122e-06	-1.30275e-10	-0.566463
54936472	chr19:54936472:A:C	9.45592e-07	-1.38448	-1.52451
54936735	chr19:54936735:G:C	3.76675e-06	-1.30275e-10	-1.52683
54936870	chr19:54936870:G:A	3.89629e-06	-1.30275e-10	-1.49302
54936904	chr19:54936904:G:T	3.9986e-06	-1.4671	-5.17887e-10
54936940	chr19:54936940:T:C	3.88051e-06	-1.30275e-10	-1.49708
54937011	chr19:54937011:G:A	4.02115e-06	-1.46148	-5.17887e-10
54937458	chr19:54937458:G:A	3.85742e-06	-1.30275e-10	-1.50304
54937562	chr19:54937562:C:T	4.55609e-06	-1.30275e-10	-1.33658
54937645	chr19:54937645:C:T	3.72953e-06	-1.30275e-10	-1.53676
54937671	chr19:54937671:G:A	3.82799e-06	-1.5107	-5.17887e-10
54937731	chr19:54937731:G:C	3.19435e-06	-1.63217	-0.0594932
54937830	chr19:54937830:G:A	3.87662e-06	-1.30275e-10	-1.49808
54938038	chr19:54938038:A:G	3.73951e-06	-1.30275e-10	-1.53409
54938298	chr19:54938298:A:G	3.73608e-06	-1.30275e-10	-1.53501
54938387	chr19:54938387:G:A	9.63969e-07	-1.35919	-1.53054
54938568	chr19:54938568:AT:A	3.82959e-06	-1.30275e-10	-1.51029
54938778	chr19:54938778:A:G	3.72826e-06	-1.30275e-10	-1.5371
54939287	chr19:54939287:T:C	9.49596e-07	-1.36862	-1.53614
54939864	chr19:54939864:C:T	3.77863e-06	-1.21752	-0.306157
54939890	chr19:54939890:T:C	3.78666e-06	-1.52156	-5.17887e-10
54940118	chr19:54940118:A:G	4.75874e-06	-1.30275e-10	-1.29306
54940216	chr19:54940216:G:A	4.77296e-06	-1.30275e-10	-1.29008
54940429	chr19:54940429:C:T	2.77922e-06	-1.64015	-0.190722
54940522	chr19:54940522:T:C	2.7703e-06	-1.64154	-0.19255
54940577	chr19:54940577:G:A	3.93433e-06	-1.4833	-5.17887e-10
54940644	chr19:54940644:T:C	3.72509e-06	-1.30275e-10	-1.53795
54940801	chr19:54940801:T:C	3.75233e-06	-1.31535	-0.215315
54940918	chr19:54940918:C:T	5.2416e-06	-1.30275e-10	-1.19642
54941493	chr19:54941493:G:A	3.84999e-06	-1.30275e-10	-1.50497
54941766	chr19:54941766:G:A	1.19809e-05	-1.6425	1.27277
54942050	chr19:54942050:G:A	1.7417e-06	-1.38795	-0.910229
54942143	chr19:54942143:C:T	1.78589e-06	-1.27853	-0.994593
54942935	chr19:54942935:T:C	4.17955e-06	-1.30275e-10	-1.42284
54943062	chr19:54943062:G:A	4.10718e-06	-1.30275e-10	-1.44031
54943232	chr19:54943232:C:G	4.66012e-06	-1.30275e-10	-1.314
54943828	chr19:54943828:ATTC:A	7.63449e-06	-0.820366	-5.17887e-10
54944189	chr19:54944189:T:G	1.63667e-06	-1.45034	-0.910038
54944209	chr19:54944209:T:C	5.26862e-06	-1.48127	0.289998
54944479	chr19:54944479:C:T	9.26946e-06	-1.30275e-10	-0.626318
54944706	chr19:54944706:G:A	5.31862e-06	-1.30275e-10	-1.18183
54945065	chr19:54945065:C:T	3.7562e-06	-1.30275e-10	-1.52964
54945341	chr19:54945341:G:A	3.65742e-06	-1.55628	-5.17887e-10
54946277	chr19:54946277:T:A	3.73898e-06	-1.30275e-10	-1.53423
54946942	chr19:54946942:A:G	1.14438e-05	-1.41382	0.998219
54947015	chr19:54947015:T:G	6.11331e-06	-1.30275e-10	-1.04257
54947186	chr19:54947186:A:G	8.61031e-06	-1.46553	0.765452
54947305	chr19:54947305:C:A	6.65846e-06	-1.48164	0.524487
54947433	chr19:54947433:G:A	1.49832e-06	-1.59598	-0.852714
54947770	chr19:54947770:G:A	4.17125e-06	-1.30275e-10	-1.42483
54947994	chr19:54947994:TGA:T	3.79476e-06	-1.30275e-10	-1.51942
54948146	chr19:54948146:A:G	8.02709e-06	-1.49323	0.723006
54948395	chr19:54948395:A:G	4.97383e-05	-1.30275e-10	1.05373
54948641	chr19:54948641:A:G	7.66258e-06	-1.46741	0.650716
54949359	chr19:54949359:T:G	3.41004e-06	-1.62632	-5.17887e-10
54949461	chr19:54949461:AAAAG:A	8.83045e-06	-1.30275e-10	-0.674836
54949771	chr19:54949771:A:G	6.38341e-06	-1.30275e-10	-0.99934
54949826	chr19:54949826:T:C	7.9903e-06	-1.33101	0.556194
54950642	chr19:54950642:T:C	1.54835e-06	-1.52737	-0.888483
54950693	chr19:54950693:T:G	1.86729e-05	-0.966733	1.04076
54950709	chr19:54950709:G:A	3.83371e-06	-1.5263	0.0170858
54950721	chr19:54950721:C:G	3.75745e-06	-1.57173	0.0424281
54950723	chr19:54950723:T:G	5.55054e-06	-1.44239	0.303243
54950745	chr19:54950745:A:G	6.53199e-06	-1.49709	0.520761
54950778	chr19:54950778:T:A	7.00708e-06	-1.38767	0.481547
54951234	chr19:54951234:C:T	4.71945e-06	-1.30135	-5.17887e-10
54951326	chr19:54951326:CA:C	3.69578e-06	-1.43504	-0.110806
54951366	chr19:54951366:G:A	3.92112e-06	-1.30275e-10	-1.48667
54951744	chr19:54951744:A:G	4.39099e-06	-1.30275e-10	-1.37349
54951854	chr19:54951854:A:T	1.32857e-06	-1.52775	-1.04119
54952090	chr19:54952090:A:C	8.32184e-06	-1.59385	0.859688
54952283	chr19:54952283:C:T	5.54195e-05	-1.30275e-10	1.16189
54952385	chr19:54952385:G:C	5.72991e-06	-1.30275e-10	-1.10734
54952402	chr19:54952402:G:A	5.91082e-06	-1.30275e-10	-1.07626
54953447	chr19:54953447:T:C	5.52634e-06	-1.30275e-10	-1.14352
54953523	chr19:54953523:G:A	7.99398e-07	-1.64248	-1.43446
54953902	chr19:54953902:G:C	1.43349e-05	-1.37434	1.18399
54954192	chr19:54954192:T:A	1.47814e-05	-1.30275e-10	-0.159676
54954279	chr19:54954279:C:A	0.000109664	-1.30275e-10	1.84438
54954311	chr19:54954311:G:A	3.77625e-06	-1.30275e-10	-1.52431
54954390	chr19:54954390:T:C	4.21277e-06	-1.30275e-10	-1.41492
54954414	chr19:54954414:CAGCTACTCGGGAGGCTGAGGCAGGAGAATGGCCTGAACCCAGGAGGCGG:C	4.06431e-06	-1.30275e-10	-1.4508
54954559	chr19:54954559:C:T	0.00020088	-1.30275e-10	2.44966
54954580	chr19:54954580:T:C	1.18906e-05	-1.30275e-10	-0.377293
54954872	chr19:54954872:T:C	1.54782e-05	-1.30275e-10	-0.113611
54955025	chr19:54955025:C:CT	1.45375e-06	-1.38027	-1.09863
54955046	chr19:54955046:G:C	2.98003e-06	-1.42871	-0.332395
54955065	chr19:54955065:C:T	1.37461e-06	-1.64042	-0.894456
54955325	chr19:54955325:G:A	8.78692e-05	-1.30275e-10	1.62281
54955489	chr19:54955489:T:C	6.41182e-06	-0.0178973	-0.977002
54955559	chr19:54955559:A:G	8.11755e-07	-1.62585	-1.43575
54955614	chr19:54955614:C:A	8.33945e-06	-1.30275e-10	-0.732046
54955697	chr19:54955697:G:A	3.59597e-06	-1.37566	-0.197571
54955709	chr19:54955709:T:C	1.49214e-06	-0.983707	-1.46913
54955943	chr19:54955943:G:C	1.52437e-06	-1.11603	-1.31543
54955949	chr19:54955949:A:G	1.28724e-05	-1.30275e-10	-0.297957
54956158	chr19:54956158:AGG:A	1.28896e-05	-1.30275e-10	-0.296623
54956161	chr19:54956161:AGGGAAG:A	1.40032e-05	-1.30275e-10	-0.213757
54956239	chr19:54956239:T:C	9.07011e-07	-1.64251	-1.30814
54956342	chr19:54956342:T:C	7.23581e-06	-1.30275e-10	-0.874
54956464	chr19:54956464:C:T	3.3696e-06	-1.63825	-5.17887e-10
54956565	chr19:54956565:G:T	6.93107e-06	-1.30275e-10	-0.917029
54956653	chr19:54956653:C:T	7.3721e-05	-1.30275e-10	1.44725
54956670	chr19:54956670:G:T	9.6233e-06	-1.30275e-10	-0.588856
54956805	chr19:54956805:T:C	4.08148e-06	-1.30275e-10	-1.44658
54957310	chr19:54957310:T:C	3.41337e-06	-0.584931	-1.04041
54957438	chr19:54957438:C:T	3.7447e-06	-1.30275e-10	-1.5327
54957469	chr19:54957469:C:T	4.31281e-06	-1.30275e-10	-1.39145
54957751	chr19:54957751:C:G	4.06904e-06	-1.30275e-10	-1.44964
54957844	chr19:54957844:C:A	1.00908e-06	-1.4358	-1.40821
54957917	chr19:54957917:A:T	6.20798e-06	-1.30275e-10	-1.02721
54958407	chr19:54958407:C:T	3.9909e-06	-1.30275e-10	-1.46903
54958528	chr19:54958528:C:T	5.26393e-06	-1.30275e-10	-1.19216
54958559	chr19:54958559:C:T	5.72086e-06	-1.30275e-10	-1.10892
54958782	chr19:54958782:T:TC	6.49717e-06	-0.503636	-0.478041
54959202	chr19:54959202:A:G	7.13877e-06	-1.30275e-10	-0.887502
54959225	chr19:54959225:G:A	2.22495e-06	-1.63427	-0.419041
54959417	chr19:54959417:G:A	3.75652e-06	-1.30275e-10	-1.52955
54959427	chr19:54959427:G:A	7.77941e-05	-1.30275e-10	1.50102
54959839	chr19:54959839:G:A	4.0912e-06	-1.30275e-10	-1.4442
54960335	chr19:54960335:T:C	1.03624e-06	-1.53434	-1.2831
54961216	chr19:54961216:A:C	1.91446e-06	-0.927034	-1.27657
54961249	chr19:54961249:G:A	1.25497e-05	0.750943	-1.07429
54961310	chr19:54961310:A:G	3.77246e-06	-1.30275e-10	-1.52532
54961340	chr19:54961340:G:A	1.19845e-06	-1.22824	-1.44377
54961513	chr19:54961513:A:G	1.7356e-06	-1.38425	-0.917442
54961564	chr19:54961564:T:A	1.18372e-06	-1.14974	-1.53464
54961639	chr19:54961639:G:A	4.04265e-06	-1.30275e-10	-1.45614
54961835	chr19:54961835:A:G	2.42118e-06	-0.872285	-1.0965
54962194	chr19:54962194:A:G	6.53636e-06	-1.30275e-10	-0.975662
54962494	chr19:54962494:C:T	0.00034685	-1.30275e-10	2.99585
54962630	chr19:54962630:T:C	1.25374e-06	-1.5398	-1.08712
54962688	chr19:54962688:C:T	1.15166e-06	-1.55338	-1.15846
54962760	chr19:54962760:C:T	2.03152e-06	-1.13953	-1.00473
54962762	chr19:54962762:G:C	3.73065e-05	-1.30275e-10	0.766125
54962824	chr19:54962824:C:T	1.35831e-06	-1.45122	-1.09558
54962860	chr19:54962860:A:G	1.27264e-06	-1.46982	-1.14213
54963134	chr19:54963134:A:G	9.67374e-07	-1.37328	-1.51293
54963137	chr19:54963137:G:A	8.97035e-07	-1.61713	-1.34457
54963503	chr19:54963503:C:A	0.00123091	-1.30275e-10	4.26246
54963542	chr19:54963542:G:A	5.21018e-05	1.10016	-5.17887e-10
54963798	chr19:54963798:C:T	5.88371e-06	-1.30275e-10	-1.08086
54966407	chr19:54966407:T:A	5.45074e-06	-1.30275e-10	-1.15729
54967968	chr19:54967968:G:A	3.88158e-06	-1.4968	-5.17887e-10
54968024	chr19:54968024:T:C	1.45675e-06	-1.50352	-0.973318
54968101	chr19:54968101:C:T	1.49734e-06	-1.45097	-0.998385
54969045	chr19:54969045:T:C	2.68637e-05	-1.30275e-10	0.437734
54969076	chr19:54969076:C:G	9.08898e-07	-1.48535	-1.46322
54969108	chr19:54969108:T:G	8.89787e-07	-1.49913	-1.47069
54969150	chr19:54969150:T:C	4.22064e-05	0.889529	-5.17887e-10
54969257	chr19:54969257:C:T	3.93686e-06	-1.30275e-10	-1.48266
54969433	chr19:54969433:G:A	9.47069e-07	-1.3903	-1.51713
54969455	chr19:54969455:G:A	8.28018e-06	-1.30275e-10	-0.739178
54969552	chr19:54969552:G:A	3.75327e-06	-1.30275e-10	-1.53042
54969657	chr19:54969657:A:T	3.92962e-06	-1.30275e-10	-1.4845
54969952	chr19:54969952:G:C	7.61527e-07	-1.58767	-1.53781
54970030	chr19:54970030:G:A	1.18337e-06	-1.59039	-1.09429
54970301	chr19:54970301:T:C	8.81845e-07	-1.44078	-1.53801
54970549	chr19:54970549:G:A	3.7366e-06	-1.30275e-10	-1.53487
54970773	chr19:54970773:T:C	4.66772e-06	-1.30275e-10	-1.31237
54970867	chr19:54970867:T:C	3.76146e-06	-1.34808	-0.180155
54971258	chr19:54971258:T:G	5.37485e-06	-1.30275e-10	-1.17131
54971623	chr19:54971623:T:C	3.40019e-06	-1.38798	-0.241228
54971962	chr19:54971962:G:A	4.52065e-06	-1.30275e-10	-1.34439
54972219	chr19:54972219:T:C	1.55182e-06	-1.4843	-0.92931
54972795	chr19:54972795:C:T	4.17337e-06	-1.42432	-5.17887e-10
54972926	chr19:54972926:C:T	3.13559e-06	-0.363241	-1.34698
54973075	chr19:54973075:C:T	7.73809e-07	-1.5846	-1.52488
54973191	chr19:54973191:A:G	1.38114e-06	-1.59038	-0.939748
54973488	chr19:54973488:G:A	0.000428362	-1.30275e-10	3.20692
54974023	chr19:54974023:CCTTGAGCCCAACTG:C	4.0455e-06	-1.30275e-10	-1.45544
54974418	chr19:54974418:G:A	7.92174e-07	-1.64193	-1.44409
54974531	chr19:54974531:G:A	3.82213e-06	-1.41851	-0.0937291
54974943	chr19:54974943:G:A	8.55198e-06	0.0110936	-0.717974
54975235	chr19:54975235:C:G	4.49538e-06	-1.30275e-10	-1.34999
54975259	chr19:54975259:C:T	1.5559e-06	-1.0617	-1.34928
54975699	chr19:54975699:G:A	4.42805e-06	-1.30275e-10	-1.36508
54975718	chr19:54975718:C:T	4.42207e-06	-1.36644	-5.17887e-10
54975741	chr19:54975741:C:T	5.69548e-06	-1.11337	-5.17887e-10
54975990	chr19:54975990:C:T	6.16614e-06	-1.30275e-10	-1.03397
54976073	chr19:54976073:A:G	0.000117242	-1.30275e-10	1.9112
54976141	chr19:54976141:C:T	3.80665e-06	-1.30275e-10	-1.51629
54976189	chr19:54976189:G:A	3.36607e-06	-1.6393	-5.17887e-10
54976531	chr19:54976531:G:C	3.72491e-06	-1.30275e-10	-1.538
54976564	chr19:54976564:C:T	2.65539e-06	-0.363022	-1.51343
54976629	chr19:54976629:G:C	3.86381e-06	-0.385769	-1.11562
54976696	chr19:54976696:C:T	4.11599e-06	-1.43816	-5.17887e-10
54976697	chr19:54976697:A:G	3.87271e-06	-1.30275e-10	-1.49909
54976723	chr19:54976723:C:T	5.21411e-06	-1.30275e-10	-1.20168
54976733	chr19:54976733:G:T	4.28642e-06	-1.30275e-10	-1.39759
54977179	chr19:54977179:G:A	3.93437e-06	-1.30275e-10	-1.48329
54977238	chr19:54977238:G:A	2.4804e-06	-0.428089	-1.51653
54977288	chr19:54977288:G:A	7.44028e-07	-1.64198	-1.50674
54977360	chr19:54977360:G:A	1.13122e-06	-1.32668	-1.40306
54978258	chr19:54978258:A:T	1.01946e-05	-1.30275e-10	-0.531184
54978336	chr19:54978336:G:A	7.55951e-06	-0.268152	-0.562084
54978438	chr19:54978438:A:G	3.7825e-06	-1.30275e-10	-1.52266
54978494	chr19:54978494:C:G	2.6368e-06	-0.367741	-1.51574
54978704	chr19:54978704:G:A	2.54683e-06	-0.401828	-1.51636
54978872	chr19:54978872:C:T	7.7672e-06	-0.803133	-5.17887e-10
54979007	chr19:54979007:TAG:T	4.37353e-06	-1.37747	-5.17887e-10
54979079	chr19:54979079:G:T	1.02682e-05	-1.30275e-10	-0.523993
54979467	chr19:54979467:G:A	2.03095e-06	-1.41465	-0.729886
54979663	chr19:54979663:T:C	4.59058e-06	-1.32904	-5.17887e-10
54979934	chr19:54979934:G:A	3.85905e-06	-1.44686	-0.0557571
54980027	chr19:54980027:A:G	4.52372e-06	-1.30275e-10	-1.34371
54980133	chr19:54980133:TATC:T	3.91722e-06	-1.30275e-10	-1.48766
54980213	chr19:54980213:T:G	4.50811e-06	-1.34716	-5.17887e-10
54980327	chr19:54980327:C:T	1.20483e-06	-1.41314	-1.25356
54980491	chr19:54980491:G:T	1.18115e-06	-1.36961	-1.31695
54981059	chr19:54981059:T:G	3.47778e-06	-1.60665	-5.17887e-10
54981080	chr19:54981080:C:G	3.60517e-06	-0.18535	-1.38532
54981196	chr19:54981196:G:A	1.13227e-06	-1.19088	-1.53794
54981242	chr19:54981242:C:T	2.22647e-06	-1.44047	-0.612156
54981246	chr19:54981246:A:G	3.73048e-06	-1.30275e-10	-1.53651
54981727	chr19:54981727:C:G	1.3006e-06	-1.63668	-0.953534
54982073	chr19:54982073:C:T	9.89624e-07	-1.34797	-1.51551
54982479	chr19:54982479:C:T	1.57304e-06	-1.63019	-0.769843
54982789	chr19:54982789:G:A	1.59609e-06	-1.20185	-1.18363
54983168	chr19:54983168:C:A	3.74366e-06	-1.30275e-10	-1.53298
54983244	chr19:54983244:A:G	3.21201e-06	-1.51919	-0.166955
54983270	chr19:54983270:T:C	9.28482e-07	-1.54112	-1.38613
54983283	chr19:54983283:A:G	1.24714e-06	-1.35838	-1.27381
54983379	chr19:54983379:G:A	5.11145e-06	-1.30275e-10	-1.22156
54983792	chr19:54983792:G:A	3.4868e-06	-1.60406	-5.17887e-10
54983847	chr19:54983847:A:G	1.17984e-06	-1.15683	-1.53084
54984012	chr19:54984012:G:A	1.05846e-06	-1.32776	-1.46847
54984110	chr19:54984110:T:TC	1.17186e-06	-1.29184	-1.4026
54984172	chr19:54984172:G:A	1.37521e-06	-1.0852	-1.44924
54984225	chr19:54984225:T:G	1.14976e-06	-1.30081	-1.41268
54984297	chr19:54984297:T:C	6.0323e-06	0.149034	-1.20495
54985000	chr19:54985000:C:T	3.72524e-06	-1.30275e-10	-1.53791
54985398	chr19:54985398:C:T	6.40568e-06	-1.29547	0.299616
54985477	chr19:54985477:A:G	3.15061e-06	-1.12069	-0.584753
54985627	chr19:54985627:A:G	8.71849e-07	-1.48002	-1.51016
54985735	chr19:54985735:C:T	1.72297e-06	-1.60888	-0.700117
54985922	chr19:54985922:G:A	8.15722e-07	-1.53707	-1.51966
54985957	chr19:54985957:G:A	3.37209e-06	-1.63751	-5.17887e-10
54985960	chr19:54985960:C:G	3.74178e-06	-1.30275e-10	-1.53348
54985996	chr19:54985996:C:T	3.61906e-06	-1.56683	-5.17887e-10
54986094	chr19:54986094:T:C	3.93574e-06	-1.48295	-5.17887e-10
54986138	chr19:54986138:C:T	1.28635e-06	-1.15952	-1.44171
54986458	chr19:54986458:G:A	1.46176e-06	-1.09919	-1.37421
54986487	chr19:54986487:A:G	1.53234e-06	-1.20833	-1.21792
54986575	chr19:54986575:A:G	1.35099e-06	-1.12325	-1.42895
54986745	chr19:54986745:C:T	3.72472e-06	-1.30275e-10	-1.53805
54986827	chr19:54986827:C:T	4.34303e-06	-1.30275e-10	-1.38447
54986911	chr19:54986911:G:A	2.47641e-06	-1.15298	-0.793259
54986949	chr19:54986949:A:G	2.22924e-06	-1.64028	-0.411104
54987121	chr19:54987121:G:A	1.5124e-05	-1.30275e-10	-0.136757
54987302	chr19:54987302:G:A	3.72487e-06	-1.30275e-10	-1.53801
54987376	chr19:54987376:G:A	1.32865e-06	-1.0526	-1.51629
54987602	chr19:54987602:C:A	4.39726e-06	-1.30275e-10	-1.37206
54987942	chr19:54987942:G:T	4.87651e-05	-1.30275e-10	1.03397
54988333	chr19:54988333:C:T	1.35938e-06	-1.43808	-1.10793
54988596	chr19:54988596:T:G	1.23971e-05	-1.30275e-10	-0.335582
54988666	chr19:54988666:T:C	8.0258e-07	-1.56514	-1.50783
54988667	chr19:54988667:G:A	4.0341e-06	-1.30275e-10	-1.45826
54988773	chr19:54988773:C:T	1.11902e-05	-1.30275e-10	-0.438001
54988847	chr19:54988847:A:G	8.68875e-07	-1.46224	-1.53136
54988905	chr19:54988905:C:T	8.92864e-07	-1.56879	-1.39757
54989338	chr19:54989338:G:A	4.0408e-06	-1.30275e-10	-1.4566
54989397	chr19:54989397:G:A	2.49065e-06	-1.63756	-0.302938
54989428	chr19:54989428:C:T	3.87068e-06	-1.30275e-10	-1.49961
54989436	chr19:54989436:C:T	1.40236e-06	-1.62962	-0.885271
54989570	chr19:54989570:G:A	3.84452e-06	-1.30275e-10	-1.50639
54989675	chr19:54989675:G:A	3.78503e-06	-1.30275e-10	-1.52199
54989706	chr19:54989706:G:A	3.31269e-05	-1.30275e-10	0.647303
54989848	chr19:54989848:T:G	8.38401e-07	-1.63924	-1.39007
54989865	chr19:54989865:C:A	3.04449e-05	-1.30275e-10	0.562874
54989938	chr19:54989938:C:T	3.79013e-06	-1.30275e-10	-1.52064
54989948	chr19:54989948:G:A	8.50636e-07	-1.64161	-1.3732
54990056	chr19:54990056:G:A	3.37316e-06	-1.63719	-5.17887e-10
54990286	chr19:54990286:C:T	1.81632e-05	-1.30275e-10	0.0463548
54990483	chr19:54990483:A:G	1.62363e-05	-1.30275e-10	-0.0657943
54991126	chr19:54991126:AT:A	7.30256e-07	-1.62933	-1.53807
54991242	chr19:54991242:T:G	8.84244e-07	-1.5992	-1.37687
54991371	chr19:54991371:T:C	4.14674e-06	-1.30275e-10	-1.43072
54991553	chr19:54991553:A:AC	1.2573e-05	-1.30906	0.98757
54992004	chr19:54992004:C:T	1.89392e-05	-1.30275e-10	0.0881928
54992419	chr19:54992419:T:C	1.18327e-06	-1.64233	-1.04243
54992715	chr19:54992715:C:T	7.496e-07	-1.64208	-1.49918
54992742	chr19:54992742:A:G	3.79313e-06	-1.30275e-10	-1.51985
54992805	chr19:54992805:C:T	3.58936e-06	-1.57507	-5.17887e-10
54992889	chr19:54992889:A:G	3.85573e-06	-1.30275e-10	-1.50348
54993274	chr19:54993274:GT:G	1.13079e-06	-1.36083	-1.3693
54993412	chr19:54993412:A:T	1.14913e-06	-1.37922	-1.33482
54993426	chr19:54993426:T:C	4.14545e-06	-1.30275e-10	-1.43103
54993598	chr19:54993598:T:C	7.46954e-07	-1.64246	-1.50233
54993739	chr19:54993739:C:CA	7.63339e-07	-1.64208	-1.48102
54993786	chr19:54993786:G:A	5.5488e-06	-1.13946	-5.17887e-10
54993791	chr19:54993791:A:C	1.14506e-06	-1.64193	-1.07566
54993801	chr19:54993801:G:A	4.86311e-06	-1.27136	-5.17887e-10
54993840	chr19:54993840:T:C	7.4803e-07	-1.64152	-1.50184
54993903	chr19:54993903:G:A	7.63413e-07	-1.64253	-1.48047
54994189	chr19:54994189:C:T	9.62201e-07	-1.47671	-1.41487
54994362	chr19:54994362:G:A	4.67301e-06	-1.30275e-10	-1.31124
54994525	chr19:54994525:C:G	1.20276e-05	-1.30275e-10	-0.36584
54994703	chr19:54994703:C:T	9.96581e-06	-1.30275e-10	-0.553882
54994848	chr19:54994848:A:G	1.91802e-05	-1.30275e-10	0.100836
54995071	chr19:54995071:C:T	8.11932e-07	-1.64221	-1.41917
54995338	chr19:54995338:A:G	1.02901e-05	-0.521863	-5.17887e-10
54995545	chr19:54995545:C:G	2.56883e-06	-1.59802	-0.311575
54995632	chr19:54995632:G:T	3.42792e-06	-1.62109	-5.17887e-10
54995758	chr19:54995758:C:T	9.01988e-06	-1.42186	0.768252
54995780	chr19:54995780:G:A	1.07047e-06	-1.4283	-1.35665
54996061	chr19:54996061:AAC:A	9.91e-07	-1.5032	-1.35888
54996305	chr19:54996305:C:T	4.07979e-05	-1.30275e-10	0.855589
54996330	chr19:54996330:G:A	7.38793e-05	-1.30275e-10	1.44939
54996366	chr19:54996366:C:T	3.798e-06	-1.30275e-10	-1.51857
54996477	chr19:54996477:C:T	4.26094e-05	-1.30275e-10	0.899033
54996528	chr19:54996528:T:C	4.24167e-05	-1.30275e-10	0.894499
54996635	chr19:54996635:A:G	3.39979e-06	-1.62933	-5.17887e-10
54996712	chr19:54996712:GTATCTTCAGGGCC:G	3.77149e-06	-1.30275e-10	-1.52557
54996722	chr19:54996722:G:A	5.77407e-06	-1.09967	-5.17887e-10
54996755	chr19:54996755:A:C	5.55363e-06	-1.13859	-5.17887e-10
54996852	chr19:54996852:G:T	5.17326e-05	-1.30275e-10	1.09304
54997068	chr19:54997068:C:T	1.83564e-06	-1.58441	-0.661234
54997108	chr19:54997108:A:G	7.4885e-07	-1.63972	-1.50254
54997173	chr19:54997173:G:A	4.2619e-05	-1.30275e-10	0.899256
54997194	chr19:54997194:C:T	4.31683e-06	-1.50245	0.111931
54997195	chr19:54997195:G:A	0.00130314	-1.30275e-10	4.31949
54997925	chr19:54997925:C:T	1.74142e-06	-1.59115	-0.707191
54997932	chr19:54997932:C:T	8.50865e-06	-1.52211	0.810155
54998175	chr19:54998175:C:T	1.67779e-06	-1.57676	-0.758809
54998234	chr19:54998234:G:A	6.45283e-06	-1.30275e-10	-0.988524
54998267	chr19:54998267:C:T	3.3976e-06	-1.62997	-5.17887e-10
54998276	chr19:54998276:C:G	3.35876e-06	-1.64147	-5.17887e-10
54998361	chr19:54998361:C:T	5.79983e-05	-1.30275e-10	1.20737
54998372	chr19:54998372:A:G	5.75583e-05	-1.30275e-10	1.19976
54998497	chr19:54998497:G:A	1.77551e-06	-1.59311	-0.68585
54998606	chr19:54998606:TTTTTC:T	3.52825e-06	-1.59224	-5.17887e-10
54998898	chr19:54998898:G:A	6.34289e-06	-1.57762	0.571912
54998958	chr19:54998958:C:T	1.88192e-06	-1.59012	-0.630635
54999023	chr19:54999023:C:T	3.40516e-06	-1.62775	-5.17887e-10
54999188	chr19:54999188:T:C	9.22489e-05	-1.30275e-10	1.67145
54999200	chr19:54999200:C:T	2.37021e-05	-1.30275e-10	0.312521
54999264	chr19:54999264:C:T	4.46846e-06	-1.356	-5.17887e-10
54999287	chr19:54999287:A:G	3.7851e-06	-1.30275e-10	-1.52197
54999328	chr19:54999328:A:G	4.73992e-05	-1.30275e-10	1.00556
54999390	chr19:54999390:G:A	3.99521e-06	-1.30275e-10	-1.46795
54999484	chr19:54999484:T:C	4.30878e-05	-1.30275e-10	0.910196
54999800	chr19:54999800:G:A	5.70069e-05	-1.30275e-10	1.19013
54999843	chr19:54999843:T:A	3.90904e-06	-1.4116	-0.0781507
54999875	chr19:54999875:T:G	4.74999e-05	-1.30275e-10	1.00768
54999883	chr19:54999883:T:C	4.68537e-05	-1.30275e-10	0.993986
55000036	chr19:55000036:C:G	4.78247e-05	-1.30275e-10	1.0145
55000109	chr19:55000109:A:G	4.4266e-05	-1.30275e-10	0.937175
55000500	chr19:55000500:G:A	4.81508e-05	-1.30275e-10	1.02129
55000524	chr19:55000524:C:T	8.88682e-07	-1.54041	-1.43065
55000545	chr19:55000545:TG:T	4.26269e-05	-1.30275e-10	0.899443
55000559	chr19:55000559:G:A	4.99453e-06	-1.2447	-5.17887e-10
55000579	chr19:55000579:T:C	7.48928e-06	-1.30275e-10	-0.839571
55000643	chr19:55000643:A:C	4.04912e-06	-1.25467	-0.199874
55000662	chr19:55000662:T:C	5.2686e-05	-1.30275e-10	1.11131
55000713	chr19:55000713:TCTC:T	4.2047e-06	-1.30275e-10	-1.41684
55000804	chr19:55000804:A:T	3.2897e-05	-1.30275e-10	0.640337
55000809	chr19:55000809:A:G	4.08831e-06	-1.30275e-10	-1.44491
55000864	chr19:55000864:C:A	9.64847e-07	-1.64232	-1.24651
55001052	chr19:55001052:T:C	4.63266e-05	-1.30275e-10	0.982672
55001063	chr19:55001063:A:G	8.69349e-07	-1.64061	-1.35244
55001065	chr19:55001065:CCTTAT:C	1.025e-06	-1.37828	-1.45007
55001175	chr19:55001175:GAGAA:G	5.34585e-06	-1.30275e-10	-1.17672
55001895	chr19:55001895:C:T	4.31165e-06	-1.39172	-5.17887e-10
55001923	chr19:55001923:G:C	9.81572e-07	-1.61424	-1.2574
55002004	chr19:55002004:C:T	3.22855e-05	-1.30275e-10	0.621576
55002309	chr19:55002309:AAG:A	3.28034e-05	-1.30275e-10	0.637489
55002411	chr19:55002411:T:G	3.4412e-05	-1.30275e-10	0.685363
55002627	chr19:55002627:AATC:A	3.72711e-05	-1.30275e-10	0.765175
55002659	chr19:55002659:TTTC:T	2.80467e-05	-1.30275e-10	0.480828
55002773	chr19:55002773:T:C	1.17218e-06	-1.61162	-1.08256
55002844	chr19:55002844:C:G	3.15408e-05	-1.30275e-10	0.598238
55002954	chr19:55002954:T:C	8.64168e-07	-1.64222	-1.35681
55002957	chr19:55002957:T:C	3.07549e-05	-1.30275e-10	0.573007
55003027	chr19:55003027:G:C	8.58976e-07	-1.62945	-1.37561
55003076	chr19:55003076:C:T	3.75698e-06	-1.30275e-10	-1.52943
55003593	chr19:55003593:A:G	1.19943e-06	-1.62479	-1.0464
55003641	chr19:55003641:C:T	1.4202e-06	-1.63669	-0.865559
55003647	chr19:55003647:C:A	5.97999e-06	-1.30275e-10	-1.06462
55003974	chr19:55003974:AAC:A	8.77129e-07	-1.4921	-1.49204
55004193	chr19:55004193:A:C	4.29627e-06	-1.30275e-10	-1.3953
55004416	chr19:55004416:T:C	1.26839e-05	-1.19677	0.884068
55004604	chr19:55004604:A:G	7.30332e-07	-1.64081	-1.52649
55004728	chr19:55004728:T:C	3.27157e-05	-1.30275e-10	0.634812
55004766	chr19:55004766:G:A	1.34348e-06	-1.60913	-0.948646
55004906	chr19:55004906:G:A	4.40588e-06	-1.30275e-10	-1.3701
55005182	chr19:55005182:T:C	5.43964e-06	-1.30275e-10	-1.15933
55005440	chr19:55005440:C:A	8.49295e-07	-1.63545	-1.38094
55005513	chr19:55005513:C:T	4.17001e-05	-1.30275e-10	0.87746
55005589	chr19:55005589:A:C	8.33428e-07	-1.63694	-1.39831
55005607	chr19:55005607:T:C	8.44038e-07	-1.64092	-1.38168
55005617	chr19:55005617:A:G	8.40561e-07	-1.63819	-1.38854
55005622	chr19:55005622:G:A	8.36617e-07	-1.63984	-1.39159
55005635	chr19:55005635:A:G	8.49835e-07	-1.63586	-1.3799
55005641	chr19:55005641:A:G	8.42497e-07	-1.63698	-1.38744
55006138	chr19:55006138:G:A	3.30376e-05	-1.30275e-10	0.644605
55006783	chr19:55006783:G:A	8.39646e-07	-1.49377	-1.53404
55006793	chr19:55006793:ATTAT:A	3.73384e-06	-0.0865348	-1.44907
55006831	chr19:55006831:A:G	5.02276e-06	-1.30275e-10	-1.23906
55006842	chr19:55006842:T:C	9.01809e-07	-1.45349	-1.50291
55006894	chr19:55006894:C:T	1.17986e-06	-1.63953	-1.04812
55007341	chr19:55007341:T:C	1.72568e-05	-0.00483758	-5.17887e-10
55007356	chr19:55007356:T:C	1.4042e-06	-1.46687	-1.04671
55007380	chr19:55007380:G:A	7.54599e-07	-1.63617	-1.49844
55007433	chr19:55007433:C:T	1.388e-06	-1.46822	-1.05696
55007574	chr19:55007574:C:T	1.29474e-06	-1.45169	-1.14304
55007756	chr19:55007756:T:C	1.00461e-06	-1.36486	-1.48359
55007771	chr19:55007771:A:G	4.1676e-05	-1.30275e-10	0.876882
55007860	chr19:55007860:C:T	1.49775e-06	-0.949936	-1.49914
55007880	chr19:55007880:C:T	1.3109e-06	-1.45766	-1.12466
55008212	chr19:55008212:A:T	4.08401e-05	-1.30275e-10	0.856622
55008542	chr19:55008542:G:A	9.27179e-07	-1.40264	-1.52601
55008572	chr19:55008572:A:G	8.58694e-07	-1.52747	-1.47792
55008702	chr19:55008702:A:G	5.90339e-06	-1.30275e-10	-1.07752
55008749	chr19:55008749:A:G	8.63554e-07	-1.4841	-1.51564
55008769	chr19:55008769:A:G	4.03162e-05	-1.30275e-10	0.843709
55008801	chr19:55008801:A:G	2.09104e-06	-0.792877	-1.3225
55008977	chr19:55008977:T:C	4.73171e-05	-1.30275e-10	1.00383
55009009	chr19:55009009:AGTT:A	3.78615e-06	-1.30275e-10	-1.52169
55009086	chr19:55009086:A:T	8.50866e-07	-1.58361	-1.43093
55009095	chr19:55009095:A:G	4.39175e-06	-1.30275e-10	-1.37331
55009100	chr19:55009100:G:A	8.1687e-07	-1.53312	-1.5222
55009140	chr19:55009140:A:C	8.54234e-07	-1.52265	-1.48795
55009375	chr19:55009375:T:TTTGG	8.56832e-07	-1.51751	-1.49005
55009521	chr19:55009521:T:C	1.17949e-06	-1.54446	-1.14349
55009540	chr19:55009540:T:C	1.6903e-06	-1.39455	-0.933589
55009587	chr19:55009587:C:T	1.26399e-06	-1.57225	-1.04652
55009591	chr19:55009591:T:C	1.69338e-06	-1.55242	-0.773896
55009606	chr19:55009606:C:A	4.62746e-06	-0.51332	-0.807715
55009669	chr19:55009669:C:T	3.89422e-06	-1.30275e-10	-1.49355
55009719	chr19:55009719:G:A	2.37855e-06	-1.18396	-0.802592
55009821	chr19:55009821:G:A	3.57859e-05	-1.30275e-10	0.724512
55009855	chr19:55009855:C:A	1.55411e-05	-1.30275e-10	-0.109557
55009858	chr19:55009858:G:A	1.73689e-05	-1.30275e-10	0.00163828
55009875	chr19:55009875:C:T	3.87331e-06	-1.30275e-10	-1.49893
55009906	chr19:55009906:A:G	2.41437e-05	-1.30275e-10	0.330981
55009929	chr19:55009929:G:A	5.94473e-06	-1.30275e-10	-1.07054
55009955	chr19:55009955:T:C	3.74479e-06	-1.30275e-10	-1.53268
55009966	chr19:55009966:G:A	7.79304e-07	-1.63754	-1.46485
55010070	chr19:55010070:C:T	7.45716e-07	-1.63632	-1.51013
55010477	chr19:55010477:A:C	3.73561e-06	-1.30275e-10	-1.53513
55010921	chr19:55010921:G:A	1.41064e-05	-1.30275e-10	-0.206417
55010990	chr19:55010990:C:T	4.33684e-06	-1.30275e-10	-1.3859
55011020	chr19:55011020:TACG:T	6.57921e-06	-1.30275e-10	-0.969128
55011163	chr19:55011163:A:G	1.25229e-06	-1.60632	-1.02175
55011202	chr19:55011202:GGA:G	5.93102e-06	-1.30275e-10	-1.07285
55011284	chr19:55011284:G:A	1.90672e-06	-1.25144	-0.956221
55011298	chr19:55011298:C:T	1.93155e-05	-1.30275e-10	0.107866
55011462	chr19:55011462:G:A	9.3662e-07	-1.64081	-1.27771
55011523	chr19:55011523:T:C	1.87137e-05	-1.30275e-10	0.0762148
55011602	chr19:55011602:A:G	1.03743e-06	-1.5956	-1.2207
55011629	chr19:55011629:G:A	1.04991e-06	-1.60262	-1.20172
55011631	chr19:55011631:G:A	2.14127e-06	-1.35377	-0.73787
55011756	chr19:55011756:C:T	8.21197e-07	-1.58244	-1.4676
55011863	chr19:55011863:T:C	1.55423e-05	-1.30275e-10	-0.109477
55011988	chr19:55011988:C:A	1.72315e-05	-1.30275e-10	-0.00630503
55012186	chr19:55012186:GGTT:G	3.59762e-06	-1.57277	-5.17887e-10
55012226	chr19:55012226:C:G	8.21056e-07	-1.58662	-1.46358
55012350	chr19:55012350:G:A	1.78628e-06	-1.21095	-1.06196
55012472	chr19:55012472:G:C	1.62019e-05	-1.30275e-10	-0.0679137
55012473	chr19:55012473:C:T	1.66064e-05	-1.30275e-10	-0.0432525
55012601	chr19:55012601:T:C	7.26059e-06	-1.30275e-10	-0.870582
55012644	chr19:55012644:G:A	3.83199e-06	-1.50966	-5.17887e-10
55012769	chr19:55012769:A:C	1.2047e-06	-1.55426	-1.11255
55012823	chr19:55012823:G:A	3.34221e-06	-0.997353	-0.649058
55012865	chr19:55012865:G:C	6.83574e-06	-1.30275e-10	-0.930879
55012900	chr19:55012900:C:T	7.0492e-06	-0.900128	-5.17887e-10
55013075	chr19:55013075:T:C	8.97849e-07	-1.59778	-1.36302
55013136	chr19:55013136:C:G	1.24169e-06	-1.63066	-1.00591
55013252	chr19:55013252:T:G	8.43575e-07	-1.63244	-1.39071
55013378	chr19:55013378:CT:C	9.46005e-07	-1.38789	-1.52066
55013445	chr19:55013445:C:T	2.1082e-06	-1.16733	-0.939882
55013506	chr19:55013506:A:G	6.50352e-06	-1.30275e-10	-0.9807
55013537	chr19:55013537:A:G	9.06885e-07	-1.59735	-1.35343
55013640	chr19:55013640:A:C	7.3859e-07	-1.62988	-1.52618
55013654	chr19:55013654:A:C	7.51796e-07	-1.62048	-1.51786
55013673	chr19:55013673:G:A	8.79061e-07	-1.61038	-1.37157
55013834	chr19:55013834:A:G	1.88969e-05	-1.30275e-10	0.0859525
55013840	chr19:55013840:T:G	1.87871e-05	-1.30275e-10	0.0801299
55013969	chr19:55013969:G:A	1.00859e-06	-1.33249	-1.51199
55014020	chr19:55014020:G:T	9.36342e-07	-1.51251	-1.40631
55014071	chr19:55014071:A:C	6.27425e-06	-1.30275e-10	-1.01659
55014129	chr19:55014129:A:G	9.0353e-07	-1.59758	-1.35691
55014156	chr19:55014156:T:G	1.74777e-05	-1.30275e-10	0.00788285
55014218	chr19:55014218:C:T	1.80187e-06	-0.924998	-1.33922
55014228	chr19:55014228:T:C	7.63853e-07	-1.61248	-1.50994
55014450	chr19:55014450:C:T	3.52177e-06	-1.59408	-5.17887e-10
55014486	chr19:55014486:G:A	4.78851e-06	-1.30275e-10	-1.28682
55014526	chr19:55014526:G:A	7.56728e-07	-1.61983	-1.51196
55014658	chr19:55014658:C:T	2.01762e-05	-1.30275e-10	0.151461
55014977	chr19:55014977:T:G	9.46642e-07	-1.51339	-1.39449
55015113	chr19:55015113:C:T	3.95687e-06	-1.30275e-10	-1.47759
55015284	chr19:55015284:A:G	1.739e-05	-1.30275e-10	0.00285156
55015458	chr19:55015458:G:C	1.31162e-05	-0.275369	-0.00382659
55015464	chr19:55015464:A:G	6.50352e-06	-1.30275e-10	-0.9807
55015549	chr19:55015549:G:A	1.72992e-05	-1.30275e-10	-0.00237997
55015564	chr19:55015564:TTACTC:T	8.13039e-07	-1.57375	-1.48627
55015821	chr19:55015821:G:T	7.51634e-07	-1.60614	-1.53241
55015853	chr19:55015853:A:G	1.64169e-05	-1.30275e-10	-0.0547312
55016038	chr19:55016038:G:T	6.53671e-06	-1.30275e-10	-0.975609
55016094	chr19:55016094:A:G	1.72252e-05	-1.30275e-10	-0.0066691
55016208	chr19:55016208:A:G	1.7065e-05	-1.30275e-10	-0.0160139
55016322	chr19:55016322:T:C	1.02869e-06	-1.58525	-1.23951
55016595	chr19:55016595:T:C	1.77213e-05	-1.30275e-10	0.0217221
55017027	chr19:55017027:C:T	1.5269e-05	-1.30275e-10	-0.12722
55017088	chr19:55017088:A:G	1.71055e-05	-1.30275e-10	-0.0136426
55017270	chr19:55017270:C:T	3.51033e-06	-1.59733	-5.17887e-10
55017306	chr19:55017306:G:A	8.45832e-06	-1.30275e-10	-0.717892
55017541	chr19:55017541:T:C	1.90747e-05	-1.30275e-10	0.0953186
55017591	chr19:55017591:C:T	3.56375e-06	-1.58223	-5.17887e-10
55017633	chr19:55017633:T:C	6.72386e-06	-1.30275e-10	-0.94738
55017635	chr19:55017635:G:C	2.00751e-05	-1.30275e-10	0.146436
55017671	chr19:55017671:G:A	7.75117e-07	-1.60886	-1.49892
55017721	chr19:55017721:C:G	9.60844e-06	-0.474569	-0.115832
55017732	chr19:55017732:T:C	7.80315e-07	-1.56461	-1.53649
55017821	chr19:55017821:A:G	1.74926e-05	-1.30275e-10	0.00873252
55017960	chr19:55017960:C:T	1.68304e-06	-1.33045	-1.002
55018259	chr19:55018259:G:C	1.47998e-05	-1.30275e-10	-0.158427
55018283	chr19:55018283:T:C	1.63764e-05	-1.30275e-10	-0.0572021
55018326	chr19:55018326:A:G	1.72778e-05	-1.30275e-10	-0.00361825
55018347	chr19:55018347:T:C	5.57415e-06	-1.30275e-10	-1.1349
55018468	chr19:55018468:C:T	7.74335e-07	-1.5779	-1.5309
55018565	chr19:55018565:A:G	7.81815e-07	-1.56396	-1.53522
55018568	chr19:55018568:A:G	7.92367e-07	-1.61189	-1.47388
55018667	chr19:55018667:C:T	8.36321e-07	-1.56766	-1.46413
55018901	chr19:55018901:C:T	1.85944e-05	-1.30275e-10	0.069815
55019137	chr19:55019137:A:G	5.90232e-06	-1.30275e-10	-1.0777
55019141	chr19:55019141:T:A	1.17894e-05	-0.635539	0.249699
55019251	chr19:55019251:A:G	5.57404e-06	-1.30275e-10	-1.13492
55019261	chr19:55019261:A:C	1.77166e-05	-1.30275e-10	0.0214611
55019300	chr19:55019300:G:A	9.32461e-07	-1.40616	-1.51681
55019501	chr19:55019501:T:C	5.58442e-06	-1.30275e-10	-1.13306
55019596	chr19:55019596:G:A	2.59664e-05	-1.30275e-10	0.403761
55019662	chr19:55019662:G:A	2.02358e-05	-1.30275e-10	0.154412
55019723	chr19:55019723:G:T	4.43896e-06	-1.30275e-10	-1.36262
55019879	chr19:55019879:C:T	1.13633e-06	-1.62831	-1.09693
55020661	chr19:55020661:A:C	3.72466e-06	-1.30275e-10	-1.53807
55021106	chr19:55021106:C:T	5.44025e-06	-1.30275e-10	-1.15922
55021163	chr19:55021163:A:G	4.67042e-06	-1.30275e-10	-1.31179
55021220	chr19:55021220:C:T	3.94926e-06	-1.30275e-10	-1.47951
55021497	chr19:55021497:C:T	8.22228e-07	-1.51349	-1.53529
55021645	chr19:55021645:C:T	1.06868e-06	-1.63874	-1.14788
55021762	chr19:55021762:T:C	8.75508e-07	-1.51321	-1.47278
55021811	chr19:55021811:T:C	9.47368e-07	-1.53054	-1.37657
55021877	chr19:55021877:G:A	3.7248e-06	-1.30275e-10	-1.53803
55022127	chr19:55022127:T:C	1.84683e-05	-1.30275e-10	0.0630134
55022228	chr19:55022228:C:T	5.57649e-06	-1.30275e-10	-1.13448
55022955	chr19:55022955:T:C	1.59352e-05	-1.30275e-10	-0.0845124
55023005	chr19:55023005:A:C	4.50918e-06	-1.30275e-10	-1.34693
55023137	chr19:55023137:G:C	5.57374e-06	-1.30275e-10	-1.13498
55023330	chr19:55023330:A:G	3.90479e-06	-1.30275e-10	-1.49084
55023422	chr19:55023422:G:A	3.26979e-05	-1.30275e-10	0.634268
55023540	chr19:55023540:T:C	3.4531e-06	-1.61377	-5.17887e-10
55023701	chr19:55023701:A:G	8.73726e-07	-1.46373	-1.5243
55023744	chr19:55023744:T:C	8.9506e-07	-1.49977	-1.46414
55023921	chr19:55023921:A:G	9.68133e-07	-1.45523	-1.4302
55023951	chr19:55023951:GGT:G	8.75265e-07	-1.46282	-1.52345
55023958	chr19:55023958:G:A	9.02126e-07	-1.48421	-1.47183
55024044	chr19:55024044:T:C	8.89908e-07	-1.49186	-1.47782
55024066	chr19:55024066:A:G	9.35315e-07	-1.44815	-1.47177
55024114	chr19:55024114:T:C	8.89805e-07	-1.49075	-1.47904
55024178	chr19:55024178:T:C	5.05517e-06	-1.30275e-10	-1.23263
55024191	chr19:55024191:T:G	4.16601e-06	-1.30275e-10	-1.42608
55024513	chr19:55024513:A:G	8.76998e-07	-1.46606	-1.51823
55024604	chr19:55024604:T:C	7.34651e-07	-1.64202	-1.51939
55024779	chr19:55024779:C:A	1.57707e-05	-1.30275e-10	-0.0948884
55024824	chr19:55024824:C:T	3.98948e-06	-1.30275e-10	-1.46938
55024838	chr19:55024838:T:A	8.72598e-07	-1.47326	-1.51606
55024939	chr19:55024939:C:T	5.57649e-06	-1.30275e-10	-1.13448
55024942	chr19:55024942:G:C	7.294e-07	-1.64006	-1.52851
55025059	chr19:55025059:C:A	5.57073e-06	-1.30275e-10	-1.13552
55025158	chr19:55025158:G:C	2.12971e-05	-1.30275e-10	0.205528
55025227	chr19:55025227:G:A	1.42222e-06	-1.11402	-1.3868
55025516	chr19:55025516:G:A	8.37156e-07	-1.50961	-1.52118
55025682	chr19:55025682:G:A	4.91379e-06	-1.30275e-10	-1.261
55025724	chr19:55025724:A:G	8.59641e-07	-1.48185	-1.52243
55025858	chr19:55025858:T:C	5.63747e-06	-1.30275e-10	-1.12361
55026094	chr19:55026094:A:G	9.62721e-07	-1.5089	-1.38214
55026243	chr19:55026243:C:T	5.56623e-06	-1.30275e-10	-1.13632
55026344	chr19:55026344:C:T	2.0056e-05	-1.30275e-10	0.145484
55026419	chr19:55026419:C:G	8.98121e-07	-1.49761	-1.46288
55026446	chr19:55026446:G:GTGAC	9.12839e-07	-1.49	-1.45424
55026715	chr19:55026715:G:A	1.87677e-05	-1.30275e-10	0.0790933
55026743	chr19:55026743:G:A	9.28239e-07	-1.50661	-1.4209
55026749	chr19:55026749:G:C	8.46021e-07	-1.49223	-1.52803
55026821	chr19:55026821:G:A	8.64017e-07	-1.49408	-1.50513
55027461	chr19:55027461:C:T	3.77236e-06	-1.30275e-10	-1.52534
55027693	chr19:55027693:A:G	9.08701e-07	-1.47674	-1.47204
55027935	chr19:55027935:C:G	1.5022e-06	-1.16287	-1.28324
55028378	chr19:55028378:C:G	5.19744e-06	-1.30275e-10	-1.20488
55028466	chr19:55028466:C:T	8.49818e-07	-1.47948	-1.5363
55028500	chr19:55028500:A:G	9.82377e-07	-1.47554	-1.39528
55028789	chr19:55028789:T:G	8.14162e-07	-1.57195	-1.48668
55028980	chr19:55028980:G:A	4.31343e-06	-1.30275e-10	-1.39131
55029036	chr19:55029036:A:G	3.75501e-06	-1.30275e-10	-1.52995
55029632	chr19:55029632:C:T	3.99495e-06	-1.30275e-10	-1.46801
55029634	chr19:55029634:T:C	8.0407e-07	-1.60344	-1.46767
55029686	chr19:55029686:G:A	7.68015e-07	-1.58878	-1.52821
55029854	chr19:55029854:A:ATT	1.40783e-06	-1.0195	-1.49149
55030031	chr19:55030031:A:G	2.44762e-06	-1.39988	-0.558046
55030676	chr19:55030676:G:C	3.12876e-05	-1.30275e-10	0.59018
55030686	chr19:55030686:T:C	8.38377e-07	-1.58148	-1.44785
55030829	chr19:55030829:T:C	5.73069e-06	-1.30275e-10	-1.10721
55030899	chr19:55030899:A:G	6.09086e-06	-1.04625	-5.17887e-10
55030933	chr19:55030933:C:T	6.24154e-06	-1.30275e-10	-1.02182
55031312	chr19:55031312:C:T	6.10677e-06	-1.30275e-10	-1.04365
55031417	chr19:55031417:G:A	6.1597e-06	-1.30275e-10	-1.03502
55031496	chr19:55031496:G:A	8.09248e-07	-1.58754	-1.47715
55031608	chr19:55031608:T:A	4.92363e-06	-1.30275e-10	-1.259
55031655	chr19:55031655:G:A	3.3575e-06	-1.64185	-5.17887e-10
55031660	chr19:55031660:A:T	6.06763e-06	-1.30275e-10	-1.05007
55031857	chr19:55031857:T:C	5.79781e-06	-1.30275e-10	-1.09556
55031930	chr19:55031930:G:A	6.07464e-06	-1.30275e-10	-1.04892
55031954	chr19:55031954:C:T	8.34775e-07	-1.53439	-1.49924
55032036	chr19:55032036:G:T	8.71488e-07	-1.45377	-1.53683
55032466	chr19:55032466:C:T	1.062e-06	-1.4678	-1.32509
55032467	chr19:55032467:G:A	6.07464e-06	-1.30275e-10	-1.04892
55032557	chr19:55032557:G:A	1.1484e-05	-0.412084	-5.17887e-10
55032617	chr19:55032617:A:G	6.086e-06	-1.30275e-10	-1.04705
55032649	chr19:55032649:A:T	6.07464e-06	-1.30275e-10	-1.04892
55032727	chr19:55032727:A:G	8.15073e-07	-1.64143	-1.41609
55032801	chr19:55032801:G:A	6.76908e-06	-1.30275e-10	-0.940678
55032823	chr19:55032823:T:C	6.14181e-06	-1.30275e-10	-1.03792
55032826	chr19:55032826:C:T	7.55934e-06	-1.30275e-10	-0.83026
55032851	chr19:55032851:G:A	4.94154e-06	-1.30275e-10	-1.25537
55033689	chr19:55033689:A:G	5.78472e-06	-1.30275e-10	-1.09782
55033771	chr19:55033771:A:G	7.59166e-07	-1.62323	-1.50535
55033916	chr19:55033916:A:G	8.30816e-07	-1.50688	-1.5315
55034052	chr19:55034052:G:A	3.80426e-06	-1.30275e-10	-1.51692
55034135	chr19:55034135:T:C	3.86014e-06	-1.30275e-10	-1.50234
55034172	chr19:55034172:G:A	3.87172e-06	-1.30275e-10	-1.49934
55034202	chr19:55034202:A:G	3.83988e-06	-1.30275e-10	-1.5076
55034270	chr19:55034270:C:T	2.76098e-06	-0.85784	-0.979618
55034330	chr19:55034330:G:A	7.41839e-06	-0.849081	-5.17887e-10
55034845	chr19:55034845:C:A	7.32331e-06	-1.30275e-10	-0.86198
55034885	chr19:55034885:A:G	4.05617e-06	-1.30275e-10	-1.4528
55034980	chr19:55034980:C:T	1.98695e-05	-1.30275e-10	0.136141
55035038	chr19:55035038:G:A	1.13663e-05	-1.30275e-10	-0.422394
55035408	chr19:55035408:C:T	4.12735e-06	-1.30275e-10	-1.43541
55035411	chr19:55035411:C:T	6.01971e-06	-1.058	-5.17887e-10
55035675	chr19:55035675:C:T	1.04472e-06	-1.62612	-1.18317
55036062	chr19:55036062:G:A	1.07327e-06	-1.38695	-1.39538
55036122	chr19:55036122:G:A	5.33283e-06	-1.17916	-5.17887e-10
55036139	chr19:55036139:AGTAAT:A	6.98901e-06	-1.30275e-10	-0.908704
55036528	chr19:55036528:G:A	1.91136e-05	-1.30275e-10	0.0973584
55036718	chr19:55036718:A:T	6.24401e-06	0.119148	-1.14057
55036901	chr19:55036901:T:C	9.66927e-07	-1.52585	-1.36083
55036926	chr19:55036926:A:C	3.71606e-06	-1.54038	-5.17887e-10
55037001	chr19:55037001:C:T	3.77575e-06	-1.30275e-10	-1.52444
55037015	chr19:55037015:A:G	6.97172e-06	-1.30275e-10	-0.911181
55037381	chr19:55037381:A:G	6.72179e-06	-1.30275e-10	-0.947688
55037395	chr19:55037395:T:C	1.96741e-06	-1.58288	-0.59345
55038015	chr19:55038015:A:C	3.93105e-06	-1.48414	-5.17887e-10
55038122	chr19:55038122:A:G	4.4673e-06	-1.30275e-10	-1.35626
55038266	chr19:55038266:G:A	8.04268e-06	-1.30275e-10	-0.768281
55038390	chr19:55038390:G:A	1.12622e-06	-1.4406	-1.29357
55038658	chr19:55038658:C:T	1.02621e-06	-1.51881	-1.30836
55038912	chr19:55038912:C:T	1.03455e-06	-1.4848	-1.33428
55039129	chr19:55039129:T:G	8.04268e-06	-1.30275e-10	-0.768281
55039439	chr19:55039439:T:C	1.02776e-06	-1.41694	-1.40872
55039634	chr19:55039634:C:G	4.79982e-06	-0.286473	-0.997992
55039672	chr19:55039672:A:C	1.04057e-06	-1.28822	-1.52505
55039763	chr19:55039763:C:T	3.84663e-06	-1.30275e-10	-1.50585
55039800	chr19:55039800:T:C	1.01497e-06	-1.47375	-1.36443
55039869	chr19:55039869:A:AT	3.73916e-06	-1.30275e-10	-1.53418
55039926	chr19:55039926:T:G	3.40818e-06	-1.62686	-5.17887e-10
55039933	chr19:55039933:T:C	6.91702e-06	-1.30275e-10	-0.919057
55040251	chr19:55040251:C:T	8.27032e-06	-1.30275e-10	-0.740369
55040275	chr19:55040275:C:T	8.62531e-07	-1.46583	-1.53509
55040307	chr19:55040307:T:C	2.20537e-06	-1.4959	-0.566244
55040315	chr19:55040315:T:C	1.96809e-06	-1.48602	-0.689961
55040429	chr19:55040429:A:G	1.84698e-06	-1.53351	-0.705984
55040433	chr19:55040433:G:C	1.18556e-06	-1.63687	-1.04596
55040733	chr19:55040733:A:G	3.77875e-06	-1.30275e-10	-1.52365
55040849	chr19:55040849:G:A	1.32477e-06	-1.39137	-1.18043
55041068	chr19:55041068:G:A	9.7598e-07	-1.36812	-1.50924
55041078	chr19:55041078:A:G	7.26449e-07	-1.64006	-1.53257
55041338	chr19:55041338:C:T	1.34066e-06	-1.5609	-0.998976
55041455	chr19:55041455:A:G	8.2741e-07	-1.59157	-1.45092
55041461	chr19:55041461:G:A	3.83779e-06	-1.50815	-5.17887e-10
55041470	chr19:55041470:G:A	4.51899e-06	-1.34476	-5.17887e-10
55041541	chr19:55041541:GTAT:G	8.52825e-07	-1.58589	-1.42635
55041565	chr19:55041565:T:A	6.70903e-06	-1.30275e-10	-0.949588
55041651	chr19:55041651:C:A	8.39187e-07	-1.60063	-1.42774
55041661	chr19:55041661:G:A	4.78351e-06	-1.28787	-5.17887e-10
55041758	chr19:55041758:G:A	3.7249e-06	-1.30275e-10	-1.538
55041838	chr19:55041838:C:G	2.34535e-06	-1.09863	-0.901972
55042216	chr19:55042216:C:T	3.75021e-06	-1.30275e-10	-1.53123
55042277	chr19:55042277:G:A	3.93252e-06	-1.30275e-10	-1.48376
55042279	chr19:55042279:T:G	1.01606e-06	-1.52866	-1.30844
55042339	chr19:55042339:G:A	4.09707e-06	-1.30275e-10	-1.44277
55042593	chr19:55042593:G:A	3.84574e-06	-1.30275e-10	-1.50608
55042708	chr19:55042708:G:A	8.49314e-07	-1.641	-1.37537
55042864	chr19:55042864:A:G	9.68397e-07	-1.43038	-1.45478
55043031	chr19:55043031:C:T	8.45583e-07	-1.51312	-1.50766
55043165	chr19:55043165:G:T	3.73213e-06	-1.30275e-10	-1.53606
55043182	chr19:55043182:A:C	7.82882e-07	-1.63582	-1.462
55043351	chr19:55043351:C:T	3.40048e-06	-1.62913	-5.17887e-10
55043528	chr19:55043528:TGTG:T	1.18118e-06	-1.29017	-1.39636
55043896	chr19:55043896:G:C	3.81825e-06	-1.30275e-10	-1.51325
55044010	chr19:55044010:A:G	9.17549e-07	-1.41424	-1.52486
55044292	chr19:55044292:G:A	9.52321e-06	-1.30275e-10	-0.599311
55044308	chr19:55044308:G:A	1.00094e-05	-0.549514	-5.17887e-10
55044477	chr19:55044477:A:G	3.42525e-06	-1.23089	-0.390977
55044786	chr19:55044786:G:A	1.70311e-06	-1.24487	-1.07572
55045817	chr19:55045817:G:A	5.374e-06	-1.55293	0.381457
55046502	chr19:55046502:A:G	1.95629e-06	-1.21817	-0.963823
55046872	chr19:55046872:C:G	2.06743e-06	-1.15226	-0.974473
55047200	chr19:55047200:G:A	1.04026e-06	-1.61253	-1.20105
55047230	chr19:55047230:G:A	7.63262e-07	-1.63207	-1.49112
55047388	chr19:55047388:G:A	3.72556e-06	-1.30275e-10	-1.53783
55047554	chr19:55047554:C:T	7.42561e-07	-1.63505	-1.51564
55047654	chr19:55047654:G:A	3.73861e-06	-1.30275e-10	-1.53433
55047666	chr19:55047666:C:A	1.9401e-06	-1.2064	-0.983904
55047710	chr19:55047710:A:G	3.39799e-06	-1.62986	-5.17887e-10
55048319	chr19:55048319:G:A	3.72468e-06	-1.30275e-10	-1.53806
55048347	chr19:55048347:G:A	7.64059e-07	-1.60689	-1.51527
55048372	chr19:55048372:G:A	7.72625e-07	-1.58602	-1.52499
55048788	chr19:55048788:G:A	7.39215e-06	-1.30275e-10	-0.852625
55048834	chr19:55048834:A:G	5.00357e-06	-1.24289	-5.17887e-10
55048942	chr19:55048942:T:C	4.16333e-06	-1.30275e-10	-1.42673
55049047	chr19:55049047:GC:G	3.73079e-06	-1.30275e-10	-1.53642
55049091	chr19:55049091:G:A	3.72977e-06	-1.30275e-10	-1.5367
55049099	chr19:55049099:G:A	6.37584e-06	-1.59773	0.597201
55049316	chr19:55049316:G:A	5.6389e-06	-1.30275e-10	-1.12335
55049703	chr19:55049703:C:T	3.46232e-06	-1.6111	-5.17887e-10
55049773	chr19:55049773:A:G	3.73773e-06	-1.30275e-10	-1.53456
55049777	chr19:55049777:A:G	3.72465e-06	-1.30275e-10	-1.53807
55049914	chr19:55049914:T:C	3.7335e-06	-1.30275e-10	-1.5357
55050101	chr19:55050101:GC:G	7.32463e-07	-1.62648	-1.53791
55050153	chr19:55050153:G:A	3.72537e-06	-1.30275e-10	-1.53788
55050210	chr19:55050210:A:G	3.79959e-06	-1.30275e-10	-1.51815
55050353	chr19:55050353:G:A	3.14042e-06	-1.61392	-0.0947622
55050484	chr19:55050484:C:T	1.31898e-06	-1.3669	-1.20929
55050700	chr19:55050700:C:T	3.63125e-06	-1.58358	0.0201154
55050710	chr19:55050710:A:G	3.73719e-06	-1.30275e-10	-1.53471
55050773	chr19:55050773:G:A	9.86795e-06	-1.30275e-10	-0.563751
55050957	chr19:55050957:A:G	6.57753e-06	-1.30275e-10	-0.969384
55051032	chr19:55051032:A:C	3.88102e-06	-1.30275e-10	-1.49694
55051034	chr19:55051034:A:G	1.53291e-06	-1.25931	-1.16657
55051138	chr19:55051138:C:T	1.40829e-06	-1.1428	-1.36787
55051314	chr19:55051314:G:A	1.32981e-06	-1.17197	-1.39604
55051329	chr19:55051329:C:T	4.47468e-06	-1.30275e-10	-1.35461
55051585	chr19:55051585:G:A	6.60012e-06	-1.30275e-10	-0.965955
55051829	chr19:55051829:C:T	4.18326e-06	-1.30275e-10	-1.42195
55052538	chr19:55052538:G:A	3.68629e-06	-1.54842	-5.17887e-10
55052651	chr19:55052651:C:G	3.99194e-06	-1.46877	-5.17887e-10
55052667	chr19:55052667:T:G	8.70241e-06	-1.30275e-10	-0.689443
55053103	chr19:55053103:C:T	4.15038e-06	-1.42984	-5.17887e-10
55053147	chr19:55053147:TTCCCAAAACTTCTGTC:T	7.40184e-06	-1.30275e-10	-0.851314
55053195	chr19:55053195:G:A	3.7983e-06	-1.30275e-10	-1.51849
55053273	chr19:55053273:C:A	1.69153e-06	-1.62706	-0.70035
55053302	chr19:55053302:G:A	3.37719e-06	-1.636	-5.17887e-10
55053356	chr19:55053356:T:C	1.33783e-05	-0.259411	-5.17887e-10
55053377	chr19:55053377:T:C	1.76836e-06	-1.61506	-0.66793
55053430	chr19:55053430:T:C	1.46511e-06	-1.62228	-0.848831
55053525	chr19:55053525:A:G	1.65882e-06	-1.61542	-0.731512
55053581	chr19:55053581:C:T	2.13053e-06	-1.62723	-0.469443
55053614	chr19:55053614:C:G	1.58522e-06	-1.61684	-0.775484
55053671	chr19:55053671:C:A	1.5099e-06	-0.922767	-1.51823
55053806	chr19:55053806:C:T	1.6547e-06	-1.62617	-0.723252
55053807	chr19:55053807:G:A	3.72861e-06	-1.30275e-10	-1.53701
55053919	chr19:55053919:A:ATAAATGTTCATCCACC	1.16706e-05	-1.30275e-10	-0.395968
55053984	chr19:55053984:G:A	1.84892e-06	-1.60864	-0.629798
55054018	chr19:55054018:CTCTT:C	5.36958e-06	-1.30275e-10	-1.17229
55054423	chr19:55054423:G:A	1.7358e-06	-1.61609	-0.685482
55054465	chr19:55054465:C:A	1.86363e-06	-1.5938	-0.636714
55054466	chr19:55054466:C:T	1.78066e-06	-1.27964	-0.996415
55054635	chr19:55054635:T:C	1.73127e-06	-1.59091	-0.713277
55054638	chr19:55054638:G:A	7.6684e-06	-0.815935	-5.17887e-10
55054644	chr19:55054644:C:T	7.87819e-07	-1.55721	-1.53432
55054703	chr19:55054703:G:C	5.38348e-06	-1.30275e-10	-1.16971
55054872	chr19:55054872:G:A	1.80125e-06	-1.60545	-0.659116
55054890	chr19:55054890:T:C	1.80393e-06	-1.60783	-0.655251
55055350	chr19:55055350:A:C	5.66417e-06	-1.30275e-10	-1.11888
55055426	chr19:55055426:TA:T	4.84545e-06	-1.30275e-10	-1.275
55055443	chr19:55055443:T:C	1.01791e-06	-1.30347	-1.53181
55055458	chr19:55055458:C:G	4.61485e-06	-1.30275e-10	-1.32376
55055472	chr19:55055472:T:C	4.7285e-06	-1.30275e-10	-1.29943
55055578	chr19:55055578:G:A	4.70358e-06	-1.30275e-10	-1.30472
55055605	chr19:55055605:T:C	4.71306e-06	-1.30275e-10	-1.30271
55055643	chr19:55055643:C:G	3.57495e-06	-1.57909	-5.17887e-10
55055676	chr19:55055676:A:C	2.50865e-06	-1.54708	-0.386222
55056137	chr19:55056137:G:A	3.85916e-06	-1.30275e-10	-1.50259
55056159	chr19:55056159:A:G	4.58186e-06	-1.30275e-10	-1.33094
55056238	chr19:55056238:A:T	1.50501e-06	-0.9278	-1.51644
55056371	chr19:55056371:G:A	5.49344e-06	-1.30275e-10	-1.14949
55056464	chr19:55056464:C:T	3.78683e-06	-1.30275e-10	-1.52151
55056570	chr19:55056570:T:C	4.43311e-06	-1.30275e-10	-1.36394
55056571	chr19:55056571:G:A	4.6024e-06	-1.30275e-10	-1.32647
55056611	chr19:55056611:G:A	1.08872e-06	-1.3593	-1.40875
55056645	chr19:55056645:TCTC:T	4.54195e-06	-1.30275e-10	-1.33969
55056716	chr19:55056716:C:T	1.11471e-06	-1.34592	-1.39853
55056868	chr19:55056868:A:G	1.5943e-06	-0.848852	-1.53775
55057026	chr19:55057026:G:A	3.75424e-06	-1.30275e-10	-1.53016
55057174	chr19:55057174:C:T	4.8213e-06	-1.30275e-10	-1.28
55057488	chr19:55057488:G:A	5.18792e-06	-1.30275e-10	-1.20671
55057581	chr19:55057581:T:TACC	4.57558e-06	-1.30275e-10	-1.33231
55057624	chr19:55057624:A:T	1.53025e-06	-0.955448	-1.47217
55057628	chr19:55057628:C:T	1.92521e-05	-1.30275e-10	0.104576
55057629	chr19:55057629:G:A	5.21654e-06	-1.30275e-10	-1.20121
55057661	chr19:55057661:C:T	1.47537e-06	-0.996717	-1.46742
55057685	chr19:55057685:C:T	3.90059e-06	-1.30275e-10	-1.49191
55057717	chr19:55057717:A:T	4.06335e-06	-1.30275e-10	-1.45104
55057850	chr19:55057850:C:T	4.29433e-06	-1.30275e-10	-1.39575
55057853	chr19:55057853:C:T	3.89935e-06	-1.49223	-5.17887e-10
55058209	chr19:55058209:C:G	2.62934e-06	-1.23066	-0.655644
55058319	chr19:55058319:C:T	3.73303e-06	-1.30275e-10	-1.53582
55058547	chr19:55058547:C:A	1.28162e-06	-1.35586	-1.24905
55058646	chr19:55058646:T:C	4.80168e-06	-1.30275e-10	-1.28408
55058680	chr19:55058680:TTTTGC:T	6.57763e-06	-1.30275e-10	-0.969368
55058766	chr19:55058766:T:C	5.4034e-06	-0.868686	-0.297328
55058846	chr19:55058846:A:G	7.32769e-06	-1.30275e-10	-0.861383
55058924	chr19:55058924:C:A	4.45337e-06	-1.30275e-10	-1.35938
55058930	chr19:55058930:T:C	4.4597e-06	-1.30275e-10	-1.35796
55058961	chr19:55058961:A:G	1.0035e-06	-1.41996	-1.42958
55059206	chr19:55059206:A:G	8.8336e-07	-1.45402	-1.52305
55059357	chr19:55059357:T:C	4.62748e-06	-1.30275e-10	-1.32103
55059491	chr19:55059491:A:G	3.78316e-06	-1.30275e-10	-1.52248
55059545	chr19:55059545:A:G	3.73104e-06	-1.30275e-10	-1.53636
55059583	chr19:55059583:GGGTGGGGGGGGGC:G	4.15712e-06	-1.30275e-10	-1.42822
55059620	chr19:55059620:G:A	1.08045e-05	-1.58507	1.11199
55059626	chr19:55059626:G:A	7.38422e-07	-1.63151	-1.52477
55059666	chr19:55059666:T:A	1.05581e-06	-1.33071	-1.46803
55059784	chr19:55059784:T:C	4.01299e-06	-1.30275e-10	-1.46351
55059839	chr19:55059839:T:C	1.07356e-06	-1.25551	-1.52655
55059909	chr19:55059909:C:T	4.44635e-06	-1.30275e-10	-1.36096
55059921	chr19:55059921:A:G	4.49599e-06	-1.30275e-10	-1.34986
55060022	chr19:55060022:T:G	4.3796e-06	-1.30275e-10	-1.37608
55060027	chr19:55060027:A:G	4.3761e-06	-1.30275e-10	-1.37689
55060031	chr19:55060031:AG:GG	4.3796e-06	-1.30275e-10	-1.37608
55060034	chr19:55060034:A:G	4.30482e-06	-1.30275e-10	-1.39331
55060057	chr19:55060057:GGA:G	4.36843e-06	-1.30275e-10	-1.37864
55060088	chr19:55060088:G:C	4.43412e-06	-1.30275e-10	-1.36371
55060113	chr19:55060113:A:G	4.34869e-06	-1.30275e-10	-1.38317
55060124	chr19:55060124:A:C	4.03313e-06	-1.30275e-10	-1.4585
55060146	chr19:55060146:G:A	1.90938e-06	-1.34445	-0.861817
55060177	chr19:55060177:G:T	3.93429e-06	-0.630489	-0.852822
55060194	chr19:55060194:C:T	2.86012e-06	-0.781357	-1.02082
55060354	chr19:55060354:G:A	2.32157e-06	-0.985085	-1.02572
55060500	chr19:55060500:T:G	4.39059e-06	-1.30275e-10	-1.37358
55060541	chr19:55060541:G:A	9.8581e-07	-1.33515	-1.53218
55060872	chr19:55060872:A:T	9.83073e-07	-1.39274	-1.47738
55060883	chr19:55060883:C:T	4.00532e-06	-1.30275e-10	-1.46542
55060891	chr19:55060891:C:T	3.87973e-06	-1.30275e-10	-1.49728
55061287	chr19:55061287:C:G	4.0241e-06	-1.30275e-10	-1.46074
55061523	chr19:55061523:C:T	4.22612e-06	-1.30275e-10	-1.41176
55061584	chr19:55061584:A:G	8.02802e-06	-1.30275e-10	-0.770105
55061812	chr19:55061812:T:C	4.22244e-06	-1.30275e-10	-1.41263
55061837	chr19:55061837:GC:G	3.593e-06	-1.57406	-5.17887e-10
55062072	chr19:55062072:G:A	1.3398e-06	-1.07579	-1.48473
55062517	chr19:55062517:G:A	2.73037e-06	-0.785617	-1.06299
55062609	chr19:55062609:G:A	2.83333e-06	-1.04189	-0.769695
55063128	chr19:55063128:G:A	3.27792e-06	-1.63558	-0.0302551
55063144	chr19:55063144:G:A	8.13676e-07	-1.56065	-1.49859
55063455	chr19:55063455:C:T	2.76254e-06	-1.22152	-0.615372
55063539	chr19:55063539:G:A	1.18035e-06	-1.3172	-1.37003
55065072	chr19:55065072:G:T	8.37905e-07	-1.64145	-1.38845
55065262	chr19:55065262:C:T	5.11987e-06	-1.30275e-10	-1.21991
55065452	chr19:55065452:C:A	1.00445e-06	-1.38767	-1.46094
55066057	chr19:55066057:C:T	3.07583e-06	-1.2395	-0.489971
55066274	chr19:55066274:G:A	4.11924e-06	-1.30275e-10	-1.43737
55066302	chr19:55066302:C:T	3.84238e-06	-1.30275e-10	-1.50695
55066727	chr19:55066727:C:G	8.14622e-06	-1.30275e-10	-0.755489
55066770	chr19:55066770:T:C	9.9455e-07	-1.47374	-1.38477
55066777	chr19:55066777:C:T	1.24188e-06	-1.55912	-1.0773
55066815	chr19:55066815:T:C	5.86606e-06	-1.30275e-10	-1.08386
55066827	chr19:55066827:G:T	1.27869e-06	-1.56866	-1.03854
55066991	chr19:55066991:G:A	4.07427e-06	-1.30275e-10	-1.44835
55067069	chr19:55067069:T:C	1.22685e-06	-1.57378	-1.07482
55067326	chr19:55067326:G:A	3.72592e-06	-1.30275e-10	-1.53773
55067334	chr19:55067334:G:A	3.20545e-06	-0.214467	-1.47372
55067372	chr19:55067372:C:T	1.34101e-06	-1.38865	-1.17097
55067503	chr19:55067503:T:C	4.08785e-06	-1.30275e-10	-1.44502
55067521	chr19:55067521:AG:A	1.47137e-05	0.00228327	-0.166546
55067961	chr19:55067961:C:T	3.75175e-06	-0.143828	-1.38699
55068053	chr19:55068053:CTT:C	5.68858e-05	-1.30275e-10	1.188
55068122	chr19:55068122:T:TC	6.9394e-06	-1.30275e-10	-0.915828
55068145	chr19:55068145:CTGTCTCTCTCTTCCTCTTTTCCTT:C	9.61252e-07	-1.36537	-1.52719
55068815	chr19:55068815:G:A	3.72769e-06	-1.30275e-10	-1.53725
55069685	chr19:55069685:C:A	3.93594e-06	-1.30275e-10	-1.48289
55069721	chr19:55069721:A:G	1.28987e-05	-1.30275e-10	-0.295913
55069760	chr19:55069760:G:T	3.81858e-06	-1.30275e-10	-1.51316
55069819	chr19:55069819:A:C	1.96758e-05	-1.30275e-10	0.126347
55069911	chr19:55069911:T:C	5.82161e-06	-1.09147	-5.17887e-10
55070143	chr19:55070143:T:C	1.88241e-06	-0.801364	-1.41913
55070367	chr19:55070367:A:T	2.52005e-06	-0.394052	-1.53471
55070465	chr19:55070465:G:A	3.76746e-06	-1.52664	-5.17887e-10
55070729	chr19:55070729:G:A	3.29041e-06	-0.965912	-0.696118
55070751	chr19:55070751:C:T	5.42936e-06	-0.242704	-0.918517
55071112	chr19:55071112:A:C	2.80501e-05	-1.30275e-10	0.48095
55071203	chr19:55071203:G:A	5.01511e-06	-0.771453	-0.469134
55071333	chr19:55071333:G:C	2.3091e-05	0.854172	-0.567772
55071788	chr19:55071788:A:T	9.7282e-06	-1.30275e-10	-0.578014
55071925	chr19:55071925:G:A	8.41229e-07	-1.48896	-1.53698
55071953	chr19:55071953:G:A	5.10648e-06	-1.30275e-10	-1.22253
55071963	chr19:55071963:T:C	6.58162e-06	0.5288	-1.49756
55072012	chr19:55072012:T:G	2.29651e-06	-1.1411	-0.880558
55072027	chr19:55072027:A:G	1.68242e-05	-1.30275e-10	-0.0302256
55072087	chr19:55072087:C:T	5.80294e-06	-1.30275e-10	-1.09468
55072265	chr19:55072265:T:G	4.09626e-06	-1.44297	-5.17887e-10
55072449	chr19:55072449:A:C	3.73173e-06	-1.30275e-10	-1.53617
55072825	chr19:55072825:G:C	1.11334e-06	-1.59552	-1.15015
55072833	chr19:55072833:A:C	9.79924e-06	-1.30275e-10	-0.570738
55072889	chr19:55072889:T:C	7.6601e-06	-1.30275e-10	-0.817019
55073213	chr19:55073213:T:C	8.58037e-06	0.79861	-1.50218
55073543	chr19:55073543:G:T	1.37918e-05	-1.30275e-10	-0.228969
55073622	chr19:55073622:T:C	2.41589e-06	-0.659209	-1.31177
55074117	chr19:55074117:T:TG	7.01227e-06	-1.30275e-10	-0.905382
55074178	chr19:55074178:G:A	7.19165e-06	-1.30275e-10	-0.880122
55074285	chr19:55074285:T:C	3.42903e-06	-1.62076	-5.17887e-10
55074287	chr19:55074287:A:G	2.28525e-06	-0.652036	-1.37453
55074299	chr19:55074299:A:G	2.23439e-06	-0.661509	-1.38757
55074431	chr19:55074431:G:A	2.33947e-06	-0.6635	-1.33962
55074447	chr19:55074447:G:C	7.41691e-06	-1.30275e-10	-0.84928
55074466	chr19:55074466:C:T	1.15459e-05	1.08822	-1.49494
55074571	chr19:55074571:G:A	4.51203e-06	-1.3463	-5.17887e-10
55074578	chr19:55074578:A:G	2.22312e-06	-0.664932	-1.3892
55074629	chr19:55074629:T:C	2.36312e-06	-0.580029	-1.41303
55074654	chr19:55074654:G:T	1.22511e-06	-1.64254	-1.00747
55074723	chr19:55074723:T:A	1.148e-06	-1.18029	-1.53473
55074779	chr19:55074779:C:T	3.78207e-06	-1.30275e-10	-1.52277
55074783	chr19:55074783:C:T	7.42333e-06	0.59323	-1.44165
55074802	chr19:55074802:A:G	2.58596e-06	-0.548822	-1.35412
55074850	chr19:55074850:C:T	9.69447e-06	0.938771	-1.52026
55074944	chr19:55074944:G:T	5.75366e-06	0.0663606	-1.16957
55075422	chr19:55075422:G:A	9.57408e-07	-1.60605	-1.29052
55075436	chr19:55075436:T:C	2.69278e-06	-0.652593	-1.20988
55075734	chr19:55075734:C:A	1.05754e-05	1.03112	-1.52563
55076280	chr19:55076280:TG:T	4.10144e-06	-1.4417	-5.17887e-10
55076290	chr19:55076290:G:A	8.03998e-07	-1.62447	-1.44673
55076454	chr19:55076454:G:A	2.67576e-06	-1.14413	-0.724682
55076499	chr19:55076499:G:A	4.49681e-06	-1.30275e-10	-1.34967
55076638	chr19:55076638:G:C	1.37276e-06	-1.01695	-1.51927
55077043	chr19:55077043:A:G	7.27944e-07	-1.64106	-1.52951
55077122	chr19:55077122:C:T	3.76531e-06	-1.30275e-10	-1.52721
55077283	chr19:55077283:A:G	9.94479e-06	0.96954	-1.52553
55077358	chr19:55077358:T:C	2.47404e-06	-0.725912	-1.22128
55077724	chr19:55077724:C:G	1.21156e-06	-1.18642	-1.47472
55078068	chr19:55078068:A:T	1.74026e-05	-1.30275e-10	0.00357841
55078203	chr19:55078203:G:C	3.95957e-06	-1.30275e-10	-1.47691
55078257	chr19:55078257:G:A	9.07472e-06	-1.30275e-10	-0.647551
55079226	chr19:55079226:C:T	1.70983e-06	-1.27607	-1.04058
55079231	chr19:55079231:G:A	3.42164e-05	1.59752	-0.917857
55079303	chr19:55079303:G:A	1.4526e-06	-1.3098	-1.16989
55079399	chr19:55079399:T:C	8.67126e-06	-0.300065	-0.392963
55079403	chr19:55079403:A:G	6.622e-06	-0.962646	-5.17887e-10
55079440	chr19:55079440:A:G	2.56724e-06	-1.27677	-0.633437
55079553	chr19:55079553:T:G	3.47434e-05	-1.30275e-10	0.694946
55080328	chr19:55080328:T:G	4.97512e-06	-1.30275e-10	-1.24859
55080353	chr19:55080353:G:C	9.66099e-07	-1.53889	-1.34864
55080425	chr19:55080425:G:A	4.52953e-06	-1.30275e-10	-1.34242
55080702	chr19:55080702:G:A	2.24806e-05	1.79464	-1.53503
55082049	chr19:55082049:C:T	1.02631e-06	-1.33713	-1.48995
55082711	chr19:55082711:G:A	1.49877e-05	-0.186885	0.0410739
55082741	chr19:55082741:G:A	3.52429e-06	-1.59336	-5.17887e-10
55082813	chr19:55082813:C:T	4.40071e-06	-1.37128	-5.17887e-10
55082887	chr19:55082887:G:T	2.45627e-05	-1.30275e-10	0.348187
55082956	chr19:55082956:C:T	3.78476e-06	-1.30275e-10	-1.52206
55083566	chr19:55083566:G:A	2.58665e-05	-1.30275e-10	0.399907
55083628	chr19:55083628:C:G	1.78748e-06	-1.41673	-0.855509
55083883	chr19:55083883:T:C	3.94415e-05	-1.30275e-10	0.821776
55084248	chr19:55084248:T:C	4.33496e-06	-1.30275e-10	-1.38633
55084865	chr19:55084865:T:C	1.01578e-05	-1.30275e-10	-0.534799
55085180	chr19:55085180:G:GT	4.0583e-05	-1.30275e-10	0.850307
55085444	chr19:55085444:C:T	3.94891e-06	-1.30275e-10	-1.4796
55085456	chr19:55085456:C:T	4.47904e-06	-1.30275e-10	-1.35363
55085658	chr19:55085658:A:G	3.83213e-05	-1.30275e-10	0.792963
55085810	chr19:55085810:C:G	1.11589e-05	-1.30275e-10	-0.440804
55087356	chr19:55087356:A:G	1.3942e-06	-1.47665	-1.04407
55087559	chr19:55087559:T:C	6.08619e-06	-1.30275e-10	-1.04702
55087643	chr19:55087643:C:T	4.99112e-06	-1.30275e-10	-1.24538
55088077	chr19:55088077:G:C	9.7313e-06	-0.577695	-5.17887e-10
55088210	chr19:55088210:C:A	7.60348e-07	-1.63825	-1.48877
55088262	chr19:55088262:T:C	0.000175288	-1.30275e-10	2.31339
55088596	chr19:55088596:G:A	4.51187e-06	-1.30275e-10	-1.34633
55088957	chr19:55088957:T:C	3.74706e-06	-1.30275e-10	-1.53207
55089001	chr19:55089001:A:G	1.29267e-05	-1.30275e-10	-0.293746
55089078	chr19:55089078:C:T	5.36144e-06	-1.29073	0.116924
55089368	chr19:55089368:C:T	8.49917e-07	-1.49745	-1.51821
55089419	chr19:55089419:C:G	1.64372e-05	-1.30275e-10	-0.0534983
55089545	chr19:55089545:T:A	3.70548e-06	-0.0126357	-1.53059
55089605	chr19:55089605:G:T	4.07513e-06	0.0842559	-1.5324
55089622	chr19:55089622:G:A	2.33294e-06	-1.05955	-0.946362
55089663	chr19:55089663:T:C	1.32955e-05	-0.265616	-5.17887e-10
55090163	chr19:55090163:T:C	3.85411e-06	-1.30275e-10	-1.5039
55090345	chr19:55090345:C:T	4.85209e-06	-1.30275e-10	-1.27363
55090424	chr19:55090424:A:G	9.68904e-06	0.850379	-1.43243
55090668	chr19:55090668:G:A	3.44854e-06	-0.0837912	-1.5313
55090712	chr19:55090712:G:A	7.40416e-07	-1.61738	-1.53621
55091535	chr19:55091535:G:A	5.90304e-06	-1.30275e-10	-1.07758
55092201	chr19:55092201:C:T	5.27427e-06	-1.30275e-10	-1.1902
55092541	chr19:55092541:G:A	4.57532e-06	-1.30275e-10	-1.33237
55093093	chr19:55093093:GC:G	1.12885e-05	-1.30275e-10	-0.429262
55093207	chr19:55093207:C:T	3.85354e-06	-1.30275e-10	-1.50405
55094713	chr19:55094713:T:C	1.21564e-05	-1.30275e-10	-0.355189
55095193	chr19:55095193:A:G	4.03403e-06	-1.30275e-10	-1.45828
55095406	chr19:55095406:C:A	1.56972e-05	-1.30275e-10	-0.0995622
55095529	chr19:55095529:A:T	3.73075e-06	-1.30275e-10	-1.53643
55095562	chr19:55095562:C:T	2.09479e-05	-1.30275e-10	0.188997
55095576	chr19:55095576:G:A	2.81259e-05	-1.30275e-10	0.483647
55095617	chr19:55095617:G:A	2.73365e-05	-1.30275e-10	0.455181
55095803	chr19:55095803:G:A	3.7846e-06	-1.30275e-10	-1.5221
55096079	chr19:55096079:G:A	2.60184e-05	-1.30275e-10	0.405761
55097503	chr19:55097503:C:T	3.36637e-06	-1.63921	-5.17887e-10
55097867	chr19:55097867:C:T	3.81214e-06	-1.30275e-10	-1.51485
55097943	chr19:55097943:G:A	9.50379e-06	-1.30275e-10	-0.601352
55097965	chr19:55097965:G:A	1.07638e-05	-1.30275e-10	-0.47685
55098006	chr19:55098006:C:T	1.91005e-06	-1.61841	-0.587506
55098014	chr19:55098014:A:G	7.73376e-06	0.729563	-1.53701
55098220	chr19:55098220:C:A	7.64068e-07	-1.58595	-1.53619
55098941	chr19:55098941:T:C	3.88635e-06	-1.30275e-10	-1.49557
55099494	chr19:55099494:C:T	1.93648e-05	-1.30275e-10	0.110412
55099504	chr19:55099504:C:G	4.57773e-06	-1.30275e-10	-1.33184
55099613	chr19:55099613:G:C	3.8138e-06	-1.30275e-10	-1.51442
55099802	chr19:55099802:G:A	4.81488e-06	-1.30275e-10	-1.28133
55100173	chr19:55100173:AC:A	5.2003e-06	-1.30275e-10	-1.20433
55100370	chr19:55100370:G:A	3.95341e-06	-1.30275e-10	-1.47846
55100852	chr19:55100852:T:A	3.04396e-05	-1.30275e-10	0.562702
55101233	chr19:55101233:C:T	0.00024818	2.76215	-0.101041
55101459	chr19:55101459:A:G	3.42717e-05	2.14486	-1.46359
55101474	chr19:55101474:G:A	1.03482e-06	-1.2933	-1.52551
55101481	chr19:55101481:G:A	5.90489e-06	-1.30275e-10	-1.07726
55101601	chr19:55101601:T:G	8.86109e-06	0.836475	-1.50785
55101687	chr19:55101687:T:C	4.27696e-06	-1.30275e-10	-1.3998
55101830	chr19:55101830:C:G	4.14888e-06	-1.30275e-10	-1.43021
55102643	chr19:55102643:A:AAGG	1.93527e-05	-1.30275e-10	0.109791
55102766	chr19:55102766:T:C	3.72676e-06	-1.30275e-10	-1.5375
55102999	chr19:55102999:C:T	7.72639e-07	-1.57442	-1.53657
55103027	chr19:55103027:C:T	7.87507e-07	-1.64249	-1.44944
55103206	chr19:55103206:T:C	5.98224e-05	2.5778	-1.33946
55103555	chr19:55103555:T:C	1.11466e-06	-1.20968	-1.53482
55103877	chr19:55103877:G:A	3.73321e-06	-1.30275e-10	-1.53577
55104276	chr19:55104276:TCTC:T	1.28172e-05	-1.30275e-10	-0.302252
55104581	chr19:55104581:T:C	9.90759e-07	-1.62554	-1.23678
55105060	chr19:55105060:G:A	4.61549e-05	2.42514	-1.44618
55105474	chr19:55105474:TTTTC:T	4.12443e-05	2.34163	-1.47516
55105744	chr19:55105744:G:C	1.04652e-06	-1.27446	-1.53311
55105817	chr19:55105817:C:T	3.9579e-06	-1.30275e-10	-1.47733
55105927	chr19:55105927:G:A	7.51335e-06	-1.30275e-10	-0.836361
55106009	chr19:55106009:T:C	1.88053e-05	-1.30275e-10	0.0810949
55106040	chr19:55106040:G:A	3.06413e-05	-1.30275e-10	0.569306
55106206	chr19:55106206:GA:G	4.70864e-06	-1.30275e-10	-1.30364
55106549	chr19:55106549:A:G	3.02847e-05	-1.30275e-10	0.557601
55106658	chr19:55106658:A:G	6.01943e-06	-1.30275e-10	-1.05805
55106746	chr19:55106746:T:C	6.17327e-06	-1.03281	-5.17887e-10
55107566	chr19:55107566:G:A	4.61857e-06	-1.30275e-10	-1.32296
55107624	chr19:55107624:G:T	7.10446e-06	0.635499	-1.52782
55108004	chr19:55108004:C:T	2.41225e-05	-1.30275e-10	0.330103
55108092	chr19:55108092:T:C	8.27397e-06	0.795791	-1.53572
55108457	chr19:55108457:C:T	4.3841e-06	-1.37506	-5.17887e-10
55108656	chr19:55108656:T:C	4.0249e-06	-1.30275e-10	-1.46054
55108867	chr19:55108867:T:C	5.89667e-06	-1.30275e-10	-1.07866
55108912	chr19:55108912:G:A	3.13337e-05	-1.30275e-10	0.59165
55109241	chr19:55109241:T:C	1.30526e-06	-1.62296	-0.96368
55110347	chr19:55110347:GGTTGGT:G	2.54753e-05	-1.30275e-10	0.384668
55110617	chr19:55110617:A:G	2.74066e-05	-1.30275e-10	0.457742
55110922	chr19:55110922:A:G	2.77874e-05	-1.30275e-10	0.47154
55112423	chr19:55112423:TGAG:T	3.72804e-06	-1.30275e-10	-1.53716
55112438	chr19:55112438:C:T	8.74912e-07	-1.64053	-1.34614
55112745	chr19:55112745:G:A	8.91004e-07	-1.4864	-1.48205
55112910	chr19:55112910:G:C	8.03517e-06	-1.30275e-10	-0.769215
55113530	chr19:55113530:G:A	3.21364e-05	-1.30275e-10	0.616947
55113980	chr19:55113980:G:A	7.97708e-07	-1.59986	-1.47919
55114230	chr19:55114230:C:T	3.63204e-05	-1.30275e-10	0.739337
55114477	chr19:55114477:C:T	7.58644e-07	-1.62004	-1.50923
55114526	chr19:55114526:C:G	3.2293e-05	-1.30275e-10	0.621807
55114576	chr19:55114576:T:C	9.82207e-06	0.794446	-1.36286
55114625	chr19:55114625:A:G	4.68962e-06	-1.30275e-10	-1.30769
55114946	chr19:55114946:C:T	3.7761e-06	-1.30275e-10	-1.52435
55115458	chr19:55115458:G:A	1.16513e-05	0.379698	-0.777324
55116357	chr19:55116357:T:G	4.09758e-06	-1.30275e-10	-1.44265
55116367	chr19:55116367:C:A	4.12847e-06	-1.30275e-10	-1.43514
55116452	chr19:55116452:C:T	9.65706e-06	-1.30275e-10	-0.585354
55116784	chr19:55116784:G:A	2.41521e-05	-1.30275e-10	0.33133
55116866	chr19:55116866:G:A	4.81332e-05	-1.30275e-10	1.02093
55117078	chr19:55117078:G:A	4.83551e-05	-1.30275e-10	1.02553
55117080	chr19:55117080:A:G	4.8954e-05	-1.30275e-10	1.03784
55117094	chr19:55117094:T:G	2.86985e-05	-1.30275e-10	0.503801
55117241	chr19:55117241:A:G	4.38308e-05	1.63055	-0.703255
55117720	chr19:55117720:G:C	4.75966e-06	-1.30275e-10	-1.29287
55117850	chr19:55117850:G:C	3.59457e-06	-1.57362	-5.17887e-10
55117865	chr19:55117865:C:T	1.16875e-05	1.09826	-1.49279
55117959	chr19:55117959:A:G	5.57026e-06	-0.666636	-0.468966
55118257	chr19:55118257:T:C	2.30587e-06	-0.748323	-1.26926
55118428	chr19:55118428:C:T	4.70555e-06	-1.30275e-10	-1.3043
55119394	chr19:55119394:G:T	6.40163e-06	-0.99649	-5.17887e-10
55119501	chr19:55119501:C:T	1.20548e-05	-0.363584	-5.17887e-10
55119518	chr19:55119518:T:C	9.61365e-07	-1.44164	-1.4508
55119699	chr19:55119699:T:C	1.17736e-06	-1.15223	-1.53753
55119844	chr19:55119844:A:G	6.67115e-06	-1.30275e-10	-0.955251
55120037	chr19:55120037:TTTG:T	4.24363e-06	-1.30275e-10	-1.40762
55120096	chr19:55120096:G:C	1.20554e-06	-1.15308	-1.51304
55120144	chr19:55120144:TA:T	3.96989e-06	-1.30275e-10	-1.4743
55120242	chr19:55120242:C:G	1.09617e-06	-1.46353	-1.29769
55121025	chr19:55121025:G:A	1.36485e-06	-1.11168	-1.43032
55121286	chr19:55121286:C:T	1.17924e-06	-1.16089	-1.52729
55121320	chr19:55121320:T:C	1.1846e-06	-1.27255	-1.41109
55121675	chr19:55121675:C:T	1.02406e-05	0.704857	-1.23154
55121725	chr19:55121725:C:T	1.04058e-05	0.679057	-1.18974
55122074	chr19:55122074:A:C	4.33222e-05	-1.30275e-10	0.915623
55122403	chr19:55122403:C:T	3.92586e-06	-1.30275e-10	-1.48546
55122801	chr19:55122801:C:A	4.93717e-06	-1.30275e-10	-1.25625
55123789	chr19:55123789:A:T	5.26081e-06	0.223366	-1.41612
55123794	chr19:55123794:C:CCTT	4.06792e-06	-0.0685125	-1.3814
55124208	chr19:55124208:T:A	1.72314e-05	-1.30275e-10	-0.00630796
55124949	chr19:55124949:C:T	3.97824e-06	-1.30275e-10	-1.4722
55125049	chr19:55125049:G:A	4.17167e-05	-1.30275e-10	0.877858
55125440	chr19:55125440:G:A	1.84405e-05	0.0615084	-5.17887e-10
55125506	chr19:55125506:A:G	5.63233e-06	-1.30275e-10	-1.12452
55125671	chr19:55125671:G:A	1.63545e-06	-1.31054	-1.05058
55125680	chr19:55125680:G:A	2.51589e-06	-0.421762	-1.50866
55126099	chr19:55126099:T:C	3.72959e-06	-1.30275e-10	-1.53674
55126135	chr19:55126135:C:T	7.63163e-07	-1.5994	-1.52392
55126217	chr19:55126217:A:G	1.85052e-06	-0.847184	-1.39039
55126225	chr19:55126225:C:T	1.32809e-06	-1.11088	-1.45842
55126257	chr19:55126257:A:G	2.97287e-06	-0.857986	-0.905528
55126261	chr19:55126261:T:C	1.50422e-06	-1.0237	-1.42107
55126268	chr19:55126268:AC:A	3.95086e-06	-1.30275e-10	-1.47911
55126301	chr19:55126301:C:T	6.71397e-06	-1.30275e-10	-0.948852
55126346	chr19:55126346:A:G	4.19236e-06	-1.30275e-10	-1.41978
55126360	chr19:55126360:A:G	3.9027e-06	-1.30275e-10	-1.49137
55126362	chr19:55126362:A:G	3.76306e-06	-1.30275e-10	-1.52781
55126369	chr19:55126369:T:C	3.73144e-06	-1.30275e-10	-1.53625
55126400	chr19:55126400:G:A	7.67823e-06	-1.30275e-10	-0.814653
55126424	chr19:55126424:A:G	3.74071e-06	-1.30275e-10	-1.53377
55126437	chr19:55126437:ACT:A	9.39242e-06	-1.30275e-10	-0.61314
55126659	chr19:55126659:C:T	5.74237e-06	-1.30275e-10	-1.10517
55126663	chr19:55126663:T:C	5.59657e-06	-1.30275e-10	-1.13089
55126672	chr19:55126672:G:C	1.46746e-06	-0.99376	-1.47575
55126688	chr19:55126688:T:C	4.23891e-06	-1.30275e-10	-1.40874
55126716	chr19:55126716:C:G	9.11988e-06	-0.642586	-5.17887e-10
55127224	chr19:55127224:A:G	3.05129e-06	-0.271424	-1.46605
55127227	chr19:55127227:T:C	1.53723e-06	-1.32761	-1.09546
55127232	chr19:55127232:A:G	1.40593e-06	-1.3566	-1.15574
55127240	chr19:55127240:G:A	1.53182e-06	-1.32121	-1.10538
55127257	chr19:55127257:G:A	1.57301e-06	-1.32088	-1.07918
55127840	chr19:55127840:C:T	1.56926e-06	-1.28325	-1.11919
55128366	chr19:55128366:G:C	4.73214e-05	-1.30275e-10	1.00392
55128391	chr19:55128391:T:G	8.89019e-07	-1.64144	-1.32924
55128408	chr19:55128408:C:T	1.35089e-06	-1.34286	-1.20942
55128480	chr19:55128480:C:T	6.80403e-06	-1.30275e-10	-0.935528
55128764	chr19:55128764:T:C	1.44241e-05	-1.30275e-10	-0.184144
55129207	chr19:55129207:G:A	3.90065e-06	-1.30275e-10	-1.4919
55129947	chr19:55129947:AAAG:A	7.71636e-07	-1.59865	-1.51363
55129971	chr19:55129971:C:T	4.07495e-06	-0.134688	-1.3135
55130179	chr19:55130179:G:A	6.13479e-05	-1.30275e-10	1.26352
55130299	chr19:55130299:A:G	0.000181053	3.40612	-1.06037
55130447	chr19:55130447:A:G	1.08878e-06	-1.57701	-1.19097
55130455	chr19:55130455:C:T	9.06777e-07	-1.42125	-1.52965
55130574	chr19:55130574:C:T	3.43728e-05	-1.30275e-10	0.684224
55130925	chr19:55130925:G:A	3.73883e-06	-1.30275e-10	-1.53427
55131059	chr19:55131059:T:C	3.93149e-06	-1.30275e-10	-1.48402
55131192	chr19:55131192:G:T	3.07369e-05	-1.30275e-10	0.572422
55131448	chr19:55131448:G:A	1.95498e-05	-1.30275e-10	0.119924
55131519	chr19:55131519:T:A	1.23403e-05	-1.30275e-10	-0.340169
55131777	chr19:55131777:A:C	9.64887e-07	-1.56522	-1.32357
55131898	chr19:55131898:G:T	5.72229e-06	-1.30275e-10	-1.10867
55132805	chr19:55132805:A:G	2.23022e-05	-1.30275e-10	0.251641
55133074	chr19:55133074:G:A	9.83805e-07	-1.41002	-1.45935
55133547	chr19:55133547:G:A	5.96509e-05	-1.30275e-10	1.23547
55133681	chr19:55133681:A:T	4.16315e-06	-1.30275e-10	-1.42677
55133943	chr19:55133943:A:G	7.14654e-06	-1.30275e-10	-0.886414
55134432	chr19:55134432:T:C	7.2533e-06	-1.30275e-10	-0.871586
55134492	chr19:55134492:C:A	2.5566e-06	-1.41593	-0.49843
55135196	chr19:55135196:TC:T	4.0011e-06	-1.30275e-10	-1.46647
55135837	chr19:55135837:C:T	6.87888e-06	-1.30275e-10	-0.924586
55136902	chr19:55136902:G:A	1.10826e-05	-0.445782	-0.0018837
55138334	chr19:55138334:G:C	1.1187e-05	-1.30275e-10	-0.438294
55138370	chr19:55138370:C:T	3.0464e-05	-1.30275e-10	0.563504
55138521	chr19:55138521:G:A	3.36684e-06	-1.63907	-5.17887e-10
55138948	chr19:55138948:T:C	3.91206e-06	-1.30275e-10	-1.48898
55139022	chr19:55139022:T:C	4.19802e-05	1.82747	-0.943315
55139186	chr19:55139186:A:G	9.76883e-07	-1.34015	-1.53628
55139620	chr19:55139620:G:A	9.515e-06	-1.0197	0.419531
55139814	chr19:55139814:T:A	1.25656e-06	-1.1052	-1.51946
55139981	chr19:55139981:G:A	3.74374e-06	-1.30275e-10	-1.53296
55140077	chr19:55140077:C:T	4.50826e-06	-1.34713	-5.17887e-10
55140526	chr19:55140526:C:T	4.11489e-06	-1.30275e-10	-1.43843
55140554	chr19:55140554:G:A	3.92316e-06	-1.30275e-10	-1.48614
55140603	chr19:55140603:C:A	2.83917e-05	-1.30275e-10	0.493053
55140718	chr19:55140718:A:C	3.80728e-06	-1.30275e-10	-1.51613
55140731	chr19:55140731:C:T	2.60679e-05	-1.30275e-10	0.407663
55140974	chr19:55140974:A:G	1.77577e-05	-1.30275e-10	0.0237757
55141065	chr19:55141065:A:T	7.59859e-06	-1.30275e-10	-0.82508
55141107	chr19:55141107:C:T	3.40979e-06	-1.62639	-5.17887e-10
55141390	chr19:55141390:A:G	4.77322e-05	-0.64505	1.65761
55141760	chr19:55141760:A:G	3.79208e-06	-1.30275e-10	-1.52013
55141783	chr19:55141783:G:A	5.28414e-06	-1.30275e-10	-1.18833
55141929	chr19:55141929:A:C	7.05806e-05	2.23214	-0.828424
55142151	chr19:55142151:T:C	3.9698e-06	-1.30275e-10	-1.47433
55142189	chr19:55142189:C:T	4.63951e-06	-1.30275e-10	-1.31843
55142213	chr19:55142213:T:C	4.03581e-06	-1.30275e-10	-1.45784
55142270	chr19:55142270:A:G	4.22336e-06	-1.30275e-10	-1.41241
55142291	chr19:55142291:TTC:T	3.82279e-06	-1.30275e-10	-1.51206
55142295	chr19:55142295:G:A	3.84716e-06	-1.30275e-10	-1.50571
55142316	chr19:55142316:C:T	3.79168e-06	-1.30275e-10	-1.52023
55143192	chr19:55143192:G:A	3.78538e-06	-1.30275e-10	-1.5219
55143282	chr19:55143282:G:A	4.69703e-06	-1.30275e-10	-1.30611
55143456	chr19:55143456:T:C	7.69896e-06	-1.30275e-10	-0.811958
55143499	chr19:55143499:G:A	3.84171e-06	-1.30275e-10	-1.50713
55143734	chr19:55143734:C:G	4.32664e-06	-1.30275e-10	-1.38825
55143753	chr19:55143753:C:T	5.34593e-06	-1.30275e-10	-1.17671
55143886	chr19:55143886:C:T	5.44152e-06	-0.134828	-1.02416
55143918	chr19:55143918:A:G	4.10027e-06	-1.44199	-5.17887e-10
55144553	chr19:55144553:A:T	3.74391e-06	-1.30275e-10	-1.53291
55144933	chr19:55144933:G:A	1.53457e-05	-1.30275e-10	-0.122211
55145152	chr19:55145152:AAC:A	1.18439e-05	-1.30275e-10	-0.38123
55145673	chr19:55145673:C:A	1.06203e-06	-1.40331	-1.38955
55145677	chr19:55145677:G:C	5.83643e-06	-1.30275e-10	-1.08892
55145701	chr19:55145701:T:A	7.23488e-07	-1.63865	-1.53806
55146854	chr19:55146854:T:C	2.39762e-06	-1.47367	-0.504898
55147019	chr19:55147019:T:C	8.57375e-07	-1.61174	-1.39519
55148387	chr19:55148387:C:T	4.8387e-06	-1.30275e-10	-1.2764
55148741	chr19:55148741:C:T	9.68042e-06	-1.30275e-10	-0.582938
55148937	chr19:55148937:G:A	3.88371e-06	-1.30275e-10	-1.49625
55149059	chr19:55149059:C:G	3.76184e-06	-1.52814	-5.17887e-10
55149062	chr19:55149062:C:T	5.01273e-06	-1.30275e-10	-1.24106
55149131	chr19:55149131:A:G	2.14877e-05	-1.28602	1.50045
55149169	chr19:55149169:T:C	1.75781e-06	-1.60193	-0.687046
55149294	chr19:55149294:A:G	3.77107e-06	-1.30275e-10	-1.52568
55149387	chr19:55149387:C:CT	3.93199e-06	-1.4839	-5.17887e-10
55149712	chr19:55149712:T:C	5.05692e-06	-1.23229	-5.17887e-10
55149889	chr19:55149889:G:A	4.39202e-06	-1.30275e-10	-1.37325
55150074	chr19:55150074:C:T	2.20457e-06	-1.19469	-0.867817
55150109	chr19:55150109:G:A	3.4187e-06	-1.62378	-5.17887e-10
55150144	chr19:55150144:T:C	6.73988e-06	-1.30275e-10	-0.945001
55150253	chr19:55150253:T:C	1.42789e-06	-1.19726	-1.29958
55150261	chr19:55150261:C:T	0.00153897	4.48583	-5.17887e-10
55150341	chr19:55150341:A:G	3.76417e-06	-1.30275e-10	-1.52751
55150539	chr19:55150539:C:G	1.13476e-06	-1.27596	-1.45067
55150595	chr19:55150595:G:T	3.97243e-06	-1.30275e-10	-1.47367
55150730	chr19:55150730:T:C	3.7712e-06	-1.30275e-10	-1.52565
55150822	chr19:55150822:T:C	1.23416e-05	-1.30275e-10	-0.340065
55150836	chr19:55150836:C:T	5.79955e-06	-1.30275e-10	-1.09526
55151090	chr19:55151090:G:A	4.95883e-06	-1.30275e-10	-1.25187
55151140	chr19:55151140:G:A	3.90758e-06	-1.30275e-10	-1.49012
55151157	chr19:55151157:A:T	4.58383e-06	-1.30275e-10	-1.33051
55151462	chr19:55151462:C:T	6.10767e-06	-1.30275e-10	-1.0435
55151563	chr19:55151563:T:G	3.95473e-06	-1.30275e-10	-1.47813
55151712	chr19:55151712:T:C	6.81988e-06	-1.30275e-10	-0.933201
55151728	chr19:55151728:G:T	6.72167e-06	-1.30275e-10	-0.947707
55152029	chr19:55152029:A:G	3.86406e-06	-1.30275e-10	-1.50132
55152074	chr19:55152074:A:T	4.62938e-06	-1.30275e-10	-1.32062
55152603	chr19:55152603:C:T	3.72903e-06	-1.30275e-10	-1.53689
55152679	chr19:55152679:G:A	3.74563e-06	-1.30275e-10	-1.53245
55152957	chr19:55152957:G:A	3.75018e-06	-1.30275e-10	-1.53124
55152988	chr19:55152988:T:C	3.86037e-06	-1.30275e-10	-1.50228
55153045	chr19:55153045:G:A	4.72814e-06	-1.30275e-10	-1.29951
55153079	chr19:55153079:C:T	3.7805e-06	-1.30275e-10	-1.52319
55153096	chr19:55153096:T:C	3.86527e-06	-1.30275e-10	-1.50101
55153122	chr19:55153122:T:G	3.86615e-06	-1.30275e-10	-1.50078
55153195	chr19:55153195:G:T	0.00401656	6.97699	-1.53185
55153239	chr19:55153239:G:A	3.87066e-06	-1.30275e-10	-1.49962
55153295	chr19:55153295:T:G	0.000140925	2.09518	-5.17887e-10
55153395	chr19:55153395:G:A	4.65144e-06	-1.30275e-10	-1.31587
55153428	chr19:55153428:G:A	4.09213e-06	-1.30275e-10	-1.44398
55153536	chr19:55153536:A:T	3.87328e-06	-1.30275e-10	-1.49894
55153565	chr19:55153565:C:T	3.86774e-06	-1.30275e-10	-1.50037
55153567	chr19:55153567:A:T	3.72727e-06	-1.30275e-10	-1.53737
55153585	chr19:55153585:G:A	0.0690177	9.07426	-0.785182
55153902	chr19:55153902:T:G	3.72504e-06	-1.30275e-10	-1.53796
55153961	chr19:55153961:G:GCTAGGC	3.72474e-06	-1.30275e-10	-1.53805
55154321	chr19:55154321:C:G	4.63646e-06	-1.30275e-10	-1.31909
55155051	chr19:55155051:G:C	4.04726e-06	-1.30275e-10	-1.455
55156132	chr19:55156132:A:T	4.60517e-06	-1.30275e-10	-1.32586
55156279	chr19:55156279:C:A	3.81208e-06	-1.51487	-5.17887e-10
55156285	chr19:55156285:C:T	3.84108e-06	-1.30275e-10	-1.50729
55156438	chr19:55156438:T:C	4.87937e-06	-0.360127	-0.9079
55156776	chr19:55156776:T:C	2.57169e-06	-1.60723	-0.301251
55156814	chr19:55156814:C:T	5.30027e-06	-1.30275e-10	-1.18528
55156829	chr19:55156829:T:G	4.66275e-06	-1.30275e-10	-1.31344
55156868	chr19:55156868:G:C	3.74043e-06	-1.30275e-10	-1.53384
55156991	chr19:55156991:T:C	3.7444e-06	-1.30275e-10	-1.53278
55157029	chr19:55157029:C:T	0.00418604	6.99914	-1.51267
55157141	chr19:55157141:A:T	0.0224146	8.68965	-1.52522
55157354	chr19:55157354:C:CCTGT	0.0133473	8.18409	-1.53806
55157437	chr19:55157437:T:C	0.0185924	8.51348	-1.53602
55157451	chr19:55157451:A:G	0.251145	10.6079	-1.02719
55157624	chr19:55157624:G:T	2.2028e-06	-1.64024	-0.423072
55157737	chr19:55157737:T:C	3.91721e-06	-1.30275e-10	-1.48766
55157941	chr19:55157941:C:G	3.75109e-06	-1.30275e-10	-1.531
55158072	chr19:55158072:A:G	2.11778e-05	-1.30275e-10	0.199911
55158319	chr19:55158319:C:T	1.55417e-05	-1.30275e-10	-0.109514
55158324	chr19:55158324:C:A	5.141e-06	-1.30275e-10	-1.2158
55159283	chr19:55159283:C:T	4.8528e-06	-1.30275e-10	-1.27349
55159440	chr19:55159440:C:T	4.2214e-06	-1.30275e-10	-1.41288
55159457	chr19:55159457:T:C	0.0185072	8.51085	-1.53797
55159621	chr19:55159621:G:A	4.56332e-06	-1.30275e-10	-1.33499
55160006	chr19:55160006:C:T	4.38674e-06	-1.30275e-10	-1.37446
55160353	chr19:55160353:A:G	1.2884e-05	0.972581	-1.26964
55160362	chr19:55160362:G:A	5.14292e-05	2.62454	-1.53738
55160433	chr19:55160433:G:GCAGAT	6.10514e-06	-1.04391	-5.17887e-10
55160687	chr19:55160687:A:G	3.8017e-06	-1.30275e-10	-1.5176
55160886	chr19:55160886:T:C	3.98594e-06	-1.30275e-10	-1.47027
55161011	chr19:55161011:C:A	3.86513e-06	-1.30275e-10	-1.50105
55161102	chr19:55161102:T:C	0.00136496	5.90357	-1.53773
55161201	chr19:55161201:G:A	0.00093737	5.52636	-1.53633
55161478	chr19:55161478:C:T	4.10509e-06	-1.30275e-10	-1.44082
55161599	chr19:55161599:G:T	6.72339e-05	2.5514	-1.19626
55161777	chr19:55161777:C:T	4.08323e-06	-1.30275e-10	-1.44615
55161796	chr19:55161796:T:C	4.50306e-06	-1.30275e-10	-1.34828
55161877	chr19:55161877:G:A	0.000996735	5.58035	-1.5289
55162286	chr19:55162286:T:C	4.1379e-06	-1.30275e-10	-1.43285
55162307	chr19:55162307:A:C	3.7375e-06	-1.30275e-10	-1.53463
55162378	chr19:55162378:C:A	0.00115258	5.72973	-1.53302
55162756	chr19:55162756:T:C	0.000602771	4.89145	-1.34295
55162957	chr19:55162957:C:G	0.00051407	4.71143	-1.32211
55163154	chr19:55163154:C:T	1.03276e-05	-1.30275e-10	-0.518225
55163410	chr19:55163410:G:A	9.02385e-07	-1.5285	-1.42725
55163449	chr19:55163449:C:T	9.57297e-07	-1.4756	-1.42109
55163639	chr19:55163639:T:C	1.12132e-05	-1.30275e-10	-0.435948
55164068	chr19:55164068:T:A	7.56343e-06	-1.30275e-10	-0.829718
55164108	chr19:55164108:C:T	1.08304e-05	0.912646	-1.38333
55164115	chr19:55164115:T:A	3.87552e-06	-1.30275e-10	-1.49836
55164594	chr19:55164594:G:A	3.80736e-06	-1.30275e-10	-1.51611
55164707	chr19:55164707:T:C	9.19803e-07	-1.60924	-1.3274
55164723	chr19:55164723:C:T	9.50932e-06	-1.30275e-10	-0.600771
55165225	chr19:55165225:G:A	4.08134e-06	-1.30275e-10	-1.44662
55166155	chr19:55166155:C:T	2.71658e-05	0.998159	-0.549244
55166408	chr19:55166408:G:A	7.41545e-06	-0.849478	-5.17887e-10
55166692	chr19:55166692:G:A	3.57411e-06	-1.57933	-5.17887e-10
55166933	chr19:55166933:T:C	3.79703e-06	-1.30275e-10	-1.51882
55167020	chr19:55167020:G:A	3.89983e-06	-1.30275e-10	-1.49211
55167320	chr19:55167320:C:G	3.82901e-06	-1.30275e-10	-1.51044
55167345	chr19:55167345:C:T	4.06301e-06	-1.30275e-10	-1.45112
55167538	chr19:55167538:G:A	8.67243e-07	-1.54881	-1.44667
55167680	chr19:55167680:C:A	9.31935e-07	-1.51636	-1.40718
55167717	chr19:55167717:G:GACA	0.00496479	7.07481	-1.41773
55167901	chr19:55167901:G:A	3.43146e-06	-1.62006	-5.17887e-10
55168110	chr19:55168110:A:G	4.14436e-06	-1.30275e-10	-1.43129
55168153	chr19:55168153:G:A	1.63824e-05	1.21081	-1.26764
55168657	chr19:55168657:G:C	5.20878e-06	-1.30275e-10	-1.2027
55168728	chr19:55168728:TA:T	1.31598e-05	-1.30275e-10	-0.275878
55168761	chr19:55168761:C:T	8.74985e-07	-1.64249	-1.3441
55168911	chr19:55168911:C:T	3.93711e-06	-1.30275e-10	-1.4826
55169003	chr19:55169003:G:A	1.26262e-05	-1.30275e-10	-0.31727
55169005	chr19:55169005:G:A	8.75286e-07	-1.57717	-1.40908
55169072	chr19:55169072:C:G	8.55121e-07	-1.64248	-1.36707
55169104	chr19:55169104:T:C	8.40312e-07	-1.57561	-1.45142
55169158	chr19:55169158:C:G	6.86045e-06	-1.30275e-10	-0.927269
55169378	chr19:55169378:A:G	2.16018e-06	-1.00444	-1.07841
55169468	chr19:55169468:G:T	1.54862e-05	-1.30275e-10	-0.113096
55169578	chr19:55169578:G:A	4.32502e-06	-1.30275e-10	-1.38863
55169762	chr19:55169762:T:C	1.03247e-06	-1.63898	-1.18211
55170465	chr19:55170465:A:G	1.65755e-06	-0.981097	-1.3666
55170557	chr19:55170557:A:G	1.53611e-06	-0.887006	-1.53679
55170616	chr19:55170616:T:C	7.68949e-07	-1.63106	-1.48471
55170678	chr19:55170678:C:T	7.6326e-07	-1.58515	-1.53805
55170686	chr19:55170686:G:A	1.20374e-06	-1.60362	-1.06399
55170744	chr19:55170744:T:G	7.70008e-06	-1.30275e-10	-0.811813
55170918	chr19:55170918:A:G	4.56758e-06	-1.30275e-10	-1.33406
55170930	chr19:55170930:C:T	5.46648e-06	-1.30275e-10	-1.15441
55170987	chr19:55170987:T:C	3.82493e-06	-1.30275e-10	-1.5115
55171002	chr19:55171002:C:G	1.03421e-06	-1.46739	-1.35202
55171151	chr19:55171151:T:C	1.27673e-06	-1.08394	-1.5248
55171181	chr19:55171181:G:A	3.7295e-06	-0.80274	-0.73403
55171466	chr19:55171466:CAAGT:C	9.7545e-07	-1.56161	-1.31629
55171495	chr19:55171495:T:A	4.31907e-06	-1.30275e-10	-1.39
55171535	chr19:55171535:C:T	1.02668e-06	-1.50429	-1.32242
55171598	chr19:55171598:A:G	1.00181e-06	-1.51918	-1.33206
55171609	chr19:55171609:T:C	9.9467e-07	-1.53219	-1.3262
55171878	chr19:55171878:C:T	4.58372e-06	0.038268	-1.3688
55172170	chr19:55172170:T:C	3.81512e-05	2.28239	-1.49387
55172190	chr19:55172190:G:C	4.34731e-06	-1.30275e-10	-1.38349
55172197	chr19:55172197:G:T	7.62519e-05	2.96475	-1.48375
55172210	chr19:55172210:G:A	3.7728e-06	-1.30275e-10	-1.52523
55172221	chr19:55172221:T:C	3.5866e-05	2.23929	-1.51254
55172372	chr19:55172372:A:G	9.72563e-06	-1.30275e-10	-0.578278
55172377	chr19:55172377:T:C	1.07275e-05	-1.30275e-10	-0.480235
55172547	chr19:55172547:A:G	3.85743e-06	-1.30275e-10	-1.50304
55172609	chr19:55172609:T:C	1.16648e-05	-1.30275e-10	-0.396464
55172818	chr19:55172818:G:A	3.82966e-06	-1.30275e-10	-1.51027
55172832	chr19:55172832:G:A	3.71855e-05	2.2236	-1.46073
55172944	chr19:55172944:G:C	3.76271e-06	-1.30275e-10	-1.5279
55174121	chr19:55174121:C:T	6.38202e-06	-1.30275e-10	-0.999558
55174770	chr19:55174770:A:G	6.14305e-06	-1.30275e-10	-1.03772
55174862	chr19:55174862:C:T	5.25799e-06	-1.30275e-10	-1.19329
55175012	chr19:55175012:G:A	6.35349e-06	-1.30275e-10	-1.00404
55175046	chr19:55175046:G:T	9.17155e-06	-1.30275e-10	-0.636937
55175049	chr19:55175049:T:C	5.99639e-06	-1.30275e-10	-1.06189
55175140	chr19:55175140:G:A	6.53371e-06	-1.30275e-10	-0.976067
55175155	chr19:55175155:C:T	6.64471e-06	-1.30275e-10	-0.959222
55175418	chr19:55175418:A:G	6.57652e-06	-1.30275e-10	-0.969538
55175451	chr19:55175451:T:C	4.33153e-06	-1.30275e-10	-1.38712
55175618	chr19:55175618:C:T	6.38377e-06	-1.30275e-10	-0.999283
55175911	chr19:55175911:A:T	4.78768e-06	-1.30275e-10	-1.287
55175984	chr19:55175984:T:A	6.29405e-06	-1.30275e-10	-1.01344
55176045	chr19:55176045:C:T	7.14791e-06	-1.30275e-10	-0.886223
55176434	chr19:55176434:A:G	6.50052e-06	-1.30275e-10	-0.98116
55176447	chr19:55176447:A:C	4.41417e-06	-1.30275e-10	-1.36822
55176510	chr19:55176510:A:G	6.54453e-06	-1.30275e-10	-0.974414
55176625	chr19:55176625:T:C	4.88994e-06	-1.30275e-10	-1.26586
55176655	chr19:55176655:G:A	1.48986e-06	-1.56815	-0.886218
55176673	chr19:55176673:T:C	9.28948e-06	-1.30275e-10	-0.62416
55176698	chr19:55176698:T:C	6.6031e-06	-1.30275e-10	-0.965504
55176763	chr19:55176763:TGGTTTAA:T	6.72977e-06	-1.30275e-10	-0.946502
55176818	chr19:55176818:C:T	4.85052e-05	1.02863	-5.17887e-10
55176912	chr19:55176912:T:G	6.45597e-06	-1.30275e-10	-0.988037
55176919	chr19:55176919:G:C	0.00276058	6.58456	-1.51441
55177053	chr19:55177053:A:G	5.11185e-06	-1.30275e-10	-1.22148
55177114	chr19:55177114:C:T	4.80076e-06	-1.30275e-10	-1.28427
55177118	chr19:55177118:C:T	4.41166e-06	-1.30275e-10	-1.36879
55177167	chr19:55177167:A:T	7.72635e-06	-1.30275e-10	-0.808407
55177208	chr19:55177208:C:T	5.11185e-06	-1.30275e-10	-1.22148
55177313	chr19:55177313:A:T	5.24214e-06	-1.30275e-10	-1.19631
55177321	chr19:55177321:A:G	3.35532e-06	-1.6425	-5.17887e-10
55177395	chr19:55177395:A:G	3.85734e-06	-1.30275e-10	-1.50306
55177633	chr19:55177633:C:T	4.22073e-06	-1.30275e-10	-1.41303
55177709	chr19:55177709:A:G	5.59563e-06	-1.30275e-10	-1.13106
55178035	chr19:55178035:T:C	3.98979e-06	-1.30275e-10	-1.4693
55178036	chr19:55178036:G:A	3.84733e-06	-1.30275e-10	-1.50566
55178093	chr19:55178093:G:A	1.3737e-05	-0.232952	-5.17887e-10
55178151	chr19:55178151:A:G	4.41109e-06	-1.30275e-10	-1.36892
55178583	chr19:55178583:G:A	5.30645e-06	-1.30275e-10	-1.18412
55178963	chr19:55178963:C:T	4.03628e-06	-1.30275e-10	-1.45772
55179056	chr19:55179056:G:A	3.75273e-06	-1.30275e-10	-1.53056
55179270	chr19:55179270:T:C	1.22856e-05	-1.30275e-10	-0.344619
55179485	chr19:55179485:G:A	5.14014e-06	-1.30275e-10	-1.21596
55179676	chr19:55179676:C:T	3.72558e-06	-1.30275e-10	-1.53782
55179679	chr19:55179679:C:G	3.78367e-06	-1.30275e-10	-1.52235
55179690	chr19:55179690:A:G	1.50849e-05	-1.30275e-10	-0.139351
55180120	chr19:55180120:C:T	4.95782e-06	-1.30275e-10	-1.25208
55180149	chr19:55180149:G:A	7.39676e-06	-1.30275e-10	-0.852001
55180212	chr19:55180212:G:T	3.82311e-06	-1.30275e-10	-1.51198
55180533	chr19:55180533:A:C	3.81195e-06	-1.30275e-10	-1.5149
55180577	chr19:55180577:G:A	3.72474e-06	-1.30275e-10	-1.53804
55180637	chr19:55180637:C:T	6.19036e-05	1.27254	-5.17887e-10
55180848	chr19:55180848:T:C	0.000183985	2.36181	-5.17887e-10
55180927	chr19:55180927:G:C	4.33996e-06	-1.30275e-10	-1.38518
55181046	chr19:55181046:G:C	3.83359e-06	-1.30275e-10	-1.50924
55181230	chr19:55181230:T:C	6.32618e-06	-1.30275e-10	-1.00835
55181475	chr19:55181475:T:C	3.72673e-06	-1.30275e-10	-1.53751
55181590	chr19:55181590:A:T	3.98449e-06	-1.30275e-10	-1.47063
55181647	chr19:55181647:C:T	8.88903e-06	-1.30275e-10	-0.668225
55181713	chr19:55181713:G:C	5.82084e-05	1.91974	-0.708749
55181755	chr19:55181755:T:C	5.04467e-06	-1.30275e-10	-1.23471
55181876	chr19:55181876:T:C	0.061234	9.54777	-1.37835
55182166	chr19:55182166:G:T	5.01771e-05	1.06252	-5.17887e-10
55182216	chr19:55182216:A:G	3.79725e-06	-1.30275e-10	-1.51877
55182298	chr19:55182298:G:A	0.369305	10.7318	-0.765465
55182383	chr19:55182383:G:C	5.29051e-06	-1.30275e-10	-1.18713
55182385	chr19:55182385:A:G	1.56537e-05	1.10275	-1.20508
55182430	chr19:55182430:G:A	6.60619e-06	-1.30275e-10	-0.965036
55182497	chr19:55182497:T:G	5.06608e-06	-1.30275e-10	-1.23047
55182540	chr19:55182540:A:G	9.54926e-05	3.00877	-1.30277
55182670	chr19:55182670:G:A	8.65148e-06	-1.30275e-10	-0.695313
55182863	chr19:55182863:C:T	7.92811e-06	-1.30275e-10	-0.782628
55182949	chr19:55182949:T:G	3.90208e-06	-1.30275e-10	-1.49153
55183222	chr19:55183222:C:T	3.79742e-06	-1.30275e-10	-1.51872
55183277	chr19:55183277:G:A	3.74362e-06	-1.30275e-10	-1.53299
55183377	chr19:55183377:C:A	3.75249e-06	-1.30275e-10	-1.53062
55183499	chr19:55183499:G:A	4.00014e-06	-1.30275e-10	-1.46671
55183633	chr19:55183633:A:T	4.20258e-06	-1.30275e-10	-1.41734
55183773	chr19:55183773:C:T	3.85911e-06	-1.30275e-10	-1.50261
55183850	chr19:55183850:G:A	0.000368876	3.96621	-0.908791
55183859	chr19:55183859:T:C	3.86143e-06	-1.30275e-10	-1.50201
55183935	chr19:55183935:G:A	3.86452e-06	-1.30275e-10	-1.5012
55184022	chr19:55184022:C:T	9.83084e-06	-1.30275e-10	-0.567518
55184067	chr19:55184067:T:C	3.77738e-06	-1.30275e-10	-1.52401
55184241	chr19:55184241:G:A	0.00273142	6.53146	-1.47193
55184268	chr19:55184268:G:A	3.8444e-06	-1.30275e-10	-1.50643
55184272	chr19:55184272:G:A	3.87047e-06	-1.30275e-10	-1.49967
55184356	chr19:55184356:A:G	8.90473e-06	0.83772	-1.50418
55184363	chr19:55184363:T:G	3.84424e-06	-1.30275e-10	-1.50647
55184376	chr19:55184376:A:G	8.54079e-06	0.805602	-1.51379
55184466	chr19:55184466:G:A	1.02807e-05	-1.30275e-10	-0.522774
55184664	chr19:55184664:G:A	4.18232e-06	-1.30275e-10	-1.42218
55185035	chr19:55185035:C:T	8.19389e-06	-1.30275e-10	-0.749654
55185119	chr19:55185119:T:C	3.82583e-06	-1.30275e-10	-1.51127
55185139	chr19:55185139:T:C	3.89556e-06	-1.30275e-10	-1.4932
55185144	chr19:55185144:G:A	1.77435e-06	-0.741537	-1.53807
55185168	chr19:55185168:T:A	3.91157e-06	-1.30275e-10	-1.4891
55185310	chr19:55185310:G:A	3.85434e-06	-1.30275e-10	-1.50384
55185403	chr19:55185403:T:TC	3.94354e-06	-1.30275e-10	-1.48096
55185417	chr19:55185417:C:T	3.99118e-06	-1.30275e-10	-1.46895
55185741	chr19:55185741:T:TG	5.36108e-06	-1.30275e-10	-1.17388
55185780	chr19:55185780:T:C	3.93039e-06	-1.30275e-10	-1.4843
55185868	chr19:55185868:G:A	0.00250248	6.50749	-1.5355
55185911	chr19:55185911:C:T	0.00164316	4.53671	0.0146253
55186000	chr19:55186000:G:A	4.41866e-06	-1.30275e-10	-1.36721
55186004	chr19:55186004:C:G	5.87564e-06	-1.30275e-10	-1.08223
55186112	chr19:55186112:C:T	4.14189e-06	-1.30275e-10	-1.43189
55186797	chr19:55186797:A:C	1.02898e-05	1.01478	-1.53667
55186815	chr19:55186815:T:C	5.17903e-06	-1.30275e-10	-1.20843
55186843	chr19:55186843:A:G	1.0349e-05	1.0175	-1.53365
55186913	chr19:55186913:C:T	0.000509952	4.54944	-1.16816
55187072	chr19:55187072:G:A	3.88327e-06	-1.30275e-10	-1.49636
55187491	chr19:55187491:G:A	1.96117e-05	1.66086	-1.53777
55187587	chr19:55187587:C:T	1.23657e-05	-0.338119	-5.17887e-10
55187709	chr19:55187709:T:C	1.56043e-05	1.42494	-1.53044
55187727	chr19:55187727:A:C	4.54779e-05	1.86859	-0.904406
55188117	chr19:55188117:A:G	9.39486e-06	-1.30275e-10	-0.61288
55188207	chr19:55188207:T:C	4.54894e-06	0.199209	-1.53736
55188374	chr19:55188374:G:A	1.14448e-05	-1.30275e-10	-0.41551
55188386	chr19:55188386:G:A	1.17981e-06	-1.59269	-1.095
55188454	chr19:55188454:G:A	1.32702e-06	-1.53106	-1.03905
55188508	chr19:55188508:G:A	6.18189e-06	-1.30275e-10	-1.03142
55188808	chr19:55188808:A:G	5.0241e-06	0.263707	-1.5025
55188862	chr19:55188862:G:A	8.61541e-06	-1.30275e-10	-0.69949
55188937	chr19:55188937:G:A	5.34685e-06	-1.30275e-10	-1.17654
55189004	chr19:55189004:G:A	0.000449769	4.19958	-0.943887
55189474	chr19:55189474:T:C	0.00475871	6.26326	-0.648574
55190302	chr19:55190302:G:A	4.26936e-06	-1.30275e-10	-1.40158
55190397	chr19:55190397:A:T	4.01265e-06	-1.46359	-5.17887e-10
55190757	chr19:55190757:G:A	0.00626061	4.10023	1.78876
55190775	chr19:55190775:G:A	8.71702e-06	-1.30275e-10	-0.687766
55190847	chr19:55190847:C:T	2.03077e-06	-1.47486	-0.669767
55191185	chr19:55191185:G:A	6.14298e-05	2.45391	-1.18906
55191367	chr19:55191367:G:A	5.93655e-06	-1.30275e-10	-1.07192
55191542	chr19:55191542:C:A	0.000157978	2.26199	-0.0525711
55191903	chr19:55191903:C:T	2.09508e-05	-1.30275e-10	0.189133
55192070	chr19:55192070:G:A	9.68797e-05	2.9282	-1.20778
55192257	chr19:55192257:C:T	4.38402e-06	-1.30275e-10	-1.37508
55192643	chr19:55192643:C:T	5.37664e-06	-1.30275e-10	-1.17098
55192701	chr19:55192701:G:A	5.82211e-06	-1.30275e-10	-1.09138
55192719	chr19:55192719:T:C	1.58063e-05	-1.30275e-10	-0.0926313
55192809	chr19:55192809:C:A	5.36465e-06	-1.30275e-10	-1.17321
55192812	chr19:55192812:A:T	2.34312e-06	-1.18184	-0.81972
55192902	chr19:55192902:A:G	0.000181857	2.87825	-0.528069
55192966	chr19:55192966:C:A	9.02245e-06	-1.30275e-10	-0.653327
55193090	chr19:55193090:A:G	1.28524e-06	-1.37316	-1.22893
55193377	chr19:55193377:G:GC	2.25687e-06	-1.01861	-1.02046
55193576	chr19:55193576:G:A	4.66735e-06	-1.31245	-5.17887e-10
55193822	chr19:55193822:C:T	2.30339e-05	1.78354	-1.49962
55193913	chr19:55193913:A:G	6.07928e-05	0.43926	0.815168
55193918	chr19:55193918:G:A	9.55057e-06	-1.30275e-10	-0.596442
55194082	chr19:55194082:A:G	1.10938e-06	-1.48429	-1.26495
55195107	chr19:55195107:C:T	3.79748e-06	-1.30275e-10	-1.5187
55195129	chr19:55195129:A:G	4.04242e-05	2.37747	-1.53109
55195388	chr19:55195388:G:C	5.19741e-06	-1.30275e-10	-1.20488
55195628	chr19:55195628:A:G	5.7986e-06	-1.30275e-10	-1.09543
55195768	chr19:55195768:A:G	6.76063e-06	-1.30275e-10	-0.941927
55196258	chr19:55196258:C:T	6.50977e-06	-0.979738	-5.17887e-10
55196313	chr19:55196313:G:A	3.98188e-06	-1.30275e-10	-1.47129
55196515	chr19:55196515:C:T	4.03132e-06	-1.30275e-10	-1.45895
55196794	chr19:55196794:T:C	7.5863e-06	-1.30275e-10	-0.826699
55196843	chr19:55196843:C:A	8.15566e-06	-0.754331	-5.17887e-10
55197082	chr19:55197082:A:C	3.81543e-06	-1.30275e-10	-1.51399
55197189	chr19:55197189:A:G	7.96114e-07	-1.60388	-1.47717
55197205	chr19:55197205:G:A	0.000197296	-0.0590622	2.49073
55197478	chr19:55197478:C:G	1.08607e-05	-1.30275e-10	-0.467892
55197857	chr19:55197857:C:T	1.87745e-06	-1.29104	-0.932087
55198224	chr19:55198224:A:G	4.63411e-06	-1.30275e-10	-1.3196
55198560	chr19:55198560:C:T	1.7134e-06	-0.93841	-1.37615
55198653	chr19:55198653:A:G	5.02328e-06	-1.30275e-10	-1.23896
55198706	chr19:55198706:G:A	2.3004e-05	1.68399	-1.40136
55198980	chr19:55198980:C:T	9.28628e-05	-1.30275e-10	1.67808
55199801	chr19:55199801:GAA:G	9.22114e-06	-1.30275e-10	-0.631545
55199808	chr19:55199808:GGAAA:G	6.26411e-06	-1.30275e-10	-1.01821
55200175	chr19:55200175:G:A	2.76635e-06	-0.511826	-1.32369
55200368	chr19:55200368:T:C	3.94154e-06	-1.30275e-10	-1.48147
55200758	chr19:55200758:C:T	4.38838e-06	-1.30275e-10	-1.37408
55200856	chr19:55200856:T:C	3.54754e-06	-0.426331	-1.16046
55201173	chr19:55201173:G:C	9.54487e-05	1.75424	-0.048691
55201560	chr19:55201560:T:C	3.93879e-06	-1.30275e-10	-1.48217
55202017	chr19:55202017:A:G	2.72928e-06	-0.495275	-1.35373
55202167	chr19:55202167:G:A	1.86231e-06	-1.53755	-0.693669
55202246	chr19:55202246:A:G	4.73046e-06	-0.837056	-0.461964
55202371	chr19:55202371:A:G	4.22991e-05	-1.30275e-10	0.891724
55202394	chr19:55202394:A:G	3.87387e-06	-1.30275e-10	-1.49879
55202458	chr19:55202458:T:C	3.73202e-06	-1.30275e-10	-1.53609
55202478	chr19:55202478:C:T	3.672e-06	-1.55231	-5.17887e-10
55202517	chr19:55202517:G:A	4.83758e-06	-1.30275e-10	-1.27663
55202518	chr19:55202518:T:G	0.000110372	3.26121	-1.4104
55202778	chr19:55202778:C:T	5.89601e-06	-1.30275e-10	-1.07877
55203722	chr19:55203722:A:G	1.68949e-05	-1.30275e-10	-0.0260339
55203917	chr19:55203917:T:C	3.72528e-06	-1.30275e-10	-1.5379
55203941	chr19:55203941:C:T	7.30213e-07	-1.63599	-1.53147
55203991	chr19:55203991:A:G	0.000138092	2.07488	-5.17887e-10
55204096	chr19:55204096:T:C	9.65831e-05	3.23223	-1.51487
55204200	chr19:55204200:G:A	1.80694e-06	-0.910411	-1.351
55204796	chr19:55204796:A:C	3.75747e-06	-1.30275e-10	-1.5293
55205005	chr19:55205005:C:T	3.7509e-06	-1.30275e-10	-1.53105
55205129	chr19:55205129:G:A	4.44516e-06	-1.30275e-10	-1.36123
55205183	chr19:55205183:T:C	6.04675e-06	-0.472382	-0.581139
55205275	chr19:55205275:C:A	3.01436e-05	-1.30275e-10	0.552931
55205374	chr19:55205374:C:T	5.05461e-06	-1.30275e-10	-1.23274
55205432	chr19:55205432:A:G	1.65684e-06	-0.880416	-1.46772
55205733	chr19:55205733:CG:C	4.63393e-06	-1.30275e-10	-1.31964
55205788	chr19:55205788:G:T	8.14826e-07	-1.52148	-1.53634
55206382	chr19:55206382:G:A	3.83427e-06	-1.30275e-10	-1.50906
55206422	chr19:55206422:C:T	7.06316e-06	-0.89815	-5.17887e-10
55206455	chr19:55206455:A:G	2.37824e-05	1.8523	-1.5364
55206486	chr19:55206486:C:CT	5.75721e-06	-0.0115991	-1.09099
55206595	chr19:55206595:A:G	9.67983e-06	-1.30275e-10	-0.582999
55207327	chr19:55207327:T:C	0.000279086	3.12733	-0.348849
55207438	chr19:55207438:T:C	0.000127897	3.01354	-1.01536
55207517	chr19:55207517:G:A	4.77905e-06	-1.30275e-10	-1.2888
55209138	chr19:55209138:A:G	4.19528e-06	-1.30275e-10	-1.41908
55209540	chr19:55209540:G:C	5.40625e-06	0.163751	-1.32924
55209655	chr19:55209655:C:T	4.40072e-06	-1.30275e-10	-1.37128
55209806	chr19:55209806:C:T	3.73e-06	-1.30275e-10	-1.53663
55210599	chr19:55210599:AAG:A	3.22456e-05	-1.30275e-10	0.620337
55211028	chr19:55211028:C:T	0.000107391	2.0006	-0.177163
55211406	chr19:55211406:C:T	3.79454e-06	-1.30275e-10	-1.51948
55211473	chr19:55211473:A:G	8.70146e-07	-1.55167	-1.44047
55211495	chr19:55211495:C:T	6.23285e-06	-1.30275e-10	-1.02321
55211554	chr19:55211554:C:T	0.000101713	2.36071	-0.591595
55211570	chr19:55211570:T:G	2.35511e-05	0.30613	-5.17887e-10
55211836	chr19:55211836:C:A	9.19862e-05	2.02836	-0.359763
55211844	chr19:55211844:G:A	5.30776e-06	-1.30275e-10	-1.18387
55211936	chr19:55211936:G:A	4.57366e-06	-1.30275e-10	-1.33273
55212204	chr19:55212204:A:T	3.76912e-06	-1.30275e-10	-1.5262
55212622	chr19:55212622:TC:T	2.88294e-05	-1.30275e-10	0.508353
55212628	chr19:55212628:C:G	3.45563e-05	-1.30275e-10	0.689548
55213030	chr19:55213030:A:G	9.00953e-07	-1.4213	-1.53605
55213074	chr19:55213074:C:T	3.72028e-05	0.763342	-5.17887e-10
55213075	chr19:55213075:G:A	1.45316e-06	-1.38548	-1.09383
55213143	chr19:55213143:CTG:C	5.18274e-06	-1.30275e-10	-1.20771
55213207	chr19:55213207:C:T	3.75068e-06	-1.30275e-10	-1.53111
55213215	chr19:55213215:C:T	3.96288e-06	-1.47607	-5.17887e-10
55213422	chr19:55213422:G:C	5.04871e-06	-1.30275e-10	-1.23391
55213719	chr19:55213719:T:C	2.17819e-05	1.30309	-1.07505
55214135	chr19:55214135:T:C	4.05011e-06	-1.4543	-5.17887e-10
55214649	chr19:55214649:C:T	3.91056e-06	-1.30275e-10	-1.48936
55214661	chr19:55214661:G:A	1.68966e-05	-1.30275e-10	-0.0259329
55215098	chr19:55215098:A:G	5.38117e-06	-1.30275e-10	-1.17014
55215154	chr19:55215154:T:C	7.21108e-06	-1.30275e-10	-0.877425
55215173	chr19:55215173:G:C	4.0754e-06	-1.30275e-10	-1.44807
55215247	chr19:55215247:T:C	5.29792e-06	-1.06444	-0.121288
55215821	chr19:55215821:A:C	1.61186e-05	1.20244	-1.2755
55215901	chr19:55215901:G:T	1.21125e-06	-1.58428	-1.07711
55216143	chr19:55216143:G:A	5.20057e-06	-1.30275e-10	-1.20427
55216278	chr19:55216278:C:G	5.31829e-06	-1.30275e-10	-1.18189
55216462	chr19:55216462:G:A	5.91516e-05	-1.30275e-10	1.22706
55216712	chr19:55216712:G:A	4.08147e-06	-1.44659	-5.17887e-10
55217283	chr19:55217283:A:G	9.33499e-07	-1.63576	-1.2861
55217382	chr19:55217382:A:G	5.85807e-06	-1.08522	-5.17887e-10
55217617	chr19:55217617:C:T	2.57049e-06	-0.860894	-1.04805
55217675	chr19:55217675:T:C	9.47314e-07	-1.37245	-1.53472
55217875	chr19:55217875:G:A	9.09513e-07	-1.62229	-1.3256
55217930	chr19:55217930:C:T	4.80406e-06	-0.711985	-0.571597
55218086	chr19:55218086:G:T	8.50756e-07	-1.49557	-1.5191
55218209	chr19:55218209:G:A	1.58264e-06	-1.10797	-1.28598
55218658	chr19:55218658:A:C	1.15599e-06	-1.35678	-1.35131
55219023	chr19:55219023:A:G	1.6851e-06	-1.00412	-1.3271
55219659	chr19:55219659:C:T	3.7339e-06	-1.30275e-10	-1.53559
55219816	chr19:55219816:G:A	3.28964e-06	-0.637844	-1.02442
55220346	chr19:55220346:C:T	1.07456e-06	-1.57795	-1.20318
55220549	chr19:55220549:C:G	3.20461e-05	-1.30275e-10	0.614133
55220682	chr19:55220682:A:G	4.16976e-06	-1.42518	-5.17887e-10
55220699	chr19:55220699:C:T	0.00280375	-1.30275e-10	5.08567
55221132	chr19:55221132:G:A	1.42286e-06	-1.56348	-0.93689
55222265	chr19:55222265:G:A	1.33005e-06	-1.36649	-1.20134
55222312	chr19:55222312:C:A	3.54139e-06	-1.58852	-5.17887e-10
55222398	chr19:55222398:C:T	1.54092e-05	-1.30275e-10	-0.118078
55222442	chr19:55222442:C:T	1.10437e-06	-1.39059	-1.36318
55222608	chr19:55222608:A:G	3.82187e-06	-1.5123	-5.17887e-10
55223281	chr19:55223281:C:T	6.07999e-06	-1.04804	-5.17887e-10
55223664	chr19:55223664:A:G	2.69946e-06	-0.394733	-1.46526
55224031	chr19:55224031:C:T	1.2142e-06	-1.29313	-1.36583
55224122	chr19:55224122:C:T	1.35405e-06	-1.30215	-1.2478
55224409	chr19:55224409:G:T	3.89357e-06	-1.30275e-10	-1.49372
55224568	chr19:55224568:G:A	3.60071e-06	-1.57191	-5.17887e-10
55225277	chr19:55225277:CTCAGAAGT:TTCAGAAGT	3.74289e-06	-1.53319	-5.17887e-10
55225381	chr19:55225381:G:A	1.12165e-06	-1.56929	-1.16895
55225906	chr19:55225906:G:A	5.63555e-06	-1.30275e-10	-1.12395
55225989	chr19:55225989:C:G	5.90317e-06	-1.30275e-10	-1.07755
55226390	chr19:55226390:G:A	3.85096e-06	-1.30275e-10	-1.50472
55226448	chr19:55226448:G:A	1.79004e-06	-0.852636	-1.41817
55226779	chr19:55226779:C:G	2.78112e-06	-0.478827	-1.35136
55226803	chr19:55226803:T:C	3.93608e-06	-1.30275e-10	-1.48286
55226813	chr19:55226813:G:A	1.00872e-06	-1.56697	-1.27739
55226838	chr19:55226838:A:G	3.87111e-06	-1.30275e-10	-1.4995
55227038	chr19:55227038:C:T	1.12204e-05	-1.30275e-10	-0.435314
55227057	chr19:55227057:G:A	2.4222e-06	-0.467971	-1.5004
55227151	chr19:55227151:G:A	5.02992e-06	-1.30275e-10	-1.23764
55227266	chr19:55227266:T:C	6.56574e-06	-0.363679	-0.607499
55227378	chr19:55227378:G:A	8.47497e-07	-1.62401	-1.3945
55227496	chr19:55227496:G:A	3.72659e-06	-1.30275e-10	-1.53755
55227680	chr19:55227680:G:A	3.3766e-06	-1.63617	-5.17887e-10
55227856	chr19:55227856:G:A	5.29871e-06	-1.30275e-10	-1.18558
55227972	chr19:55227972:A:G	0.00014022	0.266367	1.8238
55228147	chr19:55228147:T:C	1.75368e-06	-0.767874	-1.52345
55228321	chr19:55228321:G:A	1.36968e-06	-1.00448	-1.53399
55228995	chr19:55228995:A:C	1.47231e-05	-1.30275e-10	-0.163623
55229837	chr19:55229837:G:A	1.34918e-06	-1.57628	-0.977271
55230304	chr19:55230304:A:G	3.96917e-06	-1.30275e-10	-1.47449
55231153	chr19:55231153:T:C	3.65626e-06	-0.190592	-1.36601
55231280	chr19:55231280:T:C	3.77918e-06	-1.30275e-10	-1.52354
55231298	chr19:55231298:T:C	3.72772e-06	-1.30275e-10	-1.53724
55231451	chr19:55231451:G:A	3.98363e-06	-1.30275e-10	-1.47085
55231542	chr19:55231542:G:A	3.97871e-06	-1.30275e-10	-1.47209
55231609	chr19:55231609:G:A	3.83286e-06	-1.30275e-10	-1.50943
55231785	chr19:55231785:T:C	4.46202e-06	-0.576888	-0.780554
55231793	chr19:55231793:G:A	3.72539e-06	-1.30275e-10	-1.53787
55232126	chr19:55232126:G:A	4.61191e-06	-1.30275e-10	-1.3244
55232280	chr19:55232280:C:T	5.78974e-06	-1.30275e-10	-1.09696
55232616	chr19:55232616:CA:C	9.01391e-06	0.390502	-1.04478
55232975	chr19:55232975:T:C	1.00407e-06	-1.52195	-1.32704
55233167	chr19:55233167:T:C	3.0138e-05	-1.30275e-10	0.552745
55233383	chr19:55233383:G:T	3.73838e-06	-1.30275e-10	-1.53439
55234102	chr19:55234102:A:G	3.87075e-06	-0.0517366	-1.44786
55234758	chr19:55234758:T:C	7.11379e-06	-1.30275e-10	-0.891008
55234874	chr19:55234874:G:C	3.32003e-05	-1.6386	2.28811
55235186	chr19:55235186:C:T	3.05495e-06	-0.527592	-1.20869
55235201	chr19:55235201:G:T	1.41912e-05	-1.30275e-10	-0.200419
55235409	chr19:55235409:G:A	9.01847e-06	-1.60796	0.95419
55235587	chr19:55235587:T:C	4.14762e-06	-0.597132	-0.833375
55235648	chr19:55235648:C:A	1.8305e-05	-0.00733002	0.0614625
55235668	chr19:55235668:G:A	1.79158e-05	0.0326389	-5.17887e-10
55235754	chr19:55235754:G:A	2.72158e-05	-1.30275e-10	0.450753
55235761	chr19:55235761:G:A	3.72472e-06	-1.30275e-10	-1.53805
55236130	chr19:55236130:G:A	3.72667e-06	-1.30275e-10	-1.53753
55236224	chr19:55236224:G:A	3.73763e-06	-1.30275e-10	-1.53459
55236279	chr19:55236279:C:T	3.85968e-06	-1.30275e-10	-1.50246
55236451	chr19:55236451:G:A	7.94941e-05	-1.30275e-10	1.52264
55237206	chr19:55237206:G:T	0.000119015	-1.30275e-10	1.92621
55237432	chr19:55237432:G:A	4.23125e-06	-1.30275e-10	-1.41054
55237928	chr19:55237928:T:C	7.68962e-06	-1.30275e-10	-0.813171
55238218	chr19:55238218:C:A	6.24695e-05	-1.30275e-10	1.28164
55238290	chr19:55238290:A:G	9.22706e-06	-1.63881	1.0079
55239241	chr19:55239241:G:A	4.00029e-06	-1.30275e-10	-1.46668
55239262	chr19:55239262:C:T	4.04616e-06	-1.30275e-10	-1.45527
55239355	chr19:55239355:G:A	4.01193e-06	-1.30275e-10	-1.46377
55239533	chr19:55239533:G:A	8.33422e-05	-1.30275e-10	1.56991
55239536	chr19:55239536:T:C	1.10297e-05	-1.30275e-10	-0.452452
55239755	chr19:55239755:G:A	2.53811e-06	-0.618662	-1.30296
55239870	chr19:55239870:A:C	4.57394e-06	-1.30275e-10	-1.33267
55240188	chr19:55240188:T:C	7.39176e-07	-1.61753	-1.53773
55240423	chr19:55240423:G:A	2.3964e-05	-1.50165	1.82516
55240622	chr19:55240622:CACAT:C	1.02929e-05	-1.30275e-10	-0.52159
55240678	chr19:55240678:C:T	3.8927e-06	-0.364665	-1.12928
55241630	chr19:55241630:G:A	4.366e-06	-1.30275e-10	-1.3792
55242065	chr19:55242065:G:A	3.685e-06	-1.54877	-5.17887e-10
55244538	chr19:55244538:G:A	9.65165e-06	-1.30275e-10	-0.585914
55244552	chr19:55244552:C:T	3.83413e-06	-1.30275e-10	-1.5091
55244596	chr19:55244596:T:C	4.29823e-06	-1.30275e-10	-1.39484
55245612	chr19:55245612:A:G	2.53481e-06	-1.62775	-0.29518
55245624	chr19:55245624:A:G	4.118e-06	-1.30275e-10	-1.43768
55245909	chr19:55245909:C:A	6.64795e-05	-1.30275e-10	1.34385
55246054	chr19:55246054:C:A	3.72968e-06	-1.30275e-10	-1.53672
55246545	chr19:55246545:G:A	3.99792e-06	-1.30275e-10	-1.46727
55247144	chr19:55247144:C:T	3.89652e-06	-1.30275e-10	-1.49296
55247327	chr19:55247327:T:C	1.08861e-05	-1.30275e-10	-0.465556
55248280	chr19:55248280:C:T	3.89658e-06	-1.30275e-10	-1.49294
55248311	chr19:55248311:G:A	3.87454e-06	-1.30275e-10	-1.49862
55248589	chr19:55248589:T:C	6.915e-06	-1.40704	0.487692
55249050	chr19:55249050:C:T	4.44193e-06	-1.30275e-10	-1.36195
55249092	chr19:55249092:G:A	1.11674e-05	0.112256	-0.552304
55249107	chr19:55249107:C:T	4.43209e-05	-1.30275e-10	0.938413
55249317	chr19:55249317:C:A	7.58828e-07	-1.61265	-1.51638
55249483	chr19:55249483:C:T	7.74203e-07	-1.60752	-1.50145
55249534	chr19:55249534:C:T	3.74694e-06	-1.30275e-10	-1.5321
55249607	chr19:55249607:C:T	4.125e-06	-1.43598	-5.17887e-10
55250192	chr19:55250192:A:G	7.56078e-07	-1.60614	-1.52651
55250409	chr19:55250409:G:A	3.79354e-06	-1.30275e-10	-1.51974
55250460	chr19:55250460:T:C	7.81664e-07	-1.56588	-1.5335
55250746	chr19:55250746:C:G	7.24827e-07	-1.64225	-1.53261
55250857	chr19:55250857:T:C	9.62872e-07	-1.35318	-1.5377
55250949	chr19:55250949:A:G	7.4147e-07	-1.61414	-1.53802
55250979	chr19:55250979:C:A	7.25011e-07	-1.64019	-1.53442
55251355	chr19:55251355:A:C	5.65127e-06	-1.30275e-10	-1.12116
55251413	chr19:55251413:G:A	3.75509e-06	-1.52993	-5.17887e-10
55252112	chr19:55252112:G:A	8.89426e-06	-1.30275e-10	-0.667637
55252117	chr19:55252117:T:C	1.00384e-06	-1.32684	-1.52237
55252123	chr19:55252123:G:A	4.33692e-06	-1.30275e-10	-1.38588
55252239	chr19:55252239:T:A	9.27972e-06	-0.0739751	-0.551237
55252292	chr19:55252292:C:T	8.2371e-05	-1.30275e-10	1.55819
55252308	chr19:55252308:C:T	3.91323e-06	-1.30275e-10	-1.48868
55252329	chr19:55252329:A:C	4.1162e-06	-1.30275e-10	-1.43811
55252435	chr19:55252435:G:A	1.15075e-05	-1.30275e-10	-0.410044
55252439	chr19:55252439:C:T	3.81497e-06	-1.30275e-10	-1.51411
55252485	chr19:55252485:G:A	3.73543e-06	-1.30275e-10	-1.53518
55252685	chr19:55252685:T:C	7.41682e-07	-1.62032	-1.53156
55252696	chr19:55252696:G:A	4.08843e-06	-1.44488	-5.17887e-10
55252829	chr19:55252829:C:T	3.86225e-06	-1.30275e-10	-1.50179
55253159	chr19:55253159:T:C	7.70302e-07	-1.62686	-1.48716
55253284	chr19:55253284:G:A	0.000136943	-1.30275e-10	2.06652
55253483	chr19:55253483:G:A	4.28942e-06	-1.30275e-10	-1.39689
55253626	chr19:55253626:A:G	7.7882e-07	-1.61033	-1.49269
55253654	chr19:55253654:G:A	3.81202e-06	-1.30275e-10	-1.51488
55253776	chr19:55253776:C:T	3.80617e-06	-1.30275e-10	-1.51642
55254090	chr19:55254090:C:T	9.6017e-06	-1.30275e-10	-0.591103
55254258	chr19:55254258:C:T	3.7249e-06	-1.30275e-10	-1.538
55255032	chr19:55255032:G:C	7.93974e-07	-1.62971	-1.45404
55255242	chr19:55255242:G:T	3.80671e-06	-1.51628	-5.17887e-10
55255270	chr19:55255270:T:C	3.86194e-06	-1.30275e-10	-1.50187
55255272	chr19:55255272:G:A	1.03886e-05	-0.512338	-5.17887e-10
55255438	chr19:55255438:T:G	8.40651e-06	-0.998228	0.274192
55255621	chr19:55255621:T:C	1.47096e-06	-0.979495	-1.48763
55256908	chr19:55256908:T:C	1.01304e-06	-1.58928	-1.2508
55257488	chr19:55257488:C:T	7.40312e-05	-1.60897	3.06041
55257690	chr19:55257690:T:C	4.62949e-06	-1.30275e-10	-1.3206
55257954	chr19:55257954:G:A	0.000130804	-1.30275e-10	2.02066
55258049	chr19:55258049:G:A	4.43164e-06	-1.30275e-10	-1.36427
55258086	chr19:55258086:A:G	1.90961e-05	0.971069	-0.874629
55258178	chr19:55258178:G:A	3.99239e-06	-1.30275e-10	-1.46865
55258200	chr19:55258200:A:G	1.44441e-06	-1.57728	-0.908069
55258264	chr19:55258264:G:A	4.34204e-06	-1.30275e-10	-1.3847
55258649	chr19:55258649:T:TC	7.26586e-06	-1.30275e-10	-0.869856
55259461	chr19:55259461:A:G	0.000504438	2.44697	0.92343
55259729	chr19:55259729:C:T	4.99297e-06	-1.30275e-10	-1.24501
55259816	chr19:55259816:C:G	2.1572e-05	0.0658977	0.152454
55260079	chr19:55260079:A:T	1.17011e-06	-1.3638	-1.33215
55260153	chr19:55260153:A:G	5.06223e-06	-1.23123	-5.17887e-10
55261044	chr19:55261044:A:G	0.000148395	2.9651	-0.818268
55261525	chr19:55261525:G:A	1.41734e-06	-1.39558	-1.10868
55261586	chr19:55261586:T:A	4.73929e-05	0.888976	0.116454
55261587	chr19:55261587:T:G	4.7054e-05	0.877926	0.120327
55261784	chr19:55261784:A:G	1.57345e-06	-1.31316	-1.08662
55261907	chr19:55261907:C:A	5.73521e-06	-1.30275e-10	-1.10642
55261916	chr19:55261916:A:G	0.000125995	2.93961	-0.956412
55262247	chr19:55262247:A:T	0.0713555	-1.30275e-10	8.32239
55262818	chr19:55262818:T:C	5.66689e-06	-1.30275e-10	-1.1184
55263137	chr19:55263137:T:C	2.76203e-05	0.89641	-0.430903
55263194	chr19:55263194:G:A	7.29914e-06	-1.30275e-10	-0.865286
55263581	chr19:55263581:T:C	1.53472e-06	-1.33639	-1.08831
55263954	chr19:55263954:C:A	1.2022e-06	-1.40624	-1.26266
55264053	chr19:55264053:C:T	4.51063e-06	-1.30275e-10	-1.34661
55264578	chr19:55264578:T:C	1.54876e-06	-1.33153	-1.08406
55264619	chr19:55264619:TA:T	5.81185e-06	-1.30275e-10	-1.09314
55264952	chr19:55264952:T:G	3.7188e-06	-1.53964	-5.17887e-10
55265455	chr19:55265455:G:A	1.78347e-05	-0.0290551	0.0571561
55265775	chr19:55265775:T:C	9.99678e-05	2.66697	-0.915168
55265832	chr19:55265832:T:A	5.13328e-06	-1.30275e-10	-1.2173
55267400	chr19:55267400:C:T	3.92541e-05	0.458079	0.358934
55267443	chr19:55267443:G:A	1.1287e-06	-1.41684	-1.31513
55267738	chr19:55267738:C:T	3.79462e-06	-1.30275e-10	-1.51946
55267754	chr19:55267754:C:T	1.16566e-06	-1.38789	-1.31187
55267942	chr19:55267942:C:G	1.05456e-06	-1.42229	-1.37763
55268159	chr19:55268159:G:A	9.52311e-06	-0.599321	-5.17887e-10
55268378	chr19:55268378:C:T	4.47162e-06	-1.30275e-10	-1.35529
55269119	chr19:55269119:T:C	4.80825e-06	-1.21025	-0.0724629
55270456	chr19:55270456:A:T	2.95357e-05	-0.229304	0.761861
55270761	chr19:55270761:C:T	3.77369e-06	-1.30275e-10	-1.52499
55271000	chr19:55271000:G:A	3.76555e-06	-1.30275e-10	-1.52715
55271214	chr19:55271214:G:T	6.26018e-06	-1.30275e-10	-1.01883
55272409	chr19:55272409:G:A	9.00377e-06	-1.30275e-10	-0.655399
55272910	chr19:55272910:C:T	4.71953e-06	-1.30275e-10	-1.30133
55272944	chr19:55272944:G:A	4.23652e-06	-1.30275e-10	-1.4093
55274005	chr19:55274005:G:A	0.000196573	-1.30275e-10	2.42799
55274513	chr19:55274513:G:A	2.06474e-05	0.174548	-5.17887e-10
55275057	chr19:55275057:G:A	4.12566e-06	-1.30275e-10	-1.43582
55275159	chr19:55275159:T:C	1.14208e-05	-0.6579	0.24029
55275322	chr19:55275322:C:T	3.87288e-06	-1.30275e-10	-1.49904
55275763	chr19:55275763:C:T	5.34101e-06	-1.30275e-10	-1.17763
55276288	chr19:55276288:G:A	6.92383e-06	-1.30275e-10	-0.918074
55276289	chr19:55276289:C:A	7.21341e-06	-1.30275e-10	-0.877102
55276938	chr19:55276938:G:A	8.17455e-06	-0.752017	-5.17887e-10
55277127	chr19:55277127:A:G	2.58958e-05	0.535663	-0.134627
55277262	chr19:55277262:A:G	3.25429e-05	0.63219	-0.00267263
55277474	chr19:55277474:T:C	4.06992e-06	-1.30275e-10	-1.44942
55277493	chr19:55277493:T:TG	1.69939e-05	0.668762	-0.688949
55278369	chr19:55278369:C:A	3.84527e-06	-1.30275e-10	-1.5062
55278435	chr19:55278435:C:T	4.12424e-06	-1.30275e-10	-1.43616
55278742	chr19:55278742:C:T	4.03161e-06	-1.30275e-10	-1.45888
55279109	chr19:55279109:T:C	8.74111e-07	-1.47116	-1.51643
55279341	chr19:55279341:G:C	4.07194e-06	-1.30275e-10	-1.44892
55279492	chr19:55279492:G:T	5.41445e-06	-1.30275e-10	-1.16397
55279535	chr19:55279535:C:A	7.92849e-06	-0.78258	-5.17887e-10
55279723	chr19:55279723:C:T	3.87578e-05	0.479286	0.325004
55280552	chr19:55280552:C:T	5.30323e-06	-1.18473	-5.17887e-10
55280604	chr19:55280604:A:G	6.06994e-06	-1.30275e-10	-1.04969
55281571	chr19:55281571:A:G	0.000230928	-1.30275e-10	2.58906
55281597	chr19:55281597:C:T	7.1415e-06	-1.30275e-10	-0.88712
55282118	chr19:55282118:T:C	3.07486e-05	-1.30275e-10	0.572802
55282438	chr19:55282438:C:T	3.82196e-06	-1.30275e-10	-1.51228
55282566	chr19:55282566:C:T	1.84911e-05	-1.30275e-10	0.064244
55283071	chr19:55283071:A:C	5.00461e-06	-1.24268	-5.17887e-10
55283550	chr19:55283550:C:T	4.0243e-06	-1.30275e-10	-1.46069
55283695	chr19:55283695:C:A	4.23046e-06	-1.41073	-5.17887e-10
55285002	chr19:55285002:G:A	4.17222e-06	-1.30275e-10	-1.42459
55285586	chr19:55285586:G:A	3.39662e-06	-1.63026	-5.17887e-10
55286380	chr19:55286380:G:A	3.90249e-06	-1.30275e-10	-1.49143
55286674	chr19:55286674:G:GAGAC	3.77212e-06	-1.30275e-10	-1.52541
55286682	chr19:55286682:C:A	4.4904e-06	-1.3511	-5.17887e-10
55286689	chr19:55286689:A:T	3.77428e-06	-1.30275e-10	-1.52483
55286702	chr19:55286702:A:AG	3.76969e-06	-1.30275e-10	-1.52605
55286720	chr19:55286720:G:A	3.55776e-06	-1.0351	-0.54881
55286941	chr19:55286941:G:A	6.21856e-06	-1.30275e-10	-1.0255
55287187	chr19:55287187:C:T	4.41635e-06	-1.36773	-5.17887e-10
55287197	chr19:55287197:C:T	1.91231e-05	-0.921815	1.01967
55287489	chr19:55287489:C:T	3.35923e-06	-1.64133	-5.17887e-10
55288325	chr19:55288325:A:C	4.11575e-06	-0.774333	-0.663888
55288550	chr19:55288550:C:T	2.2791e-05	1.40858	-1.13526
55289172	chr19:55289172:C:T	4.71502e-06	-1.30275e-10	-1.30229
55289201	chr19:55289201:C:T	3.8094e-06	-1.30275e-10	-1.51557
55289277	chr19:55289277:G:A	1.48139e-06	-0.924472	-1.53559
55289420	chr19:55289420:C:T	1.70172e-06	-1.36296	-0.958446
55289682	chr19:55289682:G:A	8.95144e-07	-1.57933	-1.38448
55290058	chr19:55290058:G:C	2.92954e-05	1.11512	-0.590738
55290193	chr19:55290193:A:G	8.08231e-06	-1.30275e-10	-0.763365
55290307	chr19:55290307:CT:C	3.44446e-06	-1.61628	-5.17887e-10
55290575	chr19:55290575:G:A	4.01258e-06	-1.30275e-10	-1.46361
55290802	chr19:55290802:C:T	4.06242e-05	-1.30275e-10	0.85132
55290806	chr19:55290806:T:A	4.36442e-06	-1.30275e-10	-1.37956
55290883	chr19:55290883:C:T	1.39698e-05	-1.30275e-10	-0.216143
55291006	chr19:55291006:C:CT	7.38443e-06	0.671355	-1.52502
55291034	chr19:55291034:A:T	3.52502e-06	-0.742034	-0.851124
55291413	chr19:55291413:G:A	1.4449e-06	-0.957427	-1.52758
55291420	chr19:55291420:C:T	3.40001e-06	-1.62926	-5.17887e-10
55291687	chr19:55291687:G:A	3.40123e-06	-1.62891	-5.17887e-10
55291712	chr19:55291712:T:G	8.19418e-06	0.761159	-1.51078
55292124	chr19:55292124:C:A	5.43004e-06	-1.30275e-10	-1.1611
55292452	chr19:55292452:A:C	4.94182e-05	1.6705	-0.623228
55292632	chr19:55292632:G:A	3.36771e-06	-1.63881	-5.17887e-10
55292782	chr19:55292782:C:T	1.63226e-05	-1.30275e-10	-0.0604931
55293261	chr19:55293261:C:T	1.33591e-05	0.81475	-1.07559
55293491	chr19:55293491:G:A	9.51841e-06	-1.30275e-10	-0.599815
55293541	chr19:55293541:T:A	5.58099e-06	-1.30275e-10	-1.13368
55293897	chr19:55293897:GTC:G	7.41879e-06	-1.30275e-10	-0.849027
55294454	chr19:55294454:T:C	6.8154e-06	-1.30275e-10	-0.933858
55294473	chr19:55294473:C:T	4.45203e-06	-1.35968	-5.17887e-10
55294662	chr19:55294662:C:T	6.34741e-06	0.516859	-1.52186
55295031	chr19:55295031:G:A	6.50947e-06	-1.30275e-10	-0.979784
55295077	chr19:55295077:C:T	1.28352e-06	-1.43729	-1.16615
55295091	chr19:55295091:C:T	9.09236e-06	-1.30275e-10	-0.645608
55295258	chr19:55295258:G:A	2.45563e-05	-1.30275e-10	0.347927
55295420	chr19:55295420:A:G	3.36625e-06	-1.63924	-5.17887e-10
55295901	chr19:55295901:T:G	5.55637e-05	0.232373	0.932114
55295924	chr19:55295924:G:A	1.40042e-06	-1.28897	-1.2273
55296219	chr19:55296219:C:G	4.44264e-06	-1.36179	-5.17887e-10
55296263	chr19:55296263:C:T	6.26501e-05	0.343805	0.940717
55296292	chr19:55296292:G:C	1.18205e-06	-1.18827	-1.49752
55296661	chr19:55296661:G:A	5.13455e-06	-1.30275e-10	-1.21705
55296780	chr19:55296780:G:A	1.00989e-06	-1.30549	-1.53771
55296804	chr19:55296804:T:C	3.03153e-05	-1.30275e-10	0.55861
55296868	chr19:55296868:T:G	1.15456e-05	-0.40674	-5.17887e-10
55297007	chr19:55297007:C:T	1.26068e-06	-1.1891	-1.43229
55297328	chr19:55297328:G:A	3.73502e-06	-1.30275e-10	-1.53529
55297338	chr19:55297338:A:G	1.11603e-06	-1.2148	-1.52847
55297357	chr19:55297357:A:G	2.67037e-06	-1.46116	-0.409669
55297457	chr19:55297457:C:T	1.29427e-06	-1.14752	-1.44757
55297466	chr19:55297466:G:A	4.64619e-06	-1.30275e-10	-1.317
55297648	chr19:55297648:AC:A	4.55197e-06	-0.316605	-1.02088
55297868	chr19:55297868:G:A	4.99179e-06	-1.30275e-10	-1.24525
55297945	chr19:55297945:T:TG	4.24774e-06	-1.4392	0.0325459
55297953	chr19:55297953:C:T	4.47721e-06	-1.30275e-10	-1.35404
55298105	chr19:55298105:T:G	2.55131e-06	-1.49232	-0.424121
55298558	chr19:55298558:A:G	1.15131e-06	-1.24829	-1.46385
55298633	chr19:55298633:C:T	3.97819e-06	-1.47222	-5.17887e-10
55298909	chr19:55298909:G:A	5.16297e-06	-1.30275e-10	-1.21153
55299367	chr19:55299367:TTTGG:T	1.22145e-06	-1.12652	-1.52648
55299408	chr19:55299408:TG:T	6.72131e-06	-1.4604	0.512638
55300431	chr19:55300431:G:A	7.74618e-06	-1.30275e-10	-0.805843
55300503	chr19:55300503:G:C	7.15909e-06	-0.88466	-5.17887e-10
55300729	chr19:55300729:C:T	2.9233e-06	-1.50009	-0.280236
55301192	chr19:55301192:C:T	1.34643e-05	-0.253	-5.17887e-10
55301303	chr19:55301303:A:C	1.39995e-05	0.466993	-0.681015
55301860	chr19:55301860:G:T	2.89072e-06	-0.535886	-1.25565
55301933	chr19:55301933:G:A	2.26773e-05	-1.30275e-10	0.268323
55302089	chr19:55302089:G:C	4.16865e-06	-1.42545	-5.17887e-10
55302505	chr19:55302505:A:T	6.46615e-06	-0.986462	-5.17887e-10
55302528	chr19:55302528:C:A	4.639e-06	-1.30275e-10	-1.31855
55302958	chr19:55302958:C:T	4.52911e-06	-1.30275e-10	-1.34252
55303513	chr19:55303513:A:G	2.19625e-06	-0.771578	-1.29471
55303791	chr19:55303791:C:A	2.02954e-06	-0.607255	-1.53798
55304392	chr19:55304392:T:C	7.90991e-06	-1.30275e-10	-0.784926
55304406	chr19:55304406:T:A	1.30791e-06	-1.04834	-1.53627
55304538	chr19:55304538:C:T	2.29224e-06	-0.745271	-1.27824
55305310	chr19:55305310:C:T	0.00124724	2.23234	2.04331
55305407	chr19:55305407:G:A	2.78375e-06	-0.695104	-1.13414
55305797	chr19:55305797:A:G	4.22864e-06	-1.30275e-10	-1.41116
55305803	chr19:55305803:C:T	0.00101027	-1.30275e-10	4.06493
55306169	chr19:55306169:C:T	1.43938e-06	-0.977536	-1.51129
55306308	chr19:55306308:G:A	1.49729e-06	-0.940573	-1.50881
55306544	chr19:55306544:G:A	2.96493e-06	-0.831227	-0.934962
55306570	chr19:55306570:ACT:A	2.8983e-06	-0.834229	-0.954689
55306843	chr19:55306843:C:T	4.19983e-06	-1.30275e-10	-1.418
55306857	chr19:55306857:T:C	4.35753e-06	-1.38114	-5.17887e-10
55307377	chr19:55307377:T:C	1.45808e-06	-0.968855	-1.50706
55307409	chr19:55307409:C:T	0.00108061	-1.30275e-10	4.13224
55307455	chr19:55307455:A:G	4.32169e-06	-1.30275e-10	-1.3894
55307817	chr19:55307817:G:A	7.77195e-06	-1.30275e-10	-0.802522
55308007	chr19:55308007:G:T	4.89214e-06	-1.30275e-10	-1.26541
55308056	chr19:55308056:T:G	0.00051142	-1.30275e-10	3.38415
55308477	chr19:55308477:C:T	5.90719e-05	2.69012	-1.46441
55309075	chr19:55309075:G:A	4.2035e-06	-1.30275e-10	-1.41712
55309305	chr19:55309305:G:A	4.51511e-06	-1.30275e-10	-1.34561
55309759	chr19:55309759:C:T	3.91306e-06	-1.30275e-10	-1.48872
55310176	chr19:55310176:G:T	2.94925e-05	-1.30275e-10	0.531093
55310797	chr19:55310797:G:A	1.15378e-06	-1.19914	-1.51086
55310888	chr19:55310888:A:G	1.23537e-06	-1.13817	-1.5035
55310999	chr19:55310999:C:T	1.17462e-05	-1.30275e-10	-0.389517
55311086	chr19:55311086:C:T	3.61131e-06	-1.56897	-5.17887e-10
55311123	chr19:55311123:G:A	4.31632e-06	-1.30275e-10	-1.39064
55311422	chr19:55311422:C:G	1.27908e-06	-1.2524	-1.3545
55312080	chr19:55312080:C:T	4.42363e-06	-1.30275e-10	-1.36608
55313218	chr19:55313218:G:A	0.000274044	4.29231	-1.53207
55313266	chr19:55313266:T:C	4.39262e-05	2.30012	-1.37065
55313293	chr19:55313293:A:T	2.69248e-05	1.77389	-1.33388
55313619	chr19:55313619:G:A	4.9794e-06	-1.24773	-5.17887e-10
55313810	chr19:55313810:G:GGCTCCA	0.000626913	5.00354	-1.41578
55313868	chr19:55313868:T:C	4.14296e-06	-1.30275e-10	-1.43163
55313970	chr19:55313970:T:G	4.0605e-06	-0.122885	-1.32885
55314021	chr19:55314021:G:A	3.49618e-06	-0.128557	-1.47281
55314082	chr19:55314082:C:T	3.79274e-06	-1.30275e-10	-1.51996
55314387	chr19:55314387:A:G	2.12796e-05	1.60245	-1.39774
55314430	chr19:55314430:G:C	3.74602e-06	-1.30275e-10	-1.53235
55314447	chr19:55314447:C:T	4.57893e-06	-0.263748	-1.06783
55314573	chr19:55314573:G:A	2.70518e-05	1.69094	-1.24623
55314686	chr19:55314686:T:TG	3.0389e-05	1.79772	-1.23668
55315317	chr19:55315317:A:G	1.28319e-05	0.692877	-0.993989
55315375	chr19:55315375:C:T	4.40564e-06	-1.30275e-10	-1.37016
55315408	chr19:55315408:G:T	4.26106e-06	-1.30275e-10	-1.40352
55315678	chr19:55315678:A:G	2.85255e-06	-0.4176	-1.38723
55315807	chr19:55315807:G:A	2.0585e-05	1.58606	-1.41454
55315909	chr19:55315909:G:A	4.10749e-06	-1.30275e-10	-1.44023
55316013	chr19:55316013:T:TG	2.48775e-05	1.69962	-1.3387
55316233	chr19:55316233:C:T	7.62577e-07	-1.58603	-1.53807
55316738	chr19:55316738:C:T	4.52206e-06	-1.30275e-10	-1.34407
55317240	chr19:55317240:C:T	8.37724e-06	-1.30275e-10	-0.727525
55317363	chr19:55317363:T:C	0.000427732	4.05336	-0.847904
55317426	chr19:55317426:C:G	2.21312e-05	1.3295	-1.08556
55317502	chr19:55317502:A:G	0.00066558	4.43325	-0.785639
55317841	chr19:55317841:T:C	4.48333e-06	-1.30275e-10	-1.35268
55318502	chr19:55318502:G:A	5.64651e-05	-1.30275e-10	1.18058
55319216	chr19:55319216:A:C	4.06148e-06	-1.30275e-10	-1.4515
55319588	chr19:55319588:T:C	4.38196e-06	-1.30275e-10	-1.37555
55319720	chr19:55319720:A:G	0.000663363	4.44096	-0.796679
55319820	chr19:55319820:A:G	2.7338e-05	1.56644	-1.1112
55319847	chr19:55319847:C:A	2.49054e-06	-0.409354	-1.53119
55320208	chr19:55320208:A:C	2.79203e-05	1.55412	-1.07781
55320209	chr19:55320209:A:C	3.08806e-05	1.64081	-1.06373
55320221	chr19:55320221:A:G	2.7646e-05	1.57597	-1.10953
55320225	chr19:55320225:A:G	9.71597e-06	-1.30275e-10	-0.579272
55320261	chr19:55320261:G:C	5.4035e-06	-1.30275e-10	-1.166
55320355	chr19:55320355:T:G	0.000468939	4.30876	-1.01133
55320914	chr19:55320914:G:A	4.15839e-06	-1.30275e-10	-1.42792
55321059	chr19:55321059:T:G	0.000458839	4.28504	-1.00939
55321187	chr19:55321187:G:A	0.000511546	4.40295	-1.01856
55321265	chr19:55321265:G:A	4.01353e-06	-1.30275e-10	-1.46337
55321326	chr19:55321326:T:C	1.438e-05	-1.30275e-10	-0.187207
55321516	chr19:55321516:G:A	0.00041861	4.03397	-0.850068
55321553	chr19:55321553:C:G	5.34826e-06	-1.30275e-10	-1.17627
55321708	chr19:55321708:C:A	7.90765e-06	-1.5657	0.780488
55321756	chr19:55321756:T:C	4.17278e-06	-1.30275e-10	-1.42446
55322092	chr19:55322092:C:T	1.72196e-05	1.20858	-1.21558
55322265	chr19:55322265:C:A	4.2213e-06	-1.30275e-10	-1.4129
55322296	chr19:55322296:A:G	3.8877e-05	2.07721	-1.26985
55322349	chr19:55322349:G:T	9.18158e-06	-1.30275e-10	-0.635844
55322817	chr19:55322817:G:A	0.000176331	3.04425	-0.724933
55323080	chr19:55323080:C:G	2.80525e-05	1.54311	-1.06208
55323665	chr19:55323665:G:A	1.06304e-05	-0.762675	0.273355
55324074	chr19:55324074:C:T	1.43639e-05	-0.188321	-5.17887e-10
55324416	chr19:55324416:G:A	7.82321e-07	-1.63947	-1.45906
55324420	chr19:55324420:T:C	0.000504324	4.14321	-0.773034
55324421	chr19:55324421:G:A	8.11283e-06	-0.94061	0.181014
55324422	chr19:55324422:G:A	7.86797e-06	-0.968283	0.17804
55324476	chr19:55324476:C:T	4.42512e-06	-1.30275e-10	-1.36575
55324562	chr19:55324562:C:T	3.75862e-06	-1.30275e-10	-1.52899
55324642	chr19:55324642:C:T	3.92512e-05	1.66208	-0.845142
55324717	chr19:55324717:G:A	0.000326903	3.37637	-0.439752
55324960	chr19:55324960:A:G	5.54068e-06	-1.30275e-10	-1.14092
55325129	chr19:55325129:C:T	7.59396e-07	-1.59152	-1.53676
55325346	chr19:55325346:G:A	7.75807e-05	-1.30275e-10	1.49828
55325665	chr19:55325665:G:A	1.61665e-05	-1.30275e-10	-0.0700992
55325835	chr19:55325835:G:A	7.6017e-07	-1.59086	-1.53639
55326113	chr19:55326113:G:A	4.9598e-05	1.05091	-5.17887e-10
55326163	chr19:55326163:G:A	0.000483952	1.29615	2.03279
55326203	chr19:55326203:A:G	3.62441e-06	-1.56535	-5.17887e-10
55326273	chr19:55326273:C:T	7.60304e-07	-1.63986	-1.48722
55326862	chr19:55326862:G:A	4.21391e-06	-1.30275e-10	-1.41465
55326967	chr19:55326967:A:G	3.62381e-06	-1.56552	-5.17887e-10
55326971	chr19:55326971:C:T	3.49409e-06	-1.60197	-5.17887e-10
55327808	chr19:55327808:A:G	9.03399e-07	-1.43513	-1.5195
55327904	chr19:55327904:T:C	0.000116273	2.59099	-0.688084
55328164	chr19:55328164:C:T	2.41155e-05	0.914797	-0.584983
55328663	chr19:55328663:C:T	5.06045e-06	-1.30275e-10	-1.23159
55329533	chr19:55329533:G:A	5.656e-06	-1.30275e-10	-1.12033
55329542	chr19:55329542:A:G	3.93916e-06	-1.30275e-10	-1.48208
55329563	chr19:55329563:T:C	4.2074e-05	-0.394769	1.28116
55329929	chr19:55329929:A:G	8.66213e-06	-1.30275e-10	-0.694082
55330677	chr19:55330677:T:C	9.00095e-07	-1.59033	-1.36796
55330911	chr19:55330911:A:G	5.57855e-06	-1.30275e-10	-1.13411
55331324	chr19:55331324:G:A	1.38898e-06	-1.35783	-1.16664
55331846	chr19:55331846:G:C	3.8938e-06	-1.30275e-10	-1.49366
55331996	chr19:55331996:C:T	3.43023e-06	-1.62042	-5.17887e-10
55332087	chr19:55332087:A:G	7.01034e-06	-1.30275e-10	-0.905656
55332437	chr19:55332437:C:T	1.01992e-06	-1.33053	-1.50279
55332463	chr19:55332463:G:C	3.35567e-06	-1.64239	-5.17887e-10
55332703	chr19:55332703:G:A	1.82959e-05	0.698186	-0.644549
55332846	chr19:55332846:C:T	6.18501e-06	-1.30275e-10	-1.03091
55333459	chr19:55333459:G:T	8.40568e-06	-1.30275e-10	-0.724135
55333486	chr19:55333486:G:A	8.55257e-06	-1.30275e-10	-0.706811
55333523	chr19:55333523:C:T	2.02344e-06	-1.51926	-0.628983
55333838	chr19:55333838:C:T	6.91576e-06	-1.30275e-10	-0.919239
55334018	chr19:55334018:A:G	2.91062e-06	-1.32734	-0.457336
55334631	chr19:55334631:C:T	3.73829e-06	-1.30275e-10	-1.53442
55334721	chr19:55334721:C:T	5.0495e-06	0.274602	-1.50836
55334733	chr19:55334733:G:C	3.72649e-06	-1.30275e-10	-1.53758
55334806	chr19:55334806:G:A	1.29973e-06	-1.28149	-1.3094
55334909	chr19:55334909:A:G	9.4194e-06	-1.30275e-10	-0.610272
55335273	chr19:55335273:G:A	8.96263e-07	-1.64079	-1.32177
55335437	chr19:55335437:C:G	9.15746e-07	-1.60921	-1.33185
55335467	chr19:55335467:G:A	5.92715e-06	-1.30275e-10	-1.0735
55335487	chr19:55335487:C:T	4.84282e-06	-1.30275e-10	-1.27555
55335679	chr19:55335679:A:G	3.72533e-06	-1.30275e-10	-1.53789
55336036	chr19:55336036:G:A	8.19522e-06	-1.30275e-10	-0.749492
55336253	chr19:55336253:C:T	1.25004e-06	-1.51001	-1.11986
55337197	chr19:55337197:C:T	3.8153e-05	-1.30275e-10	0.78856
55337344	chr19:55337344:G:A	1.45382e-06	-1.45827	-1.02058
55337354	chr19:55337354:C:G	1.18041e-05	-1.30275e-10	-0.384596
55337531	chr19:55337531:A:C	1.18273e-05	-1.30275e-10	-0.382632
55337636	chr19:55337636:G:A	1.06184e-06	-1.30357	-1.48947
55338149	chr19:55338149:T:C	5.30475e-06	-1.30275e-10	-1.18444
55338178	chr19:55338178:A:G	1.14107e-06	-1.64198	-1.07909
55338198	chr19:55338198:C:T	3.8312e-06	-1.30275e-10	-1.50986
55338255	chr19:55338255:T:C	1.37229e-05	-1.30275e-10	-0.233979
55338362	chr19:55338362:G:A	1.70698e-05	-1.30275e-10	-0.0157317
55338697	chr19:55338697:A:G	1.50059e-06	-1.49055	-0.956631
55338840	chr19:55338840:C:T	1.27074e-06	-1.11503	-1.49841
55338901	chr19:55338901:G:A	2.84369e-06	-0.55168	-1.25626
55339024	chr19:55339024:TA:T	1.21187e-06	-1.23308	-1.42779
55339074	chr19:55339074:T:C	5.07485e-06	-1.30275e-10	-1.22875
55339123	chr19:55339123:C:G	1.09271e-06	-1.22856	-1.53582
55339213	chr19:55339213:A:G	7.89593e-06	-1.30275e-10	-0.786695
55339283	chr19:55339283:C:T	2.2187e-06	-0.51919	-1.53693
55339395	chr19:55339395:G:T	1.18747e-06	-1.15068	-1.53054
55339465	chr19:55339465:A:G	3.72581e-06	-1.30275e-10	-1.53776
55340463	chr19:55340463:G:A	3.82537e-06	-1.30275e-10	-1.51139
55340615	chr19:55340615:G:GC	1.18324e-06	-1.57345	-1.11134
55340621	chr19:55340621:T:C	1.11097e-06	-1.62683	-1.12098
55340638	chr19:55340638:T:G	1.29006e-06	-1.62387	-0.974481
55340747	chr19:55340747:G:A	4.05184e-06	-1.30275e-10	-1.45387
55340979	chr19:55340979:C:T	3.39731e-06	-1.63006	-5.17887e-10
55341050	chr19:55341050:C:A	1.5026e-06	-1.64253	-0.803313
55341080	chr19:55341080:C:G	3.88748e-06	-1.30275e-10	-1.49528
55341604	chr19:55341604:G:C	3.38496e-06	-1.6337	-5.17887e-10
55342129	chr19:55342129:T:C	7.25317e-07	-1.63898	-1.53521
55342874	chr19:55342874:A:G	9.38819e-07	-1.38678	-1.52939
55342945	chr19:55342945:G:A	9.74382e-06	0.49784	-1.07425
55343001	chr19:55343001:G:A	3.73058e-06	-1.30275e-10	-1.53648
55343021	chr19:55343021:G:A	7.39759e-06	0.24194	-1.09383
55343040	chr19:55343040:A:C	1.27813e-06	-1.64141	-0.966236
55343141	chr19:55343141:C:T	4.68531e-06	-1.30275e-10	-1.30861
55344156	chr19:55344156:C:T	6.37804e-06	-1.30275e-10	-1.00018
55344222	chr19:55344222:C:T	3.78349e-06	-1.5224	-5.17887e-10
55344302	chr19:55344302:C:T	5.49727e-06	-1.30275e-10	-1.14879
55344715	chr19:55344715:T:C	6.32719e-06	-0.075489	-0.932698
55344729	chr19:55344729:G:C	3.9828e-06	-1.30275e-10	-1.47106
55344761	chr19:55344761:C:T	5.2287e-06	-1.19888	-5.17887e-10
55344779	chr19:55344779:G:A	3.93224e-06	-1.30275e-10	-1.48383
55344843	chr19:55344843:C:T	2.56366e-06	-0.375415	-1.53619
55345476	chr19:55345476:G:A	7.78668e-06	-1.30275e-10	-0.800629
55345483	chr19:55345483:G:A	1.23471e-06	-1.401	-1.24121
55345490	chr19:55345490:C:T	3.3194e-06	-0.11523	-1.53803
55345494	chr19:55345494:G:A	3.76644e-06	-1.30275e-10	-1.52691
55345656	chr19:55345656:C:T	3.73042e-06	-1.30275e-10	-1.53652
55345710	chr19:55345710:C:T	4.86249e-06	-1.30275e-10	-1.27149
55345798	chr19:55345798:G:A	3.62629e-06	-1.56483	-5.17887e-10
55345858	chr19:55345858:C:T	3.37262e-06	-1.63735	-5.17887e-10
55346121	chr19:55346121:C:T	4.53532e-05	0.961439	-5.17887e-10
55346709	chr19:55346709:C:T	3.87696e-06	-1.30275e-10	-1.49799
55347110	chr19:55347110:C:T	3.76646e-06	-1.30275e-10	-1.52691
55347206	chr19:55347206:C:A	4.16272e-06	-1.30275e-10	-1.42688
55347365	chr19:55347365:C:T	4.26195e-06	-1.30275e-10	-1.40332
55347431	chr19:55347431:C:T	4.3071e-06	-1.30275e-10	-1.39278
55347858	chr19:55347858:G:A	4.11175e-06	-1.43919	-5.17887e-10
55347912	chr19:55347912:G:A	6.91899e-06	-1.30275e-10	-0.918773
55348071	chr19:55348071:C:A	2.79775e-06	-0.34849	-1.47574
55348747	chr19:55348747:C:G	4.34445e-06	-1.30275e-10	-1.38414
55350499	chr19:55350499:A:T	3.77387e-06	-1.30275e-10	-1.52494
55350756	chr19:55350756:C:T	7.26374e-06	-1.30275e-10	-0.870149
55351372	chr19:55351372:C:G	4.76685e-06	-1.30275e-10	-1.29136
55351397	chr19:55351397:C:T	3.72769e-06	-1.30275e-10	-1.53725
55351494	chr19:55351494:G:A	3.72628e-06	-1.30275e-10	-1.53763
55351749	chr19:55351749:G:A	5.75822e-06	-1.10241	-5.17887e-10
55352072	chr19:55352072:G:A	3.72806e-06	-1.30275e-10	-1.53716
55352192	chr19:55352192:ACAGGAAG:A	4.1833e-06	-1.30275e-10	-1.42194
55352336	chr19:55352336:A:G	3.92437e-06	-1.30275e-10	-1.48584
55352806	chr19:55352806:G:A	5.61509e-06	-1.30275e-10	-1.12759
55353911	chr19:55353911:G:T	3.85632e-06	-1.30275e-10	-1.50333
55354159	chr19:55354159:C:T	1.37751e-06	-1.11663	-1.41614
55354163	chr19:55354163:A:G	8.9947e-06	-1.30275e-10	-0.656408
55354726	chr19:55354726:C:T	5.88468e-06	-1.30275e-10	-1.08069
55355100	chr19:55355100:G:C	1.79168e-06	-0.785356	-1.48453
55355669	chr19:55355669:T:C	8.40909e-07	-1.57093	-1.45538
55355850	chr19:55355850:T:C	3.84551e-06	-1.30275e-10	-1.50614
55356742	chr19:55356742:A:G	3.45924e-06	-1.61199	-5.17887e-10
55356957	chr19:55356957:G:C	8.77201e-07	-1.53898	-1.44508
55357076	chr19:55357076:G:A	8.76608e-07	-1.54027	-1.44447
55357092	chr19:55357092:A:G	2.94172e-06	-1.11332	-0.660727
55357253	chr19:55357253:C:G	3.92362e-06	-1.30275e-10	-1.48603
55357408	chr19:55357408:G:A	3.75929e-06	-1.30275e-10	-1.52881
55357725	chr19:55357725:AAT:A	2.39373e-05	0.322396	-5.17887e-10
55357857	chr19:55357857:C:A	3.91659e-06	-1.30275e-10	-1.48782
55357923	chr19:55357923:A:G	7.48503e-07	-1.60617	-1.53655
55357927	chr19:55357927:G:A	8.7568e-07	-1.45614	-1.52965
55358298	chr19:55358298:G:C	1.9228e-05	-1.30275e-10	0.103324
55358759	chr19:55358759:G:A	6.14327e-06	-1.30275e-10	-1.03768
55358892	chr19:55358892:G:A	6.32538e-06	-1.00847	-5.17887e-10
55358921	chr19:55358921:C:T	1.21242e-06	-1.57145	-1.08897
55358951	chr19:55358951:C:T	5.90431e-06	-1.30275e-10	-1.07736
55359522	chr19:55359522:G:A	7.49955e-06	-1.30275e-10	-0.8382
55359568	chr19:55359568:G:A	4.19531e-06	-1.30275e-10	-1.41908
55359651	chr19:55359651:A:G	8.82516e-07	-1.59765	-1.38037
55359722	chr19:55359722:C:A	6.69992e-06	-1.30275e-10	-0.950947
55359837	chr19:55359837:G:A	6.66569e-06	-1.30275e-10	-0.95607
55359855	chr19:55359855:C:T	3.87649e-06	-1.30275e-10	-1.49811
55360677	chr19:55360677:C:T	4.25107e-06	-1.30275e-10	-1.40587
55360823	chr19:55360823:G:A	7.26733e-07	-1.63834	-1.5339
55361029	chr19:55361029:A:G	7.67526e-07	-1.60543	-1.5122
55361945	chr19:55361945:CAGACCCAGGAGTCCAGGGCCCTTAGCTCCTCCCT:C	3.93343e-06	-1.31766	-0.165875
55362076	chr19:55362076:A:G	3.65629e-06	-1.55659	-5.17887e-10
55362087	chr19:55362087:C:CCTCGA	1.01821e-05	-1.30275e-10	-0.53241
55362274	chr19:55362274:C:T	9.78027e-07	-1.61668	-1.25858
55362801	chr19:55362801:C:T	4.28686e-06	-1.30275e-10	-1.39749
55363251	chr19:55363251:G:A	5.0331e-06	-1.30275e-10	-1.23701
55363274	chr19:55363274:C:T	2.03581e-06	-1.47995	-0.662199
55363512	chr19:55363512:T:C	3.91009e-06	-1.30275e-10	-1.48948
55363914	chr19:55363914:C:G	4.70678e-06	-1.30275e-10	-1.30404
55364051	chr19:55364051:A:G	5.56295e-06	-1.30275e-10	-1.13691
55364872	chr19:55364872:C:T	3.11008e-06	-0.182552	-1.53584
55365215	chr19:55365215:TGGTGCACACCTGTGATCCCAGCTAATC:T	4.02024e-06	-1.30275e-10	-1.4617
55365286	chr19:55365286:G:C	2.28425e-06	-0.491745	-1.53526
55365299	chr19:55365299:C:T	8.75947e-07	-1.47997	-1.50553
55365379	chr19:55365379:C:T	1.15715e-06	-1.18604	-1.52104
55365461	chr19:55365461:C:G	4.5911e-06	-1.30275e-10	-1.32892
55365743	chr19:55365743:A:C	4.25811e-05	-1.44959	2.34796
55365863	chr19:55365863:C:T	2.32211e-06	-0.58985	-1.42072
55365878	chr19:55365878:G:A	3.73079e-06	-1.30275e-10	-1.53642
55365887	chr19:55365887:G:T	3.38013e-06	-1.63513	-5.17887e-10
55366667	chr19:55366667:C:G	2.02925e-06	-1.19286	-0.952521
55366873	chr19:55366873:G:A	4.1345e-05	-1.30275e-10	0.868909
55367153	chr19:55367153:G:C	4.25455e-06	-0.566091	-0.838962
55367688	chr19:55367688:G:A	1.66947e-06	-1.33495	-1.00559
55368304	chr19:55368304:C:T	3.75297e-06	-1.5305	-5.17887e-10
55368945	chr19:55368945:G:C	8.81417e-06	-1.30275e-10	-0.676682
55369017	chr19:55369017:G:T	1.15502e-06	-1.36305	-1.34588
55369052	chr19:55369052:C:T	1.02814e-06	-1.35904	-1.46625
55369055	chr19:55369055:GGGTCTGAGGGAGGAGAGGCTGGGGGCCTGGACTCCTA:G	5.40919e-06	-1.30275e-10	-1.16494
55369402	chr19:55369402:C:G	4.02971e-06	-1.30275e-10	-1.45935
55369793	chr19:55369793:C:G	8.6023e-07	-1.48053	-1.52307
55369983	chr19:55369983:T:C	7.40001e-07	-1.64229	-1.51186
55370387	chr19:55370387:G:A	4.07847e-06	-1.30275e-10	-1.44732
55370918	chr19:55370918:A:G	4.53512e-06	-1.34119	-5.17887e-10
55371438	chr19:55371438:A:G	3.82891e-06	-1.30275e-10	-1.51046
55371439	chr19:55371439:G:C	4.5083e-06	-1.30275e-10	-1.34712
55371495	chr19:55371495:A:AG	3.9599e-06	-1.30275e-10	-1.47682
55371760	chr19:55371760:G:A	4.7606e-06	-1.30275e-10	-1.29267
55371992	chr19:55371992:G:C	6.2087e-06	-1.30275e-10	-1.02709
55372090	chr19:55372090:T:C	4.57975e-06	-1.30275e-10	-1.3314
55372141	chr19:55372141:C:T	7.25258e-07	-1.64201	-1.53226
55372323	chr19:55372323:G:A	4.1467e-06	-1.30275e-10	-1.43073
55372477	chr19:55372477:G:A	6.07584e-06	-1.30275e-10	-1.04872
55372491	chr19:55372491:G:A	3.59371e-06	-1.57386	-5.17887e-10
55373599	chr19:55373599:C:T	2.22669e-06	-0.954733	-1.09779
55373845	chr19:55373845:G:A	1.80771e-06	-1.62813	-0.632856
55374216	chr19:55374216:A:G	2.00637e-06	-0.800898	-1.35582
55374226	chr19:55374226:T:A	1.17629e-06	-1.25084	-1.43984
55374324	chr19:55374324:T:C	6.97419e-06	-0.4137	-0.497127
55374728	chr19:55374728:G:A	4.81967e-06	-1.30275e-10	-1.28034
55375584	chr19:55375584:C:A	7.87791e-07	-1.55442	-1.53715
55375610	chr19:55375610:A:G	3.83128e-06	-1.30275e-10	-1.50984
55375926	chr19:55375926:C:T	3.92457e-06	-1.30275e-10	-1.48579
55376509	chr19:55376509:A:G	7.30414e-06	-1.30275e-10	-0.864602
55376727	chr19:55376727:C:T	1.04677e-06	-1.27401	-1.53332
55376788	chr19:55376788:C:T	9.61867e-07	-1.35618	-1.53574
55378083	chr19:55378083:G:A	3.70214e-06	-0.743677	-0.800455
55378434	chr19:55378434:C:T	1.99639e-06	-1.40307	-0.75863
55378758	chr19:55378758:G:A	1.44105e-06	-0.949994	-1.53767
55378801	chr19:55378801:C:T	1.24562e-06	-1.09726	-1.53615
55379047	chr19:55379047:G:A	2.98652e-06	-1.16389	-0.595042
55379466	chr19:55379466:G:A	2.16549e-06	-0.552574	-1.52782
55379579	chr19:55379579:A:G	4.50839e-06	-1.30275e-10	-1.3471
55379756	chr19:55379756:G:A	3.72474e-06	-1.30275e-10	-1.53804
55379791	chr19:55379791:G:A	2.55803e-06	-1.63431	-0.279496
55380222	chr19:55380222:CTGTGCAGCTG:C	0.000102429	2.59173	-0.815601
55380531	chr19:55380531:T:A	7.68486e-07	-1.64122	-1.47516
55380570	chr19:55380570:G:A	5.71987e-06	0.250726	-1.35982
55380670	chr19:55380670:C:T	4.35797e-06	-0.0439572	-1.33708
55380671	chr19:55380671:C:T	4.49049e-06	-0.01893	-1.33215
55380764	chr19:55380764:T:G	7.79443e-07	-1.61936	-1.48286
55380775	chr19:55380775:T:TC	4.12246e-06	-1.30275e-10	-1.43659
55381118	chr19:55381118:T:C	3.72614e-06	-1.30275e-10	-1.53767
55381184	chr19:55381184:C:T	3.75185e-06	-1.30275e-10	-1.53079
55381216	chr19:55381216:T:G	3.00089e-05	1.98079	-1.43234
55381311	chr19:55381311:G:A	7.21848e-07	-1.64212	-1.53687
55381562	chr19:55381562:T:C	1.71942e-05	-1.30275e-10	-0.00846878
55381733	chr19:55381733:C:T	4.44528e-06	-1.30275e-10	-1.3612
55382151	chr19:55382151:C:T	1.48411e-05	-1.30275e-10	-0.155642
55382235	chr19:55382235:C:T	4.12582e-06	-1.30275e-10	-1.43578
55382456	chr19:55382456:G:A	1.21453e-05	-1.30275e-10	-0.356101
55383470	chr19:55383470:T:G	6.06645e-05	-1.30275e-10	1.25232
55383698	chr19:55383698:C:G	4.02418e-06	-1.30275e-10	-1.46072
55384220	chr19:55384220:G:A	7.26226e-07	-1.64027	-1.53267
55384714	chr19:55384714:T:C	1.03337e-06	-1.4651	-1.35512
55384741	chr19:55384741:C:T	3.55734e-05	2.20692	-1.48837
55384894	chr19:55384894:C:T	5.06538e-06	-1.23061	-5.17887e-10
55385251	chr19:55385251:C:T	7.2079e-07	-1.64246	-1.53799
55385310	chr19:55385310:A:G	4.19347e-06	-1.30275e-10	-1.41951
55385341	chr19:55385341:C:T	7.42261e-07	-1.63554	-1.51555
55385398	chr19:55385398:A:G	8.70803e-06	-0.387576	-0.30122
55385565	chr19:55385565:C:T	4.10313e-06	-1.30275e-10	-1.44129
55386229	chr19:55386229:G:A	4.46203e-06	-1.30275e-10	-1.35744
55386449	chr19:55386449:C:T	4.28021e-06	-1.30275e-10	-1.39904
55387087	chr19:55387087:C:A	3.9239e-06	-1.30275e-10	-1.48596
55387347	chr19:55387347:G:A	3.98482e-06	-1.30275e-10	-1.47055
55387395	chr19:55387395:A:T	4.13233e-06	-1.30275e-10	-1.4342
55387497	chr19:55387497:C:A	1.68542e-05	-1.30275e-10	-0.0284411
55387734	chr19:55387734:C:T	5.94645e-06	-1.07025	-5.17887e-10
55387810	chr19:55387810:G:C	2.73692e-06	-1.06765	-0.778556
55387846	chr19:55387846:A:G	4.40159e-06	-1.30275e-10	-1.37108
55387878	chr19:55387878:A:C	4.06099e-06	-1.30275e-10	-1.45162
55387994	chr19:55387994:C:T	5.30345e-06	-1.30275e-10	-1.18469
55388066	chr19:55388066:G:A	3.87285e-06	-1.30275e-10	-1.49905
55388102	chr19:55388102:A:G	3.88566e-06	-1.30275e-10	-1.49575
55388113	chr19:55388113:C:T	3.91437e-06	-1.30275e-10	-1.48839
55388504	chr19:55388504:A:G	8.41638e-07	-1.62295	-1.4025
55388572	chr19:55388572:T:C	4.16691e-06	-0.395085	-1.03078
55388675	chr19:55388675:C:T	3.79425e-06	-1.30275e-10	-1.51956
55388764	chr19:55388764:C:T	3.79605e-06	-1.30275e-10	-1.51908
55388806	chr19:55388806:A:C	1.85656e-06	-0.91336	-1.32096
55389223	chr19:55389223:G:A	3.70089e-06	-1.54447	-5.17887e-10
55389421	chr19:55389421:G:C	1.28601e-05	-1.30275e-10	-0.298915
55389450	chr19:55389450:G:A	3.95947e-06	-1.30275e-10	-1.47693
55389501	chr19:55389501:A:G	3.94794e-06	-0.274034	-1.20582
55389668	chr19:55389668:G:A	3.8046e-06	-1.30275e-10	-1.51683
55389672	chr19:55389672:G:A	3.78246e-06	-1.30275e-10	-1.52267
55389703	chr19:55389703:CCT:C	1.28951e-05	-1.30275e-10	-0.296199
55389818	chr19:55389818:C:T	3.81392e-06	-1.30275e-10	-1.51439
55389821	chr19:55389821:C:T	1.17518e-06	-1.15731	-1.53431
55389942	chr19:55389942:C:A	3.7812e-06	-1.30275e-10	-1.523
55390005	chr19:55390005:C:T	4.53276e-06	-1.34171	-5.17887e-10
55390167	chr19:55390167:A:G	2.00783e-05	1.52192	-1.37532
55390184	chr19:55390184:C:G	3.78944e-06	-1.30275e-10	-1.52082
55390249	chr19:55390249:C:T	1.76759e-06	-0.930076	-1.35335
55390285	chr19:55390285:G:A	1.24241e-06	-1.38946	-1.24653
55390410	chr19:55390410:GC:G	3.89821e-06	-1.30275e-10	-1.49253
55390553	chr19:55390553:C:G	2.29875e-06	-0.492973	-1.5277
55390567	chr19:55390567:C:A	2.19074e-06	-0.536652	-1.53215
55390716	chr19:55390716:T:C	1.81592e-06	-1.04516	-1.21129
55390889	chr19:55390889:A:G	1.06581e-06	-1.28864	-1.50067
55391015	chr19:55391015:A:G	6.4057e-06	-1.30275e-10	-0.995855
55391089	chr19:55391089:A:G	1.63126e-05	-1.30275e-10	-0.0611024
55391634	chr19:55391634:T:C	3.76459e-06	-1.30275e-10	-1.5274
55392604	chr19:55392604:G:C	3.77314e-06	-1.30275e-10	-1.52514
55392612	chr19:55392612:C:T	1.24814e-06	-1.12948	-1.50191
55392642	chr19:55392642:C:T	0.000334068	-1.30275e-10	2.9583
55392647	chr19:55392647:C:A	3.79682e-06	-1.30275e-10	-1.51888
55392941	chr19:55392941:C:T	3.80091e-06	-1.30275e-10	-1.5178
55393334	chr19:55393334:C:T	3.87878e-06	-1.30275e-10	-1.49752
55393371	chr19:55393371:T:C	5.30482e-06	-1.30275e-10	-1.18443
55393373	chr19:55393373:C:T	5.6254e-06	-1.30275e-10	-1.12575
55393449	chr19:55393449:A:G	1.929e-06	-0.976355	-1.21969
55393560	chr19:55393560:C:T	3.76798e-06	-1.30275e-10	-1.5265
55393699	chr19:55393699:C:T	3.7997e-06	-1.30275e-10	-1.51812
55393907	chr19:55393907:C:T	1.24989e-06	-1.11183	-1.51815
55393992	chr19:55393992:G:A	2.48952e-06	-0.407786	-1.53317
55394043	chr19:55394043:A:G	1.9814e-06	-0.861834	-1.30741
55394134	chr19:55394134:C:T	9.39599e-07	-1.59581	-1.31953
55394193	chr19:55394193:C:T	3.75109e-06	-1.30275e-10	-1.531
55394194	chr19:55394194:G:A	9.00623e-07	-1.60548	-1.35223
55394218	chr19:55394218:C:T	3.78174e-06	-1.30275e-10	-1.52286
55394404	chr19:55394404:T:C	1.17355e-06	-1.18705	-1.50596
55394590	chr19:55394590:T:A	3.86513e-06	-1.30275e-10	-1.50105
55394774	chr19:55394774:A:G	3.90176e-06	-1.30275e-10	-1.49162
55395012	chr19:55395012:T:C	4.44964e-06	-1.30275e-10	-1.36022
55395060	chr19:55395060:A:G	3.77788e-06	-1.30275e-10	-1.52388
55395126	chr19:55395126:T:C	3.87941e-06	-1.30275e-10	-1.49736
55395499	chr19:55395499:A:G	1.37855e-06	-1.054	-1.47801
55395544	chr19:55395544:C:T	4.34477e-06	-1.30275e-10	-1.38407
55395573	chr19:55395573:A:G	3.96543e-06	-0.0306948	-1.44473
55395685	chr19:55395685:T:C	3.37e-06	-1.63813	-5.17887e-10
55395855	chr19:55395855:C:T	3.73059e-06	-1.30275e-10	-1.53648
55395926	chr19:55395926:C:T	3.72584e-06	-1.30275e-10	-1.53775
55396082	chr19:55396082:G:A	3.7247e-06	-1.30275e-10	-1.53806
55396131	chr19:55396131:C:T	3.73108e-06	-1.30275e-10	-1.53635
55396209	chr19:55396209:T:TG	3.47874e-06	-0.296095	-1.31028
55396286	chr19:55396286:A:G	4.71659e-06	-1.30275e-10	-1.30196
55396299	chr19:55396299:C:G	4.30155e-06	-1.39407	-5.17887e-10
55396385	chr19:55396385:G:C	3.20176e-06	-0.344102	-1.34524
55396667	chr19:55396667:A:G	3.85181e-06	-1.5045	-5.17887e-10
55397623	chr19:55397623:A:G	4.45178e-06	-1.30275e-10	-1.35974
55397633	chr19:55397633:A:G	4.97752e-06	-1.30275e-10	-1.24811
55397834	chr19:55397834:C:T	3.54946e-06	-1.58625	-5.17887e-10
55397903	chr19:55397903:T:C	3.06634e-06	-0.31935	-1.41321
55398040	chr19:55398040:A:G	3.72937e-06	-1.30275e-10	-1.5368
55398132	chr19:55398132:G:A	3.20897e-06	-0.321879	-1.36521
55398342	chr19:55398342:C:A	3.4752e-06	-0.243438	-1.36395
55398400	chr19:55398400:T:C	3.17879e-06	-0.326799	-1.36974
55398414	chr19:55398414:T:G	3.15057e-06	-0.343292	-1.36217
55398432	chr19:55398432:T:A	3.7262e-06	-1.30275e-10	-1.53765
55398542	chr19:55398542:T:C	3.17602e-06	-0.338699	-1.35871
55398690	chr19:55398690:G:A	3.33314e-06	-0.302104	-1.34702
55398801	chr19:55398801:A:G	3.74584e-06	-1.30275e-10	-1.5324
55398808	chr19:55398808:TCTC:T	2.42673e-06	-0.46646	-1.50004
55398953	chr19:55398953:T:C	3.14195e-06	-0.338153	-1.37005
55398989	chr19:55398989:C:T	2.49839e-06	-0.670232	-1.26717
55399557	chr19:55399557:C:T	1.47678e-05	-0.160592	-5.17887e-10
55399953	chr19:55399953:C:T	0.000173457	3.67233	-1.36945
55399973	chr19:55399973:G:A	1.22194e-06	-1.62977	-1.02283
55400097	chr19:55400097:G:A	6.3749e-06	0.489399	-1.49007
55400158	chr19:55400158:T:C	8.03736e-06	0.738537	-1.50748
55400182	chr19:55400182:T:C	4.00204e-06	-1.30275e-10	-1.46624
55400292	chr19:55400292:C:T	9.37798e-06	0.8846	-1.49928
55400307	chr19:55400307:G:T	3.72495e-06	-1.30275e-10	-1.53799
55400468	chr19:55400468:CCT:C	4.33331e-06	-1.30275e-10	-1.38671
55400731	chr19:55400731:A:G	2.14537e-05	0.212854	-5.17887e-10
55400964	chr19:55400964:C:T	1.3948e-05	0.501529	-0.719234
55401107	chr19:55401107:T:C	4.0673e-06	-0.0550546	-1.39501
55401344	chr19:55401344:G:A	5.8794e-06	-1.08159	-5.17887e-10
55401397	chr19:55401397:G:T	4.10569e-06	-1.30275e-10	-1.44067
55401578	chr19:55401578:T:G	1.18655e-06	-1.5413	-1.1407
55401610	chr19:55401610:G:A	4.26172e-06	-1.30275e-10	-1.40337
55401670	chr19:55401670:C:T	1.13598e-06	-1.21972	-1.50583
55401869	chr19:55401869:C:T	5.23235e-06	-1.30275e-10	-1.19818
55402310	chr19:55402310:C:A	1.98174e-05	1.00834	-0.874817
55402660	chr19:55402660:A:G	3.72611e-06	-1.30275e-10	-1.53768
55403053	chr19:55403053:G:A	3.73825e-06	-1.30275e-10	-1.53443
55403061	chr19:55403061:G:A	3.74124e-06	-1.30275e-10	-1.53362
55403497	chr19:55403497:AGAAAGAAAG:A	2.19002e-06	-0.589864	-1.47927
55403517	chr19:55403517:GAAGAAAGAAAAAGGA:G	5.50044e-06	-1.14821	-5.17887e-10
55403702	chr19:55403702:G:A	3.82429e-06	-1.30275e-10	-1.51167
55403814	chr19:55403814:C:T	8.0885e-07	-1.62096	-1.44422
55403894	chr19:55403894:C:T	3.72518e-06	-1.30275e-10	-1.53793
55403931	chr19:55403931:G:C	3.79927e-06	-1.30275e-10	-1.51823
55404083	chr19:55404083:TC:T	3.80525e-06	-1.30275e-10	-1.51666
55404542	chr19:55404542:A:G	5.20494e-06	-1.30275e-10	-1.20344
55404646	chr19:55404646:G:T	0.000325132	-1.30275e-10	2.93119
55404690	chr19:55404690:C:T	4.23543e-06	-1.30275e-10	-1.40956
55404815	chr19:55404815:C:T	5.62857e-06	-1.12519	-5.17887e-10
55405061	chr19:55405061:T:C	3.73762e-06	-1.30275e-10	-1.5346
55405171	chr19:55405171:C:T	1.45344e-05	1.22091	-1.39743
55405305	chr19:55405305:C:T	8.1037e-06	-0.760722	-5.17887e-10
55405393	chr19:55405393:C:A	3.85754e-06	-1.30275e-10	-1.50301
55405504	chr19:55405504:G:A	4.37121e-06	-1.30275e-10	-1.378
55405529	chr19:55405529:C:G	3.72987e-06	-1.30275e-10	-1.53667
55405537	chr19:55405537:G:A	4.39645e-06	-1.30275e-10	-1.37225
55405568	chr19:55405568:C:T	1.97844e-06	-0.69279	-1.47794
55405822	chr19:55405822:T:G	5.31975e-06	-1.30275e-10	-1.18162
55406348	chr19:55406348:A:C	3.64927e-06	-1.55852	-5.17887e-10
55406677	chr19:55406677:G:A	3.73493e-06	-1.30275e-10	-1.53532
55406994	chr19:55406994:G:C	3.83319e-06	-1.30275e-10	-1.50935
55407630	chr19:55407630:CT:C	3.58392e-06	-1.57658	-5.17887e-10
55407861	chr19:55407861:C:T	7.83335e-07	-1.63155	-1.46569
55408570	chr19:55408570:T:G	5.25458e-06	-1.30275e-10	-1.19394
55408780	chr19:55408780:G:T	3.75787e-06	-1.30275e-10	-1.52919
55408934	chr19:55408934:G:A	4.25744e-05	0.898211	-5.17887e-10
55408966	chr19:55408966:T:C	1.44415e-05	-1.30275e-10	-0.182934
55409154	chr19:55409154:A:G	3.74664e-06	-1.30275e-10	-1.53218
55409184	chr19:55409184:G:A	1.60851e-06	-0.969843	-1.40789
55409256	chr19:55409256:G:A	3.7272e-06	-1.30275e-10	-1.53738
55409349	chr19:55409349:G:A	3.51431e-06	-1.5962	-5.17887e-10
55409554	chr19:55409554:G:A	3.76115e-06	-1.30275e-10	-1.52832
55409796	chr19:55409796:C:T	3.7568e-06	-1.30275e-10	-1.52948
55410211	chr19:55410211:T:C	6.78809e-05	1.23685	0.127861
55410263	chr19:55410263:G:A	4.87273e-05	1.32814	-0.29494
55410365	chr19:55410365:T:A	3.72464e-06	-1.30275e-10	-1.53807
55410674	chr19:55410674:G:A	4.25487e-06	-1.30275e-10	-1.40498
55411269	chr19:55411269:C:T	4.02925e-06	-1.30275e-10	-1.45946
55411473	chr19:55411473:G:T	5.09609e-06	-1.30275e-10	-1.22457
55411517	chr19:55411517:T:C	2.0117e-06	-0.661375	-1.49269
55412214	chr19:55412214:A:G	3.725e-06	-1.30275e-10	-1.53798
55412439	chr19:55412439:G:A	1.6011e-06	-1.16004	-1.22231
55412795	chr19:55412795:G:A	3.4844e-06	-1.60475	-5.17887e-10
55412940	chr19:55412940:C:T	9.03911e-07	-1.55724	-1.39682
55412989	chr19:55412989:A:C	9.46921e-07	-1.36952	-1.53806
55413410	chr19:55413410:G:A	4.68387e-06	-1.30275e-10	-1.30892
55413513	chr19:55413513:T:G	3.81171e-06	-1.30275e-10	-1.51496
55413619	chr19:55413619:G:A	3.73417e-06	-1.30275e-10	-1.53552
55413990	chr19:55413990:T:A	6.75364e-06	-0.942961	-5.17887e-10
55413991	chr19:55413991:T:A	3.87341e-06	-1.30275e-10	-1.49891
55414132	chr19:55414132:G:A	3.70803e-05	1.31846	-0.558415
55414380	chr19:55414380:T:C	3.77935e-06	-1.30275e-10	-1.52349
55414389	chr19:55414389:G:C	1.01675e-05	-1.30275e-10	-0.533844
55414458	chr19:55414458:G:A	4.48469e-06	-1.30275e-10	-1.35237
55414662	chr19:55414662:C:T	4.03543e-06	-1.30275e-10	-1.45793
55414769	chr19:55414769:A:C	3.73187e-06	-1.30275e-10	-1.53613
55414820	chr19:55414820:C:A	1.8561e-06	-0.732949	-1.50162
55414906	chr19:55414906:T:A	9.29502e-07	-1.38956	-1.53659
55415103	chr19:55415103:G:A	1.84486e-06	-0.727579	-1.51306
55415180	chr19:55415180:T:C	1.88353e-06	-0.711724	-1.50817
55415303	chr19:55415303:C:T	3.73906e-06	-1.30275e-10	-1.53421
55415542	chr19:55415542:A:G	4.24923e-06	-1.30275e-10	-1.40631
55415637	chr19:55415637:A:G	3.51093e-06	-1.59716	-5.17887e-10
55416127	chr19:55416127:G:A	8.44125e-06	-0.0803239	-0.639589
55416462	chr19:55416462:G:A	4.3171e-06	-1.30275e-10	-1.39046
55416789	chr19:55416789:C:T	3.85427e-06	-1.30275e-10	-1.50386
55417359	chr19:55417359:A:G	3.85543e-06	-1.30275e-10	-1.50356
55417420	chr19:55417420:G:C	4.94332e-06	-1.30275e-10	-1.25501
55417602	chr19:55417602:G:A	4.0128e-06	-1.30275e-10	-1.46355
55417858	chr19:55417858:C:T	1.53762e-06	-1.02829	-1.39451
55417950	chr19:55417950:G:A	4.16483e-06	-1.30275e-10	-1.42637
55418135	chr19:55418135:C:G	1.4148e-06	-1.03275	-1.4733
55418556	chr19:55418556:A:G	2.02357e-06	-0.613019	-1.53516
55418959	chr19:55418959:G:A	1.53756e-06	-1.07451	-1.34834
55419033	chr19:55419033:T:C	2.16239e-06	-0.573082	-1.50875
55419098	chr19:55419098:A:G	1.22011e-05	-0.351513	-5.17887e-10
55419839	chr19:55419839:G:A	1.83356e-06	-0.735611	-1.51117
55420096	chr19:55420096:G:T	1.47971e-06	-0.952168	-1.50903
55420401	chr19:55420401:T:C	4.57862e-06	-1.30275e-10	-1.33165
55420518	chr19:55420518:G:T	4.40205e-06	-0.40456	-0.966412
55420629	chr19:55420629:G:A	2.57925e-06	-0.603542	-1.302
55420671	chr19:55420671:C:T	9.20463e-06	-0.633337	-5.17887e-10
55421094	chr19:55421094:C:T	8.31186e-07	-1.54647	-1.49147
55421220	chr19:55421220:C:G	1.4408e-06	-0.989614	-1.49823
55421629	chr19:55421629:A:G	3.73896e-06	-1.30275e-10	-1.53424
55421865	chr19:55421865:G:A	8.2845e-06	-1.30275e-10	-0.738656
55421879	chr19:55421879:A:C	1.31706e-06	-1.36681	-1.21083
55421970	chr19:55421970:G:A	8.42593e-06	-1.30275e-10	-0.721729
55422068	chr19:55422068:A:G	7.4282e-06	0.240214	-1.08797
55422366	chr19:55422366:A:C	3.36692e-06	-1.63904	-5.17887e-10
55422449	chr19:55422449:C:T	3.72986e-06	-0.171245	-1.36543
55422709	chr19:55422709:A:G	3.72502e-06	-1.30275e-10	-1.53797
55423482	chr19:55423482:A:T	3.85814e-06	-1.30275e-10	-1.50286
55423657	chr19:55423657:T:C	7.07676e-06	-1.30275e-10	-0.896227
55423716	chr19:55423716:A:G	7.60379e-06	-0.824397	-5.17887e-10
55423817	chr19:55423817:C:T	4.1044e-06	0.0640625	-1.50505
55424139	chr19:55424139:T:TAA	4.92924e-05	1.04473	-5.17887e-10
55424144	chr19:55424144:T:A	6.5743e-06	-0.969876	-5.17887e-10
55424326	chr19:55424326:G:A	3.73666e-06	-1.30275e-10	-1.53485
55425009	chr19:55425009:C:T	3.74267e-06	-1.30275e-10	-1.53324
55425026	chr19:55425026:G:A	3.83558e-06	-1.30275e-10	-1.50872
55425303	chr19:55425303:G:A	3.94059e-06	-1.48171	-5.17887e-10
55425320	chr19:55425320:A:G	3.43779e-05	-1.30275e-10	0.684372
55425544	chr19:55425544:G:A	3.74096e-06	-1.30275e-10	-1.5337
55425685	chr19:55425685:C:T	1.80302e-06	-0.72554	-1.53804
55425766	chr19:55425766:A:G	2.73343e-05	-1.30275e-10	0.4551
55425823	chr19:55425823:G:A	3.50625e-05	-1.30275e-10	0.704089
55426050	chr19:55426050:T:G	3.49616e-05	0.701206	-5.17887e-10
55426987	chr19:55426987:G:GC	3.2424e-05	-1.30275e-10	0.625855
55427675	chr19:55427675:G:A	3.58455e-05	-1.30275e-10	0.726175
55427768	chr19:55427768:C:T	3.37392e-06	-1.63697	-5.17887e-10
55428504	chr19:55428504:G:C	2.44702e-05	-1.30275e-10	0.344412
55429167	chr19:55429167:A:G	2.8457e-05	-1.30275e-10	0.495352
55429297	chr19:55429297:C:T	3.48287e-05	-1.30275e-10	0.697398
55429509	chr19:55429509:T:TG	3.50924e-05	-1.30275e-10	0.704942
55429526	chr19:55429526:C:T	6.14446e-06	-1.03749	-5.17887e-10
55429825	chr19:55429825:T:TC	1.60415e-06	-0.855559	-1.52489
55429931	chr19:55429931:T:C	8.7423e-06	0.701379	-1.38625
55430141	chr19:55430141:A:G	3.50353e-06	-0.202545	-1.39673
55430232	chr19:55430232:G:A	3.52332e-05	-1.30275e-10	0.708945
55430373	chr19:55430373:T:C	3.59329e-06	-0.0438478	-1.53013
55430620	chr19:55430620:C:T	3.75374e-06	-1.30275e-10	-1.53029
55431089	chr19:55431089:G:A	1.00025e-05	-1.30275e-10	-0.550205
55431183	chr19:55431183:G:C	1.27967e-05	-1.30275e-10	-0.303853
55431693	chr19:55431693:A:C	3.73446e-06	-1.30275e-10	-1.53544
55432153	chr19:55432153:C:T	4.40235e-06	-1.30275e-10	-1.3709
55432452	chr19:55432452:G:A	4.22732e-06	-1.30275e-10	-1.41147
55432573	chr19:55432573:C:T	3.78445e-06	-1.30275e-10	-1.52214
55432758	chr19:55432758:A:G	3.30322e-05	-1.30275e-10	0.64444
55432762	chr19:55432762:T:C	5.28237e-06	-1.18867	-5.17887e-10
55432799	chr19:55432799:A:G	3.49169e-06	-0.0697777	-1.53288
55432896	chr19:55432896:CACAG:C	5.44956e-06	-1.30275e-10	-1.15751
55433851	chr19:55433851:C:T	3.47758e-05	-1.30275e-10	0.695878
55433883	chr19:55433883:A:G	5.27386e-06	-1.30275e-10	-1.19028
55434001	chr19:55434001:C:T	1.03378e-05	-1.30275e-10	-0.517235
55435929	chr19:55435929:A:C	4.11539e-06	-0.0464066	-1.3919
55436025	chr19:55436025:A:G	2.78331e-05	-1.30275e-10	0.473183
55436082	chr19:55436082:T:G	3.31311e-05	-1.30275e-10	0.64743
55436370	chr19:55436370:C:T	3.72601e-06	-1.30275e-10	-1.53771
55436499	chr19:55436499:G:A	1.7024e-06	-0.991193	-1.32981
55436685	chr19:55436685:G:A	5.0108e-06	-1.30275e-10	-1.24145
55437162	chr19:55437162:C:G	3.95916e-05	-1.30275e-10	0.825573
55438017	chr19:55438017:C:T	3.73213e-06	-1.30275e-10	-1.53606
55438486	chr19:55438486:T:C	2.6414e-06	-0.352249	-1.52949
55438657	chr19:55438657:C:T	3.73855e-06	-1.30275e-10	-1.53434
55438881	chr19:55438881:T:C	1.58038e-05	-1.30275e-10	-0.0927917
55439337	chr19:55439337:T:C	3.72466e-06	-1.30275e-10	-1.53807
55439502	chr19:55439502:C:T	4.06593e-06	-1.30275e-10	-1.4504
55439695	chr19:55439695:C:T	3.9901e-05	0.833357	-5.17887e-10
55439862	chr19:55439862:T:G	3.73914e-06	-1.30275e-10	-1.53419
55439870	chr19:55439870:G:A	3.1626e-06	-0.562054	-1.1396
55441453	chr19:55441453:T:G	2.44849e-05	-1.30275e-10	0.345016
55441532	chr19:55441532:A:T	4.64914e-06	-1.31636	-5.17887e-10
55441637	chr19:55441637:C:G	4.44881e-06	-1.30275e-10	-1.36041
55442294	chr19:55442294:G:A	4.40136e-06	-1.30275e-10	-1.37113
55443096	chr19:55443096:C:T	1.15998e-06	-1.21506	-1.48958
55443812	chr19:55443812:A:T	3.41296e-06	-1.62546	-5.17887e-10
55444093	chr19:55444093:G:C	4.45667e-06	-1.30275e-10	-1.35864
55444308	chr19:55444308:C:T	8.47203e-07	-1.60499	-1.41387
55444606	chr19:55444606:G:A	2.29792e-05	0.281548	-5.17887e-10
55444860	chr19:55444860:A:G	5.0577e-06	-1.30275e-10	-1.23213
55444927	chr19:55444927:G:A	3.88179e-06	-1.30275e-10	-1.49675
55445084	chr19:55445084:C:T	4.87448e-06	-1.30275e-10	-1.26903
55445239	chr19:55445239:G:A	1.759e-05	-1.30275e-10	0.0142868
55445874	chr19:55445874:T:C	4.10354e-06	0.0387757	-1.47997
55446508	chr19:55446508:A:G	8.37081e-07	-1.63878	-1.3921
55446791	chr19:55446791:C:T	4.52603e-06	-1.30275e-10	-1.3432
55447103	chr19:55447103:C:T	1.49802e-06	-0.98717	-1.46173
55447116	chr19:55447116:T:C	4.11215e-06	-0.0446099	-1.39449
55447752	chr19:55447752:TG:T	1.18694e-06	-1.58107	-1.10059
55449213	chr19:55449213:C:T	3.74639e-06	-1.30275e-10	-1.53225
55449471	chr19:55449471:C:T	4.43942e-06	-1.30275e-10	-1.36252
55449573	chr19:55449573:G:A	4.4252e-06	-1.36573	-5.17887e-10
55451371	chr19:55451371:C:A	7.64259e-07	-1.59923	-1.52266
55451816	chr19:55451816:C:T	4.53482e-06	-1.30275e-10	-1.34126
55452280	chr19:55452280:C:T	3.74732e-06	-1.30275e-10	-1.532
55452447	chr19:55452447:A:AG	8.93198e-07	-1.56123	-1.40476
55452530	chr19:55452530:T:G	9.38232e-07	-1.60951	-1.30729
55452783	chr19:55452783:C:A	3.72663e-06	-1.30275e-10	-1.53754
55453097	chr19:55453097:T:C	8.5165e-07	-1.64035	-1.37327
55453353	chr19:55453353:G:A	4.08382e-06	-1.30275e-10	-1.44601
55453772	chr19:55453772:G:C	6.82754e-06	-1.30275e-10	-0.932079
55453878	chr19:55453878:A:C	4.40314e-06	-1.30275e-10	-1.37072
55453933	chr19:55453933:T:A	6.80969e-06	-1.30275e-10	-0.934696
55453954	chr19:55453954:C:T	4.11129e-06	-1.30275e-10	-1.43931
55454053	chr19:55454053:C:T	1.22461e-06	-1.12134	-1.52908
55454088	chr19:55454088:C:T	1.22787e-06	-1.1151	-1.53266
55454268	chr19:55454268:C:T	3.94352e-06	-1.30275e-10	-1.48097
55454447	chr19:55454447:G:C	4.23973e-06	-1.30275e-10	-1.40854
55454565	chr19:55454565:G:A	4.15176e-06	-1.30275e-10	-1.42951
55454613	chr19:55454613:G:A	1.09504e-06	-1.56971	-1.19254
55454908	chr19:55454908:G:A	9.50366e-06	-0.601366	-5.17887e-10
55454979	chr19:55454979:C:T	1.72353e-06	-1.07732	-1.23135
55455528	chr19:55455528:TG:T	9.91193e-07	-1.32625	-1.53563
55455629	chr19:55455629:A:G	4.22589e-06	-1.30275e-10	-1.41181
55456116	chr19:55456116:C:T	1.08251e-06	-1.24443	-1.52933
55456131	chr19:55456131:G:A	3.73601e-06	-1.30275e-10	-1.53503
55456481	chr19:55456481:C:T	1.33662e-05	1.25507	-1.51538
55456649	chr19:55456649:A:G	2.98947e-05	1.8203	-1.27566
55456827	chr19:55456827:C:T	5.27422e-06	-1.30275e-10	-1.19021
55456937	chr19:55456937:C:A	4.28904e-06	-1.39698	-5.17887e-10
55457021	chr19:55457021:G:C	8.70678e-07	-1.49724	-1.49428
55457116	chr19:55457116:C:T	7.76961e-07	-1.5675	-1.53791
55457201	chr19:55457201:G:A	2.41902e-05	1.04053	-0.707631
55457600	chr19:55457600:G:A	5.73381e-06	-1.30275e-10	-1.10666
55457865	chr19:55457865:A:G	2.01826e-06	-1.20765	-0.943156
55457912	chr19:55457912:G:C	4.42751e-06	-0.287723	-1.07748
55457922	chr19:55457922:T:G	4.064e-06	-1.30275e-10	-1.45087
55458146	chr19:55458146:G:A	1.39359e-06	-1.35476	-1.1664
55458294	chr19:55458294:C:T	9.15244e-06	-0.639023	-5.17887e-10
55458379	chr19:55458379:G:A	1.87452e-06	-0.818609	-1.40608
55458492	chr19:55458492:G:T	4.05171e-06	-1.30275e-10	-1.4539
55458776	chr19:55458776:T:C	8.34839e-06	-1.30275e-10	-0.730974
55458780	chr19:55458780:T:C	7.65845e-06	0.314231	-1.13146
55458847	chr19:55458847:C:T	1.66135e-05	-1.30275e-10	-0.04283
55458856	chr19:55458856:T:G	4.09158e-06	-1.30275e-10	-1.44411
55459207	chr19:55459207:G:C	0.00011786	1.91646	-5.17887e-10
55459222	chr19:55459222:C:A	2.26094e-06	-0.647017	-1.39024
55459415	chr19:55459415:A:G	3.93267e-06	-1.30275e-10	-1.48373
55459505	chr19:55459505:A:T	4.04874e-06	-1.30275e-10	-1.45464
55459603	chr19:55459603:G:A	3.9749e-06	-1.30275e-10	-1.47304
55459732	chr19:55459732:A:G	3.39947e-06	-0.211425	-1.418
55459766	chr19:55459766:G:A	4.84998e-06	-0.771591	-0.502477
55459788	chr19:55459788:GT:G	4.67463e-06	-0.0589427	-1.25195
55459857	chr19:55459857:G:A	3.73444e-06	-0.179825	-1.35562
55459975	chr19:55459975:C:T	1.1332e-06	-1.25655	-1.47145
55460232	chr19:55460232:C:CT	1.61973e-05	-0.0682	-5.17887e-10
55460256	chr19:55460256:G:A	1.76343e-05	0.016802	-5.17887e-10
55460407	chr19:55460407:T:C	1.02189e-05	-0.340607	-0.188192
55460878	chr19:55460878:C:G	8.19583e-06	-1.30275e-10	-0.749417
55460925	chr19:55460925:CCAGTT:C	4.43423e-06	0.154692	-1.51838
55461242	chr19:55461242:T:C	7.56345e-06	-1.30275e-10	-0.829716
55461434	chr19:55461434:A:T	4.64852e-06	-1.30275e-10	-1.31649
55461616	chr19:55461616:C:A	7.29525e-06	-0.86582	-5.17887e-10
55461736	chr19:55461736:G:C	6.85452e-06	-1.30275e-10	-0.928135
55461812	chr19:55461812:T:C	7.99719e-06	-1.30275e-10	-0.773952
55461938	chr19:55461938:C:T	2.71517e-06	-0.317577	-1.53661
55462114	chr19:55462114:G:A	6.30344e-06	-1.30275e-10	-1.01195
55462394	chr19:55462394:G:T	6.29472e-06	-1.30275e-10	-1.01333
55462427	chr19:55462427:C:G	4.43792e-06	-1.30275e-10	-1.36286
55462779	chr19:55462779:C:T	5.53202e-06	-0.753207	-0.389283
55462850	chr19:55462850:T:C	6.01311e-06	-0.776491	-0.282609
55462895	chr19:55462895:A:G	1.18513e-05	-1.30275e-10	-0.380606
55463175	chr19:55463175:A:G	4.91494e-06	-1.30275e-10	-1.26076
55463644	chr19:55463644:A:G	5.09839e-06	-1.30275e-10	-1.22412
55463675	chr19:55463675:G:T	2.94802e-06	-0.238798	-1.53311
55463989	chr19:55463989:G:A	4.50316e-06	-1.30275e-10	-1.34826
55463998	chr19:55463998:C:CT	1.50812e-05	-1.30275e-10	-0.139591
55464074	chr19:55464074:C:T	7.63597e-06	-1.30275e-10	-0.820173
55464119	chr19:55464119:G:A	1.72581e-06	-1.29204	-1.01531
55464512	chr19:55464512:C:T	8.75538e-05	1.61921	-5.17887e-10
55464537	chr19:55464537:G:A	4.81878e-06	-1.30275e-10	-1.28052
55464580	chr19:55464580:C:T	7.99221e-06	-1.30275e-10	-0.774575
55464792	chr19:55464792:A:G	5.0815e-06	-1.30275e-10	-1.22744
55465278	chr19:55465278:G:A	1.30878e-06	-1.43896	-1.14499
55465816	chr19:55465816:T:C	8.86619e-06	-1.30275e-10	-0.670798
55465975	chr19:55465975:G:C	4.3455e-06	-1.30275e-10	-1.3839
55466542	chr19:55466542:G:A	8.99867e-07	-1.63485	-1.3237
55466656	chr19:55466656:CTCTG:C	6.2678e-06	-1.01762	-5.17887e-10
55466853	chr19:55466853:G:A	3.99565e-06	-1.30275e-10	-1.46784
55466893	chr19:55466893:C:T	4.11743e-06	-1.30275e-10	-1.43781
55467022	chr19:55467022:C:T	4.04368e-06	-1.30275e-10	-1.45589
55467693	chr19:55467693:G:A	5.82868e-06	-1.30275e-10	-1.09025
55467904	chr19:55467904:C:G	5.05467e-06	-1.30275e-10	-1.23273
55467997	chr19:55467997:C:T	3.72482e-06	-1.30275e-10	-1.53802
55468090	chr19:55468090:G:A	3.7701e-06	-1.30275e-10	-1.52594
55468212	chr19:55468212:T:C	5.51447e-06	-1.30275e-10	-1.14567
55468236	chr19:55468236:G:A	8.60044e-06	-1.30275e-10	-0.701229
55468396	chr19:55468396:G:C	3.72758e-06	-1.30275e-10	-1.53728
55468470	chr19:55468470:A:G	2.28711e-06	-0.725519	-1.30024
55468617	chr19:55468617:G:A	8.79277e-07	-1.61528	-1.36642
55468650	chr19:55468650:G:A	3.72569e-06	-1.30275e-10	-1.53779
55468665	chr19:55468665:G:A	4.08579e-06	-1.30275e-10	-1.44553
55468708	chr19:55468708:T:C	3.74285e-06	-1.30275e-10	-1.53319
55469008	chr19:55469008:C:T	4.32663e-06	-1.30275e-10	-1.38825
55469151	chr19:55469151:G:A	8.20064e-06	-1.30275e-10	-0.748831
55469210	chr19:55469210:C:T	4.60352e-06	-1.30275e-10	-1.32622
55469361	chr19:55469361:C:T	1.51841e-05	1.3761	-1.50889
55469743	chr19:55469743:T:C	1.00545e-05	-1.30275e-10	-0.545026
55469818	chr19:55469818:A:T	5.86865e-06	-1.08342	-5.17887e-10
55469845	chr19:55469845:C:T	1.98644e-06	-1.09443	-1.07227
55470186	chr19:55470186:G:A	7.4499e-06	-1.30275e-10	-0.844842
55470317	chr19:55470317:A:G	4.32926e-06	-1.30275e-10	-1.38765
55470534	chr19:55470534:A:G	4.00182e-06	-1.30275e-10	-1.46629
55470631	chr19:55470631:C:T	4.3148e-06	0.131832	-1.52282
55470639	chr19:55470639:T:C	4.3995e-06	-1.30275e-10	-1.37155
55470670	chr19:55470670:C:T	4.34541e-06	-1.30275e-10	-1.38392
55470786	chr19:55470786:G:T	3.97235e-06	-0.00564249	-1.46804
55470816	chr19:55470816:A:G	5.41483e-06	-1.30275e-10	-1.1639
55470820	chr19:55470820:C:T	5.58365e-06	-1.30275e-10	-1.1332
55470880	chr19:55470880:C:T	5.20412e-06	-1.30275e-10	-1.20359
55471039	chr19:55471039:C:G	3.725e-06	-1.30275e-10	-1.53798
55471170	chr19:55471170:G:C	4.74399e-06	-1.30275e-10	-1.29616
55471291	chr19:55471291:T:C	5.03429e-06	-1.30275e-10	-1.23677
55471414	chr19:55471414:G:A	7.53222e-07	-1.61559	-1.52085
55471783	chr19:55471783:A:G	8.18542e-07	-1.55937	-1.4939
55471951	chr19:55471951:A:G	3.72889e-06	-1.30275e-10	-1.53693
55472565	chr19:55472565:T:C	4.23858e-06	-1.30275e-10	-1.40881
55472826	chr19:55472826:A:C	3.78114e-06	-1.30275e-10	-1.52302
55472883	chr19:55472883:A:G	2.31721e-05	1.61451	-1.3246
55472947	chr19:55472947:G:A	6.52362e-06	-1.30275e-10	-0.977613
55473013	chr19:55473013:G:C	1.14297e-05	0.587273	-1.0041
55473612	chr19:55473612:A:C	6.58902e-06	-0.967638	-5.17887e-10
55473759	chr19:55473759:T:G	1.33325e-06	-1.5082	-1.05723
55473915	chr19:55473915:C:T	4.40931e-06	-1.30275e-10	-1.36932
55474107	chr19:55474107:T:C	4.75476e-06	-1.30275e-10	-1.2939
55474108	chr19:55474108:G:T	4.75593e-06	-1.30275e-10	-1.29365
55474127	chr19:55474127:C:T	4.66488e-06	-1.30275e-10	-1.31298
55474132	chr19:55474132:G:A	4.47081e-06	-1.30275e-10	-1.35547
55474284	chr19:55474284:C:A	3.80311e-06	-1.30275e-10	-1.51722
55474419	chr19:55474419:T:C	1.98321e-06	-1.64155	-0.526771
55474665	chr19:55474665:A:G	4.41596e-06	-1.30275e-10	-1.36782
55474763	chr19:55474763:A:G	4.64356e-06	-1.30275e-10	-1.31756
55474766	chr19:55474766:T:C	1.84356e-05	1.27293	-1.21169
55475270	chr19:55475270:T:C	8.72821e-07	-1.63001	-1.35906
55475552	chr19:55475552:T:G	1.21679e-06	-1.22547	-1.43136
55475959	chr19:55475959:A:G	4.11807e-06	-1.30275e-10	-1.43766
55476504	chr19:55476504:A:C	2.08527e-06	-0.601571	-1.51657
55476938	chr19:55476938:A:T	2.16169e-05	1.1761	-0.955672
55476982	chr19:55476982:C:T	1.76994e-05	1.12355	-1.10306
55476995	chr19:55476995:C:T	3.73009e-06	-1.30275e-10	-1.53661
55477115	chr19:55477115:G:A	7.69464e-06	-1.30275e-10	-0.812519
55477194	chr19:55477194:A:G	4.51566e-06	-1.34549	-5.17887e-10
55477303	chr19:55477303:A:C	3.1696e-05	0.603146	-5.17887e-10
55477440	chr19:55477440:A:G	2.32392e-05	1.39295	-1.10016
55477756	chr19:55477756:T:C	1.59033e-05	0.945805	-1.03232
55477875	chr19:55477875:A:G	3.9303e-06	-1.30275e-10	-1.48433
55477882	chr19:55477882:G:A	3.77529e-06	-1.30275e-10	-1.52457
55478025	chr19:55478025:C:T	1.32222e-06	-1.64035	-0.933384
55478152	chr19:55478152:T:C	3.73038e-06	-1.30275e-10	-1.53653
55478153	chr19:55478153:G:A	3.72963e-06	-1.30275e-10	-1.53673
55478285	chr19:55478285:G:A	8.97585e-06	-1.30275e-10	-0.658506
55478293	chr19:55478293:A:G	3.8809e-06	-1.30275e-10	-1.49698
55478479	chr19:55478479:T:C	3.73468e-06	-1.30275e-10	-1.53538
55478662	chr19:55478662:A:G	5.89321e-06	-1.30275e-10	-1.07924
55479236	chr19:55479236:G:A	4.61177e-06	-1.32443	-5.17887e-10
55479242	chr19:55479242:C:T	3.76118e-06	-1.30275e-10	-1.52831
55479542	chr19:55479542:T:C	4.80402e-06	-1.30275e-10	-1.28359
55479608	chr19:55479608:C:A	6.15643e-06	0.261785	-1.29733
55479637	chr19:55479637:A:G	5.81375e-06	0.297052	-1.38987
55479739	chr19:55479739:C:T	9.47255e-06	-0.604645	-5.17887e-10
55480427	chr19:55480427:A:C	7.89691e-06	0.597376	-1.38395
55480444	chr19:55480444:G:A	4.31491e-06	-1.39097	-5.17887e-10
55480503	chr19:55480503:C:T	1.31952e-06	-1.64194	-0.933831
55480658	chr19:55480658:T:C	3.86049e-06	-1.30275e-10	-1.50225
55481532	chr19:55481532:G:A	3.85362e-06	-1.30275e-10	-1.50403
55481625	chr19:55481625:C:T	7.80343e-07	-1.59397	-1.50709
55482069	chr19:55482069:G:T	5.87338e-06	-1.08261	-5.17887e-10
55482423	chr19:55482423:A:G	6.11653e-06	0.442972	-1.48502
55482873	chr19:55482873:C:T	5.73666e-06	0.341436	-1.4476
55483341	chr19:55483341:A:G	7.53643e-07	-1.6307	-1.50518
55483710	chr19:55483710:G:A	1.71196e-05	-1.30275e-10	-0.01282
55483781	chr19:55483781:C:G	3.72721e-06	-1.30275e-10	-1.53738
55483905	chr19:55483905:G:A	2.74008e-06	-0.356623	-1.48843
55483932	chr19:55483932:G:T	1.65174e-05	-1.30275e-10	-0.0486267
55484343	chr19:55484343:A:G	5.02497e-06	-1.23862	-5.17887e-10
55484474	chr19:55484474:C:G	3.62428e-06	-1.56539	-5.17887e-10
55484519	chr19:55484519:G:A	1.29986e-06	-1.61491	-0.975876
55484697	chr19:55484697:T:C	5.8938e-05	2.27635	-1.05291
55484786	chr19:55484786:A:AC	8.93093e-06	-1.30275e-10	-0.663523
55484861	chr19:55484861:G:A	1.71604e-06	-1.51477	-0.798256
55485572	chr19:55485572:G:A	1.87789e-06	-0.684872	-1.53802
55485707	chr19:55485707:C:T	3.88441e-06	-1.30275e-10	-1.49607
55485813	chr19:55485813:T:C	4.65142e-06	-1.30275e-10	-1.31587
55485983	chr19:55485983:C:T	3.74101e-06	-1.30275e-10	-1.53369
55485990	chr19:55485990:C:CA	1.21225e-06	-1.50284	-1.15772
55486113	chr19:55486113:CCTCCAGCCTCCA:C	7.40967e-07	-1.64245	-1.51039
55486293	chr19:55486293:C:T	3.9607e-06	-1.30275e-10	-1.47662
55486895	chr19:55486895:C:T	1.28297e-06	-1.379	-1.22487
55486914	chr19:55486914:C:T	3.73966e-06	-1.30275e-10	-1.53405
55487144	chr19:55487144:T:A	5.47178e-05	2.67521	-1.52606
55487496	chr19:55487496:C:T	7.78653e-06	0.573565	-1.37421
55487584	chr19:55487584:T:C	5.12886e-06	-1.30275e-10	-1.21816
55487920	chr19:55487920:A:C	3.77567e-06	-1.30275e-10	-1.52446
55487987	chr19:55487987:G:C	1.36254e-05	-1.30275e-10	-0.241106
55489112	chr19:55489112:C:T	4.13798e-06	-1.30275e-10	-1.43283
55489125	chr19:55489125:C:T	0.000269988	4.28337	-1.53804
55489442	chr19:55489442:C:T	4.4392e-06	-1.36257	-5.17887e-10
55489907	chr19:55489907:C:T	3.83322e-06	-1.30275e-10	-1.50934
55490157	chr19:55490157:C:T	8.84168e-06	-0.721301	0.0477347
55490504	chr19:55490504:C:T	3.12895e-06	-0.425852	-1.28649
55490619	chr19:55490619:G:A	3.72727e-06	-1.30275e-10	-1.53737
55491313	chr19:55491313:G:T	4.78153e-06	-1.30275e-10	-1.28828
55491332	chr19:55491332:T:C	8.03008e-07	-1.63368	-1.43876
55491535	chr19:55491535:AGGAG:A	8.88598e-07	-1.64145	-1.32971
55491570	chr19:55491570:G:A	3.73063e-06	-1.30275e-10	-1.53646
55491682	chr19:55491682:C:G	2.19939e-06	-0.568446	-1.49642
55491891	chr19:55491891:G:T	5.63324e-06	-1.30275e-10	-1.12436
55491953	chr19:55491953:G:A	1.83552e-06	-0.730567	-1.51515
55491984	chr19:55491984:T:C	7.24072e-07	-1.63819	-1.53772
55492187	chr19:55492187:C:T	5.13859e-06	-1.30275e-10	-1.21626
55492324	chr19:55492324:T:G	3.88028e-06	-1.30275e-10	-1.49714
55492369	chr19:55492369:G:A	3.53828e-06	-1.5894	-5.17887e-10
55492410	chr19:55492410:G:A	0.000375612	4.43726	-1.36175
55492645	chr19:55492645:T:C	7.42046e-07	-1.63958	-1.51181
55492713	chr19:55492713:G:C	2.11542e-06	-0.893525	-1.21027
55492783	chr19:55492783:C:T	1.20163e-06	-1.63769	-1.03168
55492895	chr19:55492895:C:T	6.54546e-06	-1.30275e-10	-0.97427
55493377	chr19:55493377:A:AG	6.04093e-06	0.469873	-1.52436
55493415	chr19:55493415:G:A	4.00129e-06	-1.30275e-10	-1.46643
55493489	chr19:55493489:T:C	4.24674e-05	2.03944	-1.14375
55493534	chr19:55493534:G:A	7.84479e-07	-1.56767	-1.52811
55493607	chr19:55493607:G:A	4.08763e-06	-1.30275e-10	-1.44508
55493922	chr19:55493922:T:C	9.31184e-07	-1.44787	-1.47647
55494192	chr19:55494192:A:G	7.5472e-07	-1.60304	-1.53141
55494231	chr19:55494231:C:G	3.92144e-06	-1.30275e-10	-1.48659
55494326	chr19:55494326:G:A	5.48748e-06	-1.30275e-10	-1.15057
55494460	chr19:55494460:G:C	3.79073e-06	-1.30275e-10	-1.52048
55495075	chr19:55495075:A:G	3.77601e-06	-1.30275e-10	-1.52438
55495083	chr19:55495083:C:T	7.99732e-06	-1.30275e-10	-0.773937
55495608	chr19:55495608:T:G	1.62546e-06	-1.42838	-0.938872
55495674	chr19:55495674:G:A	1.18917e-06	-1.59888	-1.08091
55496004	chr19:55496004:G:A	1.10937e-05	0.865321	-1.31199
55496206	chr19:55496206:T:G	4.28586e-06	-1.30275e-10	-1.39772
55496468	chr19:55496468:G:A	4.33374e-06	-1.30275e-10	-1.38661
55496843	chr19:55496843:C:T	6.80191e-06	-1.30275e-10	-0.935839
55497224	chr19:55497224:T:C	4.01994e-06	-1.30275e-10	-1.46177
55497231	chr19:55497231:G:A	9.81846e-06	0.840522	-1.4093
55497341	chr19:55497341:A:G	3.75801e-06	-1.30275e-10	-1.52915
55497848	chr19:55497848:G:A	1.15373e-05	1.1226	-1.53006
55498098	chr19:55498098:G:A	3.50571e-06	-1.59865	-5.17887e-10
55498274	chr19:55498274:T:C	4.65045e-06	-1.30275e-10	-1.31608
55498374	chr19:55498374:C:T	1.04457e-05	0.902081	-1.40894
55498514	chr19:55498514:T:C	1.34939e-05	1.08936	-1.34017
55498759	chr19:55498759:C:T	1.82798e-05	1.37922	-1.32646
55498818	chr19:55498818:A:G	5.35619e-06	-1.30275e-10	-1.17479
55499133	chr19:55499133:A:G	7.67129e-06	0.504692	-1.32025
55499660	chr19:55499660:T:C	3.725e-06	-1.30275e-10	-1.53797
55499724	chr19:55499724:G:A	2.55473e-05	1.64781	-1.26032
55500093	chr19:55500093:C:T	7.88783e-06	0.74804	-1.53576
55500161	chr19:55500161:C:T	4.12901e-06	-1.30275e-10	-1.43501
55500178	chr19:55500178:C:G	4.8673e-06	-1.30275e-10	-1.2705
55500202	chr19:55500202:G:A	3.79718e-06	-1.30275e-10	-1.51878
55500206	chr19:55500206:C:T	8.628e-07	-1.48324	-1.51738
55500513	chr19:55500513:G:A	3.72537e-06	-1.30275e-10	-1.53788
55500542	chr19:55500542:G:A	1.19844e-05	-1.30275e-10	-0.369439
55500548	chr19:55500548:G:A	4.41467e-06	0.166091	-1.5342
55500602	chr19:55500602:C:T	3.73462e-06	-1.30275e-10	-1.5354
55500668	chr19:55500668:C:T	4.66176e-06	-1.30275e-10	-1.31365
55500908	chr19:55500908:G:A	3.94796e-06	-1.47984	-5.17887e-10
55501014	chr19:55501014:T:C	1.18182e-06	-1.36361	-1.32238
55501229	chr19:55501229:G:A	4.73325e-06	-1.30275e-10	-1.29843
55501526	chr19:55501526:G:A	3.72465e-06	-1.30275e-10	-1.53807
55501592	chr19:55501592:G:A	4.94128e-06	-1.30275e-10	-1.25542
55501711	chr19:55501711:C:T	8.00965e-07	-1.5795	-1.49548
55501878	chr19:55501878:A:C	9.82915e-06	-1.30275e-10	-0.56769
55502877	chr19:55502877:G:A	3.74259e-06	-1.30275e-10	-1.53327
55503015	chr19:55503015:A:G	3.58704e-06	-1.57571	-5.17887e-10
55503202	chr19:55503202:A:C	1.008e-06	-1.56323	-1.28184
55503242	chr19:55503242:G:A	3.75163e-06	-1.30275e-10	-1.53085
55503257	chr19:55503257:G:A	1.04411e-05	0.338713	-0.846009
55503289	chr19:55503289:T:C	2.3385e-06	-1.59516	-0.408378
55503633	chr19:55503633:C:A	3.73545e-06	-1.30275e-10	-1.53517
55503723	chr19:55503723:G:A	4.87828e-06	-1.30275e-10	-1.26825
55503794	chr19:55503794:C:A	2.15552e-05	-1.30275e-10	0.217575
55503855	chr19:55503855:G:A	1.7719e-05	-1.30275e-10	0.0215944
55504081	chr19:55504081:C:T	7.61598e-05	0.492284	0.987507
55504166	chr19:55504166:A:G	3.76002e-06	-1.30275e-10	-1.52862
55504191	chr19:55504191:T:C	4.15238e-06	-1.30275e-10	-1.42936
55504246	chr19:55504246:A:C	4.6722e-06	0.0378776	-1.34929
55504253	chr19:55504253:C:G	3.79594e-06	-1.30275e-10	-1.51911
55504358	chr19:55504358:A:G	3.77829e-06	-1.30275e-10	-1.52377
55504567	chr19:55504567:C:T	3.78556e-06	-1.30275e-10	-1.52185
55504896	chr19:55504896:T:G	8.83208e-07	-1.45713	-1.52011
55505026	chr19:55505026:G:A	7.4232e-07	-1.61618	-1.53484
55505404	chr19:55505404:C:G	1.20444e-05	-1.30275e-10	-0.364446
55505620	chr19:55505620:A:G	7.69041e-07	-1.63246	-1.4832
55505792	chr19:55505792:A:G	1.36929e-06	-1.59657	-0.94218
55506021	chr19:55506021:G:A	2.80338e-06	-0.885917	-0.936298
55506685	chr19:55506685:C:T	8.22417e-07	-1.57284	-1.47571
55506761	chr19:55506761:C:T	3.82646e-06	-1.30275e-10	-1.5111
55506828	chr19:55506828:G:A	8.16696e-07	-1.58364	-1.47189
55506868	chr19:55506868:G:A	5.25955e-06	-1.30275e-10	-1.193
55507100	chr19:55507100:C:T	8.48394e-07	-1.55239	-1.46507
55507435	chr19:55507435:CAGG:C	9.39096e-06	-1.30275e-10	-0.613296
55507638	chr19:55507638:C:T	1.44527e-05	-1.30275e-10	-0.182161
55507999	chr19:55507999:G:T	3.14042e-06	-1.6395	-0.069185
55508230	chr19:55508230:C:T	1.04929e-05	1.01545	-1.5178
55509244	chr19:55509244:G:A	2.05184e-05	1.20741	-1.03914
55509272	chr19:55509272:A:T	1.15426e-05	0.909436	-1.31644
55509347	chr19:55509347:A:G	4.21167e-06	-1.41518	-5.17887e-10
55509379	chr19:55509379:C:T	1.18035e-05	-1.30275e-10	-0.384646
55509513	chr19:55509513:G:T	1.17647e-05	-1.30275e-10	-0.387936
55509582	chr19:55509582:G:A	4.6208e-06	-1.30275e-10	-1.32247
55509754	chr19:55509754:G:A	7.46634e-06	0.652161	-1.4948
55510001	chr19:55510001:T:C	5.2483e-06	-1.30275e-10	-1.19514
55510084	chr19:55510084:G:A	4.28962e-06	-1.30275e-10	-1.39684
55510321	chr19:55510321:C:A	4.90118e-06	-1.30275e-10	-1.26357
55510393	chr19:55510393:G:A	4.11455e-06	-1.30275e-10	-1.43851
55510442	chr19:55510442:A:G	1.33503e-05	-0.261505	-5.17887e-10
55510487	chr19:55510487:T:C	3.73281e-06	-1.30275e-10	-1.53588
55510565	chr19:55510565:T:G	8.15999e-06	-0.7538	-5.17887e-10
55510991	chr19:55510991:C:T	3.72961e-06	-1.30275e-10	-1.53674
55511074	chr19:55511074:C:T	3.87497e-06	-1.30275e-10	-1.4985
55511391	chr19:55511391:G:C	4.56755e-06	-1.30275e-10	-1.33407
55511392	chr19:55511392:C:G	3.72501e-06	-1.30275e-10	-1.53797
55511672	chr19:55511672:C:T	3.79813e-06	-1.30275e-10	-1.51854
55512775	chr19:55512775:G:A	1.48e-06	-1.62116	-0.83984
55513336	chr19:55513336:C:T	4.20152e-06	-1.30275e-10	-1.4176
55513510	chr19:55513510:C:T	3.94437e-06	-1.30275e-10	-1.48075
55513775	chr19:55513775:A:T	9.4589e-06	-1.30275e-10	-0.606087
55513942	chr19:55513942:G:T	7.9879e-05	2.09962	-0.572151
55514027	chr19:55514027:C:A	4.52875e-05	1.95348	-0.993497
55514042	chr19:55514042:T:C	3.48265e-05	1.32725	-0.629915
55514047	chr19:55514047:G:A	8.01895e-07	-1.5603	-1.51352
55514217	chr19:55514217:A:G	8.48371e-06	0.520204	-1.2351
55514222	chr19:55514222:G:A	9.43675e-07	-1.60816	-1.30286
55514273	chr19:55514273:T:C	6.41802e-06	0.414475	-1.40841
55514287	chr19:55514287:C:T	1.06065e-06	-1.55762	-1.23654
55514349	chr19:55514349:G:A	8.75266e-07	-1.62795	-1.35832
55515478	chr19:55515478:A:G	1.15977e-05	0.962208	-1.36445
55515491	chr19:55515491:G:A	3.75485e-06	-1.30275e-10	-1.52999
55515529	chr19:55515529:G:A	3.91608e-06	-1.30275e-10	-1.48795
55515679	chr19:55515679:G:C	1.11715e-05	0.947936	-1.38761
55515704	chr19:55515704:C:T	1.19783e-06	-1.48754	-1.185
55516181	chr19:55516181:C:A	1.01989e-05	0.847687	-1.37845
55516225	chr19:55516225:C:T	1.22875e-05	1.03636	-1.38082
55516227	chr19:55516227:A:G	1.33807e-05	1.10468	-1.36391
55516432	chr19:55516432:G:A	1.51565e-05	1.20264	-1.33725
55516627	chr19:55516627:TTTTG:T	1.27311e-05	1.04925	-1.35824
55516741	chr19:55516741:T:G	1.25796e-05	1.04209	-1.36305
55517101	chr19:55517101:A:G	6.99217e-05	1.39433	-5.17887e-10
55517195	chr19:55517195:C:G	3.35544e-06	-1.64246	-5.17887e-10
55517551	chr19:55517551:C:T	3.35516e-06	-1.64254	-5.17887e-10
55517821	chr19:55517821:C:G	1.48152e-05	1.35708	-1.51448
55518546	chr19:55518546:CCCA:C	4.52463e-06	-1.30275e-10	-1.34351
55518642	chr19:55518642:C:T	9.94013e-07	-1.48302	-1.37602
55518950	chr19:55518950:C:T	7.03801e-06	-1.30275e-10	-0.901717
55519228	chr19:55519228:T:C	2.40039e-06	-0.513084	-1.46433
55519240	chr19:55519240:C:T	2.28107e-06	-0.575679	-1.45272
55519436	chr19:55519436:G:A	6.96369e-06	-0.912334	-5.17887e-10
55519620	chr19:55519620:TG:T	4.80793e-06	-1.30275e-10	-1.28278
55519740	chr19:55519740:TGAG:T	4.01741e-06	-1.30275e-10	-1.46241
55520003	chr19:55520003:C:A	4.08466e-06	-1.30275e-10	-1.4458
55520121	chr19:55520121:C:T	1.94533e-06	-0.697981	-1.48963
55520484	chr19:55520484:A:C	3.7862e-06	-1.52168	-5.17887e-10
55520514	chr19:55520514:G:A	1.93713e-05	-1.30275e-10	0.110751
55520534	chr19:55520534:C:T	3.64802e-06	-1.55886	-5.17887e-10
55520754	chr19:55520754:C:T	3.15035e-05	-1.30275e-10	0.597055
55520796	chr19:55520796:A:G	3.47801e-06	-1.61972	0.01314
55520803	chr19:55520803:G:A	3.35853e-06	-1.64154	-5.17887e-10
55521106	chr19:55521106:G:A	7.35945e-06	-1.30275e-10	-0.857058
55521299	chr19:55521299:G:A	2.32776e-06	-1.63116	-0.376975
55521344	chr19:55521344:A:G	1.50292e-06	-1.44909	-0.996542
55521524	chr19:55521524:G:A	4.51758e-06	-1.30275e-10	-1.34507
55521636	chr19:55521636:G:A	6.40248e-06	-0.257727	-0.73863
55521679	chr19:55521679:G:A	1.91443e-06	-1.5223	-0.68132
55521721	chr19:55521721:C:T	3.72543e-06	-1.30275e-10	-1.53786
55521794	chr19:55521794:C:T	6.0111e-06	-1.05944	-5.17887e-10
55521840	chr19:55521840:C:T	6.12224e-06	-1.30275e-10	-1.04111
55522013	chr19:55522013:A:T	3.7752e-06	-1.30275e-10	-1.52459
55522280	chr19:55522280:C:T	4.44711e-06	-1.30275e-10	-1.36079
55522508	chr19:55522508:T:C	2.25488e-06	-1.50476	-0.535187
55522543	chr19:55522543:G:C	3.79259e-06	-1.30275e-10	-1.51999
55522783	chr19:55522783:T:C	4.73567e-06	-1.30275e-10	-1.29792
55522812	chr19:55522812:TA:T	3.85203e-06	-1.30275e-10	-1.50444
55522824	chr19:55522824:G:A	3.98271e-06	-1.30275e-10	-1.47108
55522826	chr19:55522826:C:T	3.9643e-06	-1.30275e-10	-1.47571
55522832	chr19:55522832:G:A	3.95656e-06	-1.30275e-10	-1.47767
55522836	chr19:55522836:G:A	4.11443e-06	-1.30275e-10	-1.43854
55522841	chr19:55522841:AT:A	4.04863e-06	-1.30275e-10	-1.45467
55523082	chr19:55523082:A:T	3.75458e-06	-1.30275e-10	-1.53007
55523431	chr19:55523431:G:A	7.72092e-06	-0.80911	-5.17887e-10
55523483	chr19:55523483:T:C	1.35749e-05	0.545553	-0.790373
55523572	chr19:55523572:A:G	3.73635e-06	-1.30275e-10	-1.53493
55523694	chr19:55523694:G:A	1.59886e-06	-1.19495	-1.18881
55523947	chr19:55523947:C:T	6.90392e-06	-0.920954	-5.17887e-10
55524164	chr19:55524164:C:G	7.28581e-07	-1.63267	-1.53703
55524168	chr19:55524168:A:G	7.37847e-07	-1.61906	-1.538
55524170	chr19:55524170:A:G	7.32497e-07	-1.62629	-1.53805
55524174	chr19:55524174:T:C	8.23618e-07	-1.61659	-1.4305
55524532	chr19:55524532:G:A	3.79652e-06	-1.30275e-10	-1.51896
55524612	chr19:55524612:C:A	5.61835e-06	-1.30275e-10	-1.12701
55524770	chr19:55524770:T:C	1.02243e-06	-1.64179	-1.18907
55525145	chr19:55525145:GC:G	6.13721e-06	-1.30275e-10	-1.03867
55525172	chr19:55525172:C:T	5.50584e-06	-1.30275e-10	-1.14723
55525210	chr19:55525210:AAAAC:A	1.36635e-06	-1.32953	-1.21137
55525249	chr19:55525249:C:A	1.80305e-06	-1.63335	-0.630211
55525577	chr19:55525577:C:G	1.04211e-06	-1.2786	-1.5332
55525677	chr19:55525677:C:T	5.88616e-06	-1.30275e-10	-1.08044
55525741	chr19:55525741:G:A	5.99932e-06	-1.30275e-10	-1.0614
55526254	chr19:55526254:G:C	3.80097e-06	-1.30275e-10	-1.51779
55526374	chr19:55526374:C:G	6.6641e-06	-1.30275e-10	-0.956308
55526458	chr19:55526458:G:A	6.35719e-06	-1.30275e-10	-1.00346
55526662	chr19:55526662:A:G	1.5143e-06	-1.62457	-0.813525
55526684	chr19:55526684:A:G	4.90608e-06	-1.30275e-10	-1.26257
55526733	chr19:55526733:A:G	1.20154e-05	-0.366852	-5.17887e-10
55526843	chr19:55526843:ACT:A	1.06877e-05	-1.30275e-10	-0.483951
55526919	chr19:55526919:T:C	1.67431e-06	-1.61386	-0.723786
55526979	chr19:55526979:CAT:C	5.4959e-06	-1.30275e-10	-1.14904
55527223	chr19:55527223:C:T	6.92459e-06	-1.30275e-10	-0.917964
55527422	chr19:55527422:A:G	1.28791e-06	-1.26375	-1.33627
```
