## Supplementary material for "Characterization of shared and ancestry-specific signals driving complex traits using multi-ancestry fine-mapping": susiex_nc2.cs80.cs

```
CS_ID	SNP	BP	REF_ALLELE	ALT_ALLELE	REF_FRQ	BETA	SE	-LOG10P	CS_PIP	OVRL_PIP
1	chr19:55182298:G:A	55182298	A,A	G,G	1,1	inf,-inf	inf,inf	6.40071,0.692254	0.419137	0.419146
1	chr19:55157451:A:G	55157451	G,G	A,A	1,1	inf,inf	inf,inf	6.34279,0.521871	0.274991	0.275004
1	chr19:55153585:G:A	55153585	A,A	G,G	1,1	inf,-inf	inf,inf	5.62395,0.679896	0.0660534	0.0660934
1	chr19:55181876:T:C	55181876	C,C	T,T	1,1	inf,inf	inf,inf	5.84625,0.249642	0.0606963	0.0607214
2	chr19:55262247:A:T	55262247	NA,T	NA,A	NA,1	NA,-inf	NA,inf	NA,5.26377	0.560023	0.560036
2	chr19:55220699:C:T	55220699	NA,T	NA,C	NA,1	NA,-inf	NA,inf	NA,3.7119	0.0222711	0.0222836
2	chr19:54661910:A:G	54661910	NA,G	NA,A	NA,1	NA,inf	NA,inf	NA,3.68726	0.0191139	0.021471
2	chr19:54997195:G:A	54997195	NA,A	NA,G	NA,1	NA,-inf	NA,inf	NA,3.33945	0.00969963	0.0108392
2	chr19:54963503:C:A	54963503	NA,A	NA,C	NA,1	NA,inf	NA,inf	NA,3.31162	0.00834271	0.00941588
2	chr19:55307409:C:T	55307409	NA,T	NA,C	NA,1	NA,-inf	NA,inf	NA,3.24801	0.00746112	0.00834189
2	chr19:55305803:C:T	55305803	NA,T	NA,C	NA,1	NA,-inf	NA,inf	NA,3.21509	0.00697886	0.00780061
2	chr19:55190757:G:A	55190757	A,A	G,G	1,1	-inf,-inf	inf,inf	3.2578,2.0827	0.00681981	0.0120486
2	chr19:55305310:C:T	55305310	T,T	C,C	1,1	-inf,-inf	inf,inf	2.34189,2.21179	0.00424078	0.0055377
2	chr19:55259461:A:G	55259461	G,G	A,A	1,1	-inf,-inf	inf,inf	2.44855,1.63632	0.0038113	0.00408036
2	chr19:55492410:G:A	55492410	A,A	G,G	1,1	-inf,inf	inf,inf	3.42073,0.265055	0.00364272	0.00400506
2	chr19:55308056:T:G	55308056	NA,G	NA,T	NA,1	NA,-inf	NA,inf	NA,2.88069	0.0036123	0.0040793
2	chr19:55207327:T:C	55207327	C,C	T,T	1,1	-inf,inf	inf,inf	2.78391,0.941827	0.00359602	0.00383341
2	chr19:54973488:G:A	54973488	NA,A	NA,G	NA,1	NA,inf	NA,inf	NA,2.79315	0.00291686	0.00330076
2	chr19:55203991:A:G	55203991	G,NA	A,NA	1,NA	inf,NA	inf,NA	2.26334,NA	0.0028614	0.00300218
2	chr19:55324420:T:C	55324420	C,C	T,T	1,1	-inf,-inf	inf,inf	3.27861,0.687518	0.00269564	0.00304629
2	chr19:55317502:A:G	55317502	G,G	A,A	1,1	-inf,inf	inf,inf	3.4188,0.679609	0.00255243	0.00313756
2	chr19:55392642:C:T	55392642	NA,T	NA,C	NA,1	NA,-inf	NA,inf	NA,2.66994	0.00238315	0.00278289
2	chr19:55319720:A:G	55319720	G,G	A,A	1,1	-inf,inf	inf,inf	3.42252,0.672661	0.00236579	0.00294844
2	chr19:55207438:T:C	55207438	C,C	T,T	1,1	-inf,inf	inf,inf	2.72808,0.529933	0.0023394	0.00245257
2	chr19:54962494:C:T	54962494	NA,T	NA,C	NA,1	NA,inf	NA,inf	NA,2.68858	0.00233368	0.00266236
2	chr19:55404646:G:T	55404646	NA,T	NA,G	NA,1	NA,-inf	NA,inf	NA,2.65648	0.00232121	0.00271204
2	chr19:55313810:G:GGCTCCA	55313810	GGCTCCA,GGCTCCA	G,G	1,1	-inf,inf	inf,inf	3.69333,0.212824	0.0022318	0.00273707
2	chr19:55489125:C:T	55489125	T,T	C,C	1,1	inf,-inf	inf,inf	3.34641,0.00299178	0.00204722	0.00232095
2	chr19:55326163:G:A	55326163	A,A	G,G	1,1	-inf,-inf	inf,inf	1.87028,2.20647	0.00187717	0.00206811
2	chr19:55321187:G:A	55321187	A,A	G,G	1,1	-inf,inf	inf,inf	3.40417,0.527759	0.00183209	0.00228001
2	chr19:55211028:C:T	55211028	T,T	C,C	1,1	-inf,inf	inf,inf	2.22619,1.04005	0.00178188	0.00187425
2	chr19:55185911:C:T	55185911	T,T	C,C	1,1	-inf,-inf	inf,inf	3.46871,1.14757	0.00177689	0.0033925
2	chr19:55399953:C:T	55399953	T,T	C,C	1,1	inf,inf	inf,inf	3.05008,0.257968	0.00173427	0.00190312
2	chr19:55211554:C:T	55211554	T,T	C,C	1,1	-inf,inf	inf,inf	2.40574,0.798786	0.00172981	0.00181714
2	chr19:55281571:A:G	55281571	NA,G	NA,A	NA,1	NA,-inf	NA,inf	NA,2.48603	0.00172756	0.00200176
2	chr19:55324717:G:A	55324717	A,A	G,G	1,1	-inf,-inf	inf,inf	2.90578,0.888907	0.00170826	0.00192647
2	chr19:55101233:C:T	55101233	T,T	C,C	1,1	-inf,inf	inf,inf	2.60438,1.08298	0.00169272	0.0019332
2	chr19:55320355:T:G	55320355	G,G	T,T	1,1	-inf,inf	inf,inf	3.35867,0.532671	0.00169248	0.00210503
2	chr19:55321059:T:G	55321059	G,G	T,T	1,1	-inf,inf	inf,inf	3.34721,0.533986	0.00167457	0.00206852
2	chr19:55317363:T:C	55317363	C,C	T,T	1,1	-inf,inf	inf,inf	3.23509,0.64014	0.00167293	0.00205172
2	chr19:54859993:C:T	54859993	T,NA	C,NA	1,NA	inf,NA	inf,NA	2.46436,NA	0.00162452	0.00184663
2	chr19:55211836:C:A	55211836	A,A	C,C	1,1	-inf,inf	inf,inf	2.24008,0.935509	0.00155299	0.0016324
2	chr19:55321516:G:A	55321516	A,A	G,G	1,1	-inf,inf	inf,inf	3.2257,0.638756	0.0015187	0.00191053
2	chr19:54954559:C:T	54954559	NA,T	NA,C	NA,1	NA,-inf	NA,inf	NA,2.41628	0.00149506	0.00168087
2	chr19:55274005:G:A	55274005	NA,A	NA,G	NA,1	NA,-inf	NA,inf	NA,2.40542	0.0014685	0.00170152
2	chr19:54666772:G:A	54666772	A,A	G,G	1,1	-inf,inf	inf,inf	1.29288,2.2828	0.00137464	0.00156219
2	chr19:55088262:T:C	55088262	NA,C	NA,T	NA,1	NA,-inf	NA,inf	NA,2.3479	0.00130296	0.00145717
2	chr19:55261044:A:G	55261044	G,G	A,A	1,1	-inf,-inf	inf,inf	2.70428,0.659012	0.00121507	0.00132121
2	chr19:54817816:CAGAG:C	54817816	C,NA	CAGAG,NA	1,NA	inf,NA	inf,NA	2.31442,NA	0.00118023	0.00134416
2	chr19:54886824:C:T	54886824	T,T	C,C	1,1	inf,inf	inf,inf	1.49024,1.88579	0.00117824	0.00129174
2	chr19:54579727:C:T	54579727	T,NA	C,NA	1,NA	-inf,NA	inf,NA	2.49017,NA	0.00106691	0.00130412
2	chr19:55313218:G:A	55313218	A,A	G,G	1,1	-inf,inf	inf,inf	3.35073,0.0406573	0.00106649	0.00129509
2	chr19:55227972:A:G	55227972	G,G	A,A	1,1	inf,inf	inf,inf	1.33312,2.10052	0.00105669	0.00111593
2	chr19:55261916:A:G	55261916	G,G	A,A	1,1	-inf,-inf	inf,inf	2.69175,0.569504	0.00102989	0.00112257
2	chr19:55253284:G:A	55253284	NA,A	NA,G	NA,1	NA,-inf	NA,inf	NA,2.22352	0.00102425	0.00118341
2	chr19:55322817:G:A	55322817	A,A	G,G	1,1	-inf,-inf	inf,inf	2.74316,0.717465	0.00102379	0.00115049
2	chr19:55257954:G:A	55257954	NA,A	NA,G	NA,1	NA,-inf	NA,inf	NA,2.20034	0.00097722	0.00113041
2	chr19:54636637:G:A	54636637	NA,A	NA,G	NA,1	NA,inf	NA,inf	NA,2.19009	0.000940654	0.00107242
2	chr19:54646481:G:A	54646481	NA,A	NA,G	NA,1	NA,inf	NA,inf	NA,2.17281	0.00093094	0.00104109
2	chr19:55237206:G:T	55237206	NA,T	NA,G	NA,1	NA,-inf	NA,inf	NA,2.15251	0.000889822	0.00102804
2	chr19:55130299:A:G	55130299	G,G	A,A	1,1	-inf,inf	inf,inf	2.92031,0.499022	0.000876048	0.00105875
2	chr19:54549602:G:A	54549602	NA,A	NA,G	NA,1	NA,inf	NA,inf	NA,2.14932	0.000868988	0.000998743
2	chr19:55459207:G:C	55459207	C,NA	G,NA	1,NA	-inf,NA	inf,NA	2.18403,NA	0.000851437	0.000974353
2	chr19:55265775:T:C	55265775	C,C	T,T	1,1	-inf,-inf	inf,inf	2.55742,0.59666	0.000826968	0.000900349
2	chr19:54954279:C:A	54954279	NA,A	NA,C	NA,1	NA,-inf	NA,inf	NA,2.11098	0.000816047	0.000919641
2	chr19:54976073:A:G	54976073	NA,G	NA,A	NA,1	NA,inf	NA,inf	NA,2.1449	0.000815687	0.000924894
2	chr19:54563815:ATTC:A	54563815	NA,A	NA,ATTC	NA,1	NA,inf	NA,inf	NA,2.11788	0.00081164	0.000931183
2	chr19:54921005:A:G	54921005	NA,G	NA,A	NA,1	NA,-inf	NA,inf	NA,2.08938	0.000760051	0.000857676
2	chr19:55327904:T:C	55327904	C,C	T,T	1,1	-inf,-inf	inf,inf	2.51986,0.740174	0.000716732	0.000801856
2	chr19:54615532:G:A	54615532	A,NA	G,NA	1,NA	-inf,NA	inf,NA	2.267,NA	0.000714476	0.000865842
2	chr19:55198980:C:T	55198980	NA,T	NA,C	NA,1	NA,inf	NA,inf	NA,2.0263	0.000710979	0.00082399
2	chr19:54999188:T:C	54999188	NA,C	NA,T	NA,1	NA,-inf	NA,inf	NA,2.02291	0.000707969	0.000807462
2	chr19:54885201:A:G	54885201	G,G	A,A	1,1	inf,inf	inf,inf	2.31929,0.73053	0.000669207	0.000745049
2	chr19:55257488:C:T	55257488	T,T	C,C	1,1	-inf,inf	inf,inf	0.101441,2.7206	0.000654776	0.000708266
2	chr19:54955325:G:A	54955325	NA,A	NA,G	NA,1	NA,-inf	NA,inf	NA,1.99807	0.000652144	0.000734991
2	chr19:55197205:G:A	55197205	A,A	G,G	1,1	-inf,-inf	inf,inf	1.15663,2.43685	0.000651969	0.000873101
2	chr19:55252292:C:T	55252292	NA,T	NA,C	NA,1	NA,-inf	NA,inf	NA,1.965	0.000615911	0.000712369
2	chr19:55239533:G:A	55239533	NA,A	NA,G	NA,1	NA,-inf	NA,inf	NA,1.97101	0.000610961	0.00071372
2	chr19:55325346:G:A	55325346	NA,A	NA,G	NA,1	NA,inf	NA,inf	NA,1.93429	0.000599953	0.000674484
2	chr19:55464512:C:T	55464512	T,NA	C,NA	1,NA	inf,NA	inf,NA	2.03437,NA	0.000585059	0.000678683
2	chr19:54934360:C:T	54934360	NA,T	NA,C	NA,1	NA,-inf	NA,inf	NA,1.94583	0.000583728	0.000657897
2	chr19:55236451:G:A	55236451	NA,A	NA,G	NA,1	NA,-inf	NA,inf	NA,1.94679	0.000583127	0.00068096
2	chr19:54959427:G:A	54959427	NA,A	NA,G	NA,1	NA,inf	NA,inf	NA,1.9357	0.000572913	0.000664505
2	chr19:55380222:CTGTGCAGCTG:C	55380222	C,C	CTGTGCAGCTG,CTGTGCAGCTG	1,1	inf,inf	inf,inf	2.52023,0.660703	0.000568539	0.000676128
2	chr19:54996330:G:A	54996330	NA,A	NA,G	NA,1	NA,-inf	NA,inf	NA,1.90918	0.00056677	0.000642119
2	chr19:55517101:A:G	55517101	G,NA	A,NA	1,NA	inf,NA	inf,NA	1.92032,NA	0.00056385	0.000640376
2	chr19:54956653:C:T	54956653	NA,T	NA,C	NA,1	NA,inf	NA,inf	NA,1.90808	0.000563352	0.000654585
2	chr19:54885941:C:G	54885941	G,NA	C,NA	1,NA	-inf,NA	inf,NA	1.99165,NA	0.000561868	0.000648985
2	chr19:55189004:G:A	55189004	A,A	G,G	1,1	-inf,-inf	inf,inf	3.30589,0.577794	0.000547495	0.000974447
2	chr19:55186913:C:T	55186913	T,T	C,C	1,1	-inf,-inf	inf,inf	3.47484,0.421923	0.000546691	0.00103731
2	chr19:55182166:G:T	55182166	T,NA	G,NA	1,NA	inf,NA	inf,NA	1.75052,NA	0.000541533	0.000596206
2	chr19:54647922:G:A	54647922	A,NA	G,NA	1,NA	-inf,NA	inf,NA	2.12647,NA	0.0005402	0.000654609
2	chr19:54920306:G:A	54920306	NA,A	NA,G	NA,1	NA,-inf	NA,inf	NA,1.90854	0.00053486	0.000603642
2	chr19:54887009:TGCCTGTAATCCCAGCACTTTGGGAGGCTGGGCGCCGTGGCTCAC:T	54887009	T,T	TGCCTGTAATCCCAGCACTTTGGGAGGCTGGGCGCCGTGGCTCAC,TGCCTGTAATCCCAGCACTTTGGGAGGCTGGGCGCCGTGGCTCAC	1,1	inf,inf	inf,inf	2.29168,0.604641	0.0005322	0.000592578
2	chr19:55180848:T:C	55180848	C,NA	T,NA	1,NA	-inf,NA	inf,NA	2.40628,NA	0.000527094	0.000727122
2	chr19:54832165:G:A	54832165	NA,A	NA,G	NA,1	NA,inf	NA,inf	NA,1.86678	0.000524833	0.00059137
2	chr19:54818977:G:A	54818977	NA,A	NA,G	NA,1	NA,inf	NA,inf	NA,1.86705	0.000524178	0.000591461
2	chr19:54923772:T:C	54923772	NA,C	NA,T	NA,1	NA,-inf	NA,inf	NA,1.89645	0.000521614	0.000589066
2	chr19:54925416:A:C	54925416	NA,C	NA,A	NA,1	NA,-inf	NA,inf	NA,1.87383	0.000499417	0.000564012
2	chr19:55216462:G:A	55216462	NA,A	NA,G	NA,1	NA,-inf	NA,inf	NA,1.79449	0.000498417	0.000525024
2	chr19:55410211:T:C	55410211	C,C	T,T	1,1	inf,inf	inf,inf	1.83998,1.21014	0.000495908	0.000591559
2	chr19:55245909:C:A	55245909	NA,A	NA,C	NA,1	NA,-inf	NA,inf	NA,1.85485	0.000491205	0.000573038
2	chr19:55504081:C:T	55504081	T,T	C,C	1,1	inf,inf	inf,inf	1.45332,1.66986	0.000479293	0.000538292
2	chr19:55513942:G:T	55513942	T,T	G,G	1,1	inf,inf	inf,inf	2.2757,0.810461	0.00047769	0.000556392
2	chr19:55487144:T:A	55487144	A,A	T,T	1,1	inf,-inf	inf,inf	2.56148,0.0585407	0.000474295	0.000531907
2	chr19:55484697:T:C	55484697	C,C	T,T	1,1	inf,inf	inf,inf	2.3638,0.504196	0.000469718	0.000526012
2	chr19:54558666:G:A	54558666	NA,A	NA,G	NA,1	NA,inf	NA,inf	NA,1.83211	0.000467705	0.000532176
2	chr19:55383470:T:G	55383470	NA,G	NA,T	NA,1	NA,-inf	NA,inf	NA,1.80757	0.000460717	0.000471487
2	chr19:55238218:C:A	55238218	NA,A	NA,C	NA,1	NA,-inf	NA,inf	NA,1.82273	0.000458985	0.000535583
2	chr19:55183850:G:A	55183850	A,A	G,G	1,1	-inf,-inf	inf,inf	3.19285,0.600824	0.000451405	0.000813107
2	chr19:54595059:G:A	54595059	A,NA	G,NA	1,NA	-inf,NA	inf,NA	1.81023,NA	0.00045069	0.000511689
2	chr19:54998361:C:T	54998361	NA,T	NA,C	NA,1	NA,-inf	NA,inf	NA,1.78429	0.000444028	0.000506646
2	chr19:54998372:A:G	54998372	NA,G	NA,A	NA,1	NA,-inf	NA,inf	NA,1.78035	0.000440625	0.000502752
2	chr19:54999800:G:A	54999800	NA,A	NA,G	NA,1	NA,-inf	NA,inf	NA,1.77535	0.000436478	0.000498128
2	chr19:55130179:G:A	55130179	NA,A	NA,G	NA,1	NA,-inf	NA,inf	NA,1.81336	0.000419468	0.000489068
2	chr19:54567083:C:T	54567083	T,NA	C,NA	1,NA	-inf,NA	inf,NA	1.77644,NA	0.000417709	0.000474829
2	chr19:55206455:A:G	55206455	G,G	A,A	1,1	-inf,-inf	inf,inf	2.15182,0.0210394	0.00041328	0.000436839
2	chr19:54661497:T:C	54661497	C,C	T,T	1,1	-inf,-inf	inf,inf	0.293719,2.49176	0.000412033	0.000476006
2	chr19:54681660:A:G	54681660	NA,G	NA,A	NA,1	NA,inf	NA,inf	NA,1.76022	0.000409836	0.000471265
2	chr19:55133547:G:A	55133547	NA,A	NA,G	NA,1	NA,-inf	NA,inf	NA,1.79885	0.000409474	0.000477419
2	chr19:54952283:C:T	54952283	NA,T	NA,C	NA,1	NA,inf	NA,inf	NA,1.7607	0.000405146	0.00046608
2	chr19:55000662:T:C	55000662	NA,C	NA,T	NA,1	NA,-inf	NA,inf	NA,1.73442	0.000403391	0.000460343
2	chr19:54885968:T:C	54885968	C,C	T,T	1,1	inf,inf	inf,inf	2.19352,0.546829	0.000399592	0.000444955
2	chr19:55318502:G:A	55318502	NA,A	NA,G	NA,1	NA,inf	NA,inf	NA,1.7704	0.000396363	0.000445702
2	chr19:54996852:G:T	54996852	NA,T	NA,G	NA,1	NA,-inf	NA,inf	NA,1.72492	0.000394544	0.000451028
2	chr19:54885805:G:A	54885805	A,A	G,G	1,1	inf,inf	inf,inf	2.21078,0.509759	0.00039101	0.000435532
2	chr19:55153295:T:G	55153295	G,NA	T,NA	1,NA	-inf,NA	inf,NA	2.27349,NA	0.000385698	0.000532291
2	chr19:55068053:CTT:C	55068053	NA,C	NA,CTT	NA,1	NA,inf	NA,inf	NA,1.77425	0.000384445	0.000444894
2	chr19:55103206:T:C	55103206	C,C	T,T	1,1	-inf,inf	inf,inf	2.51334,0.285052	0.000383307	0.000449417
2	chr19:54987942:G:T	54987942	NA,T	NA,G	NA,1	NA,-inf	NA,inf	NA,1.69413	0.000373156	0.000424025
2	chr19:55000500:G:A	55000500	NA,A	NA,G	NA,1	NA,-inf	NA,inf	NA,1.68751	0.000368475	0.000420551
2	chr19:55105060:G:A	55105060	A,A	G,G	1,1	-inf,inf	inf,inf	2.43772,0.179991	0.000367639	0.00041862
2	chr19:55000036:C:G	55000036	NA,G	NA,C	NA,1	NA,-inf	NA,inf	NA,1.68396	0.000365881	0.000417574
2	chr19:54999875:T:G	54999875	NA,G	NA,T	NA,1	NA,-inf	NA,inf	NA,1.68041	0.000363375	0.00041472
2	chr19:55008977:T:C	55008977	NA,C	NA,T	NA,1	NA,-inf	NA,inf	NA,1.67839	0.000362939	0.000414094
2	chr19:54999328:A:G	54999328	NA,G	NA,A	NA,1	NA,-inf	NA,inf	NA,1.6793	0.000362525	0.000413762
2	chr19:54886606:C:T	54886606	T,T	C,C	1,1	inf,inf	inf,inf	2.06258,0.656207	0.000362078	0.000403541
2	chr19:55085180:G:GT	55085180	NA,GT	NA,G	NA,1	NA,-inf	NA,inf	NA,1.59792	0.000362058	0.000406562
2	chr19:55346121:C:T	55346121	T,NA	C,NA	1,NA	inf,NA	inf,NA	1.69839,NA	0.000361618	0.000409284
2	chr19:54896524:G:A	54896524	NA,A	NA,G	NA,1	NA,inf	NA,inf	NA,1.68211	0.000358842	0.000408745
2	chr19:54999883:T:C	54999883	NA,C	NA,T	NA,1	NA,-inf	NA,inf	NA,1.67325	0.000358408	0.000409058
2	chr19:54948395:A:G	54948395	NA,G	NA,A	NA,1	NA,-inf	NA,inf	NA,1.70444	0.000355446	0.000404401
2	chr19:55001052:T:C	55001052	NA,C	NA,T	NA,1	NA,-inf	NA,inf	NA,1.66733	0.000355375	0.000405452
2	chr19:55117241:A:G	55117241	G,G	A,A	1,1	-inf,-inf	inf,inf	2.0401,0.730848	0.000353145	0.000394035
2	chr19:55083883:T:C	55083883	NA,C	NA,T	NA,1	NA,-inf	NA,inf	NA,1.5829	0.00035149	0.000394742
2	chr19:54595475:G:A	54595475	A,NA	G,NA	1,NA	-inf,NA	inf,NA	1.6786,NA	0.000348178	0.000395458
2	chr19:55410263:G:A	55410263	A,A	G,G	1,1	inf,inf	inf,inf	1.8866,0.972896	0.000348103	0.000400142
2	chr19:54646248:A:G	54646248	G,G	A,A	1,1	inf,inf	inf,inf	2.14014,0.756354	0.000346939	0.000407688
2	chr19:55085658:A:G	55085658	NA,G	NA,A	NA,1	NA,-inf	NA,inf	NA,1.56772	0.000341237	0.000383258
2	chr19:54887197:T:C	54887197	C,C	T,T	1,1	inf,inf	inf,inf	2.07859,0.597952	0.000340351	0.000379479
2	chr19:55000109:A:G	55000109	NA,G	NA,A	NA,1	NA,-inf	NA,inf	NA,1.64352	0.000338564	0.000386415
2	chr19:54887495:C:T	54887495	T,T	C,C	1,1	inf,inf	inf,inf	2.06135,0.614878	0.000337268	0.000376055
2	chr19:54887180:C:T	54887180	T,T	C,C	1,1	inf,inf	inf,inf	2.06475,0.60726	0.00033565	0.000374269
2	chr19:55213719:T:C	55213719	C,C	T,T	1,1	-inf,inf	inf,inf	1.87383,0.488795	0.000334463	0.000354733
2	chr19:55117080:A:G	55117080	NA,G	NA,A	NA,1	NA,inf	NA,inf	NA,1.69615	0.000331958	0.000381454
2	chr19:54999484:T:C	54999484	NA,C	NA,T	NA,1	NA,-inf	NA,inf	NA,1.62938	0.000329487	0.000376072
2	chr19:55141929:A:C	55141929	C,C	A,A	1,1	-inf,inf	inf,inf	2.34179,0.652564	0.000328461	0.000399921
2	chr19:55117078:G:A	55117078	NA,A	NA,G	NA,1	NA,inf	NA,inf	NA,1.68972	0.000328011	0.000376919
2	chr19:55105474:TTTTC:T	55105474	T,T	TTTTC,TTTTC	1,1	-inf,inf	inf,inf	2.39626,0.144807	0.000327002	0.000372004
2	chr19:55116866:G:A	55116866	NA,A	NA,G	NA,1	NA,inf	NA,inf	NA,1.68732	0.000326642	0.000375082
2	chr19:55249107:C:T	55249107	NA,T	NA,C	NA,1	NA,inf	NA,inf	NA,1.64417	0.000326131	0.00036484
2	chr19:55000545:TG:T	55000545	NA,T	NA,TG	NA,1	NA,-inf	NA,inf	NA,1.62373	0.000325574	0.000371403
2	chr19:54876655:C:T	54876655	T,NA	C,NA	1,NA	-inf,NA	inf,NA	1.69429,NA	0.000325477	0.000374264
2	chr19:55477303:A:C	55477303	C,NA	A,NA	1,NA	-inf,NA	inf,NA	1.51174,NA	0.000325161	0.000359368
2	chr19:54997173:G:A	54997173	NA,A	NA,G	NA,1	NA,-inf	NA,inf	NA,1.62364	0.000324738	0.000371336
2	chr19:54996477:C:T	54996477	NA,T	NA,C	NA,1	NA,-inf	NA,inf	NA,1.62352	0.00032467	0.000371259
2	chr19:55114230:C:T	55114230	NA,T	NA,C	NA,1	NA,-inf	NA,inf	NA,1.5394	0.000323639	0.000363161
2	chr19:54996528:T:C	54996528	NA,C	NA,T	NA,1	NA,-inf	NA,inf	NA,1.62114	0.000323188	0.000369553
2	chr19:55122074:A:C	55122074	NA,C	NA,A	NA,1	NA,-inf	NA,inf	NA,1.63222	0.000322271	0.000364127
2	chr19:54963542:G:A	54963542	A,NA	G,NA	1,NA	-inf,NA	inf,NA	1.76989,NA	0.000321128	0.000377738
2	chr19:55005513:C:T	55005513	NA,T	NA,C	NA,1	NA,-inf	NA,inf	NA,1.61219	0.000319966	0.000365004
2	chr19:55007771:A:G	55007771	NA,G	NA,A	NA,1	NA,-inf	NA,inf	NA,1.61189	0.000319609	0.000364628
2	chr19:55125049:G:A	55125049	NA,A	NA,G	NA,1	NA,-inf	NA,inf	NA,1.6124	0.000319222	0.000364559
2	chr19:55270456:A:T	55270456	T,T	A,A	1,1	-inf,inf	inf,inf	1.06233,1.5513	0.000316738	0.000338651
2	chr19:54886454:C:T	54886454	T,T	C,C	1,1	inf,inf	inf,inf	2.09112,0.527829	0.000315516	0.000351581
2	chr19:55008212:A:T	55008212	NA,T	NA,A	NA,1	NA,-inf	NA,inf	NA,1.60124	0.00031316	0.000357279
2	chr19:54996305:C:T	54996305	NA,T	NA,C	NA,1	NA,-inf	NA,inf	NA,1.6007	0.000310809	0.000355418
2	chr19:55128366:G:C	55128366	NA,C	NA,G	NA,1	NA,inf	NA,inf	NA,1.67844	0.000310762	0.000360812
2	chr19:55008769:A:G	55008769	NA,G	NA,A	NA,1	NA,-inf	NA,inf	NA,1.59445	0.000309228	0.000352732
2	chr19:55493489:T:C	55493489	C,C	T,T	1,1	inf,-inf	inf,inf	2.24562,0.439832	0.000306855	0.000352906
2	chr19:55079553:T:G	55079553	NA,G	NA,T	NA,1	NA,-inf	NA,inf	NA,1.51589	0.000306365	0.00034442
2	chr19:55365743:A:C	55365743	C,C	A,A	1,1	inf,-inf	inf,inf	0.278475,2.36526	0.000304089	0.000316693
2	chr19:55296263:C:T	55296263	T,T	C,C	1,1	-inf,inf	inf,inf	1.37451,1.64538	0.000302137	0.000377255
2	chr19:55202371:A:G	55202371	NA,G	NA,A	NA,1	NA,inf	NA,inf	NA,1.61968	0.000298631	0.00034954
2	chr19:55290802:C:T	55290802	NA,T	NA,C	NA,1	NA,inf	NA,inf	NA,1.59845	0.000297975	0.000333788
2	chr19:54588509:G:A	54588509	NA,A	NA,G	NA,1	NA,inf	NA,inf	NA,1.58865	0.000293854	0.000338118
2	chr19:55437162:C:G	55437162	NA,G	NA,C	NA,1	NA,-inf	NA,inf	NA,1.5849	0.000290882	0.000328748
2	chr19:55366873:G:A	55366873	NA,A	NA,G	NA,1	NA,inf	NA,inf	NA,1.6077	0.00029025	0.000333027
2	chr19:54593493:T:G	54593493	G,G	T,T	1,1	inf,inf	inf,inf	0.65981,2.09793	0.000289335	0.000336824
2	chr19:54886690:G:A	54886690	A,A	G,G	1,1	inf,inf	inf,inf	2.00756,0.585127	0.000288163	0.000321535
2	chr19:55424139:T:TAA	55424139	TAA,NA	T,NA	1,NA	inf,NA	inf,NA	1.74136,NA	0.000288023	0.000341226
2	chr19:54962762:G:C	54962762	NA,C	NA,G	NA,1	NA,-inf	NA,inf	NA,1.55355	0.000286617	0.000328777
2	chr19:55002627:AATC:A	55002627	NA,A	NA,AATC	NA,1	NA,-inf	NA,inf	NA,1.55305	0.000285896	0.000325946
2	chr19:55337197:C:T	55337197	NA,T	NA,C	NA,1	NA,inf	NA,inf	NA,1.56539	0.00028181	0.000316023
2	chr19:54660061:C:T	54660061	NA,T	NA,C	NA,1	NA,-inf	NA,inf	NA,1.54434	0.000272443	0.000308022
2	chr19:54546574:G:A	54546574	A,NA	G,NA	1,NA	-inf,NA	inf,NA	1.75406,NA	0.000272432	0.000327566
2	chr19:55009821:G:A	55009821	NA,A	NA,G	NA,1	NA,-inf	NA,inf	NA,1.53155	0.000271907	0.000310541
2	chr19:54918184:G:A	54918184	NA,A	NA,G	NA,1	NA,-inf	NA,inf	NA,1.54167	0.000271288	0.000306391
2	chr19:54923735:G:A	54923735	NA,A	NA,G	NA,1	NA,inf	NA,inf	NA,1.54033	0.000271216	0.000311799
2	chr19:54576244:A:G	54576244	NA,G	NA,A	NA,1	NA,inf	NA,inf	NA,1.54013	0.000268436	0.000307691
2	chr19:55295901:T:G	55295901	G,G	T,T	1,1	-inf,inf	inf,inf	1.31488,1.64087	0.000268149	0.000334761
2	chr19:55106040:G:A	55106040	NA,A	NA,G	NA,1	NA,-inf	NA,inf	NA,1.44908	0.000267432	0.000300852
2	chr19:55514027:C:A	55514027	A,A	C,C	1,1	inf,inf	inf,inf	2.20259,0.54472	0.000266744	0.000311873
2	chr19:55326113:G:A	55326113	A,NA	G,NA	1,NA	-inf,NA	inf,NA	1.74455,NA	0.000266499	0.000321178
2	chr19:55427675:G:A	55427675	NA,A	NA,G	NA,1	NA,inf	NA,inf	NA,1.53243	0.000265819	0.000311954
2	chr19:55106549:A:G	55106549	NA,G	NA,A	NA,1	NA,-inf	NA,inf	NA,1.44283	0.000265239	0.000298294
2	chr19:55414132:G:A	55414132	A,A	G,G	1,1	inf,inf	inf,inf	1.88167,0.818683	0.000265235	0.000304627
2	chr19:55002411:T:G	55002411	NA,G	NA,T	NA,1	NA,-inf	NA,inf	NA,1.51081	0.000263611	0.000300527
2	chr19:54606995:C:G	54606995	G,G	C,C	1,1	inf,inf	inf,inf	1.25367,1.43443	0.000263097	0.000297006
2	chr19:54933184:C:T	54933184	NA,T	NA,C	NA,1	NA,-inf	NA,inf	NA,1.53483	0.000262692	0.00029715
2	chr19:55430232:G:A	55430232	NA,A	NA,G	NA,1	NA,inf	NA,inf	NA,1.52331	0.000261278	0.0003066
2	chr19:54969150:T:C	54969150	C,NA	T,NA	1,NA	-inf,NA	inf,NA	1.66117,NA	0.000260561	0.00030644
2	chr19:55429509:T:TG	55429509	NA,TG	NA,T	NA,1	NA,inf	NA,inf	NA,1.52119	0.000260235	0.000305367
2	chr19:54900331:G:A	54900331	A,NA	G,NA	1,NA	inf,NA	inf,NA	1.57329,NA	0.000260151	0.00029866
2	chr19:55425823:G:A	55425823	NA,A	NA,G	NA,1	NA,inf	NA,inf	NA,1.52074	0.000260014	0.000305107
2	chr19:55439695:C:T	55439695	T,NA	C,NA	1,NA	-inf,NA	inf,NA	1.63201,NA	0.000259912	0.000303096
2	chr19:54898338:A:G	54898338	NA,G	NA,A	NA,1	NA,-inf	NA,inf	NA,1.51811	0.0002596	0.000294419
2	chr19:55429297:C:T	55429297	NA,T	NA,C	NA,1	NA,inf	NA,inf	NA,1.51719	0.000258473	0.000303167
2	chr19:55433851:C:T	55433851	NA,T	NA,C	NA,1	NA,inf	NA,inf	NA,1.51639	0.000257829	0.000302561
2	chr19:54557436:T:A	54557436	NA,A	NA,T	NA,1	NA,inf	NA,inf	NA,1.51408	0.000256234	0.000294056
2	chr19:54881709:G:A	54881709	A,A	G,G	1,1	inf,inf	inf,inf	2.21121,0.252377	0.000256173	0.000288874
2	chr19:55006138:G:A	55006138	NA,A	NA,G	NA,1	NA,-inf	NA,inf	NA,1.48918	0.000254404	0.000290336
2	chr19:54989706:G:A	54989706	NA,A	NA,G	NA,1	NA,-inf	NA,inf	NA,1.49061	0.00025428	0.000286106
2	chr19:55212628:C:G	55212628	NA,G	NA,C	NA,1	NA,inf	NA,inf	NA,1.51303	0.000253929	0.000290248
2	chr19:55425320:A:G	55425320	NA,G	NA,A	NA,1	NA,-inf	NA,inf	NA,1.51029	0.000252828	0.000285933
2	chr19:54672327:A:C	54672327	NA,C	NA,A	NA,1	NA,inf	NA,inf	NA,1.51201	0.000252579	0.000292062
2	chr19:55002309:AAG:A	55002309	NA,A	NA,AAG	NA,1	NA,-inf	NA,inf	NA,1.48539	0.000251169	0.000286362
2	chr19:55000804:A:T	55000804	NA,T	NA,A	NA,1	NA,-inf	NA,inf	NA,1.48691	0.000250029	0.000285773
2	chr19:55004728:T:C	55004728	NA,C	NA,T	NA,1	NA,-inf	NA,inf	NA,1.48397	0.000249964	0.000285083
2	chr19:55117094:T:G	55117094	NA,G	NA,T	NA,1	NA,-inf	NA,inf	NA,1.41406	0.000248851	0.00028002
```
