## Supplementary material for "Characterization of shared and ancestry-specific signals driving complex traits using multi-ancestry fine-mapping": susiex_nc2.cs80.snp

```
BP	SNP	PIP(CS1)	LogBF(CS1,Pop1)	LogBF(CS1,Pop2)	PIP(CS2)	LogBF(CS2,Pop1)	LogBF(CS2,Pop2)
54527742	chr19:54527742:C:T	7.16157e-06	-1.30275e-10	-0.975951	4.86303e-05	-1.30275e-10	-0.981766
54528143	chr19:54528143:C:T	2.06369e-06	-0.695071	-1.52512	1.47653e-05	-0.65432	-1.51941
54528177	chr19:54528177:C:A	4.30584e-06	-1.30275e-10	-1.48471	2.92556e-05	-1.30275e-10	-1.48994
54528200	chr19:54528200:T:G	9.85381e-07	-1.45991	-1.49949	6.83555e-06	-1.45326	-1.49061
54528567	chr19:54528567:T:C	9.18588e-07	-1.50812	-1.52148	6.1588e-06	-1.52475	-1.52338
54528908	chr19:54528908:G:T	4.99745e-06	-1.30275e-10	-1.33575	3.39282e-05	-1.30275e-10	-1.34177
54529431	chr19:54529431:A:G	9.12545e-07	-1.61363	-1.42257	6.49388e-06	-1.59131	-1.40385
54529532	chr19:54529532:G:A	4.08632e-06	-1.30275e-10	-1.53704	2.78984e-05	-1.30275e-10	-1.53744
54529629	chr19:54529629:G:A	1.05289e-06	-1.56708	-1.32606	7.39798e-06	-1.56962	-1.29518
54529660	chr19:54529660:C:T	1.24959e-06	-1.57035	-1.15152	8.84963e-06	-1.57266	-1.11298
54530277	chr19:54530277:A:G	9.63576e-07	-1.50667	-1.47512	6.36516e-06	-1.52933	-1.48584
54530448	chr19:54530448:C:G	4.39948e-06	-1.30275e-10	-1.46319	3.01553e-05	-1.30275e-10	-1.45965
54530785	chr19:54530785:C:G	4.2296e-06	-1.30275e-10	-1.50257	2.88131e-05	-1.30275e-10	-1.50518
54530843	chr19:54530843:C:T	1.3929e-06	-1.24986	-1.36343	8.89015e-06	-1.30137	-1.3797
54530915	chr19:54530915:A:T	6.64573e-06	-1.30275e-10	-1.05071	4.77165e-05	-1.30275e-10	-1.00074
54531411	chr19:54531411:A:G	9.34706e-07	-1.53967	-1.47254	6.19085e-06	-1.55921	-1.48374
54531460	chr19:54531460:T:C	1.11475e-06	-1.2993	-1.53675	7.24359e-06	-1.34815	-1.53775
54531533	chr19:54531533:G:T	5.16169e-06	-1.30275e-10	-1.30342	3.41587e-05	-1.30275e-10	-1.335
54532248	chr19:54532248:C:T	6.18054e-06	-1.30275e-10	-1.12327	4.42235e-05	-1.30275e-10	-1.07676
54532415	chr19:54532415:A:G	4.13442e-06	-1.30275e-10	-1.52533	2.82001e-05	-1.30275e-10	-1.52669
54533011	chr19:54533011:T:TTC	1.25319e-06	-1.55723	-1.16176	8.82017e-06	-1.56197	-1.12701
54533168	chr19:54533168:C:T	1.6001e-06	-1.17084	-1.30377	1.01425e-05	-1.22551	-1.32377
54533234	chr19:54533234:C:T	1.57726e-06	-1.18868	-1.30031	1.00125e-05	-1.24191	-1.32027
54533351	chr19:54533351:ACT:A	9.16913e-07	-1.50362	-1.5278	6.14531e-06	-1.52546	-1.52486
54533400	chr19:54533400:T:G	2.15438e-06	-0.639242	-1.53794	1.52848e-05	-0.600828	-1.53832
54533497	chr19:54533497:C:G	1.65063e-06	-0.906231	-1.53729	1.12854e-05	-0.906619	-1.53589
54533823	chr19:54533823:A:G	9.33367e-07	-1.6367	-1.37694	6.56485e-06	-1.62461	-1.35967
54534211	chr19:54534211:C:T	5.65875e-06	-1.30275e-10	-1.21148	3.75089e-05	-1.30275e-10	-1.24144
54534938	chr19:54534938:T:C	7.33547e-06	-1.30275e-10	-0.951959	4.94719e-05	-1.30275e-10	-0.964609
54534976	chr19:54534976:C:T	3.86936e-06	-1.59159	-5.17887e-10	2.6372e-05	-1.59371	-5.17887e-10
54534992	chr19:54534992:A:T	1.4684e-06	-1.02224	-1.53826	1.00279e-05	-1.02281	-1.53784
54535021	chr19:54535021:G:A	5.58321e-06	-1.30275e-10	-1.22492	4.06809e-05	-1.30275e-10	-1.16025
54535145	chr19:54535145:C:T	1.02769e-06	-1.37907	-1.5383	6.73583e-06	-1.42052	-1.53806
54535161	chr19:54535161:T:C	1.01859e-06	-1.38867	-1.53759	6.69013e-06	-1.42939	-1.53599
54535241	chr19:54535241:G:A	1.07698e-05	-1.30275e-10	-0.567938	7.25616e-05	-1.30275e-10	-0.581578
54535268	chr19:54535268:G:T	8.54057e-07	-1.62782	-1.47462	5.84254e-06	-1.63637	-1.46447
54535448	chr19:54535448:C:T	5.44896e-06	-1.30275e-10	-1.24926	3.61687e-05	-1.30275e-10	-1.27782
54535520	chr19:54535520:A:C	1.11654e-06	-1.29654	-1.53791	7.28927e-06	-1.34297	-1.53664
54535999	chr19:54535999:C:T	6.14753e-06	-1.30275e-10	-1.12863	4.27403e-05	-1.30275e-10	-1.11087
54536153	chr19:54536153:C:T	1.7461e-05	-0.0847094	-5.17887e-10	0.000131815	0.0153822	-5.17887e-10
54536349	chr19:54536349:G:A	4.49598e-06	-1.30275e-10	-1.4415	3.15514e-05	-1.30275e-10	-1.41439
54536515	chr19:54536515:G:A	4.61013e-06	-1.30275e-10	-1.41642	3.11209e-05	-1.30275e-10	-1.42813
54536813	chr19:54536813:A:G	5.93251e-06	-1.30275e-10	-1.16423	3.96075e-05	-1.30275e-10	-1.187
54537218	chr19:54537218:C:T	8.32679e-06	-1.30275e-10	-0.825202	5.69551e-05	-1.30275e-10	-0.823751
54537228	chr19:54537228:G:A	6.72231e-06	-1.30275e-10	-1.03925	4.72513e-05	-1.30275e-10	-1.01053
54537441	chr19:54537441:AG:A	9.45449e-07	-1.47079	-1.52999	6.71139e-06	-1.4448	-1.51741
54537495	chr19:54537495:C:A	4.10576e-06	-1.30275e-10	-1.53229	2.80634e-05	-1.30275e-10	-1.53155
54537715	chr19:54537715:C:T	5.23585e-06	-1.28915	-5.17887e-10	3.57445e-05	-1.28962	-5.17887e-10
54538157	chr19:54538157:C:T	1.5068e-06	-1.29145	-1.24324	1.03247e-05	-1.25948	-1.272
54538513	chr19:54538513:G:A	6.30638e-06	-1.30275e-10	-1.10312	4.19891e-05	-1.30275e-10	-1.1286
54538543	chr19:54538543:C:T	4.33427e-06	-1.30275e-10	-1.47813	2.96707e-05	-1.30275e-10	-1.47585
54538707	chr19:54538707:A:G	5.3878e-06	-1.30275e-10	-1.26054	3.64944e-05	-1.30275e-10	-1.26885
54538939	chr19:54538939:T:C	4.25391e-06	-1.30275e-10	-1.49684	2.91823e-05	-1.30275e-10	-1.49245
54539310	chr19:54539310:G:A	9.44924e-06	-1.30275e-10	-0.698745	6.38609e-05	-1.30275e-10	-0.709307
54539353	chr19:54539353:C:T	1.48488e-06	-1.56173	-0.987619	1.05165e-05	-1.5282	-0.984867
54539528	chr19:54539528:G:A	1.07479e-06	-1.4755	-1.39705	7.61162e-06	-1.42044	-1.41589
54539641	chr19:54539641:C:T	1.43843e-06	-1.04354	-1.53759	9.88099e-06	-1.03722	-1.53819
54539936	chr19:54539936:C:T	4.62214e-06	-1.41382	-5.17887e-10	3.20559e-05	-1.39853	-5.17887e-10
54540190	chr19:54540190:T:C	4.406e-06	-1.30275e-10	-1.46171	3.00982e-05	-1.30275e-10	-1.46155
54540202	chr19:54540202:G:A	1.20678e-06	-1.61127	-1.14545	8.20694e-06	-1.60626	-1.15477
54540251	chr19:54540251:C:T	2.76976e-06	-1.52243	-0.403486	1.93277e-05	-1.52005	-0.384426
54540271	chr19:54540271:A:C	1.29305e-05	-1.30275e-10	-0.385093	9.18939e-05	-1.30275e-10	-0.345379
54541067	chr19:54541067:C:T	8.80163e-07	-1.59085	-1.48148	5.97967e-06	-1.57497	-1.50268
54541345	chr19:54541345:A:G	1.53338e-05	-1.30275e-10	-0.214617	9.95617e-05	-1.30275e-10	-0.265236
54541665	chr19:54541665:C:T	4.48635e-06	-1.30275e-10	-1.44364	3.01538e-05	-1.30275e-10	-1.4597
54542028	chr19:54542028:T:C	1.09072e-06	-1.58419	-1.27366	7.1172e-06	-1.60361	-1.29988
54542180	chr19:54542180:A:G	1.60488e-06	-1.59667	-0.874964	1.11708e-05	-1.60982	-0.842886
54542656	chr19:54542656:A:T	3.99967e-06	-1.55847	-5.17887e-10	2.68475e-05	-1.57584	-5.17887e-10
54542683	chr19:54542683:C:T	6.74161e-06	-1.30275e-10	-1.03638	4.68184e-05	-1.30275e-10	-1.01974
54542762	chr19:54542762:T:C	1.16788e-05	-1.30275e-10	-0.486902	8.12475e-05	-1.30275e-10	-0.468513
54542774	chr19:54542774:T:C	3.71184e-06	-1.07139	-0.561761	2.61458e-05	-1.01965	-0.582675
54542848	chr19:54542848:C:T	4.47436e-06	-1.44632	-5.17887e-10	3.06151e-05	-1.44452	-5.17887e-10
54542896	chr19:54542896:T:C	8.11287e-07	-1.61903	-1.53478	5.52896e-06	-1.62257	-1.53345
54543419	chr19:54543419:G:A	8.5962e-06	0.281758	-1.07512	5.99101e-05	0.299548	-1.07272
54543435	chr19:54543435:T:A	5.2017e-06	-1.30275e-10	-1.29569	3.50329e-05	-1.30275e-10	-1.30973
54543683	chr19:54543683:G:A	4.52791e-06	-1.30275e-10	-1.43442	3.12831e-05	-1.30275e-10	-1.42294
54543921	chr19:54543921:A:C	1.61267e-06	-1.3562	-1.11059	1.15484e-05	-1.30376	-1.11571
54544060	chr19:54544060:G:GT	1.06954e-05	-1.30275e-10	-0.574868	7.14741e-05	-1.30275e-10	-0.596678
54544166	chr19:54544166:C:T	4.2477e-06	-1.30275e-10	-1.4983	2.8845e-05	-1.30275e-10	-1.50408
54544422	chr19:54544422:C:T	5.4481e-06	-1.30275e-10	-1.24941	3.72698e-05	-1.30275e-10	-1.24783
54544473	chr19:54544473:T:C	3.7306e-06	-1.62811	-5.17887e-10	2.54626e-05	-1.6288	-5.17887e-10
54544697	chr19:54544697:T:C	8.44946e-06	-0.810578	-5.17887e-10	5.70774e-05	-0.821606	-5.17887e-10
54544858	chr19:54544858:T:C	7.11305e-06	-0.982749	-5.17887e-10	5.028e-05	-0.948406	-5.17887e-10
54545146	chr19:54545146:A:G	4.21797e-06	-1.30275e-10	-1.50533	2.8955e-05	-1.30275e-10	-1.50027
54545383	chr19:54545383:TTGTAATATTCTCCCC:T	1.01201e-06	-1.64198	-1.29077	7.01054e-06	-1.64246	-1.27614
54545590	chr19:54545590:A:C	1.0811e-05	-1.5736	1.00948	7.64264e-05	-1.55527	1.02559
54545942	chr19:54545942:T:A	4.18453e-06	-1.58556	0.0722697	2.83224e-05	-1.55448	0.0321157
54546061	chr19:54546061:G:A	1.03979e-05	-1.60543	1.00235	7.29145e-05	-1.59111	1.01439
54546556	chr19:54546556:C:T	1.13504e-06	-1.63316	-1.18485	7.7349e-06	-1.63825	-1.18202
54546574	chr19:54546574:G:A	5.51491e-05	1.06536	-5.17887e-10	0.000272432	0.741375	-5.17887e-10
54546853	chr19:54546853:G:A	1.35324e-06	-1.24725	-1.39493	9.46467e-06	-1.24043	-1.37802
54546987	chr19:54546987:G:A	4.07642e-06	-1.53946	-5.17887e-10	2.7463e-05	-1.55317	-5.17887e-10
54547080	chr19:54547080:C:T	2.36358e-06	-0.605953	-1.47855	1.64999e-05	-0.592072	-1.47059
54547114	chr19:54547114:G:A	4.27741e-06	-1.30275e-10	-1.49133	2.9082e-05	-1.30275e-10	-1.49589
54547271	chr19:54547271:T:C	8.46918e-07	-1.61716	-1.49368	5.93459e-06	-1.60755	-1.47766
54547459	chr19:54547459:G:A	4.27892e-06	-1.30275e-10	-1.49098	2.90905e-05	-1.30275e-10	-1.4956
54547489	chr19:54547489:G:A	7.78268e-06	-1.30275e-10	-0.892779	5.68537e-05	-1.30275e-10	-0.825533
54547888	chr19:54547888:G:C	9.53599e-07	-1.63991	-1.35229	6.74797e-06	-1.63001	-1.32676
54548040	chr19:54548040:C:T	4.30667e-06	-1.62694	0.142429	3.02007e-05	-1.61632	0.158177
54548205	chr19:54548205:G:A	4.19328e-06	-1.5112	-5.17887e-10	2.88513e-05	-1.50386	-5.17887e-10
54548264	chr19:54548264:CTTAT:C	3.82743e-06	-1.60249	-5.17887e-10	2.63006e-05	-1.59642	-5.17887e-10
54548687	chr19:54548687:C:T	1.70574e-06	-1.32264	-1.08804	1.29855e-05	-1.26119	-1.04099
54548844	chr19:54548844:A:G	1.33591e-06	-1.63571	-1.01936	9.37907e-06	-1.61936	-1.00818
54548896	chr19:54548896:C:T	3.71535e-06	-1.63221	-5.17887e-10	2.5335e-05	-1.63383	-5.17887e-10
54549267	chr19:54549267:G:C	4.81793e-06	-1.30275e-10	-1.37234	3.32837e-05	-1.30275e-10	-1.36095
54549326	chr19:54549326:G:A	4.59153e-06	-1.30275e-10	-1.42047	3.09618e-05	-1.30275e-10	-1.43326
54549343	chr19:54549343:G:T	1.55899e-06	-1.51425	-0.986399	1.13655e-05	-1.47897	-0.956458
54549494	chr19:54549494:T:C	5.5233e-06	-1.30275e-10	-1.2357	3.88812e-05	-1.30275e-10	-1.2055
54549535	chr19:54549535:C:T	8.97854e-06	-1.30275e-10	-0.749842	6.22733e-05	-1.30275e-10	-0.734481
54549558	chr19:54549558:C:T	1.28794e-06	-1.60833	-1.08331	9.16575e-06	-1.57722	-1.07332
54549602	chr19:54549602:G:A	0.000129868	-1.30275e-10	1.92184	0.000868988	-1.30275e-10	1.90132
54549613	chr19:54549613:A:G	1.26126e-06	-1.61379	-1.09878	8.96467e-06	-1.58448	-1.08824
54549654	chr19:54549654:C:T	3.51302e-06	-0.239846	-1.44836	2.51432e-05	-0.213745	-1.42768
54549758	chr19:54549758:G:A	6.38433e-06	-1.30275e-10	-1.09083	4.61286e-05	-1.30275e-10	-1.03458
54549785	chr19:54549785:C:T	4.17086e-06	-1.30275e-10	-1.51656	2.83263e-05	-1.30275e-10	-1.52222
54550487	chr19:54550487:A:T	4.51501e-06	-1.30275e-10	-1.43727	3.05559e-05	-1.30275e-10	-1.44646
54550564	chr19:54550564:T:C	1.42048e-06	-1.33469	-1.25899	1.00054e-05	-1.29467	-1.26822
54550569	chr19:54550569:A:G	4.62196e-06	-1.30275e-10	-1.41386	3.19914e-05	-1.30275e-10	-1.40055
54550597	chr19:54550597:G:A	4.34645e-06	-1.47532	-5.17887e-10	2.99592e-05	-1.46618	-5.17887e-10
54550979	chr19:54550979:T:G	4.28671e-06	-1.30275e-10	-1.48916	2.93044e-05	-1.30275e-10	-1.48828
54551054	chr19:54551054:G:A	3.68213e-06	-1.64119	-5.17887e-10	2.52187e-05	-1.63843	-5.17887e-10
54551059	chr19:54551059:G:A	8.46805e-07	-1.62304	-1.48793	5.84724e-06	-1.62924	-1.47081
54551256	chr19:54551256:C:T	4.67028e-06	-1.30275e-10	-1.40346	3.24041e-05	-1.30275e-10	-1.38773
54552833	chr19:54552833:GTA:G	1.5092e-06	-1.14514	-1.38796	1.10395e-05	-1.07283	-1.39171
54552953	chr19:54552953:C:A	1.6197e-06	-1.04693	-1.41551	1.19248e-05	-0.969921	-1.41747
54552956	chr19:54552956:T:C	5.33835e-06	-1.30275e-10	-1.26976	3.60154e-05	-1.30275e-10	-1.28207
54552989	chr19:54552989:A:G	4.09153e-06	-1.30275e-10	-1.53576	2.78781e-05	-1.30275e-10	-1.53817
54552995	chr19:54552995:C:T	1.26377e-05	-1.30275e-10	-0.407998	8.91196e-05	-1.30275e-10	-0.376034
54553004	chr19:54553004:C:T	1.56547e-06	-1.10502	-1.39147	1.14706e-05	-1.03349	-1.39273
54553150	chr19:54553150:G:A	1.15822e-05	-0.49521	-5.17887e-10	7.68361e-05	-0.524339	-5.17887e-10
54553357	chr19:54553357:C:T	1.77621e-06	-1.62812	-0.742071	1.25892e-05	-1.60719	-0.725984
54553700	chr19:54553700:C:T	1.88216e-06	-0.788846	-1.52341	1.50772e-05	-0.626535	-1.52629
54553762	chr19:54553762:A:G	4.44285e-06	-1.30275e-10	-1.45338	3.03011e-05	-1.30275e-10	-1.45483
54553863	chr19:54553863:C:T	4.10288e-06	-1.53299	-5.17887e-10	2.76228e-05	-1.54737	-5.17887e-10
54554343	chr19:54554343:G:A	4.13033e-06	-1.52632	-5.17887e-10	2.77181e-05	-1.54393	-5.17887e-10
54554452	chr19:54554452:C:A	5.83651e-06	-1.30275e-10	-1.18055	4.14269e-05	-1.30275e-10	-1.14208
54554637	chr19:54554637:C:G	4.98182e-06	-1.30275e-10	-1.33888	3.52663e-05	-1.30275e-10	-1.30309
54554765	chr19:54554765:T:C	8.11016e-07	-1.61601	-1.53814	5.46566e-06	-1.62926	-1.53827
54554872	chr19:54554872:G:A	5.07101e-06	-1.30275e-10	-1.32114	3.54615e-05	-1.30275e-10	-1.29757
54554892	chr19:54554892:A:G	5.84799e-06	-1.30275e-10	-1.17858	4.0965e-05	-1.30275e-10	-1.1533
54554958	chr19:54554958:C:T	5.14801e-06	-1.30275e-10	-1.30607	3.60277e-05	-1.30275e-10	-1.28173
54555300	chr19:54555300:C:T	4.17085e-06	-1.30275e-10	-1.51656	2.86235e-05	-1.30275e-10	-1.51179
54555559	chr19:54555559:T:C	7.93769e-06	-1.30275e-10	-0.873058	5.41623e-05	-1.30275e-10	-0.874029
54555560	chr19:54555560:C:T	4.03767e-06	-1.54901	-5.17887e-10	2.72148e-05	-1.56225	-5.17887e-10
54555631	chr19:54555631:G:A	7.88038e-06	-1.30275e-10	-0.880303	5.30849e-05	-1.30275e-10	-0.894121
54555725	chr19:54555725:G:A	8.02228e-07	-1.63194	-1.53311	5.44273e-06	-1.6391	-1.53263
54556007	chr19:54556007:A:G	1.01403e-06	-1.6402	-1.29055	7.14868e-06	-1.63557	-1.26351
54556302	chr19:54556302:T:C	2.13996e-06	-0.874836	-1.30906	1.47192e-05	-0.885273	-1.29159
54556396	chr19:54556396:G:A	1.31053e-06	-1.25785	-1.4164	8.73648e-06	-1.29541	-1.40309
54556474	chr19:54556474:AC:A	9.93334e-06	-0.648783	-5.17887e-10	6.79928e-05	-0.646612	-5.17887e-10
54556654	chr19:54556654:G:A	1.57959e-05	-1.62709	1.44216	0.000105783	-1.62426	1.41964
54556956	chr19:54556956:G:A	1.08981e-05	-0.556091	-5.17887e-10	7.62335e-05	-0.532212	-5.17887e-10
54556988	chr19:54556988:A:G	2.25288e-06	-0.806993	-1.32548	1.54637e-05	-0.818883	-1.30863
54557045	chr19:54557045:TA:T	1.33248e-06	-1.1224	-1.53524	8.6264e-06	-1.17854	-1.53265
54557249	chr19:54557249:T:C	4.18856e-06	-1.30275e-10	-1.51232	2.87832e-05	-1.30275e-10	-1.50622
54557436	chr19:54557436:T:A	3.7832e-05	-1.30275e-10	0.688475	0.000256234	-1.30275e-10	0.680077
54557798	chr19:54557798:T:G	1.96681e-06	-0.904531	-1.36373	1.32416e-05	-0.946658	-1.33599
54558056	chr19:54558056:GATA:G	8.17922e-06	-1.30275e-10	-0.843082	5.45496e-05	-1.30275e-10	-0.866903
54558665	chr19:54558665:C:T	1.2488e-06	-1.32226	-1.40023	8.36325e-06	-1.35596	-1.3862
54558666	chr19:54558666:G:A	6.45011e-05	-1.30275e-10	1.222	0.000467705	-1.30275e-10	1.28182
54558785	chr19:54558785:C:G	4.08524e-06	-1.5373	-5.17887e-10	2.75115e-05	-1.55141	-5.17887e-10
54559062	chr19:54559062:C:A	5.56081e-06	-1.30275e-10	-1.22894	3.91204e-05	-1.30275e-10	-1.19937
54559156	chr19:54559156:C:T	4.07498e-06	-1.53981	-5.17887e-10	2.738e-05	-1.5562	-5.17887e-10
54559364	chr19:54559364:T:C	1.4714e-06	-1.16923	-1.38923	9.19619e-06	-1.24313	-1.40409
54559402	chr19:54559402:C:T	3.98425e-06	-1.56233	-5.17887e-10	2.68795e-05	-1.57465	-5.17887e-10
54559403	chr19:54559403:G:A	2.32758e-05	0.202735	-5.17887e-10	0.000165205	0.241175	-5.17887e-10
54559533	chr19:54559533:G:A	5.49034e-06	-1.30275e-10	-1.24169	3.85955e-05	-1.30275e-10	-1.21288
54559693	chr19:54559693:G:C	1.57356e-06	-1.04281	-1.44853	1.03543e-05	-1.08499	-1.44363
54559742	chr19:54559742:ATAAG:A	9.51988e-06	-1.30275e-10	-0.691297	6.46323e-05	-1.30275e-10	-0.6973
54559809	chr19:54559809:A:T	3.44062e-05	-1.30275e-10	0.593556	0.000225975	-1.30275e-10	0.55441
54560246	chr19:54560246:T:C	3.93251e-06	-1.5754	-5.17887e-10	2.65004e-05	-1.58885	-5.17887e-10
54560430	chr19:54560430:C:T	2.40319e-05	-1.30275e-10	0.234702	0.000160109	-1.30275e-10	0.209844
54560483	chr19:54560483:G:T	4.20344e-06	-1.30275e-10	-1.50878	2.90499e-05	-1.30275e-10	-1.497
54560746	chr19:54560746:T:C	4.11794e-06	-1.30275e-10	-1.52933	2.81659e-05	-1.30275e-10	-1.5279
54560848	chr19:54560848:C:T	2.48139e-05	-1.30275e-10	0.266725	0.000165084	-1.30275e-10	0.240443
54560868	chr19:54560868:G:A	4.33876e-06	-1.30275e-10	-1.47709	2.94031e-05	-1.30275e-10	-1.48491
54560893	chr19:54560893:G:A	4.2444e-06	-1.30275e-10	-1.49908	2.90965e-05	-1.30275e-10	-1.49539
54560964	chr19:54560964:T:C	4.31793e-06	-1.30275e-10	-1.4819	3.00428e-05	-1.30275e-10	-1.46339
54560993	chr19:54560993:T:G	4.27434e-06	-1.30275e-10	-1.49205	2.90125e-05	-1.30275e-10	-1.49829
54561036	chr19:54561036:GC:G	4.3666e-06	-1.30275e-10	-1.4707	2.95864e-05	-1.30275e-10	-1.4787
54561297	chr19:54561297:A:T	2.11126e-06	-0.816625	-1.38077	1.4155e-05	-0.866291	-1.34965
54561472	chr19:54561472:C:G	4.42435e-06	-1.30275e-10	-1.45756	2.99348e-05	-1.30275e-10	-1.46699
54561623	chr19:54561623:T:A	4.17981e-06	-1.30275e-10	-1.51442	2.8401e-05	-1.30275e-10	-1.51959
54561662	chr19:54561662:T:A	1.67203e-05	-1.30275e-10	-0.128053	0.000112076	-1.30275e-10	-0.14684
54561866	chr19:54561866:A:T	1.79441e-06	-1.59615	-0.763851	1.16987e-05	-1.60211	-0.804425
54561973	chr19:54561973:G:A	4.29235e-06	-1.48784	-5.17887e-10	2.88206e-05	-1.50492	-5.17887e-10
54562064	chr19:54562064:T:G	5.33784e-06	-1.30275e-10	-1.26986	3.71614e-05	-1.30275e-10	-1.25074
54562075	chr19:54562075:A:G	8.2855e-06	-1.30275e-10	-0.830173	5.77477e-05	-1.30275e-10	-0.80993
54562361	chr19:54562361:C:A	4.59353e-06	-1.30275e-10	-1.42003	3.12566e-05	-1.30275e-10	-1.42378
54562704	chr19:54562704:G:T	2.54193e-06	-1.00813	-1.00363	1.77514e-05	-1.01788	-0.971668
54562903	chr19:54562903:G:A	4.13954e-06	-0.973279	-0.550815	3.02797e-05	-1.01564	-0.439896
54563023	chr19:54563023:A:G	3.32496e-06	-1.57437	-0.168848	2.22041e-05	-1.56915	-0.196592
54563479	chr19:54563479:G:A	4.14829e-06	-1.30275e-10	-1.52198	2.82193e-05	-1.30275e-10	-1.52601
54563534	chr19:54563534:C:T	5.54323e-06	-1.30275e-10	-1.2321	3.88564e-05	-1.30275e-10	-1.20614
54563579	chr19:54563579:A:C	2.60662e-06	-1.4973	-0.489324	1.8293e-05	-1.4848	-0.474695
54563589	chr19:54563589:C:T	1.84439e-06	-1.2267	-1.10583	1.24203e-05	-1.22663	-1.12005
54563635	chr19:54563635:G:GA	5.15417e-06	-1.30275e-10	-1.30487	3.45984e-05	-1.30275e-10	-1.32221
54563644	chr19:54563644:T:A	5.19463e-06	-1.30275e-10	-1.29705	3.50947e-05	-1.30275e-10	-1.30796
54563713	chr19:54563713:T:G	5.42554e-06	-1.30275e-10	-1.25356	3.66286e-05	-1.30275e-10	-1.26518
54563815	chr19:54563815:ATTC:A	0.000119639	-1.30275e-10	1.8398	0.00081164	-1.30275e-10	1.83304
54563990	chr19:54563990:T:C	8.20126e-06	-1.30275e-10	-0.840392	6.01742e-05	-1.30275e-10	-0.768771
54564069	chr19:54564069:C:T	4.19037e-06	-0.773161	-0.738729	3.02337e-05	-0.81855	-0.638507
54564128	chr19:54564128:T:C	4.76197e-06	-0.724122	-0.659896	3.44814e-05	-0.771088	-0.554507
54564132	chr19:54564132:A:G	4.93269e-06	-0.698634	-0.650162	3.57025e-05	-0.746218	-0.544577
54564373	chr19:54564373:C:T	4.76693e-06	-0.778444	-0.604534	3.46575e-05	-0.823993	-0.496506
54565281	chr19:54565281:T:C	1.21831e-05	-1.30275e-10	-0.44463	8.32643e-05	-1.30275e-10	-0.443993
54565307	chr19:54565307:C:G	5.03997e-06	-1.30275e-10	-1.32728	3.46631e-05	-1.30275e-10	-1.32034
54565360	chr19:54565360:T:C	4.68925e-06	-0.764976	-0.634431	3.4033e-05	-0.811158	-0.527525
54565409	chr19:54565409:G:A	4.72363e-06	-0.767383	-0.62472	3.42894e-05	-0.813536	-0.517642
54565416	chr19:54565416:A:G	1.91841e-06	-1.50228	-0.790901	1.27919e-05	-1.49573	-0.821471
54565465	chr19:54565465:G:A	4.8838e-06	-1.30275e-10	-1.35876	3.40018e-05	-1.30275e-10	-1.3396
54565471	chr19:54565471:A:G	4.11018e-06	-1.30275e-10	-1.53121	2.8196e-05	-1.30275e-10	-1.52683
54565897	chr19:54565897:A:C	1.67014e-06	-1.49889	-0.932883	1.06555e-05	-1.55989	-0.940052
54565959	chr19:54565959:G:A	1.69571e-06	-1.37003	-1.04655	1.21216e-05	-1.39896	-0.972071
54565976	chr19:54565976:T:C	1.74549e-05	-1.30275e-10	-0.0850591	0.000117393	-1.30275e-10	-0.100486
54566070	chr19:54566070:T:C	1.09442e-06	-1.54507	-1.30938	7.61554e-06	-1.5333	-1.30252
54566428	chr19:54566428:A:G	1.60304e-06	-1.3562	-1.11657	1.13985e-05	-1.38519	-1.04734
54566540	chr19:54566540:T:C	1.65996e-06	-1.32119	-1.11669	1.17823e-05	-1.35195	-1.04747
54566576	chr19:54566576:G:A	1.64381e-06	-0.980804	-1.46686	1.15934e-05	-0.932088	-1.48349
54566597	chr19:54566597:G:A	1.68737e-06	-1.3145	-1.10701	1.1982e-05	-1.34558	-1.03703
54566607	chr19:54566607:T:C	1.60526e-06	-1.316	-1.15539	1.13568e-05	-1.34698	-1.08922
54566752	chr19:54566752:T:G	5.22126e-06	-1.29194	-5.17887e-10	3.64315e-05	-1.27058	-5.17887e-10
54566839	chr19:54566839:C:G	3.90639e-06	-1.58207	-5.17887e-10	2.68584e-05	-1.57544	-5.17887e-10
54566877	chr19:54566877:T:C	4.81005e-06	-1.30275e-10	-1.37397	3.34881e-05	-1.30275e-10	-1.35482
54567036	chr19:54567036:A:G	5.10015e-06	-1.31541	-5.17887e-10	3.53154e-05	-1.30169	-5.17887e-10
54567083	chr19:54567083:C:T	5.71442e-05	1.1009	-5.17887e-10	0.000417709	1.16877	-5.17887e-10
54567097	chr19:54567097:A:G	1.63544e-06	-1.31148	-1.14129	1.1581e-05	-1.34261	-1.07404
54567137	chr19:54567137:G:A	4.15529e-06	-1.30275e-10	-1.5203	2.83416e-05	-1.30275e-10	-1.52168
54567156	chr19:54567156:T:C	1.77769e-06	-1.29243	-1.07694	1.26731e-05	-1.32454	-1.002
54567221	chr19:54567221:T:C	1.30434e-06	-1.51024	-1.16874	8.99985e-06	-1.49826	-1.17055
54567265	chr19:54567265:T:C	4.32394e-06	-1.30275e-10	-1.48051	2.91653e-05	-1.30275e-10	-1.49303
54567283	chr19:54567283:C:T	1.69075e-06	-1.30461	-1.11489	1.19961e-05	-1.33591	-1.04552
54567308	chr19:54567308:G:A	1.53198e-06	-1.30634	-1.21178	1.07829e-05	-1.33756	-1.15049
54567865	chr19:54567865:G:A	7.80713e-06	-1.30275e-10	-0.889642	5.68777e-05	-1.30275e-10	-0.82511
54567888	chr19:54567888:T:G	4.28071e-06	-1.30275e-10	-1.49056	2.891e-05	-1.30275e-10	-1.50182
54568264	chr19:54568264:A:G	1.8808e-06	-1.63119	-0.681788	1.25723e-05	-1.64184	-0.692675
54568424	chr19:54568424:A:G	6.08147e-06	-1.30275e-10	-1.13943	4.2967e-05	-1.30275e-10	-1.10558
54568631	chr19:54568631:A:G	1.95262e-06	-1.31704	-0.95847	1.39672e-05	-1.34756	-0.881741
54568632	chr19:54568632:AAG:A	1.98908e-06	-1.30925	-0.947753	1.42328e-05	-1.3402	-0.870263
54568641	chr19:54568641:GAAGA:G	2.01073e-06	-1.3322	-0.913975	1.44256e-05	-1.36212	-0.834895
54568964	chr19:54568964:T:C	1.66936e-06	-1.36212	-1.07012	1.18725e-05	-1.39126	-1.00053
54569020	chr19:54569020:C:T	1.56206e-06	-1.11518	-1.38349	1.00856e-05	-1.15757	-1.39734
54569111	chr19:54569111:A:G	1.26346e-06	-1.41773	-1.29309	8.49755e-06	-1.40814	-1.31809
54569232	chr19:54569232:A:C	1.79307e-06	-1.2965	-1.06425	1.27176e-05	-1.32877	-0.99425
54569289	chr19:54569289:T:C	1.7112e-06	-1.34394	-1.06355	1.21681e-05	-1.37367	-0.993524
54569374	chr19:54569374:C:T	7.78929e-06	-1.30275e-10	-0.891929	5.67408e-05	-1.30275e-10	-0.82752
54569375	chr19:54569375:T:G	1.69473e-06	-1.35322	-1.06393	1.20633e-05	-1.38192	-0.993931
54569451	chr19:54569451:G:A	1.46869e-06	-1.38307	-1.17724	1.03488e-05	-1.41074	-1.1184
54570125	chr19:54570125:T:C	9.94133e-07	-1.55733	-1.39323	6.8811e-06	-1.5359	-1.40133
54570288	chr19:54570288:A:G	1.87176e-06	-1.29935	-1.01845	1.30182e-05	-1.26744	-1.03222
54570335	chr19:54570335:C:T	4.11451e-06	-1.30275e-10	-1.53016	2.83704e-05	-1.30275e-10	-1.52067
54570440	chr19:54570440:C:T	4.13777e-06	-1.30275e-10	-1.52452	2.80567e-05	-1.30275e-10	-1.53179
54570466	chr19:54570466:C:T	2.09223e-06	-0.912629	-1.29382	1.44002e-05	-0.875555	-1.32321
54570493	chr19:54570493:T:C	1.44294e-06	-1.45297	-1.12502	1.04459e-05	-1.40226	-1.11754
54570806	chr19:54570806:C:T	8.50599e-06	-0.765058	-0.0388512	5.38827e-05	-0.844522	-0.0346824
54571405	chr19:54571405:C:T	4.21378e-06	-1.30275e-10	-1.50632	2.85267e-05	-1.30275e-10	-1.51517
54571439	chr19:54571439:C:T	8.80813e-06	-0.790628	0.0216236	5.60041e-05	-0.868727	0.0281383
54571535	chr19:54571535:G:A	3.73025e-06	-1.62821	-5.17887e-10	2.55311e-05	-1.62612	-5.17887e-10
54571902	chr19:54571902:G:A	9.59593e-06	-0.683341	-5.17887e-10	6.57586e-05	-0.680023	-5.17887e-10
54572075	chr19:54572075:C:T	4.09675e-06	-1.30275e-10	-1.53449	2.80176e-05	-1.30275e-10	-1.53318
54572099	chr19:54572099:T:C	1.05433e-06	-1.363	-1.52877	6.93295e-06	-1.39938	-1.53035
54572123	chr19:54572123:G:A	2.40976e-06	-1.18954	-0.875615	1.62449e-05	-1.22052	-0.857714
54572135	chr19:54572135:A:G	9.75582e-07	-1.49414	-1.47526	6.2934e-06	-1.53786	-1.48865
54572209	chr19:54572209:A:C	1.96472e-06	-1.53247	-0.736859	1.31002e-05	-1.53576	-0.757619
54572256	chr19:54572256:C:T	7.35851e-06	-1.30275e-10	-0.948823	4.91505e-05	-1.30275e-10	-0.971128
54572374	chr19:54572374:G:A	5.02522e-06	-1.33021	-5.17887e-10	3.34337e-05	-1.35645	-5.17887e-10
54572412	chr19:54572412:C:T	2.31441e-06	-1.18871	-0.916818	1.55851e-05	-1.22023	-0.89947
54572441	chr19:54572441:T:C	7.304e-06	-1.30275e-10	-0.956257	4.86719e-05	-1.30275e-10	-0.980912
54572493	chr19:54572493:G:T	4.9351e-06	-1.30275e-10	-1.34831	3.36311e-05	-1.30275e-10	-1.35056
54572499	chr19:54572499:G:A	1.04505e-06	-1.40601	-1.49461	7.47153e-06	-1.35809	-1.49683
54572503	chr19:54572503:A:G	6.9108e-06	-1.30275e-10	-1.01159	4.62e-05	-1.30275e-10	-1.03303
54572601	chr19:54572601:A:G	4.1938e-06	-1.30275e-10	-1.51107	2.85094e-05	-1.30275e-10	-1.51578
54572608	chr19:54572608:G:A	4.15611e-06	-1.30275e-10	-1.5201	2.87393e-05	-1.30275e-10	-1.50775
54572651	chr19:54572651:C:T	2.94854e-06	-1.36674	-0.49663	1.99725e-05	-1.38434	-0.487322
54572689	chr19:54572689:A:T	1.5744e-06	-1.00743	-1.48338	1.13177e-05	-0.953502	-1.48614
54572695	chr19:54572695:AC:A	2.185e-06	-0.778007	-1.38506	1.54907e-05	-0.741067	-1.38471
54572700	chr19:54572700:G:A	1.20267e-05	-1.30275e-10	-0.457549	8.12798e-05	-1.30275e-10	-0.468117
54572805	chr19:54572805:G:A	4.18058e-06	-1.30275e-10	-1.51423	2.82699e-05	-1.30275e-10	-1.52422
54572819	chr19:54572819:C:T	4.21914e-06	-1.30275e-10	-1.50505	2.87911e-05	-1.30275e-10	-1.50595
54572997	chr19:54572997:C:G	7.12131e-06	-0.981588	-5.17887e-10	4.85024e-05	-0.984401	-5.17887e-10
54573045	chr19:54573045:G:A	5.59544e-06	-1.22273	-5.17887e-10	3.78505e-05	-1.23237	-5.17887e-10
54573425	chr19:54573425:C:T	4.29996e-06	-1.30275e-10	-1.48608	2.89339e-05	-1.30275e-10	-1.501
54573499	chr19:54573499:A:G	1.53843e-05	-0.983423	0.772089	0.000105553	-1.04114	0.834345
54573515	chr19:54573515:A:G	4.83611e-06	-1.05486	-0.313708	3.0929e-05	-1.06033	-0.373993
54573627	chr19:54573627:C:T	6.84707e-06	-1.30275e-10	-1.02086	4.5783e-05	-1.30275e-10	-1.0421
54573630	chr19:54573630:G:T	4.08116e-06	-1.30275e-10	-1.5383	2.78745e-05	-1.30275e-10	-1.5383
54573651	chr19:54573651:A:T	2.36635e-06	-1.63027	-0.453067	1.574e-05	-1.62755	-0.482258
54573653	chr19:54573653:A:T	2.3764e-06	-1.6293	-0.449799	1.58071e-05	-1.62652	-0.479034
54573837	chr19:54573837:G:A	5.08311e-06	-1.31876	-5.17887e-10	3.38041e-05	-1.34543	-5.17887e-10
54573896	chr19:54573896:G:A	4.08345e-06	-1.30275e-10	-1.53774	2.78793e-05	-1.30275e-10	-1.53813
54573933	chr19:54573933:G:A	5.18112e-06	-1.30275e-10	-1.29966	3.51056e-05	-1.30275e-10	-1.30765
54574017	chr19:54574017:G:A	5.84087e-06	-1.30275e-10	-1.1798	3.92339e-05	-1.30275e-10	-1.19647
54574205	chr19:54574205:G:A	4.21068e-06	-1.30275e-10	-1.50706	2.86759e-05	-1.30275e-10	-1.50996
54574280	chr19:54574280:C:T	5.04119e-06	-1.05681	-0.270223	3.27354e-05	-1.02166	-0.355891
54574283	chr19:54574283:C:A	5.26658e-06	-1.01896	-0.264334	3.43521e-05	-0.982492	-0.346858
54574303	chr19:54574303:C:A	4.75077e-06	-1.30275e-10	-1.38637	3.23511e-05	-1.30275e-10	-1.38936
54574458	chr19:54574458:T:G	5.28523e-06	-1.27976	-5.17887e-10	3.50439e-05	-1.30941	-5.17887e-10
54574685	chr19:54574685:T:C	1.58383e-05	-1.30275e-10	-0.182251	0.000111342	-1.30275e-10	-0.153404
54574694	chr19:54574694:G:T	1.38184e-05	-1.30275e-10	-0.318678	9.69776e-05	-1.30275e-10	-0.291533
54574702	chr19:54574702:A:G	4.89113e-06	-1.35726	-5.17887e-10	3.24256e-05	-1.38707	-5.17887e-10
54574829	chr19:54574829:G:A	4.26074e-06	-1.30275e-10	-1.49524	2.89731e-05	-1.30275e-10	-1.49965
54574988	chr19:54574988:T:C	4.08156e-06	-1.30275e-10	-1.5382	2.79457e-05	-1.30275e-10	-1.53575
54575049	chr19:54575049:A:C	4.18032e-06	-1.30275e-10	-1.51429	2.84638e-05	-1.30275e-10	-1.51738
54575093	chr19:54575093:G:C	4.81637e-06	-1.30275e-10	-1.37266	3.26755e-05	-1.30275e-10	-1.37939
54575130	chr19:54575130:T:A	4.17476e-06	-1.30275e-10	-1.51562	2.84152e-05	-1.30275e-10	-1.51909
54575209	chr19:54575209:G:A	7.52534e-06	-1.30275e-10	-0.926403	5.00353e-05	-1.30275e-10	-0.953285
54575308	chr19:54575308:T:C	1.19627e-06	-1.3273	-1.43817	8.42124e-06	-1.3048	-1.43046
54575423	chr19:54575423:C:T	4.16194e-06	-1.30275e-10	-1.5187	2.83313e-05	-1.30275e-10	-1.52205
54575488	chr19:54575488:C:T	6.66906e-06	-1.30275e-10	-1.0472	4.75296e-05	-1.30275e-10	-1.00466
54575489	chr19:54575489:A:G	6.08331e-06	-1.30275e-10	-1.13913	4.31304e-05	-1.30275e-10	-1.10179
54575595	chr19:54575595:C:T	4.11504e-06	-1.30275e-10	-1.53003	2.80486e-05	-1.30275e-10	-1.53207
54575846	chr19:54575846:T:G	4.30149e-06	-0.781657	-0.704061	2.81839e-05	-0.857154	-0.670108
54575936	chr19:54575936:G:C	4.09117e-06	-1.30275e-10	-1.53585	2.79212e-05	-1.30275e-10	-1.53663
54576123	chr19:54576123:T:C	4.23364e-06	-1.30275e-10	-1.50162	2.87874e-05	-1.30275e-10	-1.50608
54576209	chr19:54576209:G:T	4.08378e-06	-1.30275e-10	-1.53766	2.78869e-05	-1.30275e-10	-1.53786
54576235	chr19:54576235:C:T	4.58218e-06	-1.42251	-5.17887e-10	3.04951e-05	-1.44845	-5.17887e-10
54576244	chr19:54576244:A:G	3.92659e-05	-1.30275e-10	0.725676	0.000268436	-1.30275e-10	0.726599
54576586	chr19:54576586:TGG:T	4.12057e-06	-1.30275e-10	-1.52869	2.80828e-05	-1.30275e-10	-1.53086
54576590	chr19:54576590:CTG:C	4.12199e-06	-1.30275e-10	-1.52834	2.80916e-05	-1.30275e-10	-1.53054
54576606	chr19:54576606:G:T	4.10313e-06	-1.30275e-10	-1.53293	2.79804e-05	-1.30275e-10	-1.53451
54576684	chr19:54576684:G:A	4.16465e-06	-1.30275e-10	-1.51805	2.83538e-05	-1.30275e-10	-1.52125
54576710	chr19:54576710:T:C	4.10474e-06	-1.30275e-10	-1.53254	2.80019e-05	-1.30275e-10	-1.53374
54576778	chr19:54576778:A:G	1.13757e-06	-1.28851	-1.52728	7.45218e-06	-1.33009	-1.52742
54576817	chr19:54576817:G:A	4.08731e-06	-1.30275e-10	-1.53679	2.79061e-05	-1.30275e-10	-1.53717
54576831	chr19:54576831:G:A	4.13658e-06	-1.30275e-10	-1.52481	2.81796e-05	-1.30275e-10	-1.52741
54577169	chr19:54577169:C:T	4.08322e-06	-1.30275e-10	-1.53779	2.78777e-05	-1.30275e-10	-1.53819
54577242	chr19:54577242:A:G	4.08754e-06	-1.30275e-10	-1.53674	2.79074e-05	-1.30275e-10	-1.53712
54577314	chr19:54577314:G:A	4.09224e-06	-1.30275e-10	-1.53559	2.7921e-05	-1.30275e-10	-1.53664
54577351	chr19:54577351:C:G	4.12714e-06	-1.30275e-10	-1.5271	2.81226e-05	-1.30275e-10	-1.52944
54577510	chr19:54577510:G:A	4.67064e-06	-0.992561	-0.410823	3.35598e-05	-1.01707	-0.33562
54577818	chr19:54577818:A:T	6.14366e-06	-1.30275e-10	-1.12926	4.22677e-05	-1.30275e-10	-1.12199
54577974	chr19:54577974:C:T	5.24539e-06	-1.30275e-10	-1.28733	3.50256e-05	-1.30275e-10	-1.30994
54578068	chr19:54578068:A:G	4.46377e-06	-1.30275e-10	-1.44869	3.03835e-05	-1.30275e-10	-1.45211
54578117	chr19:54578117:C:CTT	4.10501e-06	-1.30275e-10	-1.53247	2.815e-05	-1.30275e-10	-1.52846
54578121	chr19:54578121:A:T	4.30969e-06	-1.48381	-5.17887e-10	3.07871e-05	-1.43892	-5.17887e-10
54578177	chr19:54578177:T:C	4.9401e-06	-1.0259	-0.321396	3.23983e-05	-1.02997	-0.357938
54578564	chr19:54578564:T:A	5.11115e-06	-1.30275e-10	-1.31326	3.41472e-05	-1.30275e-10	-1.33533
54578585	chr19:54578585:G:A	5.10766e-06	-1.30275e-10	-1.31394	3.41249e-05	-1.30275e-10	-1.33599
54578621	chr19:54578621:C:A	5.34121e-06	-1.26923	-5.17887e-10	3.54319e-05	-1.2984	-5.17887e-10
54578694	chr19:54578694:T:C	5.10684e-06	-1.30275e-10	-1.3141	3.41198e-05	-1.30275e-10	-1.33614
54578910	chr19:54578910:A:G	5.1065e-06	-1.30275e-10	-1.31417	3.41176e-05	-1.30275e-10	-1.3362
54579690	chr19:54579690:C:T	5.104e-06	-1.30275e-10	-1.31465	3.41023e-05	-1.30275e-10	-1.33665
54579727	chr19:54579727:C:T	0.00023746	2.52532	-5.17887e-10	0.00106691	2.10651	-5.17887e-10
54579845	chr19:54579845:C:G	5.10266e-06	-1.30275e-10	-1.31492	3.40934e-05	-1.30275e-10	-1.33691
54579922	chr19:54579922:G:T	4.15041e-06	-1.30275e-10	-1.52147	2.8207e-05	-1.30275e-10	-1.52644
54580202	chr19:54580202:T:C	4.48691e-06	-1.44352	-5.17887e-10	3.10231e-05	-1.43128	-5.17887e-10
54580241	chr19:54580241:T:C	6.8546e-06	-1.01976	-5.17887e-10	4.49818e-05	-1.05976	-5.17887e-10
54581553	chr19:54581553:T:C	4.0308e-06	-1.55072	-5.17887e-10	2.76319e-05	-1.54704	-5.17887e-10
54581696	chr19:54581696:C:T	4.0906e-06	-1.30275e-10	-1.53599	2.78794e-05	-1.30275e-10	-1.53813
54581706	chr19:54581706:A:G	6.43364e-06	-1.18285	0.0997089	4.24065e-05	-1.18357	0.0648599
54581853	chr19:54581853:G:A	4.55224e-06	-0.97762	-0.451441	3.12057e-05	-1.00664	-0.418773
54582147	chr19:54582147:C:T	4.52674e-06	-1.30275e-10	-1.43468	3.07582e-05	-1.30275e-10	-1.43986
54582327	chr19:54582327:C:T	1.20266e-06	-1.32271	-1.43743	7.91891e-06	-1.36443	-1.43233
54582343	chr19:54582343:G:A	4.53059e-06	-1.30275e-10	-1.43383	3.07841e-05	-1.30275e-10	-1.43901
54583220	chr19:54583220:G:A	4.51353e-06	-1.30275e-10	-1.4376	3.06689e-05	-1.30275e-10	-1.44277
54583304	chr19:54583304:A:C	5.12456e-06	-1.31064	-5.17887e-10	3.40541e-05	-1.33806	-5.17887e-10
54583346	chr19:54583346:G:A	6.71836e-06	-1.30275e-10	-1.03984	4.42472e-05	-1.30275e-10	-1.07622
54583363	chr19:54583363:G:T	4.9489e-06	-1.30275e-10	-1.34551	3.376e-05	-1.30275e-10	-1.34674
54583364	chr19:54583364:A:T	4.95139e-06	-1.30275e-10	-1.34501	3.37774e-05	-1.30275e-10	-1.34622
54583424	chr19:54583424:C:T	4.51099e-06	-1.30275e-10	-1.43816	3.06517e-05	-1.30275e-10	-1.44333
54583685	chr19:54583685:TC:T	4.51231e-06	-1.30275e-10	-1.43787	3.06605e-05	-1.30275e-10	-1.44304
54583733	chr19:54583733:G:A	4.08708e-06	-1.30275e-10	-1.53685	2.79047e-05	-1.30275e-10	-1.53722
54583925	chr19:54583925:A:G	4.08755e-06	-1.30275e-10	-1.53673	2.79075e-05	-1.30275e-10	-1.53712
54583955	chr19:54583955:A:C	4.16137e-06	-1.30275e-10	-1.51884	2.82712e-05	-1.30275e-10	-1.52417
54584478	chr19:54584478:T:C	4.50676e-06	-1.30275e-10	-1.4391	3.06246e-05	-1.30275e-10	-1.44421
54584812	chr19:54584812:T:C	4.48327e-06	-1.30275e-10	-1.44433	3.04683e-05	-1.30275e-10	-1.44933
54584982	chr19:54584982:A:G	4.08134e-06	-1.30275e-10	-1.53825	2.78745e-05	-1.30275e-10	-1.5383
54585149	chr19:54585149:C:T	5.34548e-06	-1.30275e-10	-1.26843	3.64208e-05	-1.30275e-10	-1.27087
54585232	chr19:54585232:G:A	4.10171e-06	-1.30275e-10	-1.53328	2.79932e-05	-1.30275e-10	-1.53405
54585281	chr19:54585281:T:G	1.24499e-06	-1.3308	-1.39475	8.18911e-06	-1.3732	-1.39001
54585320	chr19:54585320:A:G	5.67679e-06	-1.30275e-10	-1.20829	3.86529e-05	-1.30275e-10	-1.21139
54585353	chr19:54585353:C:T	5.4736e-06	-1.30275e-10	-1.24474	3.72738e-05	-1.30275e-10	-1.24772
54585654	chr19:54585654:C:T	7.30669e-06	-1.30275e-10	-0.955889	4.95227e-05	-1.30275e-10	-0.963583
54585743	chr19:54585743:G:T	4.52068e-06	-1.30275e-10	-1.43602	3.07894e-05	-1.30275e-10	-1.43884
54585903	chr19:54585903:G:A	6.07902e-06	-1.30275e-10	-1.13984	4.15011e-05	-1.30275e-10	-1.14029
54585932	chr19:54585932:G:A	1.68381e-06	-1.18481	-1.23881	1.1544e-05	-1.17628	-1.24358
54586056	chr19:54586056:T:C	6.46741e-06	-1.30275e-10	-1.0779	4.41519e-05	-1.30275e-10	-1.07838
54586117	chr19:54586117:T:G	3.71421e-06	-1.63251	-5.17887e-10	2.5376e-05	-1.63221	-5.17887e-10
54586121	chr19:54586121:C:T	6.47225e-06	-1.30275e-10	-1.07716	4.41854e-05	-1.30275e-10	-1.07762
54586149	chr19:54586149:T:A	6.46941e-06	-1.30275e-10	-1.0776	4.41656e-05	-1.30275e-10	-1.07807
54586155	chr19:54586155:A:C	6.46941e-06	-1.30275e-10	-1.0776	4.41656e-05	-1.30275e-10	-1.07807
54586206	chr19:54586206:GT:G	4.13425e-06	-1.30275e-10	-1.52537	2.82025e-05	-1.30275e-10	-1.5266
54586214	chr19:54586214:A:G	8.74101e-06	-1.30275e-10	-0.776654	6.13768e-05	-1.30275e-10	-0.748982
54586407	chr19:54586407:T:C	6.4522e-06	-1.30275e-10	-1.08026	4.40486e-05	-1.30275e-10	-1.08072
54586662	chr19:54586662:A:T	1.37581e-06	-1.35569	-1.26995	9.17691e-06	-1.39605	-1.25327
54586744	chr19:54586744:T:C	6.31231e-06	-1.30275e-10	-1.10218	4.31283e-05	-1.30275e-10	-1.10183
54586894	chr19:54586894:A:C	5.10032e-06	-0.942014	-0.373363	3.66309e-05	-0.967517	-0.297604
54587153	chr19:54587153:C:T	6.48555e-06	-1.30275e-10	-1.0751	4.42762e-05	-1.30275e-10	-1.07557
54587455	chr19:54587455:A:C	4.29101e-06	-1.30275e-10	-1.48816	2.9389e-05	-1.30275e-10	-1.48539
54587495	chr19:54587495:T:C	5.44346e-06	-1.30275e-10	-1.25026	3.72608e-05	-1.30275e-10	-1.24807
54587648	chr19:54587648:C:T	6.4922e-06	-1.30275e-10	-1.07408	4.43139e-05	-1.30275e-10	-1.07471
54587649	chr19:54587649:A:G	6.501e-06	-1.30275e-10	-1.07272	4.43675e-05	-1.30275e-10	-1.07351
54587723	chr19:54587723:A:C	4.4228e-06	-1.30275e-10	-1.45791	3.00647e-05	-1.30275e-10	-1.46266
54587738	chr19:54587738:G:A	4.72953e-06	-1.39085	-5.17887e-10	3.11716e-05	-1.42651	-5.17887e-10
54587853	chr19:54587853:T:C	4.29144e-06	-1.30275e-10	-1.48806	2.90559e-05	-1.30275e-10	-1.49679
54587964	chr19:54587964:A:T	4.08214e-06	-1.30275e-10	-1.53806	2.78739e-05	-1.30275e-10	-1.53832
54588122	chr19:54588122:G:C	2.25366e-06	-0.984975	-1.14715	1.48287e-05	-1.05144	-1.11801
54588128	chr19:54588128:T:C	1.59344e-06	-1.182	-1.29679	1.11789e-05	-1.16513	-1.28685
54588143	chr19:54588143:A:G	4.51583e-06	-1.30275e-10	-1.43709	3.06791e-05	-1.30275e-10	-1.44243
54588242	chr19:54588242:A:G	4.30942e-06	-1.30275e-10	-1.48388	2.93492e-05	-1.30275e-10	-1.48675
54588355	chr19:54588355:G:A	4.08603e-06	-1.30275e-10	-1.53711	2.79337e-05	-1.30275e-10	-1.53618
54588388	chr19:54588388:G:A	4.30841e-06	-1.30275e-10	-1.48411	2.93427e-05	-1.30275e-10	-1.48697
54588400	chr19:54588400:T:G	4.26122e-06	-1.30275e-10	-1.49512	2.90294e-05	-1.30275e-10	-1.4977
54588462	chr19:54588462:C:T	4.16338e-06	-1.30275e-10	-1.51835	2.83023e-05	-1.30275e-10	-1.52307
54588509	chr19:54588509:G:A	4.42772e-05	-1.30275e-10	0.84579	0.000293854	-1.30275e-10	0.817069
54588538	chr19:54588538:G:A	4.32134e-06	-1.30275e-10	-1.48111	2.94253e-05	-1.30275e-10	-1.48416
54588563	chr19:54588563:G:A	4.08831e-06	-1.30275e-10	-1.53655	2.79157e-05	-1.30275e-10	-1.53683
54588597	chr19:54588597:C:T	4.17462e-06	-1.30275e-10	-1.51566	2.84548e-05	-1.30275e-10	-1.5177
54588731	chr19:54588731:T:C	4.11189e-06	-1.30275e-10	-1.5308	2.80052e-05	-1.30275e-10	-1.53362
54588780	chr19:54588780:C:T	6.71983e-06	-1.03962	-5.17887e-10	4.58235e-05	-1.04122	-5.17887e-10
54588825	chr19:54588825:C:T	7.3134e-06	-1.30275e-10	-0.954971	5.23537e-05	-1.30275e-10	-0.907991
54588860	chr19:54588860:C:T	4.33596e-06	-1.30275e-10	-1.47774	2.95153e-05	-1.30275e-10	-1.48111
54588872	chr19:54588872:G:A	9.27503e-06	-1.30275e-10	-0.717354	6.18174e-05	-1.30275e-10	-0.741829
54588920	chr19:54588920:C:A	5.83877e-06	-1.30275e-10	-1.18016	3.97717e-05	-1.30275e-10	-1.18286
54588992	chr19:54588992:T:C	2.03385e-06	-0.998677	-1.23607	1.42733e-05	-0.983354	-1.22427
54589036	chr19:54589036:C:T	1.20009e-06	-1.29184	-1.47044	8.39341e-06	-1.257	-1.48157
54589097	chr19:54589097:C:T	5.86061e-06	-1.30275e-10	-1.17643	3.99205e-05	-1.30275e-10	-1.17912
54589166	chr19:54589166:A:C	4.13118e-06	-1.30275e-10	-1.52612	2.8183e-05	-1.30275e-10	-1.5273
54589216	chr19:54589216:ACT:A	1.9659e-06	-1.57175	-0.696984	1.34955e-05	-1.56951	-0.694155
54589415	chr19:54589415:A:G	4.08536e-06	-1.30275e-10	-1.53727	2.78771e-05	-1.30275e-10	-1.53821
54589645	chr19:54589645:A:T	6.82085e-06	-1.30275e-10	-1.0247	4.70897e-05	-1.30275e-10	-1.01396
54589718	chr19:54589718:T:G	1.13039e-06	-1.37205	-1.45007	7.84935e-06	-1.34242	-1.46316
54590195	chr19:54590195:AT:A	1.80695e-05	-1.30275e-10	-0.0504527	0.000116653	-1.30275e-10	-0.106811
54590246	chr19:54590246:C:T	5.23251e-06	-1.30275e-10	-1.28979	3.62321e-05	-1.30275e-10	-1.27607
54590248	chr19:54590248:C:G	4.13472e-06	-1.30275e-10	-1.52526	2.82055e-05	-1.30275e-10	-1.5265
54590485	chr19:54590485:T:C	1.15773e-06	-1.2599	-1.53831	8.36108e-06	-1.20432	-1.5381
54590728	chr19:54590728:A:G	4.30568e-06	-1.30275e-10	-1.48474	2.93242e-05	-1.30275e-10	-1.4876
54590808	chr19:54590808:T:G	1.64942e-05	-1.30275e-10	-0.141673	0.000106697	-1.30275e-10	-0.196016
54591105	chr19:54591105:T:C	1.1569e-06	-1.2912	-1.50774	8.23918e-06	-1.24424	-1.51287
54591433	chr19:54591433:T:C	1.60884e-05	-0.953079	0.786499	0.000106417	-0.953406	0.754758
54591596	chr19:54591596:G:A	1.72299e-05	-1.3908	1.29276	0.000104915	-1.43694	1.22408
54591646	chr19:54591646:C:T	2.67997e-06	-1.06134	-0.897532	1.82272e-05	-1.08857	-0.874526
54591729	chr19:54591729:A:G	4.95893e-06	-1.34349	-5.17887e-10	3.70983e-05	-1.25244	-5.17887e-10
54592083	chr19:54592083:G:A	9.58697e-06	-1.30275e-10	-0.684275	6.38623e-05	-1.30275e-10	-0.709284
54592138	chr19:54592138:T:C	1.44331e-05	-0.642885	0.36773	9.61966e-05	-0.616263	0.316643
54592190	chr19:54592190:C:T	4.26139e-06	-1.49508	-5.17887e-10	2.89999e-05	-1.49872	-5.17887e-10
54592291	chr19:54592291:G:C	4.73802e-06	-1.38906	-5.17887e-10	3.22823e-05	-1.39149	-5.17887e-10
54592347	chr19:54592347:G:A	5.8749e-06	-1.30275e-10	-1.17399	4.00172e-05	-1.30275e-10	-1.1767
54592621	chr19:54592621:C:G	4.14249e-06	-1.52338	-5.17887e-10	2.78635e-05	-1.5387	-5.17887e-10
54593300	chr19:54593300:A:G	3.9677e-06	-1.56649	-5.17887e-10	2.72182e-05	-1.56213	-5.17887e-10
54593367	chr19:54593367:C:G	4.22208e-06	-1.30275e-10	-1.50435	2.87718e-05	-1.30275e-10	-1.50662
54593413	chr19:54593413:T:C	6.0057e-06	-1.30275e-10	-1.15197	4.09053e-05	-1.30275e-10	-1.15476
54593418	chr19:54593418:A:G	6.12892e-06	-1.30275e-10	-1.13166	4.17414e-05	-1.30275e-10	-1.13452
54593448	chr19:54593448:T:C	2.02198e-05	-0.797406	0.85939	0.000133587	-0.796343	0.825083
54593452	chr19:54593452:C:T	1.56878e-06	-1.33442	-1.15996	1.05871e-05	-1.36549	-1.14089
54593456	chr19:54593456:T:G	3.4408e-05	-0.94166	1.53527	0.000204128	-1.03827	1.49101
54593486	chr19:54593486:T:A	4.09692e-06	-1.30275e-10	-1.53444	2.80527e-05	-1.30275e-10	-1.53193
54593493	chr19:54593493:T:G	4.75029e-05	-0.917801	1.83391	0.000289335	-0.997186	1.79876
54593510	chr19:54593510:T:A	4.13527e-06	-1.30275e-10	-1.52513	2.8209e-05	-1.30275e-10	-1.52637
54593525	chr19:54593525:T:G	1.70979e-05	-1.31907	1.21335	0.00010466	-1.37306	1.15777
54593669	chr19:54593669:A:G	4.32905e-06	-1.30275e-10	-1.47933	2.94787e-05	-1.30275e-10	-1.48235
54593708	chr19:54593708:G:A	4.97632e-06	-1.33999	-5.17887e-10	3.31083e-05	-1.36623	-5.17887e-10
54593736	chr19:54593736:T:G	2.20645e-05	-0.460457	0.609746	0.000133366	-0.583019	0.610102
54593786	chr19:54593786:G:A	1.13048e-06	-1.28681	-1.53522	7.62656e-06	-1.29908	-1.53529
54593859	chr19:54593859:G:A	5.91823e-06	-1.30275e-10	-1.16664	4.03114e-05	-1.30275e-10	-1.16938
54593870	chr19:54593870:G:A	4.12555e-06	-1.30275e-10	-1.52748	2.81444e-05	-1.30275e-10	-1.52866
54594019	chr19:54594019:T:C	4.13293e-06	-1.30275e-10	-1.52569	2.81409e-05	-1.30275e-10	-1.52879
54594020	chr19:54594020:G:A	4.40873e-06	-1.30275e-10	-1.46109	2.98773e-05	-1.30275e-10	-1.46892
54594069	chr19:54594069:T:G	4.1e-06	-1.30275e-10	-1.53369	2.79721e-05	-1.30275e-10	-1.53481
54594080	chr19:54594080:T:C	6.01243e-06	-1.30275e-10	-1.15085	4.07154e-05	-1.30275e-10	-1.15941
54594086	chr19:54594086:C:T	4.0815e-06	-1.30275e-10	-1.53822	2.78746e-05	-1.30275e-10	-1.5383
54594208	chr19:54594208:C:T	1.54799e-05	-0.943754	0.738618	0.000102448	-0.943964	0.707304
54594241	chr19:54594241:C:T	4.5951e-06	-1.41969	-5.17887e-10	3.08939e-05	-1.43545	-5.17887e-10
54594262	chr19:54594262:A:G	1.67815e-05	-0.964755	0.84035	0.000110745	-0.964957	0.806176
54594278	chr19:54594278:A:G	1.60823e-05	-0.942847	0.775889	0.000106186	-0.943273	0.742456
54594294	chr19:54594294:G:C	9.59474e-06	-1.30275e-10	-0.683465	6.39089e-05	-1.30275e-10	-0.708554
54594409	chr19:54594409:G:A	9.58351e-06	-1.30275e-10	-0.684636	6.38349e-05	-1.30275e-10	-0.709713
54594497	chr19:54594497:C:T	8.08368e-06	-0.854832	-5.17887e-10	5.38967e-05	-0.878945	-5.17887e-10
54594504	chr19:54594504:C:A	9.85002e-06	-0.657207	-5.17887e-10	6.59632e-05	-0.676916	-5.17887e-10
54594570	chr19:54594570:A:G	5.22531e-06	-1.29117	-5.17887e-10	3.47134e-05	-1.31889	-5.17887e-10
54594852	chr19:54594852:A:G	1.56759e-05	-0.95037	0.757817	0.000103512	-0.950595	0.724273
54594873	chr19:54594873:A:C	5.86061e-06	-1.30275e-10	-1.17643	3.99205e-05	-1.30275e-10	-1.17912
54595059	chr19:54595059:G:A	6.10268e-05	1.16663	-5.17887e-10	0.00045069	1.24477	-5.17887e-10
54595125	chr19:54595125:A:G	4.52017e-06	-1.30275e-10	-1.43613	3.0871e-05	-1.30275e-10	-1.4362
54595151	chr19:54595151:C:T	1.01252e-05	-1.30275e-10	-0.629654	7.10972e-05	-1.30275e-10	-0.601966
54595313	chr19:54595313:G:A	1.40656e-05	-1.3427	1.04175	8.57601e-05	-1.38941	0.974948
54595400	chr19:54595400:T:C	1.59288e-05	-0.982594	0.806043	0.000104199	-0.991184	0.771475
54595475	chr19:54595475:G:A	4.72965e-05	0.911757	-5.17887e-10	0.000348178	0.986699	-5.17887e-10
54595751	chr19:54595751:T:C	5.07733e-06	-1.31989	-5.17887e-10	3.3765e-05	-1.34659	-5.17887e-10
54595758	chr19:54595758:G:T	5.02761e-06	-1.32973	-5.17887e-10	3.34486e-05	-1.356	-5.17887e-10
54595760	chr19:54595760:A:G	5.07459e-06	-1.32043	-5.17887e-10	3.37461e-05	-1.34715	-5.17887e-10
54595762	chr19:54595762:A:G	5.03602e-06	-1.32806	-5.17887e-10	3.35018e-05	-1.35441	-5.17887e-10
54595764	chr19:54595764:C:T	9.73856e-06	-1.30275e-10	-0.668587	6.48644e-05	-1.30275e-10	-0.693714
54595848	chr19:54595848:T:C	1.87919e-05	-0.936156	0.924904	0.000123188	-0.941406	0.889103
54595871	chr19:54595871:C:T	1.64323e-05	-0.933382	0.787953	0.00010781	-0.939256	0.753615
54595889	chr19:54595889:C:G	1.81195e-05	-0.945542	0.897848	0.000108864	-1.02746	0.851549
54596164	chr19:54596164:T:C	2.95901e-06	-0.985051	-0.874774	2.00907e-05	-1.01444	-0.851321
54596389	chr19:54596389:G:T	5.05721e-06	-1.32387	-5.17887e-10	3.36358e-05	-1.35042	-5.17887e-10
54596693	chr19:54596693:C:T	4.33421e-06	-1.30275e-10	-1.47814	2.95109e-05	-1.30275e-10	-1.48125
54596723	chr19:54596723:C:T	5.135e-06	-1.3086	-5.17887e-10	3.41423e-05	-1.33548	-5.17887e-10
54596724	chr19:54596724:A:G	1.9442e-05	-0.92446	0.947218	0.000116327	-1.00753	0.897923
54596980	chr19:54596980:T:C	3.20892e-05	-1.00253	1.52637	0.000192877	-1.06869	1.46473
54597278	chr19:54597278:T:C	1.38244e-05	-0.747071	0.428823	8.26227e-05	-0.844977	0.393248
54597378	chr19:54597378:C:T	4.40692e-06	-1.30275e-10	-1.4615	2.99683e-05	-1.30275e-10	-1.46587
54597645	chr19:54597645:C:T	3.37669e-05	-1.30275e-10	0.5748	0.000223424	-1.30275e-10	0.543058
54597782	chr19:54597782:G:A	4.30013e-06	-1.30275e-10	-1.48603	2.94071e-05	-1.30275e-10	-1.48478
54597945	chr19:54597945:G:A	5.2814e-06	-1.30275e-10	-1.28049	3.5463e-05	-1.30275e-10	-1.29752
54598001	chr19:54598001:G:A	4.16382e-06	-1.30275e-10	-1.51825	2.82986e-05	-1.30275e-10	-1.5232
54598046	chr19:54598046:G:A	1.94665e-06	-0.74102	-1.53755	1.33845e-05	-0.737073	-1.53484
54598277	chr19:54598277:T:C	5.26404e-06	-1.28378	-5.17887e-10	3.49833e-05	-1.31114	-5.17887e-10
54598279	chr19:54598279:T:A	5.1914e-06	-1.29768	-5.17887e-10	3.45187e-05	-1.32451	-5.17887e-10
54598418	chr19:54598418:C:A	2.4672e-06	-0.888846	-1.15275	1.87304e-05	-0.788669	-1.14719
54598642	chr19:54598642:T:C	4.89052e-06	-1.35738	-5.17887e-10	3.25175e-05	-1.38424	-5.17887e-10
54599083	chr19:54599083:T:G	9.5629e-07	-1.59608	-1.3933	6.38049e-06	-1.61816	-1.39461
54599331	chr19:54599331:T:TCAGGTCC	4.54236e-06	-1.30275e-10	-1.43123	3.14121e-05	-1.30275e-10	-1.41882
54600158	chr19:54600158:G:A	7.90354e-07	-1.64208	-1.53788	5.40181e-06	-1.64209	-1.53719
54600256	chr19:54600256:T:C	4.28054e-06	-1.30275e-10	-1.4906	2.87712e-05	-1.30275e-10	-1.50664
54600258	chr19:54600258:T:A	5.15729e-06	-1.30427	-5.17887e-10	3.42051e-05	-1.33364	-5.17887e-10
54600262	chr19:54600262:T:C	2.71417e-06	-1.26796	-0.678238	1.81955e-05	-1.26762	-0.697223
54600660	chr19:54600660:T:G	5.92789e-06	-1.30275e-10	-1.16501	4.16565e-05	-1.30275e-10	-1.13656
54600831	chr19:54600831:G:A	4.99454e-06	-1.33633	-5.17887e-10	3.31371e-05	-1.36536	-5.17887e-10
54600931	chr19:54600931:C:T	2.8207e-06	-0.369918	-1.53778	1.94326e-05	-0.361543	-1.53752
54601009	chr19:54601009:T:C	2.73501e-05	-1.30275e-10	0.36404	0.000184815	-1.30275e-10	0.353342
54601175	chr19:54601175:A:G	3.85936e-06	-1.59418	-5.17887e-10	2.6356e-05	-1.59432	-5.17887e-10
54601288	chr19:54601288:G:A	4.66454e-06	-1.40469	-5.17887e-10	3.10528e-05	-1.43033	-5.17887e-10
54601400	chr19:54601400:T:C	4.69285e-06	-1.39864	-5.17887e-10	3.12287e-05	-1.42468	-5.17887e-10
54601576	chr19:54601576:C:G	1.12337e-06	-1.64222	-1.18613	7.91809e-06	-1.64198	-1.15488
54602959	chr19:54602959:C:T	4.38306e-06	-1.30275e-10	-1.46693	3.00076e-05	-1.30275e-10	-1.46456
54603162	chr19:54603162:G:A	4.08108e-06	-1.30275e-10	-1.53832	2.7874e-05	-1.30275e-10	-1.53832
54603310	chr19:54603310:C:T	1.38752e-06	-1.14662	-1.47055	1.02799e-05	-1.06566	-1.47016
54603477	chr19:54603477:C:T	7.98853e-07	-1.64004	-1.52921	5.43695e-06	-1.63887	-1.53393
54603620	chr19:54603620:T:C	5.41326e-06	-1.25583	-5.17887e-10	4.10608e-05	-1.15096	-5.17887e-10
54604131	chr19:54604131:T:C	1.06424e-06	-1.63355	-1.24887	7.2237e-06	-1.63907	-1.24958
54604246	chr19:54604246:T:C	4.36971e-06	-0.00391099	-1.46607	2.97896e-05	-0.00452765	-1.46733
54604479	chr19:54604479:G:A	7.9113e-07	-1.64245	-1.53652	5.40996e-06	-1.64245	-1.53532
54604879	chr19:54604879:G:A	5.85107e-06	-1.30275e-10	-1.17806	4.10953e-05	-1.30275e-10	-1.15012
54604887	chr19:54604887:A:T	1.52818e-06	-1.32327	-1.19734	1.03138e-05	-1.36998	-1.16256
54605014	chr19:54605014:T:C	1.06914e-06	-1.62448	-1.25335	7.23482e-06	-1.6329	-1.25421
54605079	chr19:54605079:T:C	4.50548e-06	0.00867437	-1.44806	3.07135e-05	0.00802683	-1.44934
54605186	chr19:54605186:C:T	4.82798e-06	-1.37025	-5.17887e-10	3.20783e-05	-1.39783	-5.17887e-10
54605220	chr19:54605220:G:A	4.08282e-06	-1.30275e-10	-1.53789	2.78859e-05	-1.30275e-10	-1.53789
54605383	chr19:54605383:T:C	7.94848e-07	-1.64206	-1.53223	5.44136e-06	-1.64206	-1.52993
54605421	chr19:54605421:A:C	4.37228e-06	-0.0160413	-1.45335	2.98031e-05	-0.0168169	-1.45459
54605564	chr19:54605564:T:G	7.91946e-07	-1.64064	-1.5373	5.409e-06	-1.63963	-1.53832
54605909	chr19:54605909:C:T	1.50914e-06	-1.36032	-1.17282	1.02087e-05	-1.40367	-1.13911
54606230	chr19:54606230:T:C	8.77851e-07	-1.63937	-1.43559	6.10288e-06	-1.63736	-1.41989
54606284	chr19:54606284:G:A	4.51528e-06	-1.43721	-5.17887e-10	3.0098e-05	-1.46155	-5.17887e-10
54606431	chr19:54606431:C:T	4.08703e-06	-1.30275e-10	-1.53686	2.79169e-05	-1.30275e-10	-1.53678
54606547	chr19:54606547:G:T	1.52061e-06	-1.12321	-1.40236	9.78605e-06	-1.19711	-1.38794
54606604	chr19:54606604:C:T	1.24714e-06	-1.18589	-1.53794	8.15492e-06	-1.23082	-1.53657
54606728	chr19:54606728:G:C	8.51966e-07	-1.63288	-1.47201	5.88959e-06	-1.63083	-1.462
54606751	chr19:54606751:A:G	7.04953e-06	-0.991719	-5.17887e-10	4.58423e-05	-1.04081	-5.17887e-10
54606782	chr19:54606782:T:G	4.10848e-06	-1.30275e-10	-1.53163	2.80657e-05	-1.30275e-10	-1.53147
54606979	chr19:54606979:T:C	4.08483e-06	-1.30275e-10	-1.5374	2.80053e-05	-1.30275e-10	-1.53362
54606995	chr19:54606995:C:G	3.39183e-05	0.100978	0.478298	0.000263097	0.17924	0.527268
54607013	chr19:54607013:G:A	4.32789e-06	-1.4796	-5.17887e-10	2.88199e-05	-1.50495	-5.17887e-10
54607056	chr19:54607056:G:A	1.2126e-05	-0.387235	-0.0620937	9.22155e-05	-0.297454	-0.0444321
54607109	chr19:54607109:T:C	4.36981e-06	-1.46996	-5.17887e-10	2.91505e-05	-1.49354	-5.17887e-10
54607112	chr19:54607112:C:T	1.29022e-06	-1.21714	-1.47273	8.80654e-06	-1.21581	-1.47471
54607177	chr19:54607177:C:T	1.62067e-06	-1.12778	-1.33406	1.10869e-05	-1.12811	-1.33214
54607180	chr19:54607180:C:T	1.40644e-06	-1.06731	-1.53631	9.61888e-06	-1.06561	-1.53667
54607331	chr19:54607331:G:A	1.52114e-06	-1.25245	-1.27277	1.00675e-05	-1.3137	-1.243
54607352	chr19:54607352:T:C	1.15615e-06	-1.28515	-1.51443	8.47853e-06	-1.20688	-1.52159
54607399	chr19:54607399:T:C	9.04267e-07	-1.54233	-1.50298	6.03985e-06	-1.56346	-1.50417
54607440	chr19:54607440:G:C	1.22883e-06	-1.20387	-1.53475	8.4046e-06	-1.20222	-1.53502
54607449	chr19:54607449:C:T	1.27557e-06	-1.16655	-1.53474	8.7251e-06	-1.1648	-1.53501
54607456	chr19:54607456:T:C	1.27104e-06	-1.16988	-1.53496	8.69432e-06	-1.16812	-1.53522
54607472	chr19:54607472:A:G	1.25591e-06	-1.1822	-1.53462	8.59026e-06	-1.18049	-1.53489
54607491	chr19:54607491:T:A	1.39439e-06	-1.29475	-1.31747	9.19614e-06	-1.3563	-1.29093
54607533	chr19:54607533:G:A	6.13815e-06	-1.30275e-10	-1.13016	4.15706e-05	-1.30275e-10	-1.13862
54607648	chr19:54607648:C:T	4.284e-06	-1.30275e-10	-1.48979	2.97432e-05	-1.30275e-10	-1.47341
54607798	chr19:54607798:G:A	1.45669e-06	-1.27752	-1.29099	9.61497e-06	-1.34049	-1.2622
54607815	chr19:54607815:G:A	3.89993e-06	-1.58372	-5.17887e-10	2.6715e-05	-1.58079	-5.17887e-10
54607883	chr19:54607883:C:T	5.44997e-06	-1.30275e-10	-1.24907	3.82676e-05	-1.30275e-10	-1.22141
54607898	chr19:54607898:G:A	1.16154e-06	-1.29043	-1.5045	8.4992e-06	-1.21287	-1.51317
54607906	chr19:54607906:G:A	1.27388e-06	-1.16786	-1.53475	8.71608e-06	-1.16583	-1.53502
54607947	chr19:54607947:G:A	1.1853e-05	-1.30275e-10	-0.472098	8.62018e-05	-1.30275e-10	-0.409323
54608185	chr19:54608185:G:A	3.79817e-06	-0.351007	-1.25915	2.81197e-05	-0.266388	-1.26316
54608225	chr19:54608225:T:C	1.48079e-06	-1.267	-1.2851	9.76554e-06	-1.33119	-1.25597
54608263	chr19:54608263:G:A	1.37629e-06	-1.31845	-1.30684	9.11784e-06	-1.37703	-1.27875
54608296	chr19:54608296:A:G	1.30396e-06	-1.14445	-1.53482	8.92442e-06	-1.14213	-1.53509
54608301	chr19:54608301:G:C	1.45583e-06	-1.28801	-1.28109	9.59297e-06	-1.35032	-1.25467
54608380	chr19:54608380:G:A	8.77578e-07	-1.62562	-1.44965	6.13406e-06	-1.62652	-1.42564
54608429	chr19:54608429:T:C	1.29607e-06	-1.15042	-1.53493	8.87034e-06	-1.14812	-1.53518
54608437	chr19:54608437:C:T	1.12689e-06	-1.31933	-1.50589	7.68584e-06	-1.31929	-1.50734
54608515	chr19:54608515:T:G	1.33649e-06	-1.11995	-1.53468	9.14747e-06	-1.11758	-1.53496
54608557	chr19:54608557:C:T	8.85843e-07	-1.6231	-1.44279	6.197e-06	-1.62412	-1.41783
54608740	chr19:54608740:G:A	1.19207e-05	-1.30275e-10	-0.466406	8.6725e-05	-1.30275e-10	-0.403271
54608961	chr19:54608961:C:T	4.25753e-06	-1.30275e-10	-1.49599	2.9105e-05	-1.30275e-10	-1.4951
54609088	chr19:54609088:C:A	1.46935e-06	-1.2705	-1.28936	9.69323e-06	-1.33431	-1.26028
54609147	chr19:54609147:T:A	3.67867e-06	-1.64213	-5.17887e-10	2.51502e-05	-1.64115	-5.17887e-10
54609219	chr19:54609219:C:T	8.99111e-07	-1.62034	-1.43069	6.29863e-06	-1.62139	-1.40429
54609438	chr19:54609438:C:T	7.3859e-06	-1.30275e-10	-0.945107	4.97629e-05	-1.30275e-10	-0.958744
54609439	chr19:54609439:G:A	1.41907e-06	-1.3159	-1.27878	9.36652e-06	-1.37979	-1.24908
54609456	chr19:54609456:G:A	1.23194e-05	-1.30275e-10	-0.433505	8.96931e-05	-1.30275e-10	-0.36962
54609552	chr19:54609552:T:C	1.27398e-06	-1.23922	-1.46332	9.4714e-06	-1.15581	-1.46193
54609630	chr19:54609630:A:G	1.25716e-06	-1.18115	-1.53468	8.60179e-06	-1.17909	-1.53495
54609641	chr19:54609641:C:T	3.46906e-06	-0.672079	-1.02872	2.54205e-05	-0.595747	-1.03471
54609668	chr19:54609668:T:G	6.8743e-06	-1.30275e-10	-1.01689	4.64917e-05	-1.30275e-10	-1.02674
54609719	chr19:54609719:C:T	8.7654e-07	-1.62057	-1.45588	5.87354e-06	-1.62393	-1.47163
54609736	chr19:54609736:C:T	1.67199e-06	-1.16672	-1.26395	1.15933e-05	-1.17559	-1.23999
54609757	chr19:54609757:C:T	1.14549e-05	-1.30275e-10	-0.506265	8.24349e-05	-1.30275e-10	-0.454005
54609883	chr19:54609883:C:T	4.22809e-06	-1.30275e-10	-1.50293	2.88969e-05	-1.30275e-10	-1.50228
54610181	chr19:54610181:C:A	5.26778e-06	-1.30275e-10	-1.28307	3.69364e-05	-1.30275e-10	-1.25682
54610203	chr19:54610203:G:A	1.29744e-06	-1.14851	-1.53578	8.87302e-06	-1.14696	-1.53604
54610335	chr19:54610335:CA:C	2.85282e-06	-0.68538	-1.21099	2.04351e-05	-0.618694	-1.23006
54610340	chr19:54610340:G:T	2.80818e-06	-0.712982	-1.19916	2.00975e-05	-0.647255	-1.21816
54610364	chr19:54610364:A:T	8.44782e-07	-1.60963	-1.50372	5.85178e-06	-1.61116	-1.48811
54610373	chr19:54610373:G:A	1.56489e-06	-1.2539	-1.24297	1.15233e-05	-1.17659	-1.24505
54610707	chr19:54610707:G:T	4.25033e-06	-1.30275e-10	-1.49768	2.90538e-05	-1.30275e-10	-1.49686
54610810	chr19:54610810:T:C	1.22219e-06	-1.22542	-1.51861	7.95523e-06	-1.28452	-1.50767
54610811	chr19:54610811:G:A	9.38467e-06	-1.30275e-10	-0.705602	6.27144e-05	-1.30275e-10	-0.727423
54610830	chr19:54610830:A:G	1.31401e-06	-1.13586	-1.53574	8.99175e-06	-1.13371	-1.536
54610868	chr19:54610868:C:T	1.33394e-06	-1.12385	-1.53269	9.12289e-06	-1.12214	-1.53309
54610929	chr19:54610929:C:T	1.14182e-06	-1.35018	-1.46187	7.34215e-06	-1.40173	-1.47065
54610967	chr19:54610967:C:A	1.2962e-06	-1.14949	-1.53576	8.86574e-06	-1.1478	-1.53602
54611185	chr19:54611185:C:T	7.97862e-07	-1.64213	-1.52837	5.41861e-06	-1.64243	-1.53375
54611206	chr19:54611206:G:T	1.06245e-05	-1.30275e-10	-0.581515	7.24244e-05	-1.30275e-10	-0.58347
54611530	chr19:54611530:A:G	1.32012e-06	-1.13118	-1.53578	9.02958e-06	-1.12947	-1.53604
54611618	chr19:54611618:T:C	1.50277e-06	-1.30173	-1.23565	1.10109e-05	-1.22923	-1.2379
54611623	chr19:54611623:G:A	1.28745e-06	-1.15728	-1.53474	8.80487e-06	-1.15564	-1.53507
54611689	chr19:54611689:C:T	1.94912e-06	-1.41254	-0.864764	1.24618e-05	-1.45072	-0.892629
54611801	chr19:54611801:A:G	1.20217e-06	-1.22646	-1.5341	8.18084e-06	-1.22977	-1.53445
54611817	chr19:54611817:G:A	8.86304e-06	-1.30275e-10	-0.76279	5.96241e-05	-1.30275e-10	-0.777954
54611839	chr19:54611839:G:A	2.25933e-06	-1.27842	-0.851196	1.62438e-05	-1.20904	-0.869257
54611977	chr19:54611977:G:A	8.03664e-07	-1.63383	-1.52943	5.50352e-06	-1.62793	-1.53269
54611998	chr19:54611998:T:A	2.73451e-06	-0.673532	-1.2652	1.96264e-05	-0.605823	-1.28331
54612032	chr19:54612032:C:T	1.11535e-05	-1.30275e-10	-0.532928	8.07793e-05	-1.30275e-10	-0.474293
54612055	chr19:54612055:A:T	1.53463e-06	-1.27871	-1.23768	1.12677e-05	-1.20415	-1.23993
54612166	chr19:54612166:G:A	8.37724e-07	-1.641	-1.48074	5.6651e-06	-1.63848	-1.49321
54612177	chr19:54612177:C:T	1.46773e-05	-1.30275e-10	-0.25838	9.96151e-05	-1.30275e-10	-0.2647
54612271	chr19:54612271:T:C	9.32392e-07	-1.47851	-1.53618	6.31411e-06	-1.48524	-1.53799
54612348	chr19:54612348:T:A	9.41886e-07	-1.64111	-1.36344	6.36812e-06	-1.64133	-1.37338
54612433	chr19:54612433:A:G	4.50898e-06	-1.30275e-10	-1.43861	3.14605e-05	-1.30275e-10	-1.41728
54612607	chr19:54612607:G:T	8.33315e-06	-1.30275e-10	-0.824438	5.61095e-05	-1.30275e-10	-0.838709
54613184	chr19:54613184:T:C	1.21402e-06	-1.21458	-1.53617	8.30262e-06	-1.21303	-1.53641
54613235	chr19:54613235:G:T	4.38663e-06	-1.30275e-10	-1.46612	2.95108e-05	-1.30275e-10	-1.48126
54613451	chr19:54613451:C:T	5.77711e-06	-1.30275e-10	-1.19078	3.87522e-05	-1.30275e-10	-1.20883
54614073	chr19:54614073:A:T	1.36827e-06	-1.27838	-1.35275	9.74331e-06	-1.2163	-1.37314
54614079	chr19:54614079:A:C	4.42849e-06	-1.45662	-5.17887e-10	2.95041e-05	-1.48148	-5.17887e-10
54614315	chr19:54614315:C:T	4.46528e-06	-1.44835	-5.17887e-10	2.97353e-05	-1.47368	-5.17887e-10
54614500	chr19:54614500:A:G	4.18371e-06	-1.30275e-10	-1.51348	2.88853e-05	-1.30275e-10	-1.50268
54614697	chr19:54614697:T:C	6.94994e-06	-1.30275e-10	-1.00595	4.7007e-05	-1.30275e-10	-1.01572
54614709	chr19:54614709:AG:A	7.0355e-06	-0.99371	-5.17887e-10	4.72159e-05	-1.01128	-5.17887e-10
54614719	chr19:54614719:T:TA	7.13986e-06	-0.978986	-5.17887e-10	4.79157e-05	-0.99657	-5.17887e-10
54614720	chr19:54614720:C:A	7.29702e-06	-0.957214	-5.17887e-10	4.89589e-05	-0.975032	-5.17887e-10
54614774	chr19:54614774:A:G	4.42249e-06	-1.45798	-5.17887e-10	2.94668e-05	-1.48275	-5.17887e-10
54614966	chr19:54614966:A:G	1.32812e-06	-1.13153	-1.52939	9.08415e-06	-1.12963	-1.52985
54614989	chr19:54614989:T:A	4.0898e-06	-1.30275e-10	-1.53618	2.80434e-05	-1.30275e-10	-1.53226
54615211	chr19:54615211:A:G	8.1053e-07	-1.62606	-1.52869	5.53215e-06	-1.62196	-1.53348
54615303	chr19:54615303:C:T	7.98113e-07	-1.63297	-1.53722	5.43675e-06	-1.63471	-1.53812
54615386	chr19:54615386:T:C	1.02196e-06	-1.60764	-1.31532	7.13644e-06	-1.60847	-1.29233
54615402	chr19:54615402:TAA:T	4.45863e-06	-1.44984	-5.17887e-10	2.96899e-05	-1.47521	-5.17887e-10
54615532	chr19:54615532:G:A	0.000151475	2.07574	-5.17887e-10	0.000714476	1.70554	-5.17887e-10
54615586	chr19:54615586:T:C	4.60195e-06	-1.30275e-10	-1.4182	3.2075e-05	-1.30275e-10	-1.39794
54615659	chr19:54615659:C:G	2.505e-06	-1.31095	-0.715444	1.80074e-05	-1.24037	-0.734862
54615793	chr19:54615793:A:G	4.37224e-06	-1.30275e-10	-1.4694	3.03265e-05	-1.30275e-10	-1.45399
54615995	chr19:54615995:G:C	4.75513e-06	-1.30275e-10	-1.38546	3.21293e-05	-1.30275e-10	-1.39625
54616176	chr19:54616176:C:G	3.62135e-06	-0.802942	-0.85489	2.6279e-05	-0.716383	-0.88086
54616419	chr19:54616419:A:G	4.13172e-06	-1.30275e-10	-1.52599	2.83359e-05	-1.30275e-10	-1.52188
54616430	chr19:54616430:C:T	5.42129e-06	-1.25435	-5.17887e-10	3.80245e-05	-1.22778	-5.17887e-10
54616788	chr19:54616788:CTG:C	4.49211e-06	-1.44236	-5.17887e-10	2.9908e-05	-1.46789	-5.17887e-10
54616885	chr19:54616885:A:G	3.57691e-06	-0.790835	-0.879347	2.60211e-05	-0.70308	-0.904028
54617284	chr19:54617284:C:T	4.3495e-06	-1.30275e-10	-1.47462	2.97162e-05	-1.30275e-10	-1.47432
54617285	chr19:54617285:G:A	4.08117e-06	-1.30275e-10	-1.5383	2.7889e-05	-1.30275e-10	-1.53778
54617369	chr19:54617369:G:A	5.12427e-06	-0.192388	-1.1183	3.65035e-05	-0.121902	-1.1467
54617625	chr19:54617625:G:C	2.51371e-06	-1.27788	-0.745043	1.81722e-05	-1.20554	-0.760578
54618049	chr19:54618049:T:C	4.56086e-06	-1.42717	-5.17887e-10	3.03304e-05	-1.45386	-5.17887e-10
54618069	chr19:54618069:C:T	4.44031e-06	-1.45396	-5.17887e-10	2.95801e-05	-1.47891	-5.17887e-10
54618126	chr19:54618126:A:G	4.52843e-06	-1.30275e-10	-1.4343	3.15629e-05	-1.30275e-10	-1.41403
54618199	chr19:54618199:T:A	4.6061e-06	-0.482085	-0.935214	3.3276e-05	-0.409477	-0.9517
54618436	chr19:54618436:G:A	3.00032e-06	-0.733027	-1.11293	2.11327e-05	-0.673047	-1.14215
54618453	chr19:54618453:T:C	8.83883e-06	-1.30275e-10	-0.765525	6.43693e-05	-1.30275e-10	-0.701377
54618553	chr19:54618553:T:C	7.95397e-07	-1.64216	-1.53143	5.42798e-06	-1.64075	-1.5337
54618576	chr19:54618576:G:A	4.08884e-06	-1.30275e-10	-1.53642	2.79439e-05	-1.30275e-10	-1.53582
54618623	chr19:54618623:C:A	4.33743e-06	-1.30275e-10	-1.4774	2.95e-05	-1.30275e-10	-1.48162
54618778	chr19:54618778:C:T	4.72346e-06	-0.439981	-0.952158	3.41523e-05	-0.366039	-0.969144
54618896	chr19:54618896:T:G	4.41813e-06	-1.30275e-10	-1.45896	3.02734e-05	-1.30275e-10	-1.45574
54618989	chr19:54618989:T:C	3.35341e-06	-0.762925	-0.971776	2.44564e-05	-0.67433	-0.994793
54619115	chr19:54619115:G:A	1.18462e-06	-1.25008	-1.52517	8.09977e-06	-1.24844	-1.52574
54619220	chr19:54619220:G:A	9.30914e-06	-1.30275e-10	-0.713683	6.79586e-05	-1.30275e-10	-0.647116
54619711	chr19:54619711:C:A	9.72049e-06	-0.755803	0.0853596	6.99712e-05	-0.660239	0.0423095
54620122	chr19:54620122:T:A	8.15482e-06	-0.84607	-5.17887e-10	5.64425e-05	-0.832792	-5.17887e-10
54620126	chr19:54620126:G:A	7.10556e-06	-1.30275e-10	-0.983803	4.8595e-05	-1.30275e-10	-0.982494
54620785	chr19:54620785:T:C	4.54727e-06	-1.43015	-5.17887e-10	3.0247e-05	-1.45662	-5.17887e-10
54621350	chr19:54621350:T:G	4.47431e-06	-1.44633	-5.17887e-10	2.97901e-05	-1.47184	-5.17887e-10
54621372	chr19:54621372:C:T	4.39251e-06	-1.46478	-5.17887e-10	2.9283e-05	-1.48901	-5.17887e-10
54621443	chr19:54621443:T:A	6.37756e-06	-1.30275e-10	-1.09189	4.35232e-05	-1.30275e-10	-1.09272
54621545	chr19:54621545:TTTC:T	4.44628e-06	-1.45261	-5.17887e-10	2.96195e-05	-1.47758	-5.17887e-10
54621583	chr19:54621583:A:C	4.24094e-06	-1.30275e-10	-1.4999	2.89317e-05	-1.30275e-10	-1.50108
54621648	chr19:54621648:A:G	3.32498e-05	-1.30275e-10	0.55937	0.000223049	-1.30275e-10	0.541376
54621740	chr19:54621740:C:G	4.09046e-06	-1.30275e-10	-1.53602	2.80348e-05	-1.30275e-10	-1.53257
54621797	chr19:54621797:C:T	4.30075e-06	-1.48589	-5.17887e-10	2.8716e-05	-1.50856	-5.17887e-10
54621799	chr19:54621799:T:G	4.25639e-06	-1.30275e-10	-1.49626	2.84516e-05	-1.30275e-10	-1.51781
54621875	chr19:54621875:A:G	4.08452e-06	-1.30275e-10	-1.53748	2.79646e-05	-1.30275e-10	-1.53508
54622123	chr19:54622123:C:T	5.26281e-06	-0.42747	-0.856544	3.81641e-05	-0.349359	-0.874759
54622451	chr19:54622451:C:T	9.76568e-07	-1.43681	-1.53158	7.11124e-06	-1.37066	-1.53367
54622561	chr19:54622561:G:A	1.2642e-06	-1.17762	-1.53262	8.63414e-06	-1.17729	-1.533
54622569	chr19:54622569:T:C	2.40093e-05	-1.30275e-10	0.23376	0.000161585	-1.30275e-10	0.21902
54622740	chr19:54622740:A:G	3.55669e-06	-0.829951	-0.845899	2.58705e-05	-0.742041	-0.87087
54622757	chr19:54622757:G:A	3.72533e-06	-1.62952	-5.17887e-10	2.54113e-05	-1.63082	-5.17887e-10
54622812	chr19:54622812:T:A	3.71884e-06	-0.776304	-0.854963	2.71282e-05	-0.684841	-0.880599
54622971	chr19:54622971:A:G	5.00497e-06	-0.17696	-1.15729	3.56537e-05	-0.10661	-1.18555
54623120	chr19:54623120:C:T	9.87282e-07	-1.44496	-1.51252	7.21504e-06	-1.38109	-1.50875
54623148	chr19:54623148:A:G	7.62161e-06	-1.30275e-10	-0.913692	5.56551e-05	-1.30275e-10	-0.846839
54623176	chr19:54623176:A:G	4.41472e-06	-1.45974	-5.17887e-10	2.94216e-05	-1.48428	-5.17887e-10
54623289	chr19:54623289:T:C	4.76435e-06	-1.30275e-10	-1.38352	3.31863e-05	-1.30275e-10	-1.36388
54623292	chr19:54623292:T:C	4.44159e-06	-1.45367	-5.17887e-10	2.95879e-05	-1.47865	-5.17887e-10
54623387	chr19:54623387:A:G	4.47285e-06	-1.44665	-5.17887e-10	2.97819e-05	-1.47211	-5.17887e-10
54623440	chr19:54623440:C:T	3.04345e-06	-0.75232	-1.07937	2.13824e-05	-0.692535	-1.11091
54623472	chr19:54623472:G:A	4.42603e-06	-1.45718	-5.17887e-10	2.94909e-05	-1.48193	-5.17887e-10
54623619	chr19:54623619:C:T	2.82379e-06	-1.27733	-0.629274	2.03931e-05	-1.20322	-0.647598
54623754	chr19:54623754:G:A	1.19001e-06	-1.2381	-1.53262	8.12958e-06	-1.2375	-1.533
54623856	chr19:54623856:C:T	5.25398e-06	-0.160018	-1.12568	3.73959e-05	-0.0944228	-1.15003
54623916	chr19:54623916:G:A	4.41654e-06	-1.30275e-10	-1.45932	3.11276e-05	-1.30275e-10	-1.42792
54624360	chr19:54624360:T:C	8.6869e-07	-1.57255	-1.5129	5.8376e-06	-1.58492	-1.51677
54624396	chr19:54624396:G:A	2.47484e-05	-1.30275e-10	0.264081	0.000166166	-1.30275e-10	0.246974
54624657	chr19:54624657:G:C	1.08979e-05	-1.30275e-10	-0.556109	7.91305e-05	-1.30275e-10	-0.494915
54624848	chr19:54624848:A:G	4.09283e-06	-1.30275e-10	-1.53544	2.79008e-05	-1.30275e-10	-1.53736
54624957	chr19:54624957:T:G	4.00407e-06	-0.407935	-1.14943	2.83042e-05	-0.330651	-1.19235
54625053	chr19:54625053:A:G	5.42799e-06	-0.75681	-0.496301	3.92183e-05	-0.681555	-0.515315
54625084	chr19:54625084:G:A	6.93112e-06	-1.30275e-10	-1.00866	4.74708e-05	-1.30275e-10	-1.0059
54625108	chr19:54625108:A:G	1.26796e-06	-1.17521	-1.53207	8.66562e-06	-1.17419	-1.53246
54625157	chr19:54625157:A:G	4.55026e-06	-0.809413	-0.620082	3.32073e-05	-0.717828	-0.645416
54625187	chr19:54625187:G:A	4.5996e-06	-1.30275e-10	-1.41871	3.13671e-05	-1.30275e-10	-1.42025
54625389	chr19:54625389:G:T	6.29535e-06	-0.200694	-0.904174	4.57065e-05	-0.113456	-0.930318
54625451	chr19:54625451:C:T	1.27694e-06	-1.16247	-1.53775	8.72844e-06	-1.16157	-1.53786
54625555	chr19:54625555:T:A	4.31153e-06	-1.48339	-5.17887e-10	2.9011e-05	-1.49834	-5.17887e-10
54625851	chr19:54625851:T:C	1.93071e-06	-1.64226	-0.644537	1.30875e-05	-1.63729	-0.657063
54626202	chr19:54626202:G:A	1.31499e-06	-1.19615	-1.47471	8.90287e-06	-1.19277	-1.48687
54626382	chr19:54626382:T:C	3.88325e-06	-1.58801	-5.17887e-10	2.67179e-05	-1.58068	-5.17887e-10
54626384	chr19:54626384:A:G	4.45383e-06	-1.45092	-5.17887e-10	2.97113e-05	-1.47448	-5.17887e-10
54626517	chr19:54626517:T:C	9.79306e-07	-1.46286	-1.50273	6.72177e-06	-1.46824	-1.49242
54626611	chr19:54626611:TG:T	5.08132e-06	-0.251682	-1.06743	3.6796e-05	-0.182964	-1.07766
54626951	chr19:54626951:C:T	4.38194e-06	-1.30275e-10	-1.46719	2.99214e-05	-1.30275e-10	-1.46744
54627130	chr19:54627130:G:A	9.79032e-06	-0.880956	0.21767	7.18257e-05	-0.792777	0.201006
54627146	chr19:54627146:G:A	4.51671e-06	-1.4369	-5.17887e-10	3.00499e-05	-1.46315	-5.17887e-10
54627308	chr19:54627308:C:T	4.47e-06	-1.44729	-5.17887e-10	2.9761e-05	-1.47281	-5.17887e-10
54627536	chr19:54627536:G:A	9.57523e-06	-0.885564	0.200064	6.97047e-05	-0.799861	0.178114
54627713	chr19:54627713:A:G	4.59732e-06	-1.41921	-5.17887e-10	3.05538e-05	-1.44653	-5.17887e-10
54627948	chr19:54627948:T:C	1.04402e-06	-1.44654	-1.45506	6.86956e-06	-1.47608	-1.46283
54628003	chr19:54628003:A:G	4.20636e-06	-1.30275e-10	-1.50808	2.87229e-05	-1.30275e-10	-1.50832
54628016	chr19:54628016:T:G	6.64585e-06	-1.30275e-10	-1.05069	4.55637e-05	-1.30275e-10	-1.0469
54628246	chr19:54628246:C:T	4.47999e-06	-1.44506	-5.17887e-10	2.98232e-05	-1.47073	-5.17887e-10
54628556	chr19:54628556:G:A	4.63858e-06	-1.41027	-5.17887e-10	3.04174e-05	-1.451	-5.17887e-10
54628714	chr19:54628714:G:T	1.26087e-06	-1.1767	-1.53618	8.61638e-06	-1.17594	-1.53641
54629158	chr19:54629158:G:A	1.07258e-06	-1.39534	-1.47927	7.04025e-06	-1.42859	-1.48578
54629204	chr19:54629204:T:G	3.82847e-06	-1.60221	-5.17887e-10	2.66222e-05	-1.58427	-5.17887e-10
54629483	chr19:54629483:C:A	1.05498e-06	-1.38397	-1.50719	6.91187e-06	-1.42387	-1.50891
54629568	chr19:54629568:G:A	1.04541e-06	-1.40173	-1.49853	6.87408e-06	-1.4344	-1.50385
54630048	chr19:54630048:G:A	3.68298e-06	-0.889199	-0.751759	2.70395e-05	-0.805323	-0.763392
54630503	chr19:54630503:A:G	3.71031e-06	-0.895871	-0.737693	2.72383e-05	-0.812005	-0.749383
54630849	chr19:54630849:A:G	4.39319e-06	-1.46462	-5.17887e-10	2.92831e-05	-1.489	-5.17887e-10
54631416	chr19:54631416:G:A	4.35273e-06	-1.47388	-5.17887e-10	2.90203e-05	-1.49802	-5.17887e-10
54631479	chr19:54631479:T:C	4.48015e-06	-0.828274	-0.616749	3.29601e-05	-0.741356	-0.629361
54631632	chr19:54631632:C:T	2.12544e-06	-0.903142	-1.28756	1.55716e-05	-0.824344	-1.29622
54631643	chr19:54631643:C:T	4.1632e-06	-1.30275e-10	-1.5184	2.86707e-05	-1.30275e-10	-1.51014
54631705	chr19:54631705:C:T	8.61752e-07	-1.63431	-1.45916	5.95184e-06	-1.64043	-1.44188
54631706	chr19:54631706:A:G	8.57957e-07	-1.63764	-1.46024	5.93583e-06	-1.64186	-1.44315
54631735	chr19:54631735:C:T	4.0834e-06	-1.30275e-10	-1.53775	2.7898e-05	-1.30275e-10	-1.53746
54631748	chr19:54631748:C:T	6.2423e-06	-1.30275e-10	-1.11333	4.50766e-05	-1.30275e-10	-1.05765
54631750	chr19:54631750:C:G	6.34317e-06	-1.30275e-10	-1.0973	4.58514e-05	-1.30275e-10	-1.04061
54631757	chr19:54631757:A:C	7.23232e-06	-1.30275e-10	-0.96612	5.26056e-05	-1.30275e-10	-0.90319
54631758	chr19:54631758:G:C	7.10485e-06	-1.30275e-10	-0.983902	5.16286e-05	-1.30275e-10	-0.921937
54632040	chr19:54632040:T:G	1.6801e-06	-0.992477	-1.43335	1.19308e-05	-0.943755	-1.44313
54632235	chr19:54632235:T:C	1.0416e-05	-1.30275e-10	-0.601339	7.19129e-05	-1.30275e-10	-0.590557
54632388	chr19:54632388:T:A	2.44985e-06	-0.938178	-1.11047	1.49084e-05	-1.04938	-1.11471
54632531	chr19:54632531:T:C	2.08367e-06	-1.07625	-1.1343	1.28177e-05	-1.17463	-1.14056
54632675	chr19:54632675:C:T	3.67827e-06	-1.64224	-5.17887e-10	2.51204e-05	-1.64233	-5.17887e-10
54632690	chr19:54632690:A:G	2.78491e-06	-0.662729	-1.25773	1.61485e-05	-0.813608	-1.27058
54632735	chr19:54632735:C:T	1.52097e-06	-1.22205	-1.30328	1.1575e-05	-1.1222	-1.29497
54632822	chr19:54632822:T:C	4.47491e-06	-1.30275e-10	-1.44619	3.04407e-05	-1.30275e-10	-1.45023
54632866	chr19:54632866:G:A	3.77378e-06	-1.6166	-5.17887e-10	2.58456e-05	-1.61387	-5.17887e-10
54633105	chr19:54633105:G:A	3.85704e-06	-0.744533	-0.850246	2.22722e-05	-0.891548	-0.871127
54633172	chr19:54633172:C:T	5.05714e-06	-1.32388	-5.17887e-10	3.33629e-05	-1.35857	-5.17887e-10
54633233	chr19:54633233:G:A	4.48416e-06	-1.44413	-5.17887e-10	2.98223e-05	-1.47076	-5.17887e-10
54633371	chr19:54633371:G:GCC	4.60874e-06	-1.30275e-10	-1.41673	3.14614e-05	-1.30275e-10	-1.41725
54633391	chr19:54633391:TG:T	5.01288e-06	-1.30275e-10	-1.33267	3.2779e-05	-1.30275e-10	-1.37623
54633393	chr19:54633393:G:A	5.60991e-06	-1.30275e-10	-1.22014	3.7963e-05	-1.30275e-10	-1.2294
54633607	chr19:54633607:C:G	8.37012e-06	-1.30275e-10	-0.820012	5.50274e-05	-1.30275e-10	-0.858183
54633767	chr19:54633767:C:T	4.09145e-06	-1.30275e-10	-1.53578	2.79355e-05	-1.30275e-10	-1.53611
54633868	chr19:54633868:G:A	4.19615e-06	-1.30275e-10	-1.51051	2.87548e-05	-1.30275e-10	-1.50721
54633871	chr19:54633871:A:G	4.29169e-06	-1.30275e-10	-1.488	2.9418e-05	-1.30275e-10	-1.48441
54633884	chr19:54633884:A:G	5.98262e-06	-1.30275e-10	-1.15582	4.03301e-05	-1.30275e-10	-1.16892
54634003	chr19:54634003:G:A	2.35933e-06	-0.547978	-1.53832	1.49804e-05	-0.62116	-1.53811
54634017	chr19:54634017:G:A	4.08119e-06	-1.30275e-10	-1.53829	2.79583e-05	-1.30275e-10	-1.5353
54634031	chr19:54634031:G:A	9.8134e-06	-1.30275e-10	-0.660931	6.43384e-05	-1.30275e-10	-0.701856
54634060	chr19:54634060:A:C	1.76375e-05	-1.30275e-10	-0.074654	0.000119759	-1.30275e-10	-0.0805321
54634075	chr19:54634075:G:A	4.08724e-06	-1.30275e-10	-1.53681	2.79327e-05	-1.30275e-10	-1.53621
54634095	chr19:54634095:T:G	3.4542e-06	-0.300908	-1.40418	2.12597e-05	-0.397976	-1.41123
54634115	chr19:54634115:A:G	3.68024e-06	-0.823723	-0.817978	2.33723e-05	-0.869838	-0.844622
54634136	chr19:54634136:T:C	4.17708e-06	-0.829787	-0.685281	2.42149e-05	-0.951315	-0.727732
54634205	chr19:54634205:T:C	5.03468e-06	-1.30275e-10	-1.32833	3.45477e-05	-1.30275e-10	-1.32367
54634295	chr19:54634295:A:T	4.09592e-06	-1.30275e-10	-1.53469	2.78739e-05	-1.30275e-10	-1.53832
54634324	chr19:54634324:A:C	5.73134e-06	-1.30275e-10	-1.19873	3.88258e-05	-1.30275e-10	-1.20693
54634331	chr19:54634331:A:G	9.77501e-06	-1.30275e-10	-0.664851	6.57656e-05	-1.30275e-10	-0.679917
54634413	chr19:54634413:T:C	4.52571e-06	-1.30275e-10	-1.43491	3.10244e-05	-1.30275e-10	-1.43124
54634499	chr19:54634499:C:G	3.68584e-06	-1.64018	-5.17887e-10	2.51877e-05	-1.63966	-5.17887e-10
54634585	chr19:54634585:C:T	5.45775e-06	-0.0825096	-1.16513	3.19712e-05	-0.21276	-1.18842
54634593	chr19:54634593:G:A	1.41888e-06	-1.0625	-1.53231	9.74497e-06	-1.06493	-1.52434
54634625	chr19:54634625:C:T	5.79187e-06	-0.0952205	-1.093	3.38986e-05	-0.224715	-1.11793
54634655	chr19:54634655:C:G	1.85263e-06	-0.862331	-1.46574	1.22413e-05	-0.889743	-1.47145
54635023	chr19:54635023:C:T	1.3256e-05	-1.30275e-10	-0.360227	9.6904e-05	-1.30275e-10	-0.292293
54635114	chr19:54635114:G:A	3.48631e-06	-0.254441	-1.4414	2.32138e-05	-0.27576	-1.44551
54635277	chr19:54635277:T:C	5.62925e-06	-1.2167	-5.17887e-10	3.70828e-05	-1.25286	-5.17887e-10
54635352	chr19:54635352:C:T	4.0229e-06	-0.363849	-1.18883	2.65977e-05	-0.388078	-1.19711
54635373	chr19:54635373:G:A	6.12036e-06	0.130319	-1.26338	3.90589e-05	0.0645717	-1.26551
54635402	chr19:54635402:T:C	5.5969e-06	-0.0637295	-1.15874	3.56162e-05	-0.128107	-1.1651
54635585	chr19:54635585:G:A	1.02412e-05	-1.30275e-10	-0.618259	6.89307e-05	-1.30275e-10	-0.632912
54635623	chr19:54635623:C:T	4.36299e-06	-0.273362	-1.19816	2.89872e-05	-0.293431	-1.20573
54635747	chr19:54635747:C:T	6.88728e-06	-1.30275e-10	-1.015	4.74635e-05	-1.30275e-10	-1.00605
54636091	chr19:54636091:A:C	1.12658e-06	-1.47822	-1.34727	7.75805e-06	-1.4922	-1.32508
54636097	chr19:54636097:A:G	4.01727e-06	-0.618706	-0.935371	2.70102e-05	-0.625943	-0.943856
54636331	chr19:54636331:A:G	4.65572e-06	-1.40658	-5.17887e-10	3.09536e-05	-1.43352	-5.17887e-10
54636365	chr19:54636365:G:A	4.94396e-06	0.0185486	-1.36506	3.16889e-05	-0.0440396	-1.36601
54636448	chr19:54636448:G:A	6.87419e-06	0.170836	-1.18774	4.38953e-05	0.0992419	-1.18345
54636580	chr19:54636580:T:C	5.18826e-06	-0.214566	-1.08372	3.31547e-05	-0.277371	-1.08746
54636592	chr19:54636592:T:C	4.35314e-06	-0.329913	-1.14387	2.84956e-05	-0.358946	-1.15732
54636594	chr19:54636594:G:A	3.7645e-06	-0.20103	-1.41803	2.48312e-05	-0.229548	-1.42437
54636637	chr19:54636637:G:A	0.000131894	-1.30275e-10	1.93732	0.000940654	-1.30275e-10	1.98056
54636791	chr19:54636791:C:T	2.54317e-06	-1.35626	-0.655008	1.63269e-05	-1.32859	-0.744613
54636848	chr19:54636848:C:A	4.61662e-06	-1.41502	-5.17887e-10	3.07449e-05	-1.44029	-5.17887e-10
54636880	chr19:54636880:C:T	4.71432e-06	-0.195185	-1.19889	3.01616e-05	-0.256822	-1.20262
54636927	chr19:54636927:G:A	3.88022e-06	-0.418486	-1.1703	2.55461e-05	-0.443965	-1.18156
54636952	chr19:54636952:T:C	1.57499e-06	-1.00091	-1.48952	1.07624e-05	-0.999068	-1.49088
54637013	chr19:54637013:A:G	4.18744e-06	-1.30275e-10	-1.51259	2.86329e-05	-1.30275e-10	-1.51146
54637391	chr19:54637391:T:C	1.51877e-06	-0.989366	-1.53741	1.03946e-05	-0.98732	-1.53741
54637494	chr19:54637494:C:T	1.31237e-06	-1.50027	-1.17257	8.76755e-06	-1.50235	-1.19261
54637803	chr19:54637803:G:A	4.89647e-06	-1.35617	-5.17887e-10	3.25339e-05	-1.38373	-5.17887e-10
54638357	chr19:54638357:T:C	1.46763e-05	-1.03512	0.776678	0.000116816	-1.04439	0.938978
54638387	chr19:54638387:C:T	1.75595e-06	-0.844982	-1.53669	1.20276e-05	-0.842129	-1.53668
54638604	chr19:54638604:C:T	5.8151e-06	-1.30275e-10	-1.18422	4.30609e-05	-1.30275e-10	-1.1034
54638892	chr19:54638892:T:C	1.49054e-05	0.775929	-1.01888	8.39345e-05	0.61364	-1.04962
54638997	chr19:54638997:G:A	5.86192e-06	-1.30275e-10	-1.1762	4.3201e-05	-1.30275e-10	-1.10015
54639190	chr19:54639190:T:C	4.86039e-06	-1.30275e-10	-1.36356	3.29774e-05	-1.30275e-10	-1.37019
54640094	chr19:54640094:T:G	6.93219e-06	-1.30275e-10	-1.0085	4.72994e-05	-1.30275e-10	-1.00952
54640189	chr19:54640189:T:C	7.15769e-06	0.307469	-1.28396	4.16799e-05	0.163024	-1.29902
54640289	chr19:54640289:C:T	1.3971e-05	-1.26413	0.956435	0.000110072	-1.27893	1.11405
54640336	chr19:54640336:T:C	4.08105e-06	-1.30275e-10	-1.53832	2.78756e-05	-1.30275e-10	-1.53826
54640572	chr19:54640572:T:C	1.33481e-05	-1.25773	0.90442	0.000105162	-1.27268	1.06216
54641076	chr19:54641076:T:C	4.09704e-06	-1.30275e-10	-1.53441	2.80602e-05	-1.30275e-10	-1.53166
54641452	chr19:54641452:C:T	6.0956e-06	-1.30275e-10	-1.13711	4.35042e-05	-1.30275e-10	-1.09316
54641491	chr19:54641491:T:A	5.96913e-06	-1.30275e-10	-1.15808	4.08247e-05	-1.30275e-10	-1.15673
54641555	chr19:54641555:A:G	1.18365e-05	0.426143	-0.899638	6.79551e-05	0.275953	-0.923119
54641629	chr19:54641629:C:T	7.16648e-06	-1.30275e-10	-0.975265	4.88781e-05	-1.30275e-10	-0.976683
54642032	chr19:54642032:C:T	4.42285e-06	-1.30275e-10	-1.4579	3.11885e-05	-1.30275e-10	-1.42597
54642146	chr19:54642146:T:G	6.67433e-06	-1.04641	-5.17887e-10	5.44915e-05	-0.86797	-5.17887e-10
54642358	chr19:54642358:A:G	7.00726e-06	-1.30275e-10	-0.997734	4.78553e-05	-1.30275e-10	-0.997832
54642419	chr19:54642419:T:C	4.1532e-06	-1.30275e-10	-1.5208	2.82967e-05	-1.30275e-10	-1.52327
54642541	chr19:54642541:T:C	1.54255e-06	-0.984599	-1.52664	1.06288e-05	-0.980329	-1.52212
54642550	chr19:54642550:G:A	4.33725e-06	-1.30275e-10	-1.47744	2.96452e-05	-1.30275e-10	-1.47671
54642599	chr19:54642599:C:T	4.20673e-06	-1.30275e-10	-1.50799	2.85768e-05	-1.30275e-10	-1.51342
54642657	chr19:54642657:C:A	8.13964e-06	-1.30275e-10	-0.847933	6.18787e-05	-1.30275e-10	-0.740838
54642829	chr19:54642829:G:A	9.18976e-06	0.308056	-1.03465	5.29848e-05	0.163097	-1.05911
54643151	chr19:54643151:G:A	4.14584e-06	-1.30275e-10	-1.52257	2.80054e-05	-1.30275e-10	-1.53362
54643313	chr19:54643313:G:A	1.37849e-05	0.589684	-0.910788	7.90513e-05	0.442697	-0.938613
54643363	chr19:54643363:A:T	1.3087e-05	0.501005	-0.874064	7.44837e-05	0.349141	-0.904574
54644025	chr19:54644025:G:A	1.18898e-05	0.433305	-0.902305	6.827e-05	0.288931	-0.931475
54644182	chr19:54644182:A:G	1.27351e-05	0.454616	-0.854934	7.30613e-05	0.311003	-0.885718
54644344	chr19:54644344:T:C	1.39921e-05	0.508424	-0.814612	7.94493e-05	0.355268	-0.846163
54644372	chr19:54644372:T:TG	1.35503e-05	0.513597	-0.851869	7.75951e-05	0.368175	-0.882684
54644500	chr19:54644500:C:T	4.17849e-06	-1.51473	-5.17887e-10	2.85854e-05	-1.51312	-5.17887e-10
54644556	chr19:54644556:G:A	1.48998e-05	0.621533	-0.864862	8.50271e-05	0.472333	-0.895377
54644563	chr19:54644563:C:T	1.5873e-05	0.69806	-0.878119	9.0485e-05	0.547486	-0.908315
54644589	chr19:54644589:T:C	1.59856e-05	0.67952	-0.852514	9.10464e-05	0.528432	-0.883076
54645424	chr19:54645424:T:C	5.9519e-06	0.0639516	-1.22492	3.48397e-05	-0.0724524	-1.2428
54645591	chr19:54645591:T:C	2.31545e-05	0.843264	-0.645753	0.000131304	0.688484	-0.676986
54646019	chr19:54646019:A:G	4.11213e-06	-1.30275e-10	-1.53074	2.78995e-05	-1.30275e-10	-1.5374
54646226	chr19:54646226:TTAAAAA:T	6.73563e-06	-1.03727	-5.17887e-10	4.44253e-05	-1.07221	-5.17887e-10
54646248	chr19:54646248:A:G	6.07705e-05	1.80289	-0.640467	0.000346939	1.66199	-0.678857
54646407	chr19:54646407:G:A	3.04368e-05	1.33067	-0.859698	0.000171659	1.16555	-0.886059
54646481	chr19:54646481:G:A	0.000110253	-1.30275e-10	1.7581	0.00093094	-1.30275e-10	1.97018
54646735	chr19:54646735:C:T	9.8006e-06	-1.30275e-10	-0.662236	7.251e-05	-1.30275e-10	-0.582289
54646763	chr19:54646763:G:T	6.20744e-06	-1.30275e-10	-1.11893	4.35889e-05	-1.30275e-10	-1.09121
54646868	chr19:54646868:C:T	7.9376e-06	-0.873069	-5.17887e-10	5.21709e-05	-0.91149	-5.17887e-10
54647049	chr19:54647049:G:A	1.48267e-06	-1.03581	-1.51503	1.01029e-05	-1.03146	-1.52174
54647081	chr19:54647081:C:A	5.63649e-06	-1.30275e-10	-1.21542	3.85379e-05	-1.30275e-10	-1.21437
54647169	chr19:54647169:C:T	3.18697e-05	1.32011	-0.803135	0.00018091	1.17921	-0.847222
54647325	chr19:54647325:T:C	3.17826e-05	1.34646	-0.832218	0.000180216	1.20378	-0.875637
54647326	chr19:54647326:G:A	3.30328e-05	1.39608	-0.843256	0.000187104	1.25258	-0.886928
54647402	chr19:54647402:C:T	3.279e-05	1.34356	-0.798121	0.000185771	1.20096	-0.842456
54647416	chr19:54647416:A:G	1.00024e-05	0.224285	-0.866143	6.28563e-05	0.17947	-0.904633
54647442	chr19:54647442:G:A	3.19194e-05	1.30209	-0.783554	0.000180837	1.15994	-0.82836
54647715	chr19:54647715:A:G	3.12518e-05	1.35382	-0.856421	0.000177186	1.20996	-0.89877
54647754	chr19:54647754:C:T	3.17428e-05	-1.30275e-10	0.512986	0.000248321	-1.30275e-10	0.64871
54647922	chr19:54647922:G:A	0.00011447	1.79564	-5.17887e-10	0.0005402	1.42593	-5.17887e-10
54648554	chr19:54648554:C:T	5.93644e-06	-1.30275e-10	-1.16357	4.04902e-05	-1.30275e-10	-1.16495
54648580	chr19:54648580:C:T	4.78159e-06	-1.30275e-10	-1.37991	3.31364e-05	-1.30275e-10	-1.36538
54648667	chr19:54648667:A:G	3.96997e-05	1.60114	-0.86447	0.000222645	1.43203	-0.892467
54648797	chr19:54648797:G:A	1.34713e-06	-1.13542	-1.51128	9.17768e-06	-1.13084	-1.5184
54648823	chr19:54648823:G:A	4.34878e-06	-1.30275e-10	-1.47478	3.05404e-05	-1.30275e-10	-1.44696
54648970	chr19:54648970:T:C	8.82205e-06	-0.767425	-5.17887e-10	5.7775e-05	-0.809458	-5.17887e-10
54649737	chr19:54649737:C:T	9.09316e-06	-0.737157	-5.17887e-10	5.95021e-05	-0.780001	-5.17887e-10
54649751	chr19:54649751:A:G	1.33647e-06	-1.14003	-1.51462	9.1101e-06	-1.13538	-1.52125
54650709	chr19:54650709:A:G	1.79839e-06	-0.822116	-1.53567	1.16679e-05	-0.877203	-1.53197
54651095	chr19:54651095:G:A	5.75445e-06	-1.19471	-5.17887e-10	3.92103e-05	-1.19708	-5.17887e-10
54651282	chr19:54651282:G:T	1.56105e-05	-1.30275e-10	-0.196736	0.000110523	-1.30275e-10	-0.160786
54651309	chr19:54651309:T:C	1.2275e-06	-1.25388	-1.48582	8.28046e-06	-1.25631	-1.49581
54651505	chr19:54651505:G:A	1.66618e-05	0.837192	-0.968754	9.70649e-05	0.699342	-0.989976
54651622	chr19:54651622:A:T	2.3318e-05	1.14141	-0.936869	0.000134638	0.994463	-0.957888
54651887	chr19:54651887:A:G	1.21489e-06	-1.26723	-1.48279	8.19172e-06	-1.2698	-1.49309
54652019	chr19:54652019:G:A	1.84487e-06	-1.32897	-1.00331	1.17263e-05	-1.33593	-1.06826
54652087	chr19:54652087:C:T	8.82782e-06	-1.30275e-10	-0.766772	6.47347e-05	-1.30275e-10	-0.695717
54652116	chr19:54652116:A:G	2.02234e-06	-1.30893	-0.931495	1.28352e-05	-1.31622	-0.997603
54652362	chr19:54652362:A:G	1.12038e-05	-1.30275e-10	-0.528431	8.39831e-05	-1.30275e-10	-0.435398
54652454	chr19:54652454:C:T	7.55982e-06	-1.24522	0.323388	5.1312e-05	-1.26164	0.333549
54653408	chr19:54653408:A:G	4.21239e-06	-1.30275e-10	-1.50665	2.83801e-05	-1.30275e-10	-1.52033
54653656	chr19:54653656:C:A	4.17476e-06	-1.30275e-10	-1.51562	2.81638e-05	-1.30275e-10	-1.52797
54653663	chr19:54653663:A:C	1.35781e-06	-1.14301	-1.49579	9.09133e-06	-1.14478	-1.51391
54653666	chr19:54653666:A:G	1.31391e-06	-1.19279	-1.47888	8.71668e-06	-1.20009	-1.50068
54653830	chr19:54653830:A:T	1.30215e-06	-1.19683	-1.48383	8.64576e-06	-1.20435	-1.50459
54653875	chr19:54653875:C:T	1.79072e-05	1.09062	-1.1501	0.000103092	0.96536	-1.19576
54654048	chr19:54654048:C:T	1.27372e-06	-1.22276	-1.47998	8.4537e-06	-1.22985	-1.50155
54654087	chr19:54654087:T:G	1.25344e-06	-1.23867	-1.48012	8.32206e-06	-1.24544	-1.50167
54654271	chr19:54654271:T:G	6.60925e-06	-1.05621	-5.17887e-10	4.3611e-05	-1.0907	-5.17887e-10
54654322	chr19:54654322:C:T	4.15442e-06	-1.30275e-10	-1.52051	2.80974e-05	-1.30275e-10	-1.53034
54654404	chr19:54654404:T:G	1.26537e-06	-1.22288	-1.48643	8.40951e-06	-1.23018	-1.50647
54654580	chr19:54654580:C:T	1.01376e-05	-1.30275e-10	-0.62843	7.16541e-05	-1.30275e-10	-0.594163
54654958	chr19:54654958:A:G	1.05671e-05	-1.30275e-10	-0.586931	7.28276e-05	-1.30275e-10	-0.577919
54655138	chr19:54655138:C:A	4.32594e-06	-1.30275e-10	-1.48005	2.94175e-05	-1.30275e-10	-1.48443
54655271	chr19:54655271:G:A	4.0912e-06	-1.30275e-10	-1.53584	2.80278e-05	-1.30275e-10	-1.53282
54655285	chr19:54655285:C:T	1.04174e-05	-0.601205	-5.17887e-10	6.80191e-05	-0.646226	-5.17887e-10
54655295	chr19:54655295:G:A	1.06479e-05	-0.579312	-5.17887e-10	6.94623e-05	-0.62523	-5.17887e-10
54655379	chr19:54655379:T:C	2.86607e-05	1.20393	-0.793084	0.000166958	1.0552	-0.803478
54655851	chr19:54655851:G:A	1.19922e-05	-1.30275e-10	-0.460425	8.26539e-05	-1.30275e-10	-0.451352
54656117	chr19:54656117:C:A	1.49539e-06	-1.10939	-1.43291	1.015e-05	-1.10391	-1.44464
54656305	chr19:54656305:G:A	1.36707e-06	-1.22877	-1.40324	8.96895e-06	-1.23625	-1.436
54657151	chr19:54657151:T:C	7.22011e-06	-0.96781	-5.17887e-10	4.71074e-05	-1.01358	-5.17887e-10
54657248	chr19:54657248:C:T	8.90117e-06	0.310024	-1.06852	5.5349e-05	0.247829	-1.10018
54657292	chr19:54657292:G:A	4.12087e-06	-1.30275e-10	-1.52862	2.81083e-05	-1.30275e-10	-1.52995
54657298	chr19:54657298:G:A	8.05731e-06	-1.30275e-10	-0.8581	5.45715e-05	-1.30275e-10	-0.866501
54657303	chr19:54657303:G:A	4.60451e-06	-1.30275e-10	-1.41764	3.15353e-05	-1.30275e-10	-1.41491
54657552	chr19:54657552:A:G	3.80364e-06	-1.60872	-5.17887e-10	2.56904e-05	-1.61989	-5.17887e-10
54657621	chr19:54657621:G:A	1.00837e-06	-1.39811	-1.53823	7.08581e-06	-1.37168	-1.53624
54658358	chr19:54658358:T:A	4.456e-06	-1.30275e-10	-1.45043	3.02515e-05	-1.30275e-10	-1.45647
54658553	chr19:54658553:C:T	2.66615e-05	-1.30275e-10	0.338542	0.000183835	-1.30275e-10	0.348025
54658645	chr19:54658645:C:T	1.69985e-05	1.42151	-1.53306	0.000113744	1.40367	-1.53573
54658846	chr19:54658846:G:T	1.21503e-05	1.08656	-1.53389	8.0537e-05	1.05916	-1.53645
54658850	chr19:54658850:C:T	5.40175e-06	-1.25796	-5.17887e-10	3.54741e-05	-1.29721	-5.17887e-10
54659125	chr19:54659125:A:G	4.0991e-06	-1.30275e-10	-1.53391	2.78898e-05	-1.30275e-10	-1.53775
54659138	chr19:54659138:A:G	1.25995e-05	1.1229	-1.53392	8.35119e-05	1.09545	-1.53647
54659152	chr19:54659152:C:T	1.36396e-05	-1.30275e-10	-0.331705	9.34907e-05	-1.30275e-10	-0.328152
54659166	chr19:54659166:T:C	9.82828e-06	0.864292	-1.52371	6.12122e-05	0.767557	-1.51922
54659331	chr19:54659331:C:A	4.12299e-06	-1.30275e-10	-1.5281	2.84179e-05	-1.30275e-10	-1.519
54659346	chr19:54659346:C:T	1.18635e-05	0.995134	-1.46634	7.8328e-05	0.970239	-1.47535
54659349	chr19:54659349:A:G	1.21344e-05	-1.30275e-10	-0.448635	8.60806e-05	-1.30275e-10	-0.41073
54659671	chr19:54659671:T:C	1.30839e-05	-1.30275e-10	-0.373299	8.95142e-05	-1.30275e-10	-0.371616
54659927	chr19:54659927:C:T	4.08624e-06	-1.30275e-10	-1.53705	2.79428e-05	-1.30275e-10	-1.53585
54660061	chr19:54660061:C:T	3.55893e-05	-1.30275e-10	0.627365	0.000272443	-1.30275e-10	0.741415
54660297	chr19:54660297:G:A	2.09931e-06	-1.56856	-0.634513	1.4944e-05	-1.58866	-0.573044
54660387	chr19:54660387:G:A	4.45171e-06	-1.45139	-5.17887e-10	2.97622e-05	-1.47277	-5.17887e-10
54660716	chr19:54660716:G:A	2.74702e-05	1.05086	-0.682433	0.000202298	1.03033	-0.5866
54660973	chr19:54660973:C:T	1.50021e-05	-1.30275e-10	-0.236486	0.000108781	-1.30275e-10	-0.176679
54661058	chr19:54661058:G:A	2.99354e-05	1.20214	-0.747781	0.000210319	1.18442	-0.701805
54661088	chr19:54661088:G:A	6.04108e-06	-1.4854	0.339303	4.30232e-05	-1.49723	0.392953
54661127	chr19:54661127:A:G	1.63548e-06	-1.56595	-0.886795	1.15954e-05	-1.58853	-0.826878
54661290	chr19:54661290:CCACT:C	2.0207e-05	-1.30275e-10	0.0613487	0.00015646	-1.30275e-10	0.186786
54661497	chr19:54661497:T:C	6.39991e-05	-1.4346	2.64879	0.000412033	-1.41694	2.57203
54661614	chr19:54661614:A:G	6.01861e-06	-1.14982	-5.17887e-10	4.14527e-05	-1.14146	-5.17887e-10
54661910	chr19:54661910:A:G	0.00240308	-1.30275e-10	4.83983	0.0191139	-1.30275e-10	4.99216
54662069	chr19:54662069:C:T	4.36214e-06	-1.30275e-10	-1.47172	3.05963e-05	-1.30275e-10	-1.44513
54662070	chr19:54662070:A:G	1.42723e-05	-1.30275e-10	-0.286361	0.000109007	-1.30275e-10	-0.174603
54662091	chr19:54662091:G:A	2.28234e-06	-0.958695	-1.16078	1.58498e-05	-0.92639	-1.17647
54662146	chr19:54662146:T:C	7.85321e-06	-0.883757	-5.17887e-10	5.30604e-05	-0.894583	-5.17887e-10
54662275	chr19:54662275:G:A	4.20284e-06	-1.30275e-10	-1.50892	2.87244e-05	-1.30275e-10	-1.50827
54662317	chr19:54662317:A:G	2.46162e-06	-1.64246	-0.401403	1.74987e-05	-1.64242	-0.361469
54662479	chr19:54662479:G:C	5.57537e-06	-1.30275e-10	-1.22632	3.79674e-05	-1.30275e-10	-1.22929
54662484	chr19:54662484:G:A	4.31415e-06	-1.30275e-10	-1.48278	2.98883e-05	-1.30275e-10	-1.46855
54662638	chr19:54662638:C:G	7.69457e-06	-1.30275e-10	-0.904165	5.19424e-05	-1.30275e-10	-0.915879
54662691	chr19:54662691:C:G	4.08275e-06	-1.30275e-10	-1.53791	2.78756e-05	-1.30275e-10	-1.53826
54662761	chr19:54662761:C:T	8.83516e-07	-1.61691	-1.45162	6.01384e-06	-1.61729	-1.45466
54663499	chr19:54663499:G:A	6.05395e-06	-1.14397	-5.17887e-10	4.09579e-05	-1.15347	-5.17887e-10
54663675	chr19:54663675:A:T	8.70319e-06	-0.78099	-5.17887e-10	6.25019e-05	-0.730816	-5.17887e-10
54663839	chr19:54663839:C:T	5.39317e-06	-1.30275e-10	-1.25955	3.6642e-05	-1.30275e-10	-1.26482
54664106	chr19:54664106:A:G	6.02682e-06	-1.30275e-10	-1.14846	4.32902e-05	-1.30275e-10	-1.09809
54664138	chr19:54664138:TGTGGGAG:T	8.77642e-07	-1.63236	-1.44283	6.08932e-06	-1.60986	-1.44961
54664344	chr19:54664344:G:A	5.11002e-06	-1.30275e-10	-1.31348	3.46736e-05	-1.30275e-10	-1.32004
54664532	chr19:54664532:T:A	1.61159e-06	-1.48772	-0.979738	1.12199e-05	-1.48958	-0.958745
54664574	chr19:54664574:G:C	4.25237e-06	-1.30275e-10	-1.4972	2.93939e-05	-1.30275e-10	-1.48523
54664688	chr19:54664688:A:C	6.85158e-06	-1.30275e-10	-1.0202	4.89545e-05	-1.30275e-10	-0.975123
54665120	chr19:54665120:T:A	1.11789e-05	-0.530656	-5.17887e-10	7.76169e-05	-0.514229	-5.17887e-10
54665143	chr19:54665143:C:T	2.03636e-05	-1.30275e-10	0.0690678	0.000143782	-1.30275e-10	0.102286
54665364	chr19:54665364:T:C	5.0178e-06	-1.33169	-5.17887e-10	3.45202e-05	-1.32447	-5.17887e-10
54665624	chr19:54665624:C:T	4.49427e-06	-1.30275e-10	-1.44188	3.0947e-05	-1.30275e-10	-1.43374
54666465	chr19:54666465:G:A	9.44257e-06	-1.30275e-10	-0.699452	6.57225e-05	-1.30275e-10	-0.680572
54666478	chr19:54666478:G:A	4.24466e-06	0.0370776	-1.5361	3.47179e-05	0.218413	-1.53717
54666490	chr19:54666490:T:G	4.12604e-06	-1.30275e-10	-1.52736	2.82002e-05	-1.30275e-10	-1.52668
54666584	chr19:54666584:A:G	1.39592e-06	-1.63912	-0.97201	9.49824e-06	-1.64079	-0.974112
54666635	chr19:54666635:G:A	8.19136e-06	-1.30275e-10	-0.8416	5.67953e-05	-1.30275e-10	-0.82656
54666689	chr19:54666689:C:T	2.22109e-05	-0.0250145	0.180919	0.000163828	-0.052458	0.285262
54666772	chr19:54666772:G:A	0.000187809	0.180483	2.11026	0.00137464	0.148673	2.21126
54666927	chr19:54666927:A:G	1.474e-05	-0.254117	-5.17887e-10	0.000107363	-0.189799	-5.17887e-10
54667025	chr19:54667025:G:A	3.68181e-06	-1.64128	-5.17887e-10	2.52166e-05	-1.63851	-5.17887e-10
54667170	chr19:54667170:G:A	4.09054e-06	-1.30275e-10	-1.536	2.80117e-05	-1.30275e-10	-1.53339
54667180	chr19:54667180:A:T	1.25933e-05	-1.30275e-10	-0.411513	8.97474e-05	-1.30275e-10	-0.369015
54667225	chr19:54667225:A:G	6.18759e-06	-1.52575	0.403613	4.64223e-05	-1.48694	0.458704
54667282	chr19:54667282:A:G	3.6223e-06	-0.694584	-0.962987	2.4613e-05	-0.708862	-0.953878
54667353	chr19:54667353:G:A	3.91143e-06	-0.158289	-1.42249	2.6421e-05	-0.158109	-1.43375
54667414	chr19:54667414:A:G	5.90734e-06	-1.30275e-10	-1.16848	4.07559e-05	-1.30275e-10	-1.15841
54667425	chr19:54667425:G:A	9.15054e-06	-1.30275e-10	-0.730867	6.2644e-05	-1.30275e-10	-0.728545
54667449	chr19:54667449:G:C	3.88808e-06	-1.58676	-5.17887e-10	2.70293e-05	-1.56909	-5.17887e-10
54667469	chr19:54667469:A:G	2.82977e-05	-1.36917	1.76727	0.000198124	-1.39225	1.81513
54667517	chr19:54667517:A:G	9.73313e-07	-1.45807	-1.51366	6.69087e-06	-1.44017	-1.5251
54667590	chr19:54667590:A:G	2.20746e-06	-0.779777	-1.37306	1.61863e-05	-0.750533	-1.33132
54667597	chr19:54667597:A:G	1.05244e-05	-1.30275e-10	-0.590988	6.80998e-05	-1.30275e-10	-0.645039
54667601	chr19:54667601:T:C	8.64379e-06	-1.30275e-10	-0.787838	5.63712e-05	-1.30275e-10	-0.834055
54667647	chr19:54667647:G:A	5.5603e-06	-1.30275e-10	-1.22903	3.84116e-05	-1.30275e-10	-1.21765
54667678	chr19:54667678:A:C	5.15735e-06	0.0852255	-1.38948	3.54822e-05	0.114495	-1.41148
54667694	chr19:54667694:A:T	9.77117e-06	-1.30275e-10	-0.665244	7.0466e-05	-1.30275e-10	-0.610883
54667766	chr19:54667766:A:G	1.8923e-06	-1.08059	-1.2263	1.41854e-05	-1.04558	-1.16822
54667792	chr19:54667792:AG:A	4.2854e-06	-0.00641985	-1.48305	3.03879e-05	0.0195093	-1.47148
54667913	chr19:54667913:G:A	3.11754e-06	-1.45087	-0.356771	2.08139e-05	-1.45857	-0.371824
54667917	chr19:54667917:G:A	5.43045e-06	-1.30275e-10	-1.25266	3.81096e-05	-1.30275e-10	-1.22555
54668154	chr19:54668154:G:A	8.60327e-06	-1.30275e-10	-0.792537	6.0133e-05	-1.30275e-10	-0.769454
54669830	chr19:54669830:C:T	1.42107e-05	-1.30275e-10	-0.290684	0.000103848	-1.30275e-10	-0.223084
54669996	chr19:54669996:T:C	1.39592e-05	-1.30275e-10	-0.308541	0.000102572	-1.30275e-10	-0.235452
54670354	chr19:54670354:T:G	5.69536e-06	-0.0351224	-1.16991	3.95639e-05	-0.0360188	-1.15208
54670652	chr19:54670652:G:A	1.79893e-06	-0.819162	-1.53832	1.2463e-05	-0.806259	-1.53699
54670735	chr19:54670735:C:T	4.08906e-06	-1.30275e-10	-1.53636	2.78907e-05	-1.30275e-10	-1.53772
54670740	chr19:54670740:A:T	4.08906e-06	-1.30275e-10	-1.53636	2.78907e-05	-1.30275e-10	-1.53772
54670948	chr19:54670948:C:A	3.03578e-06	-1.01918	-0.815033	1.97107e-05	-1.09941	-0.785449
54671245	chr19:54671245:C:T	2.72796e-05	-1.31246	1.67392	0.000202758	-1.2527	1.69869
54671259	chr19:54671259:C:T	6.97725e-06	-1.30275e-10	-1.00202	5.06163e-05	-1.30275e-10	-0.94174
54671378	chr19:54671378:T:G	1.19378e-06	-1.40806	-1.3595	8.1401e-06	-1.39425	-1.37496
54671572	chr19:54671572:T:C	1.72415e-05	-0.145947	0.0485867	0.00011965	-0.148663	0.067218
54671963	chr19:54671963:C:T	2.05441e-06	-0.703219	-1.52147	1.3559e-05	-0.743017	-1.51594
54671981	chr19:54671981:A:G	9.61305e-07	-1.64245	-1.34169	6.81044e-06	-1.64227	-1.30528
54672102	chr19:54672102:G:A	4.15321e-06	-1.30275e-10	-1.5208	2.82249e-05	-1.30275e-10	-1.52581
54672112	chr19:54672112:A:G	4.85013e-06	-1.30275e-10	-1.36568	3.27671e-05	-1.30275e-10	-1.37659
54672200	chr19:54672200:C:CAG	1.05205e-05	-1.30275e-10	-0.591356	7.82155e-05	-1.30275e-10	-0.506546
54672313	chr19:54672313:T:TG	4.6242e-06	-1.30275e-10	-1.41338	3.27348e-05	-1.30275e-10	-1.37758
54672327	chr19:54672327:A:C	3.94928e-05	-1.30275e-10	0.731438	0.000252579	-1.30275e-10	0.665712
54672445	chr19:54672445:G:A	4.16001e-06	-1.30275e-10	-1.51916	2.82626e-05	-1.30275e-10	-1.52447
54672574	chr19:54672574:G:A	4.60527e-06	-1.30275e-10	-1.41748	3.25743e-05	-1.30275e-10	-1.38249
54672599	chr19:54672599:T:C	4.30158e-06	-1.30275e-10	-1.4857	2.91261e-05	-1.30275e-10	-1.49438
54672621	chr19:54672621:T:C	4.10298e-06	-1.30275e-10	-1.53297	2.82934e-05	-1.30275e-10	-1.52339
54672717	chr19:54672717:A:G	5.62919e-06	-1.30275e-10	-1.21671	3.91228e-05	-1.30275e-10	-1.19931
54672769	chr19:54672769:T:C	4.52395e-06	-1.30275e-10	-1.4353	3.0673e-05	-1.30275e-10	-1.44263
54672861	chr19:54672861:C:G	5.14593e-06	-1.30275e-10	-1.30647	3.40163e-05	-1.30275e-10	-1.33917
54673013	chr19:54673013:A:G	4.09331e-06	-1.30275e-10	-1.53533	2.7904e-05	-1.30275e-10	-1.53725
54673055	chr19:54673055:A:T	5.9303e-06	-0.11862	-1.04598	4.07952e-05	-0.110787	-1.04666
54673098	chr19:54673098:C:G	3.74427e-06	-0.506597	-1.11786	2.66274e-05	-0.516081	-1.06799
54673105	chr19:54673105:A:G	3.67848e-06	-1.64218	-5.17887e-10	2.52557e-05	-1.63696	-5.17887e-10
54673768	chr19:54673768:C:T	3.87011e-06	-0.249386	-1.34201	2.69936e-05	-0.232112	-1.3383
54673969	chr19:54673969:A:T	8.26315e-07	-1.62243	-1.51303	5.71007e-06	-1.61987	-1.50391
54674012	chr19:54674012:A:G	3.85187e-06	-0.617735	-0.978386	2.75632e-05	-0.623065	-0.926468
54674105	chr19:54674105:G:A	4.09241e-06	-1.30275e-10	-1.53555	2.79137e-05	-1.30275e-10	-1.5369
54674590	chr19:54674590:A:G	1.61371e-06	-1.11642	-1.34973	1.12478e-05	-1.12563	-1.32021
54674668	chr19:54674668:A:G	4.08216e-06	-1.30275e-10	-1.53805	2.79067e-05	-1.30275e-10	-1.53715
54674806	chr19:54674806:G:A	7.90627e-07	-1.64138	-1.53823	5.40589e-06	-1.64188	-1.53664
54675559	chr19:54675559:C:T	4.9108e-06	-1.35324	-5.17887e-10	3.2756e-05	-1.37693	-5.17887e-10
54675583	chr19:54675583:C:T	4.08136e-06	-1.30275e-10	-1.53825	2.78758e-05	-1.30275e-10	-1.53825
54675688	chr19:54675688:C:T	3.19667e-06	-0.815206	-0.967364	2.24656e-05	-0.829007	-0.925022
54675729	chr19:54675729:G:A	6.4632e-06	-1.30275e-10	-1.07855	4.62507e-05	-1.30275e-10	-1.03194
54675793	chr19:54675793:A:C	1.1249e-06	-1.29895	-1.52803	7.75719e-06	-1.28491	-1.53248
54676821	chr19:54676821:G:C	4.08165e-06	-1.30275e-10	-1.53818	2.78953e-05	-1.30275e-10	-1.53756
54677021	chr19:54677021:G:T	4.59419e-06	-1.30275e-10	-1.41989	3.25044e-05	-1.30275e-10	-1.38464
54677106	chr19:54677106:G:C	2.04563e-06	-0.804298	-1.42468	1.36644e-05	-0.840216	-1.411
54677578	chr19:54677578:TTTTCTTCTTTC:T	4.51281e-06	-1.30275e-10	-1.43776	3.18402e-05	-1.30275e-10	-1.40529
54678017	chr19:54678017:ATACT:A	1.92682e-06	-0.833207	-1.4556	1.28694e-05	-0.867391	-1.44377
54678023	chr19:54678023:A:G	6.9235e-06	-1.30275e-10	-1.00976	4.87944e-05	-1.30275e-10	-0.978399
54678050	chr19:54678050:A:C	2.92191e-06	-0.720027	-1.15241	2.00949e-05	-0.68342	-1.18213
54678530	chr19:54678530:T:C	8.37126e-07	-1.63855	-1.48391	5.85828e-06	-1.63485	-1.46331
54678531	chr19:54678531:G:A	7.36206e-06	-0.94834	-5.17887e-10	5.03341e-05	-0.947332	-5.17887e-10
54678829	chr19:54678829:C:T	4.01055e-06	-1.21808	-0.337667	2.96339e-05	-1.21768	-0.25941
54678920	chr19:54678920:C:A	5.26254e-06	-1.30275e-10	-1.28407	3.61831e-05	-1.30275e-10	-1.27742
54679147	chr19:54679147:A:T	5.33973e-06	-1.30275e-10	-1.2695	3.82128e-05	-1.30275e-10	-1.22284
54679423	chr19:54679423:T:A	6.02046e-06	-1.30275e-10	-1.14952	4.24861e-05	-1.30275e-10	-1.11684
54679563	chr19:54679563:A:G	4.30392e-06	-1.30275e-10	-1.48515	2.92399e-05	-1.30275e-10	-1.49048
54679631	chr19:54679631:T:C	2.35971e-06	-0.609534	-1.47661	1.58277e-05	-0.623852	-1.4804
54679965	chr19:54679965:G:A	1.43231e-05	-1.30275e-10	-0.282806	9.72831e-05	-1.30275e-10	-0.288388
54680852	chr19:54680852:A:G	4.13114e-06	-1.30275e-10	-1.52613	2.85988e-05	-1.30275e-10	-1.51265
54680897	chr19:54680897:G:A	5.20909e-06	-1.30275e-10	-1.29427	3.73773e-05	-1.30275e-10	-1.24495
54680917	chr19:54680917:A:G	4.37168e-06	-1.30275e-10	-1.46953	3.07903e-05	-1.30275e-10	-1.43882
54681020	chr19:54681020:T:C	7.41527e-06	-1.30275e-10	-0.941139	5.09386e-05	-1.30275e-10	-0.935393
54681029	chr19:54681029:C:G	2.0513e-06	-0.84928	-1.37693	1.42692e-05	-0.809185	-1.39872
54681133	chr19:54681133:G:A	2.53632e-05	-1.30275e-10	0.288619	0.00017098	-1.30275e-10	0.275535
54681410	chr19:54681410:A:C	4.88393e-06	-1.47552	0.116794	3.45508e-05	-1.43638	0.112798
54681445	chr19:54681445:G:T	4.08408e-06	-1.30275e-10	-1.53758	2.79912e-05	-1.30275e-10	-1.53413
54681473	chr19:54681473:A:T	4.08202e-06	-1.30275e-10	-1.53809	2.78873e-05	-1.30275e-10	-1.53784
54681660	chr19:54681660:A:G	6.14539e-05	-1.30275e-10	1.17361	0.000409836	-1.30275e-10	1.14974
54681733	chr19:54681733:T:C	8.80572e-07	-1.58186	-1.49	6.00947e-06	-1.60689	-1.46579
54681757	chr19:54681757:T:C	4.11794e-06	-1.30275e-10	-1.52933	2.83506e-05	-1.30275e-10	-1.52137
54681891	chr19:54681891:G:A	1.88498e-06	-0.792863	-1.5179	1.28002e-05	-0.813502	-1.50305
54681898	chr19:54681898:C:T	4.10543e-06	-1.30275e-10	-1.53237	2.7936e-05	-1.30275e-10	-1.5361
54682153	chr19:54682153:G:A	8.62055e-06	-1.30275e-10	-0.790531	5.79699e-05	-1.30275e-10	-0.806089
54682157	chr19:54682157:G:A	8.92534e-07	-1.58613	-1.47224	5.91134e-06	-1.60595	-1.48319
54682162	chr19:54682162:C:T	6.4319e-06	-1.30275e-10	-1.08341	4.64009e-05	-1.30275e-10	-1.02869
54682178	chr19:54682178:C:T	1.31172e-06	-1.39998	-1.27337	8.70038e-06	-1.41373	-1.28892
54682203	chr19:54682203:C:T	4.4583e-06	-1.30275e-10	-1.44991	3.00972e-05	-1.30275e-10	-1.46158
54682308	chr19:54682308:T:C	4.12769e-06	-1.30275e-10	-1.52696	2.83939e-05	-1.30275e-10	-1.51984
54682311	chr19:54682311:C:T	4.10328e-06	-1.30275e-10	-1.53289	2.81711e-05	-1.30275e-10	-1.52772
54682437	chr19:54682437:C:G	4.3221e-06	-1.30275e-10	-1.48094	2.9278e-05	-1.30275e-10	-1.48918
54682561	chr19:54682561:C:G	4.55918e-06	-1.30275e-10	-1.42754	3.08334e-05	-1.30275e-10	-1.43741
54682565	chr19:54682565:T:C	2.57065e-06	-0.472244	-1.52828	1.70324e-05	-0.499837	-1.53106
54682613	chr19:54682613:T:G	4.08128e-06	-1.30275e-10	-1.53827	2.78762e-05	-1.30275e-10	-1.53824
54682619	chr19:54682619:G:C	4.08106e-06	-1.30275e-10	-1.53832	2.78818e-05	-1.30275e-10	-1.53804
54682812	chr19:54682812:C:T	6.26706e-06	-1.30275e-10	-1.10937	4.18559e-05	-1.30275e-10	-1.13178
54682861	chr19:54682861:G:A	4.25016e-06	-1.30275e-10	-1.49772	2.89148e-05	-1.30275e-10	-1.50166
54683388	chr19:54683388:A:G	2.42848e-06	-1.30374	-0.753675	1.50737e-05	-1.36496	-0.788105
54683471	chr19:54683471:T:C	4.17105e-06	-1.30275e-10	-1.51651	2.84256e-05	-1.30275e-10	-1.51872
54683528	chr19:54683528:A:G	4.20563e-06	-1.36304	-0.14521	2.84081e-05	-1.38806	-0.131284
54683553	chr19:54683553:T:C	4.15224e-06	-1.30275e-10	-1.52103	2.8424e-05	-1.30275e-10	-1.51878
54683812	chr19:54683812:T:C	3.08932e-06	-0.296079	-1.52065	1.96042e-05	-0.362577	-1.52769
54683871	chr19:54683871:T:C	1.617e-06	-1.32843	-1.13568	1.06283e-05	-1.34879	-1.15371
54683894	chr19:54683894:G:A	1.61404e-06	-1.33827	-1.12767	1.06076e-05	-1.3586	-1.14584
54683969	chr19:54683969:G:A	6.62533e-06	-1.30275e-10	-1.05378	4.45809e-05	-1.30275e-10	-1.06871
54684025	chr19:54684025:C:T	4.23306e-06	-0.0245942	-1.47716	2.74978e-05	-0.0921553	-1.45975
54684180	chr19:54684180:C:G	4.1873e-06	-1.30275e-10	-1.51262	2.86855e-05	-1.30275e-10	-1.50962
54684447	chr19:54684447:G:A	7.77837e-06	-0.893333	-5.17887e-10	5.1432e-05	-0.925753	-5.17887e-10
54684761	chr19:54684761:A:C	4.25475e-06	-1.30275e-10	-1.49664	2.91128e-05	-1.30275e-10	-1.49484
54684834	chr19:54684834:G:T	8.4097e-06	-1.30275e-10	-0.815295	5.51573e-05	-1.30275e-10	-0.855825
54684877	chr19:54684877:G:C	4.21373e-06	-1.30275e-10	-1.50633	2.88766e-05	-1.30275e-10	-1.50298
54684978	chr19:54684978:A:C	4.21399e-06	-1.30275e-10	-1.50627	2.88278e-05	-1.30275e-10	-1.50467
54685025	chr19:54685025:GTT:G	2.96123e-06	-0.328879	-1.53019	1.88395e-05	-0.395152	-1.53491
54685361	chr19:54685361:A:G	5.58406e-06	-1.22476	-5.17887e-10	3.95889e-05	-1.18746	-5.17887e-10
54685393	chr19:54685393:G:A	7.99551e-06	-1.30275e-10	-0.8658	5.593e-05	-1.30275e-10	-0.841912
54685422	chr19:54685422:T:C	4.19804e-06	-1.30275e-10	-1.51006	2.87153e-05	-1.30275e-10	-1.50858
54685507	chr19:54685507:G:A	9.36157e-07	-1.49841	-1.51225	6.50143e-06	-1.48175	-1.51224
54685630	chr19:54685630:C:T	1.48156e-05	-1.30275e-10	-0.249002	9.64135e-05	-1.30275e-10	-0.297368
54686014	chr19:54686014:G:A	5.78191e-06	-1.30275e-10	-1.18995	4.0669e-05	-1.30275e-10	-1.16055
54686389	chr19:54686389:C:T	4.48358e-06	-1.30275e-10	-1.44426	3.07448e-05	-1.30275e-10	-1.44029
54686467	chr19:54686467:C:T	5.53241e-06	-1.30275e-10	-1.23406	3.83366e-05	-1.30275e-10	-1.21961
54686477	chr19:54686477:A:T	1.24151e-06	-1.42196	-1.30639	8.03623e-06	-1.46813	-1.31392
54686518	chr19:54686518:C:T	1.03302e-05	-1.30275e-10	-0.609605	7.15547e-05	-1.30275e-10	-0.595552
54686560	chr19:54686560:G:A	3.55532e-05	-1.30275e-10	0.626349	0.00024115	-1.30275e-10	0.619405
54686591	chr19:54686591:G:A	8.38568e-06	-1.30275e-10	-0.818154	5.86384e-05	-1.30275e-10	-0.794624
54687066	chr19:54687066:G:A	3.43789e-06	-0.19974	-1.51008	2.22647e-05	-0.263045	-1.49997
54687164	chr19:54687164:T:G	1.48574e-05	-1.30275e-10	-0.246184	9.72788e-05	-1.30275e-10	-0.288433
54687232	chr19:54687232:A:C	3.08793e-06	-0.303672	-1.51351	1.96152e-05	-0.367026	-1.52268
54687241	chr19:54687241:C:G	3.12356e-06	-0.301382	-1.50433	2.02994e-05	-0.362115	-1.49331
54687362	chr19:54687362:A:C	1.04958e-05	-0.593702	-5.17887e-10	6.61231e-05	-0.674495	-5.17887e-10
54687475	chr19:54687475:G:A	5.45858e-06	-1.30275e-10	-1.24749	3.76068e-05	-1.30275e-10	-1.23883
54687948	chr19:54687948:T:C	2.93932e-06	-0.36151	-1.50499	1.86573e-05	-0.424058	-1.51572
54688270	chr19:54688270:A:T	3.25957e-06	-0.290594	-1.47249	2.12633e-05	-0.351629	-1.4574
54688325	chr19:54688325:C:T	4.70259e-06	-1.30275e-10	-1.39657	3.14395e-05	-1.30275e-10	-1.41795
54688519	chr19:54688519:G:A	2.8941e-06	-0.40047	-1.48153	1.83139e-05	-0.462454	-1.4959
54688732	chr19:54688732:G:A	3.14236e-06	-0.300452	-1.49925	1.98426e-05	-0.366438	-1.51174
54689088	chr19:54689088:G:A	3.3496e-06	-0.296308	-1.43953	2.095e-05	-0.3645	-1.45937
54689268	chr19:54689268:T:C	8.69347e-06	-1.30275e-10	-0.782107	5.77101e-05	-1.30275e-10	-0.810582
54689572	chr19:54689572:A:G	2.69651e-06	-0.415077	-1.53764	1.73421e-05	-0.477629	-1.53525
54689692	chr19:54689692:G:A	7.15022e-06	-1.30275e-10	-0.977536	5.21795e-05	-1.30275e-10	-0.911325
54689860	chr19:54689860:TG:T	1.85515e-05	-0.024127	-5.17887e-10	0.000125343	-0.034963	-5.17887e-10
54689862	chr19:54689862:TG:T	2.97886e-06	-0.378933	-1.47421	1.94371e-05	-0.441456	-1.45738
54689966	chr19:54689966:A:G	1.09866e-06	-1.37454	-1.47605	7.68087e-06	-1.35328	-1.474
54690060	chr19:54690060:GCCCCAC:G	4.19199e-06	-1.30275e-10	-1.51151	2.8638e-05	-1.30275e-10	-1.51128
54690067	chr19:54690067:T:TAATAG	4.19215e-06	-1.30275e-10	-1.51147	2.86392e-05	-1.30275e-10	-1.51124
54690293	chr19:54690293:C:A	7.30986e-06	-1.30191	0.346458	5.05792e-05	-1.33095	0.388478
54690458	chr19:54690458:G:A	8.22868e-06	-1.30275e-10	-0.837054	5.78332e-05	-1.30275e-10	-0.80845
54690484	chr19:54690484:A:G	1.14046e-06	-1.57737	-1.23588	7.72391e-06	-1.58671	-1.23498
54690816	chr19:54690816:T:C	5.62932e-06	-1.30275e-10	-1.21669	3.81811e-05	-1.30275e-10	-1.22367
54691023	chr19:54691023:A:G	9.11972e-07	-1.62261	-1.41422	6.33445e-06	-1.61871	-1.4013
54691053	chr19:54691053:G:T	2.16911e-05	0.132223	-5.17887e-10	0.000144438	0.106838	-5.17887e-10
54691440	chr19:54691440:G:C	2.0333e-05	-0.691658	0.759225	0.000122412	-0.73354	0.67492
54691827	chr19:54691827:G:A	1.79547e-06	-1.47001	-0.8894	1.2664e-05	-1.48268	-0.84457
54691890	chr19:54691890:G:A	4.09893e-06	-1.30275e-10	-1.53395	2.79745e-05	-1.30275e-10	-1.53472
54692151	chr19:54692151:G:T	1.59941e-06	-1.515	-0.960044	1.12674e-05	-1.52642	-0.917687
54692398	chr19:54692398:AC:A	1.08543e-06	-1.61348	-1.24922	7.26519e-06	-1.61622	-1.2667
54692475	chr19:54692475:C:T	5.88334e-06	-1.17255	-5.17887e-10	4.21538e-05	-1.12469	-5.17887e-10
54692513	chr19:54692513:G:C	9.87846e-07	-1.57282	-1.38409	6.7389e-06	-1.58314	-1.37497
54693331	chr19:54693331:TTTA:T	1.42725e-06	-1.07501	-1.51392	1.02444e-05	-1.01534	-1.52394
54693527	chr19:54693527:C:T	4.77329e-06	-1.30275e-10	-1.38164	3.3989e-05	-1.30275e-10	-1.33998
54693855	chr19:54693855:G:A	1.00557e-06	-1.63983	-1.29929	6.97528e-06	-1.64074	-1.2829
54694119	chr19:54694119:A:G	4.08424e-06	-1.30275e-10	-1.53754	2.7885e-05	-1.30275e-10	-1.53792
54694237	chr19:54694237:T:C	6.69819e-06	-1.30275e-10	-1.04284	4.49849e-05	-1.30275e-10	-1.05969
54694318	chr19:54694318:G:A	1.80094e-06	-1.50955	-0.846825	1.27328e-05	-1.52109	-0.800744
54694587	chr19:54694587:G:A	4.10764e-06	-1.30275e-10	-1.53183	2.81309e-05	-1.30275e-10	-1.52915
54694665	chr19:54694665:C:A	9.08177e-06	-1.30275e-10	-0.738411	6.21708e-05	-1.30275e-10	-0.736128
54694889	chr19:54694889:AT:A	1.04135e-05	-1.35596	0.75438	5.98516e-05	-1.37061	0.596469
54694933	chr19:54694933:C:T	4.11932e-06	-1.30275e-10	-1.52899	2.81753e-05	-1.30275e-10	-1.52757
54694949	chr19:54694949:A:G	1.64796e-06	-1.49199	-0.953153	1.15884e-05	-1.50447	-0.911534
54695093	chr19:54695093:C:T	4.11821e-06	-1.30275e-10	-1.52926	2.81667e-05	-1.30275e-10	-1.52787
54695227	chr19:54695227:C:T	1.75199e-06	-1.47469	-0.909236	1.23519e-05	-1.48725	-0.864959
54695289	chr19:54695289:G:T	2.0146e-06	-1.40484	-0.839423	1.40199e-05	-1.42005	-0.80549
54695368	chr19:54695368:A:C	1.45827e-06	-1.45257	-1.11486	1.01466e-05	-1.46684	-1.08204
54695430	chr19:54695430:G:T	1.55454e-06	-1.45459	-1.0489	1.08376e-05	-1.46784	-1.01515
54695507	chr19:54695507:A:T	6.15976e-06	-1.30275e-10	-1.12664	4.21503e-05	-1.30275e-10	-1.12477
54695621	chr19:54695621:G:A	5.75768e-06	-1.30275e-10	-1.19414	3.89385e-05	-1.30275e-10	-1.20403
54695660	chr19:54695660:A:G	1.29473e-06	-1.49901	-1.18737	8.97783e-06	-1.51077	-1.16048
54695896	chr19:54695896:A:C	5.57505e-06	-1.30275e-10	-1.22638	3.78642e-05	-1.30275e-10	-1.23201
54695990	chr19:54695990:T:C	1.42697e-06	-1.46455	-1.12457	9.8887e-06	-1.46048	-1.11414
54696007	chr19:54696007:C:T	5.62289e-06	-1.30275e-10	-1.21783	3.77561e-05	-1.30275e-10	-1.23487
54696011	chr19:54696011:G:A	8.95652e-07	-1.59178	-1.4631	6.20474e-06	-1.586	-1.4547
54696043	chr19:54696043:A:T	7.62904e-06	-1.30275e-10	-0.912718	5.12452e-05	-1.30275e-10	-0.929392
54696059	chr19:54696059:C:G	1.34634e-06	-1.52796	-1.11933	9.41603e-06	-1.53861	-1.08499
54696069	chr19:54696069:G:A	9.26449e-07	-1.59871	-1.42237	6.33086e-06	-1.6068	-1.41377
54696119	chr19:54696119:T:A	9.04871e-07	-1.61926	-1.42539	6.2792e-06	-1.61997	-1.4088
54696121	chr19:54696121:T:G	3.1498e-06	-1.63428	-0.163056	1.91065e-05	-1.63415	-0.281831
54696136	chr19:54696136:G:A	5.51262e-06	-1.30275e-10	-1.23764	3.68459e-05	-1.30275e-10	-1.25927
54696256	chr19:54696256:G:A	6.05121e-06	-1.30275e-10	-1.14442	4.08421e-05	-1.30275e-10	-1.1563
54696327	chr19:54696327:A:G	8.99577e-07	-1.6271	-1.42341	6.24527e-06	-1.62754	-1.40665
54696538	chr19:54696538:T:G	6.48037e-06	-1.30275e-10	-1.0759	4.36947e-05	-1.30275e-10	-1.08879
54696714	chr19:54696714:G:A	1.15978e-05	-0.493862	-5.17887e-10	6.68719e-05	-0.663235	-5.17887e-10
54696792	chr19:54696792:G:A	9.02863e-07	-1.62805	-1.41882	6.27033e-06	-1.62846	-1.40172
54697021	chr19:54697021:G:A	9.25981e-07	-1.63833	-1.38325	6.43987e-06	-1.63857	-1.36494
54697241	chr19:54697241:C:T	5.86171e-06	-1.30275e-10	-1.17624	3.97667e-05	-1.30275e-10	-1.18298
54697267	chr19:54697267:A:G	3.66126e-06	-0.393149	-1.25372	2.39883e-05	-0.455957	-1.23249
54697416	chr19:54697416:C:A	4.01102e-06	-1.55564	-5.17887e-10	2.75776e-05	-1.54901	-5.17887e-10
54697470	chr19:54697470:A:G	8.27674e-07	-1.60252	-1.53129	5.68739e-06	-1.59273	-1.53504
54697494	chr19:54697494:C:T	5.76124e-06	-1.30275e-10	-1.19353	3.90948e-05	-1.30275e-10	-1.20003
54697534	chr19:54697534:C:G	9.87642e-07	-1.63837	-1.31875	6.72073e-06	-1.64054	-1.32028
54697552	chr19:54697552:A:G	5.84938e-06	-1.30275e-10	-1.17834	4.1518e-05	-1.30275e-10	-1.13989
54697606	chr19:54697606:C:G	1.63684e-06	-1.25614	-1.19578	1.11347e-05	-1.27638	-1.17957
54697624	chr19:54697624:T:C	6.30067e-06	-1.30275e-10	-1.10402	4.25182e-05	-1.30275e-10	-1.11608
54697648	chr19:54697648:C:T	8.22746e-07	-1.60321	-1.53657	5.56656e-06	-1.61185	-1.53739
54697724	chr19:54697724:G:A	1.03319e-05	-1.30275e-10	-0.609439	7.17022e-05	-1.30275e-10	-0.593492
54697744	chr19:54697744:G:A	1.17341e-06	-1.63821	-1.14656	8.15244e-06	-1.63993	-1.12777
54697774	chr19:54697774:T:C	1.30426e-06	-1.63207	-1.04698	9.11299e-06	-1.63541	-1.0209
54697798	chr19:54697798:C:A	4.25886e-06	-1.30275e-10	-1.49568	2.95121e-05	-1.30275e-10	-1.48121
54697851	chr19:54697851:G:C	6.21675e-06	-1.30275e-10	-1.11743	4.16118e-05	-1.30275e-10	-1.13763
54697852	chr19:54697852:G:C	6.17527e-06	-1.30275e-10	-1.12413	4.13415e-05	-1.30275e-10	-1.14415
54697869	chr19:54697869:G:T	8.94184e-07	-1.62128	-1.43525	5.96211e-06	-1.62558	-1.45501
54697882	chr19:54697882:G:A	8.06585e-06	-1.30275e-10	-0.85704	5.5445e-05	-1.30275e-10	-0.850622
54697884	chr19:54697884:T:C	1.35281e-06	-1.54749	-1.09501	9.47943e-06	-1.55816	-1.05873
54697967	chr19:54697967:G:C	1.35793e-06	-1.52516	-1.11356	9.32477e-06	-1.53167	-1.10167
54697978	chr19:54697978:G:A	1.04895e-06	-1.41627	-1.48063	7.08669e-06	-1.43473	-1.47307
54697999	chr19:54697999:G:A	5.75228e-06	-1.30275e-10	-1.19508	4.00909e-05	-1.30275e-10	-1.17486
54698048	chr19:54698048:G:T	1.43978e-06	-1.51696	-1.06323	1.01016e-05	-1.52899	-1.02433
54698087	chr19:54698087:G:A	8.02246e-07	-1.62815	-1.53687	5.52131e-06	-1.61972	-1.53768
54698487	chr19:54698487:C:T	7.66375e-06	-1.30275e-10	-0.908178	5.14628e-05	-1.30275e-10	-0.925154
54698514	chr19:54698514:T:C	8.79532e-06	-0.77046	-5.17887e-10	6.42957e-05	-0.702521	-5.17887e-10
54698648	chr19:54698648:A:G	2.50099e-06	-0.499203	-1.52879	1.75405e-05	-0.472773	-1.52873
54698818	chr19:54698818:T:G	1.29429e-06	-1.59246	-1.09426	8.46401e-06	-1.60665	-1.12354
54698835	chr19:54698835:G:A	1.25402e-06	-1.54479	-1.17353	8.59506e-06	-1.54771	-1.16711
54698840	chr19:54698840:C:T	9.97767e-06	-1.30275e-10	-0.64433	7.04111e-05	-1.30275e-10	-0.611663
54699013	chr19:54699013:C:G	4.73383e-06	-1.30275e-10	-1.38995	3.31062e-05	-1.30275e-10	-1.36629
54699151	chr19:54699151:C:T	1.35809e-06	-1.39294	-1.24566	9.24887e-06	-1.36354	-1.27797
54699375	chr19:54699375:C:T	1.56159e-06	-1.12464	-1.37433	1.05103e-05	-1.14185	-1.37181
54699436	chr19:54699436:T:C	4.23656e-06	-1.30275e-10	-1.50093	2.95675e-05	-1.30275e-10	-1.47934
54699487	chr19:54699487:G:T	1.06894e-06	-1.47761	-1.40041	7.52839e-06	-1.44046	-1.40687
54699691	chr19:54699691:G:A	4.66347e-06	-1.30275e-10	-1.40492	3.25673e-05	-1.30275e-10	-1.3827
54699715	chr19:54699715:C:T	4.90746e-06	-1.30275e-10	-1.35392	3.35032e-05	-1.30275e-10	-1.35437
54699727	chr19:54699727:T:C	1.20702e-06	-1.40958	-1.34694	8.06561e-06	-1.42255	-1.35585
54699767	chr19:54699767:A:G	1.03731e-06	-1.49732	-1.41073	7.30909e-06	-1.46571	-1.41119
54700079	chr19:54700079:A:G	9.65282e-07	-1.46138	-1.51863	6.5134e-06	-1.47217	-1.51998
54700110	chr19:54700110:T:G	4.1222e-06	-1.30275e-10	-1.52829	2.81333e-05	-1.30275e-10	-1.52906
54700131	chr19:54700131:A:C	2.67337e-06	-0.829442	-1.1319	1.76751e-05	-0.889299	-1.10456
54700273	chr19:54700273:C:G	5.21164e-06	-1.30275e-10	-1.29379	3.44333e-05	-1.30275e-10	-1.32699
54700291	chr19:54700291:T:C	1.07716e-06	-1.45713	-1.41322	7.27745e-06	-1.46633	-1.4149
54700431	chr19:54700431:A:G	1.79446e-05	-1.30275e-10	-0.0573922	0.000113448	-1.30275e-10	-0.134668
54700937	chr19:54700937:C:T	1.00346e-05	-0.638641	-5.17887e-10	7.12939e-05	-0.599202	-5.17887e-10
54700976	chr19:54700976:T:G	1.96479e-06	-1.12854	-1.14076	1.3477e-05	-1.08546	-1.17957
54700997	chr19:54700997:G:A	4.09892e-06	-1.30275e-10	-1.53396	2.80132e-05	-1.30275e-10	-1.53334
54701212	chr19:54701212:C:G	4.14374e-06	-1.30275e-10	-1.52308	2.87335e-05	-1.30275e-10	-1.50795
54701503	chr19:54701503:G:A	6.67543e-06	-1.30275e-10	-1.04625	4.68781e-05	-1.30275e-10	-1.01846
54701562	chr19:54701562:T:C	4.48426e-06	-1.30275e-10	-1.44411	2.98644e-05	-1.30275e-10	-1.46935
54701713	chr19:54701713:C:T	4.62025e-06	-1.41423	-5.17887e-10	3.52447e-05	-1.3037	-5.17887e-10
54701785	chr19:54701785:G:A	8.55388e-06	-0.798294	-5.17887e-10	6.24592e-05	-0.731501	-5.17887e-10
54702270	chr19:54702270:A:G	4.27368e-06	-1.30275e-10	-1.49221	2.98549e-05	-1.30275e-10	-1.46966
54702415	chr19:54702415:C:T	1.06275e-05	0.479613	-1.06085	7.14841e-05	0.445535	-1.04207
54702465	chr19:54702465:G:A	2.05702e-06	-0.992093	-1.23133	1.31522e-05	-1.00294	-1.28648
54702571	chr19:54702571:G:A	2.40989e-06	-0.749089	-1.31601	1.54802e-05	-0.763927	-1.36252
54702716	chr19:54702716:A:C	7.20632e-06	-1.30275e-10	-0.969721	5.07128e-05	-1.30275e-10	-0.939834
54703251	chr19:54703251:C:T	1.43106e-05	-1.30275e-10	-0.283677	9.15095e-05	-1.30275e-10	-0.349571
54703468	chr19:54703468:C:T	3.98692e-06	-1.56166	-5.17887e-10	2.74298e-05	-1.55438	-5.17887e-10
54703583	chr19:54703583:G:A	1.12167e-05	-1.30275e-10	-0.527279	7.19535e-05	-1.30275e-10	-0.589994
54703728	chr19:54703728:C:T	6.07222e-06	0.114121	-1.25508	4.07226e-05	0.0817606	-1.24099
54703875	chr19:54703875:G:A	4.21354e-06	-1.30275e-10	-1.50638	2.88301e-05	-1.30275e-10	-1.5046
54703941	chr19:54703941:T:A	6.90585e-06	0.237852	-1.25016	4.64013e-05	0.207116	-1.2358
54704010	chr19:54704010:G:A	4.35275e-06	-1.30275e-10	-1.47387	2.98251e-05	-1.30275e-10	-1.47066
54704384	chr19:54704384:G:A	8.056e-06	0.412655	-1.27092	5.41059e-05	0.38003	-1.2551
54704513	chr19:54704513:C:T	4.26054e-06	-1.30275e-10	-1.49528	2.88344e-05	-1.30275e-10	-1.50445
54704904	chr19:54704904:G:A	7.97073e-06	0.434411	-1.30331	5.36393e-05	0.404202	-1.28793
54704910	chr19:54704910:C:A	6.17681e-06	-1.12388	-5.17887e-10	4.07362e-05	-1.1589	-5.17887e-10
54705051	chr19:54705051:G:A	4.89935e-06	-1.30275e-10	-1.35558	3.35218e-05	-1.30275e-10	-1.35382
54705117	chr19:54705117:C:T	1.3886e-06	-1.46943	-1.14695	8.91488e-06	-1.47568	-1.20261
54705147	chr19:54705147:A:T	4.06194e-06	-0.0115182	-1.5315	2.717e-05	-0.0262606	-1.53764
54705173	chr19:54705173:A:G	4.36287e-06	-0.042957	-1.42859	2.95733e-05	-0.0785476	-1.40059
54705236	chr19:54705236:C:T	5.93579e-06	-1.30275e-10	-1.16368	3.97723e-05	-1.30275e-10	-1.18284
54705544	chr19:54705544:G:A	2.5739e-06	-0.461275	-1.53798	1.74395e-05	-0.469709	-1.53757
54705812	chr19:54705812:G:A	1.35026e-06	-1.22326	-1.42113	9.28898e-06	-1.24272	-1.39447
54705883	chr19:54705883:T:G	1.33919e-06	-1.446	-1.20662	8.65881e-06	-1.45591	-1.25153
54705936	chr19:54705936:C:G	4.97595e-06	0.139636	-1.4797	3.40365e-05	0.165195	-1.50378
54706211	chr19:54706211:A:T	5.33207e-06	-1.30275e-10	-1.27094	3.66866e-05	-1.30275e-10	-1.2636
54706349	chr19:54706349:C:T	4.61979e-06	-0.207406	-1.20692	3.10437e-05	-0.167057	-1.26356
54706438	chr19:54706438:C:T	2.89309e-06	-0.374581	-1.50777	1.96019e-05	-0.378808	-1.51158
54706446	chr19:54706446:T:C	6.19283e-06	-1.30275e-10	-1.12129	4.17516e-05	-1.30275e-10	-1.13428
54706528	chr19:54706528:C:T	9.70437e-06	-0.672104	-5.17887e-10	6.5536e-05	-0.683415	-5.17887e-10
54706613	chr19:54706613:C:A	3.83542e-06	-1.6004	-5.17887e-10	2.6135e-05	-1.60274	-5.17887e-10
54706831	chr19:54706831:G:C	3.87198e-06	-1.59091	-5.17887e-10	2.61402e-05	-1.60254	-5.17887e-10
54708842	chr19:54708842:C:T	1.3702e-05	-0.327136	-5.17887e-10	8.98214e-05	-0.36819	-5.17887e-10
54708995	chr19:54708995:C:T	1.00595e-05	-1.30275e-10	-0.636162	6.47786e-05	-1.30275e-10	-0.695039
54709344	chr19:54709344:A:G	4.08468e-06	-1.30275e-10	-1.53744	2.78819e-05	-1.30275e-10	-1.53803
54709461	chr19:54709461:G:A	1.54415e-06	-1.35176	-1.15844	1.10007e-05	-1.36731	-1.10074
54709929	chr19:54709929:G:A	1.67187e-06	-1.05553	-1.37521	1.12362e-05	-1.07256	-1.37432
54709949	chr19:54709949:T:C	9.17972e-07	-1.52438	-1.50588	6.16198e-06	-1.54283	-1.50478
54709956	chr19:54709956:C:G	8.13956e-07	-1.61894	-1.53158	5.57505e-06	-1.62314	-1.52457
54709973	chr19:54709973:A:G	4.86208e-06	-1.36321	-5.17887e-10	3.38879e-05	-1.34296	-5.17887e-10
54710020	chr19:54710020:GAC:G	4.29255e-06	-1.30275e-10	-1.4878	2.92026e-05	-1.30275e-10	-1.49175
54710037	chr19:54710037:G:A	4.14616e-06	-1.30275e-10	-1.5225	2.8292e-05	-1.30275e-10	-1.52343
54710092	chr19:54710092:CCTT:C	3.72971e-06	-1.62835	-5.17887e-10	2.5339e-05	-1.63367	-5.17887e-10
54710153	chr19:54710153:G:A	7.36589e-06	-0.94782	-5.17887e-10	4.66092e-05	-1.02422	-5.17887e-10
54710318	chr19:54710318:C:T	1.57947e-06	-1.63719	-0.850406	9.96304e-06	-1.64237	-0.924764
54710319	chr19:54710319:C:T	1.55843e-06	-1.63861	-0.862392	9.85025e-06	-1.64246	-0.936055
54710324	chr19:54710324:G:A	2.03999e-06	-1.59004	-0.641693	1.24711e-05	-1.61591	-0.726686
54710343	chr19:54710343:A:G	8.00533e-07	-1.64235	-1.52481	5.46876e-06	-1.63928	-1.52768
54710511	chr19:54710511:G:A	1.79809e-06	-0.821519	-1.53644	1.15923e-05	-0.883977	-1.53169
54711197	chr19:54711197:T:C	4.44235e-06	-1.30275e-10	-1.4535	2.983e-05	-1.30275e-10	-1.4705
54711280	chr19:54711280:G:A	3.60903e-06	-0.640892	-1.02035	2.61211e-05	-0.66097	-0.942299
54711299	chr19:54711299:C:T	9.65183e-07	-1.51982	-1.4603	6.50955e-06	-1.52727	-1.46547
54712683	chr19:54712683:AAC:A	1.03949e-06	-1.38534	-1.52061	6.99379e-06	-1.39851	-1.52248
54712790	chr19:54712790:G:A	1.2371e-06	-1.19464	-1.53727	8.43687e-06	-1.1955	-1.53791
54713190	chr19:54713190:C:T	9.70354e-07	-1.51747	-1.45731	6.55566e-06	-1.54259	-1.44309
54713383	chr19:54713383:A:G	1.20046e-06	-1.3071	-1.45488	8.39215e-06	-1.28093	-1.45779
54713574	chr19:54713574:A:C	8.15497e-07	-1.64142	-1.50722	5.53667e-06	-1.64176	-1.51286
54713789	chr19:54713789:G:A	3.97737e-06	-1.56406	-5.17887e-10	2.74381e-05	-1.55408	-5.17887e-10
54713881	chr19:54713881:C:T	1.70345e-05	-1.30275e-10	-0.109437	0.000126864	-1.30275e-10	-0.0229005
54714111	chr19:54714111:T:C	2.25253e-06	-0.701884	-1.43074	1.39771e-05	-0.790496	-1.4381
54714333	chr19:54714333:G:A	6.93968e-06	-0.797256	-0.210168	4.21072e-05	-0.898469	-0.227326
54714899	chr19:54714899:T:C	2.10159e-06	-1.27296	-0.929021	1.3029e-05	-1.33193	-0.966906
54715436	chr19:54715436:T:C	4.08645e-06	-1.30275e-10	-1.537	2.78739e-05	-1.30275e-10	-1.53832
54715571	chr19:54715571:G:A	3.951e-06	-1.4968	-0.073911	2.5333e-05	-1.49997	-0.133934
54715687	chr19:54715687:A:G	8.81152e-07	-1.63362	-1.43759	6.21794e-06	-1.62749	-1.41109
54715988	chr19:54715988:C:T	1.04569e-06	-1.53571	-1.3643	7.39638e-06	-1.50679	-1.35823
54716200	chr19:54716200:C:T	5.52747e-06	-1.30275e-10	-1.23495	3.65981e-05	-1.30275e-10	-1.26602
54716232	chr19:54716232:C:T	3.94751e-06	-1.5716	-5.17887e-10	2.68624e-05	-1.57529	-5.17887e-10
54716319	chr19:54716319:G:A	4.69396e-06	-1.3984	-5.17887e-10	3.34571e-05	-1.35575	-5.17887e-10
54716380	chr19:54716380:G:A	3.41807e-06	-1.50194	-0.213666	2.34679e-05	-1.50484	-0.20554
54716623	chr19:54716623:T:C	5.24286e-06	-1.30275e-10	-1.28781	3.48164e-05	-1.30275e-10	-1.31593
54716647	chr19:54716647:G:A	4.09329e-06	-1.30275e-10	-1.53533	2.79392e-05	-1.30275e-10	-1.53598
54716841	chr19:54716841:C:T	4.46395e-06	-1.30275e-10	-1.44865	3.09236e-05	-1.30275e-10	-1.43449
54716842	chr19:54716842:C:G	1.48004e-06	-1.56562	-0.986988	1.02229e-05	-1.54523	-0.99615
54716945	chr19:54716945:A:G	1.27372e-06	-1.49961	-1.20312	9.08126e-06	-1.46648	-1.19332
54716948	chr19:54716948:T:C	5.34771e-06	-1.30275e-10	-1.26801	3.54747e-05	-1.30275e-10	-1.2972
54716953	chr19:54716953:G:A	8.95081e-07	-1.57578	-1.47974	6.08712e-06	-1.59357	-1.46627
54717063	chr19:54717063:A:G	4.11857e-06	-1.30275e-10	-1.52917	2.8005e-05	-1.30275e-10	-1.53363
54717065	chr19:54717065:G:A	6.07486e-06	-1.30275e-10	-1.14052	4.15678e-05	-1.30275e-10	-1.13869
54717143	chr19:54717143:G:A	6.87918e-06	-1.30275e-10	-1.01618	4.63478e-05	-1.30275e-10	-1.02984
54717170	chr19:54717170:C:T	6.89537e-06	-1.01383	-5.17887e-10	4.79519e-05	-0.995816	-5.17887e-10
54717272	chr19:54717272:A:G	1.20376e-06	-1.30748	-1.45175	8.13784e-06	-1.30809	-1.4614
54717300	chr19:54717300:G:T	4.33676e-06	-1.30275e-10	-1.47755	2.99779e-05	-1.30275e-10	-1.46555
54717381	chr19:54717381:C:T	4.82956e-06	-1.61851	0.248585	2.98991e-05	-1.62417	0.155988
54717449	chr19:54717449:G:A	5.33583e-06	-1.30275e-10	-1.27024	3.54006e-05	-1.30275e-10	-1.29928
54717715	chr19:54717715:A:G	4.40243e-06	-1.30275e-10	-1.46252	3.00208e-05	-1.30275e-10	-1.46412
54717839	chr19:54717839:G:C	1.80356e-06	-1.38884	-0.966081	1.24363e-05	-1.40023	-0.945165
54718086	chr19:54718086:A:G	4.3243e-06	-1.30275e-10	-1.48043	2.95342e-05	-1.30275e-10	-1.48046
54718247	chr19:54718247:A:G	5.46392e-06	-1.30275e-10	-1.24651	3.61899e-05	-1.30275e-10	-1.27723
54718548	chr19:54718548:T:C	5.32158e-06	-1.30275e-10	-1.27291	3.53099e-05	-1.30275e-10	-1.30185
54718694	chr19:54718694:T:A	5.54789e-06	-1.30275e-10	-1.23126	3.67415e-05	-1.30275e-10	-1.26211
54718700	chr19:54718700:C:T	4.14146e-06	-1.30275e-10	-1.52363	2.82392e-05	-1.30275e-10	-1.5253
54718741	chr19:54718741:A:G	4.09724e-06	-1.30275e-10	-1.53437	2.78954e-05	-1.30275e-10	-1.53755
54718875	chr19:54718875:G:A	1.39552e-06	-1.15992	-1.45149	8.72386e-06	-1.24237	-1.45758
54719030	chr19:54719030:C:T	5.14739e-06	-1.30275e-10	-1.30619	3.42074e-05	-1.30275e-10	-1.33357
54719043	chr19:54719043:G:A	4.18797e-06	-1.60656	0.0940907	2.5971e-05	-1.61353	0.00449166
54719060	chr19:54719060:A:G	5.37542e-06	-1.30275e-10	-1.26284	3.56553e-05	-1.30275e-10	-1.29211
54719252	chr19:54719252:G:A	6.09375e-06	-1.30275e-10	-1.13742	4.02571e-05	-1.30275e-10	-1.17073
54719334	chr19:54719334:T:C	5.35122e-06	-1.30275e-10	-1.26735	3.55073e-05	-1.30275e-10	-1.29628
54719534	chr19:54719534:C:G	1.38195e-06	-1.17344	-1.44775	8.63399e-06	-1.25632	-1.45399
54719809	chr19:54719809:A:C	5.28747e-06	-1.30275e-10	-1.27934	3.51508e-05	-1.30275e-10	-1.30637
54719989	chr19:54719989:A:G	5.28592e-06	-1.30275e-10	-1.27963	3.50792e-05	-1.30275e-10	-1.3084
54720118	chr19:54720118:G:A	9.72511e-07	-1.50639	-1.46617	6.5706e-06	-1.5085	-1.47491
54720138	chr19:54720138:C:T	4.13634e-06	-1.30275e-10	-1.52487	2.80595e-05	-1.30275e-10	-1.53169
54720443	chr19:54720443:A:C	5.39883e-06	-1.30275e-10	-1.2585	3.5704e-05	-1.30275e-10	-1.29075
54720555	chr19:54720555:G:A	9.2206e-07	-1.59209	-1.43374	6.24222e-06	-1.59745	-1.43723
54720786	chr19:54720786:C:A	1.24252e-06	-1.26866	-1.45888	8.39752e-06	-1.2699	-1.46818
54720831	chr19:54720831:C:T	1.49335e-06	-1.42451	-1.11915	1.07446e-05	-1.38332	-1.10829
54720879	chr19:54720879:A:G	5.4682e-06	-1.30275e-10	-1.24573	3.62082e-05	-1.30275e-10	-1.27673
54720899	chr19:54720899:G:A	5.29247e-06	-1.30275e-10	-1.27839	3.51408e-05	-1.30275e-10	-1.30665
54721071	chr19:54721071:A:G	5.415e-06	-1.30275e-10	-1.25551	3.58958e-05	-1.30275e-10	-1.28539
54721164	chr19:54721164:C:T	7.12013e-06	-1.30275e-10	-0.981754	4.67884e-05	-1.30275e-10	-1.02038
54721384	chr19:54721384:G:T	1.07088e-05	-0.573614	-5.17887e-10	7.33786e-05	-0.570381	-5.17887e-10
54721623	chr19:54721623:C:A	1.21853e-06	-1.27977	-1.46726	8.23503e-06	-1.28171	-1.47591
54721957	chr19:54721957:C:A	4.19865e-06	-1.30275e-10	-1.50992	2.84389e-05	-1.30275e-10	-1.51825
54722058	chr19:54722058:A:G	1.37301e-06	-1.48017	-1.1475	9.81944e-06	-1.44472	-1.13693
54722243	chr19:54722243:C:A	5.33127e-06	-1.30275e-10	-1.27109	3.53406e-05	-1.30275e-10	-1.30098
54722331	chr19:54722331:A:C	2.48202e-06	-0.781623	-1.25399	1.54781e-05	-0.864403	-1.26219
54722339	chr19:54722339:A:G	4.43204e-06	-1.30275e-10	-1.45582	3.06851e-05	-1.30275e-10	-1.44224
54722389	chr19:54722389:T:C	1.34279e-06	-1.48358	-1.16635	9.59701e-06	-1.44856	-1.156
54722493	chr19:54722493:T:C	4.01939e-06	-1.55355	-5.17887e-10	2.70753e-05	-1.56739	-5.17887e-10
54722517	chr19:54722517:G:A	5.48904e-06	-1.30275e-10	-1.24193	3.6375e-05	-1.30275e-10	-1.27213
54722714	chr19:54722714:A:G	1.32189e-06	-1.51214	-1.15347	8.65694e-06	-1.55788	-1.14977
54722766	chr19:54722766:A:G	4.30649e-06	-1.30275e-10	-1.48456	2.94131e-05	-1.30275e-10	-1.48457
54723007	chr19:54723007:A:T	1.15943e-06	-1.33252	-1.46424	7.83258e-06	-1.33452	-1.4732
54723012	chr19:54723012:T:C	2.63231e-06	-0.769183	-1.20764	1.64021e-05	-0.852509	-1.21609
54723022	chr19:54723022:A:C	2.73367e-06	-0.693431	-1.2456	1.69871e-05	-0.779999	-1.25356
54723083	chr19:54723083:G:A	2.6501e-06	-0.738612	-1.23147	1.64799e-05	-0.823845	-1.24003
54723176	chr19:54723176:G:A	2.71581e-06	-0.778678	-1.16691	1.69079e-05	-0.862169	-1.17606
54723179	chr19:54723179:T:C	2.62647e-06	-0.746553	-1.23249	1.6346e-05	-0.831128	-1.2409
54723355	chr19:54723355:C:T	2.63096e-06	-0.743751	-1.23358	1.63661e-05	-0.828818	-1.24198
54723480	chr19:54723480:G:A	2.6206e-06	-0.745468	-1.23581	1.63145e-05	-0.829753	-1.24421
54723509	chr19:54723509:T:C	2.48687e-06	-0.804218	-1.22944	1.55259e-05	-0.885614	-1.23789
54723548	chr19:54723548:A:G	8.56227e-07	-1.57142	-1.52848	5.7734e-06	-1.5898	-1.52295
54723706	chr19:54723706:C:T	8.69431e-07	-1.54634	-1.53826	5.81738e-06	-1.56791	-1.53726
54723883	chr19:54723883:A:G	2.95501e-06	-0.614277	-1.2469	1.82869e-05	-0.704992	-1.25484
54724014	chr19:54724014:G:A	4.34265e-06	-1.63234	0.156146	2.69812e-05	-1.63593	0.0650547
54724332	chr19:54724332:C:T	2.69398e-06	-0.783153	-1.17051	1.67649e-05	-0.866406	-1.18032
54725281	chr19:54725281:G:A	1.41736e-06	-1.44021	-1.15567	1.01791e-05	-1.40051	-1.14517
54725334	chr19:54725334:C:T	2.68726e-06	-0.716137	-1.24002	1.66981e-05	-0.802377	-1.24834
54725460	chr19:54725460:C:A	4.12853e-06	-1.30275e-10	-1.52676	2.81615e-05	-1.30275e-10	-1.52806
54725869	chr19:54725869:T:C	4.44937e-06	-1.30275e-10	-1.45192	3.08142e-05	-1.30275e-10	-1.43804
54725925	chr19:54725925:C:T	7.90363e-06	-1.30275e-10	-0.877357	5.40632e-05	-1.30275e-10	-0.87586
54725967	chr19:54725967:G:A	7.70394e-06	-1.30275e-10	-0.902947	5.02854e-05	-1.30275e-10	-0.948299
54726033	chr19:54726033:G:A	2.49179e-06	-0.817435	-1.21424	1.55769e-05	-0.895879	-1.22434
54726211	chr19:54726211:C:T	1.65889e-05	-1.30275e-10	-0.135945	0.000110781	-1.30275e-10	-0.158458
54726231	chr19:54726231:C:T	8.3286e-07	-1.60363	-1.52394	5.65835e-06	-1.608	-1.52489
54726301	chr19:54726301:T:C	4.09009e-06	-1.30275e-10	-1.53611	2.79524e-05	-1.30275e-10	-1.53551
54726435	chr19:54726435:A:G	1.12321e-06	-1.29161	-1.53688	7.69953e-06	-1.2915	-1.53335
54726550	chr19:54726550:T:C	1.88056e-06	-1.01666	-1.29645	1.2117e-05	-1.07965	-1.29175
54726551	chr19:54726551:A:T	1.23259e-05	-1.30275e-10	-0.432976	8.41559e-05	-1.30275e-10	-0.433342
54726597	chr19:54726597:A:G	3.96668e-06	-1.63734	0.0705919	2.46207e-05	-1.64023	-0.0221963
54726735	chr19:54726735:G:A	7.33121e-06	-1.30275e-10	-0.952539	4.81069e-05	-1.30275e-10	-0.992588
54726847	chr19:54726847:C:T	2.17957e-06	-0.845666	-1.31988	1.37176e-05	-0.921956	-1.32538
54726927	chr19:54726927:C:T	1.26352e-06	-1.26608	-1.4447	8.51162e-06	-1.26192	-1.46266
54726997	chr19:54726997:G:A	2.74145e-06	-0.926927	-1.00927	1.72915e-05	-0.999069	-1.01673
54727011	chr19:54727011:A:G	4.33421e-06	-1.30275e-10	-1.47814	2.97807e-05	-1.30275e-10	-1.47215
54727039	chr19:54727039:T:C	8.88952e-07	-1.56078	-1.50161	6.02018e-06	-1.56774	-1.50316
54727152	chr19:54727152:G:A	4.71672e-06	-1.30275e-10	-1.39357	3.1596e-05	-1.30275e-10	-1.41298
54727164	chr19:54727164:A:C	8.68788e-07	-1.62015	-1.46519	5.85207e-06	-1.63212	-1.46709
54727239	chr19:54727239:G:A	9.10013e-07	-1.59664	-1.44233	6.09037e-06	-1.61477	-1.44453
54727304	chr19:54727304:A:G	8.88728e-07	-1.60518	-1.45747	5.96126e-06	-1.62127	-1.45946
54727323	chr19:54727323:C:T	1.65851e-06	-0.903603	-1.53516	1.20209e-05	-0.841473	-1.53789
54727332	chr19:54727332:AC:A	9.82356e-07	-1.4307	-1.53178	6.70989e-06	-1.43833	-1.5241
54727369	chr19:54727369:C:A	1.03423e-06	-1.45341	-1.45762	7.39728e-06	-1.39129	-1.47361
54727371	chr19:54727371:A:C	7.68043e-06	-0.906004	-5.17887e-10	5.37229e-05	-0.882174	-5.17887e-10
54727484	chr19:54727484:A:G	4.51243e-06	-1.30275e-10	-1.43784	3.01564e-05	-1.30275e-10	-1.45962
54727502	chr19:54727502:C:G	8.49343e-07	-1.62697	-1.48101	5.70421e-06	-1.63697	-1.48784
54727581	chr19:54727581:G:A	9.75759e-07	-1.47152	-1.4977	6.98986e-06	-1.43843	-1.48312
54727650	chr19:54727650:C:T	4.40098e-06	-1.30275e-10	-1.46285	3.03661e-05	-1.30275e-10	-1.45269
54727710	chr19:54727710:G:A	3.89174e-06	-1.58582	-5.17887e-10	2.68188e-05	-1.57691	-5.17887e-10
54727757	chr19:54727757:G:A	2.59121e-06	-1.23157	-0.76098	1.72258e-05	-1.20287	-0.816734
54727876	chr19:54727876:G:A	1.01285e-06	-1.39409	-1.53782	6.88363e-06	-1.4023	-1.53457
54728318	chr19:54728318:A:G	8.86113e-07	-1.6171	-1.44849	5.96761e-06	-1.63004	-1.44963
54728350	chr19:54728350:T:C	8.89547e-07	-1.61692	-1.4448	5.9905e-06	-1.62985	-1.44599
54728395	chr19:54728395:A:G	9.73632e-07	-1.4636	-1.5078	7.01727e-06	-1.40422	-1.51342
54728648	chr19:54728648:T:C	1.57607e-06	-0.954139	-1.53561	1.13965e-05	-0.89466	-1.53805
54728675	chr19:54728675:G:A	7.81819e-06	-1.30275e-10	-0.888227	5.42856e-05	-1.30275e-10	-0.871755
54728685	chr19:54728685:A:C	8.30211e-07	-1.60466	-1.52609	5.63993e-06	-1.60911	-1.52703
54728867	chr19:54728867:A:G	8.23028e-07	-1.61977	-1.51967	5.59575e-06	-1.62315	-1.52086
54728881	chr19:54728881:G:T	1.63556e-06	-0.916193	-1.5365	1.18661e-05	-0.854051	-1.53828
54729000	chr19:54729000:AAGAC:A	4.39619e-06	-1.6295	0.165553	2.72505e-05	-1.63394	0.0730026
54729153	chr19:54729153:A:G	8.28596e-07	-1.59706	-1.53564	5.56799e-06	-1.61151	-1.53747
54729485	chr19:54729485:T:C	9.31274e-07	-1.4785	-1.53738	6.6868e-06	-1.42938	-1.5365
54729529	chr19:54729529:G:A	4.91422e-06	-1.30275e-10	-1.35255	3.28894e-05	-1.30275e-10	-1.37286
54729575	chr19:54729575:C:T	4.7893e-06	-1.30275e-10	-1.3783	3.20993e-05	-1.30275e-10	-1.39718
54729614	chr19:54729614:G:A	8.36415e-07	-1.58523	-1.53808	5.61971e-06	-1.60145	-1.53828
54729641	chr19:54729641:A:G	8.88709e-07	-1.61151	-1.45115	5.97867e-06	-1.6261	-1.45171
54729706	chr19:54729706:A:C	1.57066e-06	-0.960622	-1.53256	1.13349e-05	-0.901451	-1.53667
54729774	chr19:54729774:G:A	6.88337e-06	-1.30275e-10	-1.01557	4.66207e-05	-1.30275e-10	-1.02397
54729912	chr19:54729912:C:T	9.37463e-07	-1.51181	-1.49745	6.69037e-06	-1.48251	-1.48284
54730241	chr19:54730241:G:T	4.00421e-06	-1.55733	-5.17887e-10	2.76968e-05	-1.5447	-5.17887e-10
54730428	chr19:54730428:G:T	5.51728e-06	-1.30275e-10	-1.2368	3.85669e-05	-1.30275e-10	-1.21362
54730469	chr19:54730469:T:G	8.7089e-07	-1.63208	-1.45084	5.89283e-06	-1.63946	-1.45282
54730645	chr19:54730645:G:A	4.46283e-06	-1.30275e-10	-1.4489	3.0681e-05	-1.30275e-10	-1.44237
54731091	chr19:54731091:C:T	4.39941e-06	-1.30275e-10	-1.46321	3.03859e-05	-1.30275e-10	-1.45204
54731365	chr19:54731365:A:G	4.90021e-06	-1.64214	0.286736	3.00058e-05	-1.64242	0.177801
54731502	chr19:54731502:A:T	8.92879e-07	-1.63338	-1.4246	6.19926e-06	-1.63861	-1.40298
54731736	chr19:54731736:C:T	1.37049e-06	-1.55933	-1.07019	9.26021e-06	-1.54999	-1.09029
54731752	chr19:54731752:C:T	1.98094e-06	-1.4039	-0.857207	1.26003e-05	-1.47069	-0.861603
54731828	chr19:54731828:C:T	4.81944e-06	-0.997648	-0.374374	3.10909e-05	-1.05842	-0.370678
54731904	chr19:54731904:A:G	4.34911e-06	-1.30275e-10	-1.47471	2.98773e-05	-1.30275e-10	-1.46892
54731963	chr19:54731963:T:C	4.42966e-06	-1.30275e-10	-1.45636	3.06252e-05	-1.30275e-10	-1.44419
54732285	chr19:54732285:C:T	1.19397e-05	-1.30275e-10	-0.464808	8.0756e-05	-1.30275e-10	-0.474582
54732430	chr19:54732430:AT:A	1.00165e-06	-1.64029	-1.30274	7.08544e-06	-1.6359	-1.27207
54732593	chr19:54732593:T:C	1.32952e-06	-1.55398	-1.10588	9.02344e-06	-1.54223	-1.12396
54732778	chr19:54732778:G:A	7.72178e-06	-1.26359	0.362956	5.46284e-05	-1.31298	0.447525
54732798	chr19:54732798:A:G	1.4579e-06	-1.36782	-1.19986	9.96887e-06	-1.35166	-1.21488
54732804	chr19:54732804:A:G	1.50001e-06	-1.34191	-1.1973	1.02657e-05	-1.32471	-1.2125
54732811	chr19:54732811:T:C	1.47728e-06	-1.35994	-1.19454	1.01206e-05	-1.34259	-1.20885
54732818	chr19:54732818:C:T	4.58401e-06	-1.30275e-10	-1.42211	3.09757e-05	-1.30275e-10	-1.43281
54732857	chr19:54732857:A:G	1.9974e-06	-1.55552	-0.697317	1.23119e-05	-1.58676	-0.768682
54732861	chr19:54732861:T:G	3.13049e-06	-1.32349	-0.479999	1.85124e-05	-1.38671	-0.560861
54732878	chr19:54732878:C:A	4.82716e-06	-1.56074	0.19032	3.49244e-05	-1.58284	0.270018
54732919	chr19:54732919:T:A	4.15286e-06	-1.30275e-10	-1.52088	2.84912e-05	-1.30275e-10	-1.51642
54732922	chr19:54732922:C:T	1.69502e-06	-1.43116	-0.985827	1.12073e-05	-1.47097	-0.978475
54732937	chr19:54732937:A:C	1.04703e-06	-1.62252	-1.2762	7.4537e-06	-1.61091	-1.2464
54733070	chr19:54733070:G:A	1.63985e-06	-1.43731	-1.01276	1.12792e-05	-1.41251	-1.03054
54733135	chr19:54733135:T:A	2.08218e-05	-1.30275e-10	0.0913226	0.000141191	-1.30275e-10	0.084097
54733177	chr19:54733177:A:C	1.81083e-05	-1.17205	1.12374	0.000136435	-1.12735	1.17718
54733611	chr19:54733611:G:A	5.36046e-06	-1.30275e-10	-1.26563	3.739e-05	-1.30275e-10	-1.24461
54733691	chr19:54733691:G:A	4.38989e-06	-1.30275e-10	-1.46538	3.01626e-05	-1.30275e-10	-1.45941
54733752	chr19:54733752:G:A	6.86132e-06	0.513863	-1.53264	4.8619e-05	0.553243	-1.53524
54733819	chr19:54733819:A:G	4.08123e-06	-1.30275e-10	-1.53828	2.78749e-05	-1.30275e-10	-1.53829
54733859	chr19:54733859:A:G	9.7133e-06	-1.30275e-10	-0.671183	6.37055e-05	-1.30275e-10	-0.711743
54733894	chr19:54733894:G:C	4.08973e-06	-1.30275e-10	-1.5362	2.791e-05	-1.30275e-10	-1.53703
54734024	chr19:54734024:A:T	4.10013e-06	-1.30275e-10	-1.53366	2.80487e-05	-1.30275e-10	-1.53207
54734271	chr19:54734271:C:T	1.62858e-06	-1.45282	-1.00416	1.17409e-05	-1.41125	-0.991682
54734683	chr19:54734683:C:A	2.25967e-06	-0.633267	-1.4962	1.59393e-05	-0.577345	-1.51988
54734710	chr19:54734710:G:T	1.10341e-06	-1.32027	-1.526	7.72067e-06	-1.29675	-1.52536
54734722	chr19:54734722:G:T	1.13108e-06	-1.29532	-1.52619	7.91984e-06	-1.27111	-1.52553
54734772	chr19:54734772:A:G	1.43886e-06	-1.35879	-1.22204	1.03751e-05	-1.31082	-1.21578
54734798	chr19:54734798:G:A	1.58764e-06	-1.45647	-1.02596	1.14068e-05	-1.41678	-1.01502
54734839	chr19:54734839:C:G	1.6075e-06	-1.13002	-1.33998	1.18697e-05	-1.057	-1.33503
54734846	chr19:54734846:G:A	3.70723e-06	-1.6344	-5.17887e-10	2.5225e-05	-1.63818	-5.17887e-10
54734872	chr19:54734872:C:T	5.07506e-06	-1.32034	-5.17887e-10	3.65724e-05	-1.26672	-5.17887e-10
54734888	chr19:54734888:T:C	1.35742e-06	-1.43656	-1.20253	9.73553e-06	-1.39616	-1.19407
54734926	chr19:54734926:G:A	1.36733e-06	-1.53853	-1.09329	9.69318e-06	-1.50955	-1.08504
54734936	chr19:54734936:A:G	1.68905e-06	-1.15052	-1.26999	1.24564e-05	-1.07923	-1.26455
54734983	chr19:54734983:A:C	1.54578e-06	-1.38357	-1.12558	1.1158e-05	-1.33872	-1.11513
54735041	chr19:54735041:G:T	1.51881e-06	-1.40384	-1.12291	1.09436e-05	-1.36087	-1.11239
54735144	chr19:54735144:G:T	6.03108e-06	-1.30275e-10	-1.14775	3.98004e-05	-1.30275e-10	-1.18214
54735272	chr19:54735272:C:T	4.92632e-06	-1.30275e-10	-1.35009	3.40025e-05	-1.30275e-10	-1.33958
54735430	chr19:54735430:T:A	3.84017e-06	-0.0957235	-1.50344	2.5943e-05	-0.0924967	-1.51761
54735444	chr19:54735444:T:A	2.26425e-06	-0.627132	-1.5003	1.59645e-05	-0.573082	-1.52256
54735515	chr19:54735515:T:C	1.73551e-06	-1.12851	-1.26487	1.28228e-05	-1.05525	-1.25953
54735553	chr19:54735553:C:T	1.06205e-06	-1.3795	-1.50498	7.41672e-06	-1.35854	-1.50373
54735620	chr19:54735620:C:G	1.56251e-06	-1.21496	-1.28342	1.14811e-05	-1.14798	-1.27733
54735632	chr19:54735632:A:G	1.43995e-06	-1.26481	-1.31526	1.05366e-05	-1.20161	-1.30955
54735653	chr19:54735653:A:T	1.49427e-06	-1.25744	-1.28561	1.09425e-05	-1.19468	-1.27868
54735664	chr19:54735664:A:G	1.68624e-06	-1.17733	-1.24484	1.23907e-05	-1.10798	-1.24108
54735744	chr19:54735744:T:C	1.21791e-06	-1.49505	-1.2525	8.69732e-06	-1.45695	-1.24605
54735839	chr19:54735839:A:G	4.65358e-06	-1.30275e-10	-1.40704	3.08475e-05	-1.30275e-10	-1.43696
54735882	chr19:54735882:C:G	2.85089e-05	-1.30275e-10	0.405536	0.000198114	-1.30275e-10	0.422828
54735918	chr19:54735918:G:C	1.55549e-06	-1.08341	-1.41947	1.0904e-05	-1.05716	-1.41973
54736515	chr19:54736515:G:A	1.65078e-06	-1.09787	-1.34556	1.22095e-05	-1.02327	-1.34053
54736754	chr19:54736754:T:G	1.50883e-06	-1.0723	-1.46104	1.05503e-05	-1.04158	-1.46828
54736785	chr19:54736785:A:G	1.61256e-06	-1.45814	-1.00872	1.17656e-05	-1.42237	-0.97846
54736854	chr19:54736854:T:TA	4.31976e-06	-1.48148	-5.17887e-10	2.96793e-05	-1.47556	-5.17887e-10
54736948	chr19:54736948:G:A	1.01532e-06	-1.4515	-1.47798	7.06021e-06	-1.43293	-1.47861
54737056	chr19:54737056:A:G	8.74241e-06	-1.30275e-10	-0.776494	6.3341e-05	-1.30275e-10	-0.717481
54737312	chr19:54737312:C:G	2.03985e-05	0.070782	-5.17887e-10	0.00014104	0.0830325	-5.17887e-10
54737366	chr19:54737366:A:C	1.08344e-06	-1.46667	-1.39787	7.67463e-06	-1.46963	-1.35846
54737392	chr19:54737392:A:G	1.57477e-06	-1.39533	-1.09524	1.13981e-05	-1.34941	-1.08316
54737408	chr19:54737408:T:C	1.74766e-06	-1.1623	-1.2241	1.28981e-05	-1.0907	-1.21823
54752694	chr19:54752694:C:T	6.62368e-06	-1.30275e-10	-1.05403	4.64629e-05	-1.30275e-10	-1.02736
54753970	chr19:54753970:G:T	4.38993e-06	-1.30275e-10	-1.46537	3.03516e-05	-1.30275e-10	-1.45316
54753977	chr19:54753977:C:T	5.76833e-06	-1.30275e-10	-1.1923	3.91313e-05	-1.30275e-10	-1.19909
54754013	chr19:54754013:T:G	5.64353e-06	-1.30275e-10	-1.21417	3.99217e-05	-1.30275e-10	-1.17909
54754381	chr19:54754381:C:G	7.50866e-06	-1.30275e-10	-0.928623	5.06636e-05	-1.30275e-10	-0.940806
54755957	chr19:54755957:G:A	4.36902e-06	-1.30275e-10	-1.47014	2.9905e-05	-1.30275e-10	-1.46799
54763907	chr19:54763907:T:A	5.64645e-06	-1.30275e-10	-1.21365	3.69278e-05	-1.30275e-10	-1.25705
54764928	chr19:54764928:T:C	1.76172e-05	-1.30275e-10	-0.0758037	0.000137405	-1.30275e-10	0.0569169
54764929	chr19:54764929:G:A	4.3524e-06	-1.47395	-5.17887e-10	2.94906e-05	-1.48194	-5.17887e-10
54765353	chr19:54765353:G:C	4.26413e-06	-1.30275e-10	-1.49444	2.96391e-05	-1.30275e-10	-1.47692
54765460	chr19:54765460:A:G	4.8723e-06	-1.30275e-10	-1.36111	3.42482e-05	-1.30275e-10	-1.33238
54766047	chr19:54766047:G:C	4.73231e-06	-1.30275e-10	-1.39027	3.28359e-05	-1.30275e-10	-1.37449
54766207	chr19:54766207:A:G	5.64768e-06	-1.30275e-10	-1.21343	3.85573e-05	-1.30275e-10	-1.21387
54768058	chr19:54768058:A:C	4.63818e-06	-1.30275e-10	-1.41036	3.06752e-05	-1.30275e-10	-1.44256
54768149	chr19:54768149:T:C	5.5563e-06	-1.30275e-10	-1.22975	3.83812e-05	-1.30275e-10	-1.21845
54783191	chr19:54783191:A:G	7.64792e-06	-1.30275e-10	-0.910246	5.32887e-05	-1.30275e-10	-0.890289
54792582	chr19:54792582:G:A	4.51701e-06	-1.30275e-10	-1.43683	3.17481e-05	-1.30275e-10	-1.40818
54792628	chr19:54792628:C:T	1.80053e-05	-1.30275e-10	-0.0540141	0.00012794	-1.30275e-10	-0.0144516
54792986	chr19:54792986:C:T	7.27238e-06	-1.30275e-10	-0.960596	5.16536e-05	-1.30275e-10	-0.921454
54793034	chr19:54793034:C:A	8.70692e-06	-1.24102	0.460461	6.0129e-05	-1.3038	0.534279
54793633	chr19:54793633:C:T	9.12509e-06	-1.20045	0.466799	6.28528e-05	-1.26636	0.541146
54793716	chr19:54793716:G:A	5.13221e-06	-0.45839	-0.850754	3.26146e-05	-0.49174	-0.889513
54794127	chr19:54794127:G:A	1.22929e-06	-1.36117	-1.37707	8.41909e-06	-1.35836	-1.37715
54794427	chr19:54794427:G:A	1.35177e-06	-1.63925	-1.00401	1.01639e-05	-1.63777	-0.909401
54794782	chr19:54794782:G:T	1.57418e-05	-1.30275e-10	-0.188362	0.000110533	-1.30275e-10	-0.160702
54794831	chr19:54794831:T:C	1.55321e-06	-1.63823	-0.866121	1.17885e-05	-1.6366	-0.762281
54794870	chr19:54794870:T:A	1.04861e-05	-1.13035	0.535717	7.21153e-05	-1.20151	0.613766
54795193	chr19:54795193:T:G	1.83958e-06	-1.63791	-0.697234	1.41393e-05	-1.63627	-0.580785
54795231	chr19:54795231:A:G	4.22654e-06	-1.30275e-10	-1.5033	2.88367e-05	-1.30275e-10	-1.50436
54795353	chr19:54795353:G:A	1.99871e-05	-1.63081	1.68122	0.000123204	-1.63335	1.58118
54795456	chr19:54795456:A:G	8.62618e-07	-1.57376	-1.5187	5.76843e-06	-1.58768	-1.52593
54795633	chr19:54795633:A:C	8.82078e-07	-1.53327	-1.53688	5.90874e-06	-1.55129	-1.53829
54795755	chr19:54795755:C:T	1.91942e-06	-1.5962	-0.696458	1.21888e-05	-1.60017	-0.765321
54796067	chr19:54796067:C:T	7.81386e-06	-1.18215	0.293373	5.36163e-05	-1.24963	0.365473
54796198	chr19:54796198:A:T	6.69644e-06	-1.30275e-10	-1.0431	4.41312e-05	-1.30275e-10	-1.07885
54796266	chr19:54796266:G:A	5.52845e-06	-0.293041	-0.941732	3.51525e-05	-0.328938	-0.977379
54796338	chr19:54796338:T:C	5.03718e-06	-1.30275e-10	-1.32783	3.4645e-05	-1.30275e-10	-1.32086
54796415	chr19:54796415:A:G	5.57243e-06	0.269708	-1.49656	3.70232e-05	0.25126	-1.50573
54796523	chr19:54796523:T:C	9.33805e-06	-1.21243	0.50185	6.43962e-05	-1.27815	0.577191
54796964	chr19:54796964:G:A	7.93301e-06	-1.30275e-10	-0.873647	5.43088e-05	-1.30275e-10	-0.871328
54797048	chr19:54797048:T:A	1.0627e-05	-1.15586	0.574578	7.26775e-05	-1.22526	0.645279
54797051	chr19:54797051:AG:A	9.53377e-06	-1.17696	0.48712	6.56101e-05	-1.24473	0.562449
54797098	chr19:54797098:G:A	9.21379e-07	-1.5132	-1.51336	6.22453e-06	-1.51739	-1.52013
54797913	chr19:54797913:C:T	1.17516e-06	-1.2451	-1.53818	7.88425e-06	-1.26319	-1.53795
54798696	chr19:54798696:A:T	4.08374e-06	-1.30275e-10	-1.53767	2.79502e-05	-1.30275e-10	-1.53559
54799120	chr19:54799120:A:C	8.76041e-07	-1.55075	-1.52627	5.85467e-06	-1.56698	-1.53179
54799265	chr19:54799265:A:C	1.10561e-05	-1.16625	0.624557	7.61605e-05	-1.2353	0.702132
54799646	chr19:54799646:A:G	1.08324e-06	-1.4164	-1.44832	7.41939e-06	-1.42044	-1.44148
54799733	chr19:54799733:T:C	1.08297e-06	-1.46087	-1.4041	7.42982e-06	-1.46465	-1.39586
54799764	chr19:54799764:G:A	1.13103e-06	-1.42394	-1.39761	7.75959e-06	-1.42797	-1.38911
54799817	chr19:54799817:GACTGCATGTCC:G	1.12376e-06	-1.40127	-1.42674	7.70393e-06	-1.4052	-1.41908
54799911	chr19:54799911:A:G	1.23551e-06	-1.43844	-1.29476	8.37635e-06	-1.48618	-1.25443
54799923	chr19:54799923:A:C	1.09128e-06	-1.42804	-1.42929	7.47672e-06	-1.43229	-1.42193
54799949	chr19:54799949:T:C	1.12573e-06	-1.42349	-1.40276	7.71904e-06	-1.42763	-1.39469
54800136	chr19:54800136:C:T	8.84267e-07	-1.52947	-1.5382	5.93939e-06	-1.54796	-1.53644
54800363	chr19:54800363:T:G	3.76056e-06	-1.62011	-5.17887e-10	2.56646e-05	-1.6209	-5.17887e-10
54800417	chr19:54800417:A:G	1.14148e-06	-1.2837	-1.52865	7.64693e-06	-1.30156	-1.53015
54800956	chr19:54800956:G:A	1.20502e-06	-1.47615	-1.28204	8.21972e-06	-1.51879	-1.24069
54801018	chr19:54801018:C:T	4.99025e-06	-0.423335	-0.913858	3.18194e-05	-0.456939	-0.948997
54801167	chr19:54801167:A:G	8.96151e-06	-1.21274	0.461001	6.16815e-05	-1.27812	0.534087
54801543	chr19:54801543:G:T	1.11623e-06	-1.4608	-1.37392	7.66183e-06	-1.46396	-1.3658
54801642	chr19:54801642:AT:A	1.10733e-06	-1.41384	-1.42889	7.58434e-06	-1.41796	-1.42197
54801698	chr19:54801698:G:C	1.13124e-06	-1.28358	-1.53779	7.58855e-06	-1.30127	-1.5381
54801760	chr19:54801760:T:C	1.04072e-06	-1.42935	-1.47542	7.11981e-06	-1.43324	-1.46989
54802354	chr19:54802354:C:T	1.08811e-06	-1.41562	-1.44462	7.44925e-06	-1.4202	-1.4377
54802427	chr19:54802427:G:T	9.5916e-06	-0.137335	-0.546457	6.02772e-05	-0.161118	-0.605941
54802639	chr19:54802639:T:C	1.07699e-06	-1.42846	-1.44205	7.37431e-06	-1.43296	-1.43505
54802679	chr19:54802679:G:A	1.06878e-06	-1.42242	-1.45574	7.30971e-06	-1.42706	-1.44975
54802832	chr19:54802832:A:G	5.88271e-06	0.30871	-1.48137	3.91071e-05	0.291354	-1.49106
54803043	chr19:54803043:T:C	4.20982e-06	-1.30275e-10	-1.50726	2.85755e-05	-1.30275e-10	-1.51346
54803290	chr19:54803290:G:T	4.55893e-06	-1.30275e-10	-1.42759	3.13486e-05	-1.30275e-10	-1.42084
54803423	chr19:54803423:C:T	4.24031e-06	-1.30275e-10	-1.50004	2.87522e-05	-1.30275e-10	-1.5073
54803442	chr19:54803442:G:C	8.85735e-07	-1.53918	-1.52684	5.91131e-06	-1.5572	-1.53195
54803494	chr19:54803494:T:C	8.59018e-07	-1.56016	-1.53649	5.76658e-06	-1.57586	-1.53808
54803852	chr19:54803852:C:G	2.9042e-06	-0.663738	-1.21479	1.7619e-05	-0.732096	-1.26494
54803985	chr19:54803985:A:G	5.52468e-06	0.270495	-1.50595	3.68128e-05	0.253326	-1.51349
54804161	chr19:54804161:C:T	1.73493e-06	-0.859368	-1.53434	1.23704e-05	-0.817779	-1.53293
54804542	chr19:54804542:C:G	4.84921e-06	0.143899	-1.50976	3.23502e-05	0.128047	-1.51744
54804576	chr19:54804576:A:G	3.71848e-06	-1.63136	-5.17887e-10	2.53835e-05	-1.63192	-5.17887e-10
54804595	chr19:54804595:G:A	4.27407e-06	-1.30275e-10	-1.49211	2.87011e-05	-1.30275e-10	-1.50908
54804637	chr19:54804637:C:T	3.79735e-06	-1.61038	-5.17887e-10	2.58432e-05	-1.61397	-5.17887e-10
54804874	chr19:54804874:A:G	9.23927e-07	-1.58436	-1.43945	6.59057e-06	-1.57803	-1.40234
54805365	chr19:54805365:T:C	1.15835e-06	-1.45387	-1.34381	8.42566e-06	-1.44041	-1.29432
54805570	chr19:54805570:C:A	1.47071e-06	-1.4148	-1.14414	1.00516e-05	-1.46621	-1.09207
54805645	chr19:54805645:C:T	8.50719e-07	-1.57294	-1.53341	5.70972e-06	-1.58739	-1.53645
54805821	chr19:54805821:G:A	5.12139e-06	-0.581042	-0.730212	3.28247e-05	-0.604952	-0.769881
54806001	chr19:54806001:G:A	8.50067e-07	-1.58076	-1.52636	5.69785e-06	-1.59441	-1.53152
54806178	chr19:54806178:G:A	4.12371e-06	-1.30275e-10	-1.52793	2.8237e-05	-1.30275e-10	-1.52538
54806420	chr19:54806420:C:G	9.50206e-06	-1.30275e-10	-0.693171	6.701e-05	-1.30275e-10	-0.661172
54806706	chr19:54806706:G:T	4.17684e-06	-1.30275e-10	-1.51513	2.81697e-05	-1.30275e-10	-1.52777
54806708	chr19:54806708:A:G	4.31858e-06	-1.30275e-10	-1.48175	2.88794e-05	-1.30275e-10	-1.50288
54806730	chr19:54806730:G:C	4.58184e-06	-1.30275e-10	-1.42258	3.09143e-05	-1.30275e-10	-1.4348
54806736	chr19:54806736:G:A	1.7241e-06	-1.58788	-0.812097	1.14384e-05	-1.57234	-0.85669
54806987	chr19:54806987:C:T	8.02136e-06	-1.24301	0.380441	5.54644e-05	-1.30713	0.456857
54807170	chr19:54807170:C:T	8.40191e-07	-1.58592	-1.53289	5.64582e-06	-1.59894	-1.53616
54807186	chr19:54807186:C:T	1.20928e-06	-1.221	-1.53366	8.09579e-06	-1.24003	-1.53464
54807205	chr19:54807205:A:T	9.2719e-07	-1.58508	-1.43519	6.6188e-06	-1.57869	-1.39741
54807249	chr19:54807249:T:A	8.97986e-07	-1.53801	-1.51427	6.10467e-06	-1.54721	-1.50975
54807705	chr19:54807705:T:C	4.71781e-06	-0.433294	-0.960041	3.0074e-05	-0.467268	-0.995086
54807744	chr19:54807744:T:C	8.78833e-07	-1.55504	-1.5188	5.86495e-06	-1.57141	-1.52561
54807818	chr19:54807818:T:C	4.75311e-06	0.108932	-1.49481	3.16778e-05	0.0941061	-1.5045
54808115	chr19:54808115:T:C	4.08971e-06	-1.30275e-10	-1.53621	2.78752e-05	-1.30275e-10	-1.53828
54808145	chr19:54808145:G:T	8.57091e-07	-1.56727	-1.53162	5.7445e-06	-1.58237	-1.5354
54808515	chr19:54808515:G:C	4.33228e-06	-1.47858	-5.17887e-10	2.94785e-05	-1.48235	-5.17887e-10
54808545	chr19:54808545:C:T	8.51416e-07	-1.58007	-1.52546	5.70502e-06	-1.59383	-1.53083
54808591	chr19:54808591:C:T	1.9077e-06	-1.51551	-0.783276	1.25406e-05	-1.49592	-0.841123
54808745	chr19:54808745:T:G	8.59179e-07	-1.57412	-1.52234	5.74989e-06	-1.58845	-1.52838
54808812	chr19:54808812:C:A	1.09892e-06	-1.31914	-1.53121	7.37284e-06	-1.33579	-1.53242
54809057	chr19:54809057:G:A	5.57549e-06	-1.30275e-10	-1.2263	3.81619e-05	-1.30275e-10	-1.22418
54809237	chr19:54809237:A:G	8.45733e-07	-1.58333	-1.5289	5.67405e-06	-1.59672	-1.53339
54809472	chr19:54809472:T:A	1.21831e-06	-1.63881	-1.10841	9.06421e-06	-1.63748	-1.0242
54809529	chr19:54809529:C:G	4.25392e-06	-1.30275e-10	-1.49684	2.94955e-05	-1.30275e-10	-1.48178
54809572	chr19:54809572:C:G	4.96615e-06	-1.30275e-10	-1.34203	3.348e-05	-1.30275e-10	-1.35506
54809822	chr19:54809822:A:G	4.23277e-06	-1.30275e-10	-1.50182	2.8737e-05	-1.30275e-10	-1.50783
54809941	chr19:54809941:T:C	1.30236e-06	-1.60015	-1.08035	8.90643e-06	-1.59755	-1.08169
54810058	chr19:54810058:G:A	9.17426e-07	-1.49565	-1.53521	6.16936e-06	-1.51516	-1.53126
54810142	chr19:54810142:A:G	9.22518e-07	-1.54632	-1.479	6.29236e-06	-1.55518	-1.4715
54810151	chr19:54810151:C:T	6.27679e-06	-0.467995	-0.639826	3.98751e-05	-0.500903	-0.679359
54810401	chr19:54810401:A:C	1.36982e-06	-1.62504	-1.00496	1.03129e-05	-1.62208	-0.910546
54810630	chr19:54810630:G:C	5.88423e-06	-0.443986	-0.728417	3.74061e-05	-0.479232	-0.764948
54810647	chr19:54810647:A:G	5.4415e-06	-0.585657	-0.664967	3.47378e-05	-0.613925	-0.704261
54810672	chr19:54810672:G:A	2.79637e-06	-1.43372	-0.482638	1.94347e-05	-1.48195	-0.417007
54810679	chr19:54810679:C:T	4.71275e-06	-1.30275e-10	-1.39441	3.16903e-05	-1.30275e-10	-1.41
54810680	chr19:54810680:A:G	4.54304e-06	-1.30275e-10	-1.43108	3.0753e-05	-1.30275e-10	-1.44003
54810689	chr19:54810689:A:T	4.21604e-06	0.0275311	-1.53331	2.81291e-05	0.00496085	-1.53417
54810724	chr19:54810724:C:T	8.61037e-06	-1.23417	0.442462	5.93849e-05	-1.29866	0.516688
54810752	chr19:54810752:C:T	4.08106e-06	-1.30275e-10	-1.53832	2.78756e-05	-1.30275e-10	-1.53826
54810754	chr19:54810754:T:C	4.12705e-06	-1.30275e-10	-1.52712	2.81487e-05	-1.30275e-10	-1.52851
54810968	chr19:54810968:G:C	1.41139e-06	-1.63878	-0.961329	1.06354e-05	-1.63742	-0.864404
54811235	chr19:54811235:T:A	1.17922e-06	-1.47893	-1.3009	7.84516e-06	-1.52009	-1.28602
54811247	chr19:54811247:A:T	4.11428e-06	-1.30275e-10	-1.53022	2.80223e-05	-1.30275e-10	-1.53301
54811269	chr19:54811269:G:A	9.9862e-07	-1.45265	-1.49341	6.83349e-06	-1.45428	-1.48989
54811291	chr19:54811291:G:A	1.0586e-06	-1.64221	-1.24552	7.15341e-06	-1.63965	-1.25877
54811364	chr19:54811364:C:T	4.08108e-06	-1.30275e-10	-1.53832	2.79091e-05	-1.30275e-10	-1.53706
54811574	chr19:54811574:T:A	4.1726e-06	-1.30275e-10	-1.51614	2.83617e-05	-1.30275e-10	-1.52097
54811602	chr19:54811602:A:G	1.24973e-06	-1.61425	-1.1075	8.86871e-06	-1.61596	-1.06752
54811619	chr19:54811619:G:C	4.26094e-06	-1.30275e-10	-1.49519	2.87562e-05	-1.30275e-10	-1.50716
54811638	chr19:54811638:C:G	4.5693e-06	-0.398436	-1.02688	2.91176e-05	-0.43289	-1.06178
54812145	chr19:54812145:G:C	9.39444e-07	-1.64245	-1.3647	6.66298e-06	-1.64234	-1.3271
54812586	chr19:54812586:C:G	1.04873e-05	-1.19736	0.602846	7.22947e-05	-1.26495	0.679682
54812784	chr19:54812784:C:A	9.65728e-07	-1.63887	-1.34069	6.92152e-06	-1.63951	-1.29187
54812863	chr19:54812863:A:AC	5.13193e-06	0.205774	-1.51497	3.43768e-05	0.193235	-1.52187
54812975	chr19:54812975:G:A	4.1255e-06	-1.30275e-10	-1.52749	2.80752e-05	-1.30275e-10	-1.53113
54813019	chr19:54813019:T:C	8.26124e-07	-1.64197	-1.49372	5.68529e-06	-1.64237	-1.48576
54813111	chr19:54813111:C:T	8.33424e-07	-1.64031	-1.48658	5.73462e-06	-1.64133	-1.47816
54813180	chr19:54813180:T:C	8.2507e-07	-1.63937	-1.4976	5.67082e-06	-1.64058	-1.4901
54813377	chr19:54813377:C:A	1.80995e-06	-1.63842	-0.71296	1.38669e-05	-1.63703	-0.59948
54813405	chr19:54813405:G:A	8.07547e-07	-1.64238	-1.51605	5.5471e-06	-1.64245	-1.51029
54813668	chr19:54813668:T:C	1.56474e-06	-1.62409	-0.872871	1.13947e-05	-1.62568	-0.80719
54813863	chr19:54813863:C:G	4.24645e-06	-1.30275e-10	-1.4986	2.88269e-05	-1.30275e-10	-1.50471
54813996	chr19:54813996:C:T	4.81609e-06	-1.30275e-10	-1.37272	3.3238e-05	-1.30275e-10	-1.36232
54814000	chr19:54814000:G:A	8.31873e-07	-1.62931	-1.49945	5.51079e-06	-1.64023	-1.51908
54814358	chr19:54814358:T:C	4.13224e-06	-1.30275e-10	-1.52586	2.82808e-05	-1.30275e-10	-1.52383
54814366	chr19:54814366:C:G	1.20761e-06	-1.23867	-1.51737	8.08365e-06	-1.25751	-1.51866
54814618	chr19:54814618:T:C	5.37408e-06	0.23225	-1.49534	3.5746e-05	0.215947	-1.50552
54815104	chr19:54815104:G:A	8.42387e-07	-1.62847	-1.48773	5.80732e-06	-1.62419	-1.4827
54815139	chr19:54815139:A:G	1.45319e-06	-1.64172	-0.929201	1.09591e-05	-1.64104	-0.830807
54815284	chr19:54815284:T:C	1.39053e-06	-1.63878	-0.976214	9.45415e-06	-1.63345	-0.986111
54815442	chr19:54815442:G:C	5.2208e-06	-1.30275e-10	-1.29203	3.73847e-05	-1.30275e-10	-1.24475
54815615	chr19:54815615:C:T	1.52864e-06	-1.63835	-0.88195	1.15811e-05	-1.63697	-0.77967
54815642	chr19:54815642:C:G	1.1868e-06	-1.52373	-1.24969	8.1762e-06	-1.56037	-1.20441
54815777	chr19:54815777:C:T	1.06028e-06	-1.64127	-1.24488	7.59651e-06	-1.64172	-1.1966
54815844	chr19:54815844:T:A	4.83586e-06	-0.379469	-0.989151	3.06999e-05	-0.415884	-1.02587
54815901	chr19:54815901:G:A	8.94182e-06	-0.753941	-5.17887e-10	6.05198e-05	-0.763042	-5.17887e-10
54815969	chr19:54815969:T:C	4.27695e-06	-1.30275e-10	-1.49144	2.90321e-05	-1.30275e-10	-1.49761
54816093	chr19:54816093:T:TA	8.73274e-07	-1.63803	-1.44215	6.02314e-06	-1.6396	-1.4308
54816179	chr19:54816179:A:G	8.49856e-07	-1.64185	-1.46551	5.86093e-06	-1.64232	-1.45539
54816183	chr19:54816183:T:A	1.01084e-06	-1.49728	-1.43661	6.70053e-06	-1.53649	-1.42734
54816328	chr19:54816328:T:C	1.36222e-06	-1.61762	-1.01795	1.02117e-05	-1.62023	-0.922249
54816436	chr19:54816436:A:G	1.78848e-06	-1.61004	-0.753271	1.16134e-05	-1.59938	-0.814475
54816475	chr19:54816475:A:G	1.30824e-06	-1.62446	-1.05153	9.62335e-06	-1.62617	-0.975652
54816478	chr19:54816478:C:T	4.2927e-06	-1.30275e-10	-1.48776	2.96148e-05	-1.30275e-10	-1.47774
54817190	chr19:54817190:T:A	1.97454e-06	-1.33468	-0.92966	1.31417e-05	-1.3026	-0.987621
54817255	chr19:54817255:C:T	8.38139e-07	-1.5833	-1.53795	5.78079e-06	-1.57319	-1.53828
54817278	chr19:54817278:C:T	8.46125e-07	-1.57618	-1.53559	5.84161e-06	-1.56729	-1.53372
54817365	chr19:54817365:C:G	8.75098e-07	-1.57046	-1.50763	6.071e-06	-1.56108	-1.50141
54817462	chr19:54817462:C:T	3.58372e-05	0.634306	-5.17887e-10	0.000248435	0.649169	-5.17887e-10
54817464	chr19:54817464:G:A	2.27326e-06	-1.50258	-0.620886	1.78269e-05	-1.49096	-0.494343
54817504	chr19:54817504:G:T	8.21572e-07	-1.60317	-1.53804	5.64189e-06	-1.5978	-1.538
54817566	chr19:54817566:A:G	1.16595e-06	-1.62371	-1.16744	8.18804e-06	-1.6252	-1.13814
54817713	chr19:54817713:T:C	8.94606e-07	-1.58073	-1.47532	6.20774e-06	-1.57216	-1.46806
54817727	chr19:54817727:A:T	9.17924e-07	-1.54815	-1.48217	6.38513e-06	-1.53746	-1.47458
54817785	chr19:54817785:T:C	1.12384e-06	-1.29046	-1.53748	7.49848e-06	-1.31315	-1.53817
54817816	chr19:54817816:CAGAG:C	0.000164117	2.1559	-5.17887e-10	0.00118023	2.20746	-5.17887e-10
54818060	chr19:54818060:G:A	2.36917e-06	-1.45659	-0.62555	1.86092e-05	-1.44332	-0.499042
54818164	chr19:54818164:A:T	4.60025e-06	-1.30275e-10	-1.41857	3.18271e-05	-1.30275e-10	-1.40569
54818328	chr19:54818328:A:G	8.60689e-07	-1.60365	-1.49105	5.9615e-06	-1.59649	-1.4842
54818437	chr19:54818437:A:G	4.8493e-06	-0.291383	-1.07446	3.08167e-05	-0.32898	-1.10898
54818467	chr19:54818467:A:T	1.04649e-06	-1.626	-1.27323	7.54073e-06	-1.62744	-1.21825
54818479	chr19:54818479:A:G	1.55444e-06	-1.5903	-0.91327	1.18913e-05	-1.5843	-0.805909
54818530	chr19:54818530:C:T	4.23626e-06	-1.30275e-10	-1.501	2.87745e-05	-1.30275e-10	-1.50652
54818564	chr19:54818564:C:T	5.69266e-06	-0.220836	-0.984667	3.60075e-05	-0.259353	-1.02293
54818815	chr19:54818815:C:T	3.70903e-06	-1.63391	-5.17887e-10	2.53972e-05	-1.63137	-5.17887e-10
54818870	chr19:54818870:G:C	1.25768e-06	-1.49702	-1.21839	8.42802e-06	-1.47464	-1.25981
54818897	chr19:54818897:C:T	4.22134e-06	-1.30275e-10	-1.50453	2.92521e-05	-1.30275e-10	-1.49006
54818977	chr19:54818977:G:A	6.73181e-05	-1.30275e-10	1.26475	0.000524178	-1.30275e-10	1.39582
54818989	chr19:54818989:C:G	4.3302e-06	-1.30275e-10	-1.47907	2.98228e-05	-1.30275e-10	-1.47074
54819009	chr19:54819009:G:A	1.29636e-06	-1.63752	-1.04761	9.69601e-06	-1.63855	-0.955753
54819016	chr19:54819016:G:A	3.50205e-06	-0.423407	-1.26792	2.44243e-05	-0.404603	-1.26583
54819067	chr19:54819067:A:G	1.54929e-06	-1.64243	-0.864455	1.1793e-05	-1.64246	-0.756049
54819301	chr19:54819301:A:G	8.01978e-07	-1.6273	-1.53805	5.4594e-06	-1.63042	-1.53825
54821169	chr19:54821169:T:C	5.99439e-06	-1.30275e-10	-1.15386	3.98373e-05	-1.30275e-10	-1.18121
54821259	chr19:54821259:A:G	4.37177e-06	-1.09709	-0.372425	2.92205e-05	-1.17218	-0.318967
54821568	chr19:54821568:C:T	2.34766e-06	-1.64113	-0.450134	1.80936e-05	-1.64166	-0.328796
54822493	chr19:54822493:T:C	3.2619e-06	-0.587715	-1.17466	2.26013e-05	-0.566372	-1.18163
54822550	chr19:54822550:C:G	6.36409e-06	-1.30275e-10	-1.09401	4.63956e-05	-1.30275e-10	-1.02881
54822963	chr19:54822963:G:A	8.75154e-07	-1.56255	-1.51548	5.94218e-06	-1.57091	-1.51302
54823486	chr19:54823486:T:C	4.08819e-06	-1.53658	-5.17887e-10	2.78539e-05	-1.53904	-5.17887e-10
54823491	chr19:54823491:T:C	5.73126e-06	-0.258275	-0.940469	3.61822e-05	-0.298946	-0.9785
54824000	chr19:54824000:G:A	6.00589e-06	-1.30275e-10	-1.15194	3.93621e-05	-1.30275e-10	-1.19321
54824266	chr19:54824266:T:A	4.88504e-06	-1.30275e-10	-1.3585	3.32204e-05	-1.30275e-10	-1.36285
54824303	chr19:54824303:G:A	8.52911e-07	-1.62382	-1.47996	5.65801e-06	-1.63724	-1.49571
54824360	chr19:54824360:A:G	1.75689e-06	-1.58665	-0.794492	1.33137e-05	-1.59023	-0.686991
54824450	chr19:54824450:G:A	3.26177e-06	-0.566278	-1.19613	2.26102e-05	-0.544066	-1.20355
54824479	chr19:54824479:C:T	9.76143e-07	-1.64202	-1.3268	6.59645e-06	-1.64214	-1.33734
54824670	chr19:54824670:T:C	1.0285e-06	-1.64217	-1.2744	7.38181e-06	-1.64235	-1.22464
54824684	chr19:54824684:AC:A	9.87746e-07	-1.64195	-1.31506	7.05467e-06	-1.64221	-1.27011
54824694	chr19:54824694:C:G	4.31622e-06	-1.30275e-10	-1.4823	3.02122e-05	-1.30275e-10	-1.45777
54824701	chr19:54824701:A:G	1.09005e-06	-1.61352	-1.24493	7.94222e-06	-1.61587	-1.17795
54824717	chr19:54824717:T:C	9.09827e-07	-1.60269	-1.43649	6.45773e-06	-1.60515	-1.39559
54824741	chr19:54824741:T:C	1.0163e-05	-0.45076	-0.175168	7.53288e-05	-0.445272	-0.0988787
54825339	chr19:54825339:C:A	1.07543e-06	-1.57537	-1.29659	7.4082e-06	-1.57473	-1.2887
54825526	chr19:54825526:C:T	2.13919e-06	-0.698885	-1.48537	1.56458e-05	-0.639354	-1.47646
54825555	chr19:54825555:C:T	4.0884e-06	-1.30275e-10	-1.53652	2.78886e-05	-1.30275e-10	-1.53779
54825568	chr19:54825568:C:T	7.5314e-06	-1.238	0.312399	5.27222e-05	-1.302	0.401026
54825579	chr19:54825579:G:A	3.49911e-06	-0.467759	-1.22441	2.44247e-05	-0.44273	-1.22769
54825659	chr19:54825659:C:T	1.53183e-06	-1.61228	-0.905936	1.14787e-05	-1.615	-0.810518
54825663	chr19:54825663:A:G	1.90126e-06	-0.828399	-1.47377	1.36629e-05	-0.788139	-1.46319
54825667	chr19:54825667:T:C	1.98067e-06	-0.796858	-1.46439	1.43003e-05	-0.753175	-1.45256
54825703	chr19:54825703:G:T	7.29097e-06	-0.958042	-5.17887e-10	5.1295e-05	-0.928421	-5.17887e-10
54826033	chr19:54826033:A:C	1.03038e-06	-1.5738	-1.34096	7.0997e-06	-1.60106	-1.3049
54826081	chr19:54826081:T:C	1.36346e-06	-1.62582	-1.00884	1.01431e-05	-1.62758	-0.921638
54826099	chr19:54826099:G:C	5.8654e-06	-0.536871	-0.638737	4.28988e-05	-0.531318	-0.575852
54826121	chr19:54826121:C:T	8.11411e-07	-1.64041	-1.51325	5.4755e-06	-1.64216	-1.52357
54826237	chr19:54826237:A:G	1.94085e-06	-0.87074	-1.41081	1.39831e-05	-0.831926	-1.39624
54826248	chr19:54826248:G:A	3.85671e-06	-1.59487	-5.17887e-10	2.68603e-05	-1.57537	-5.17887e-10
54826780	chr19:54826780:G:C	1.1534e-05	-0.499377	-5.17887e-10	7.92073e-05	-0.493945	-5.17887e-10
54826803	chr19:54826803:G:T	5.71908e-06	-0.513544	-0.687328	4.24773e-05	-0.510852	-0.606193
54826820	chr19:54826820:C:A	3.48092e-06	-0.421511	-1.27587	2.42779e-05	-0.397876	-1.27857
54826823	chr19:54826823:G:C	1.18723e-05	-0.423068	-0.0474012	8.99476e-05	-0.4159	0.0491131
54826865	chr19:54826865:G:A	8.19373e-07	-1.62322	-1.52067	5.54914e-06	-1.62764	-1.52473
54826867	chr19:54826867:A:G	3.59639e-06	-1.12143	-0.543319	2.36758e-05	-1.19625	-0.505305
54826983	chr19:54826983:AG:A	1.47214e-06	-1.31378	-1.24419	1.01363e-05	-1.31374	-1.23615
54827015	chr19:54827015:T:G	5.7014e-06	-1.30794	0.10397	3.87702e-05	-1.36746	0.159099
54827057	chr19:54827057:G:A	1.63228e-06	-1.62787	-0.826835	1.23033e-05	-1.62958	-0.726565
54827124	chr19:54827124:T:C	9.08991e-07	-1.61192	-1.42818	6.14956e-06	-1.59843	-1.45121
54827134	chr19:54827134:A:G	4.55326e-06	-1.2965	-0.132337	3.07828e-05	-1.35658	-0.082475
54827306	chr19:54827306:A:G	4.16539e-06	-1.30275e-10	-1.51787	2.83319e-05	-1.30275e-10	-1.52203
54827378	chr19:54827378:G:A	1.03689e-05	-0.931558	0.325685	7.29958e-05	-0.963345	0.387733
54827432	chr19:54827432:T:G	4.09536e-06	-1.30275e-10	-1.53482	2.79273e-05	-1.30275e-10	-1.53641
54827467	chr19:54827467:C:T	4.86143e-06	-1.23736	-0.125989	3.27397e-05	-1.30263	-0.0747919
54827491	chr19:54827491:A:G	1.73309e-06	-1.59392	-0.800858	1.30571e-05	-1.59712	-0.699558
54827545	chr19:54827545:G:A	1.14546e-06	-1.61306	-1.19581	7.56189e-06	-1.60274	-1.24015
54827828	chr19:54827828:C:G	6.97774e-06	-0.962894	-0.0390613	4.61908e-05	-1.04883	0.0155946
54827899	chr19:54827899:T:C	1.52558e-06	-1.32877	-1.19353	1.05334e-05	-1.32774	-1.18373
54827907	chr19:54827907:C:A	2.00467e-05	-1.30275e-10	0.0533863	0.000137862	-1.30275e-10	0.0602427
54827940	chr19:54827940:T:C	1.65599e-06	-1.62496	-0.81532	1.24673e-05	-1.62687	-0.716035
54828002	chr19:54828002:T:C	1.12227e-06	-1.55763	-1.27171	7.51758e-06	-1.5392	-1.30957
54828023	chr19:54828023:C:T	4.13701e-06	-1.30275e-10	-1.52471	2.81609e-05	-1.30275e-10	-1.52808
54828101	chr19:54828101:C:G	1.42895e-06	-1.63399	-0.953746	1.0678e-05	-1.63528	-0.862547
54828103	chr19:54828103:G:C	1.83006e-06	-0.903928	-1.43641	1.31495e-05	-0.866372	-1.42326
54828148	chr19:54828148:G:A	1.57666e-06	-1.61858	-0.870786	1.18432e-05	-1.62088	-0.77338
54828700	chr19:54828700:A:T	1.69235e-06	-1.61897	-0.799593	1.27747e-05	-1.6222	-0.696343
54828799	chr19:54828799:C:T	1.49517e-06	-1.61711	-0.925331	1.11872e-05	-1.61941	-0.831835
54828801	chr19:54828801:C:A	7.29622e-06	-1.20636	0.249036	5.04044e-05	-1.27523	0.329295
54828803	chr19:54828803:G:A	1.461e-06	-1.09065	-1.47491	1.0456e-05	-1.07808	-1.44076
54828807	chr19:54828807:T:C	1.58639e-06	-1.62538	-0.857831	1.1927e-05	-1.62725	-0.759953
54828836	chr19:54828836:C:A	1.26619e-06	-1.26922	-1.43945	8.8497e-06	-1.2725	-1.41313
54828848	chr19:54828848:A:G	1.56771e-06	-1.61932	-0.875743	1.17725e-05	-1.62156	-0.778693
54828852	chr19:54828852:T:C	1.55304e-06	-1.61574	-0.88873	1.1653e-05	-1.6181	-0.792349
54828863	chr19:54828863:C:T	1.70331e-06	-1.61563	-0.796475	1.28644e-05	-1.61815	-0.693394
54828891	chr19:54828891:G:A	1.31404e-06	-1.1335	-1.53807	9.09568e-06	-1.12009	-1.53812
54829114	chr19:54829114:G:A	4.75693e-06	-1.30275e-10	-1.38508	3.30274e-05	-1.30275e-10	-1.36868
54829184	chr19:54829184:C:T	1.68291e-06	-1.62	-0.804151	1.26947e-05	-1.62213	-0.702705
54829228	chr19:54829228:A:G	1.83149e-06	-1.61716	-0.722393	1.38957e-05	-1.61952	-0.614915
54829264	chr19:54829264:T:C	1.55514e-06	-1.63073	-0.872388	1.16783e-05	-1.6323	-0.775973
54829271	chr19:54829271:A:T	1.63747e-06	-1.62204	-0.829492	1.23324e-05	-1.6241	-0.729677
54829284	chr19:54829284:C:G	1.52505e-06	-1.62843	-0.894226	1.14391e-05	-1.63011	-0.798865
54829316	chr19:54829316:A:G	1.58584e-06	-1.62456	-0.859006	1.19304e-05	-1.62648	-0.760443
54829339	chr19:54829339:C:T	1.72509e-06	-1.62149	-0.777914	1.31394e-05	-1.62352	-0.666883
54829367	chr19:54829367:C:T	1.46563e-06	-1.634	-0.928397	1.09246e-05	-1.63537	-0.839631
54829386	chr19:54829386:G:C	6.77553e-06	-0.6302	-0.401162	4.28142e-05	-0.663811	-0.445333
54829406	chr19:54829406:T:A	1.61428e-06	-1.62815	-0.837647	1.21494e-05	-1.62993	-0.738803
54829413	chr19:54829413:C:T	1.66938e-06	-1.62918	-0.803052	1.2597e-05	-1.63085	-0.701702
54829418	chr19:54829418:T:C	1.60847e-06	-1.62993	-0.839473	1.21078e-05	-1.63154	-0.740622
54829445	chr19:54829445:T:G	1.64823e-06	-1.63412	-0.810861	1.24383e-05	-1.63551	-0.709723
54829451	chr19:54829451:G:A	8.15533e-06	-0.253823	-0.592186	5.1431e-05	-0.291743	-0.634029
54829483	chr19:54829483:C:G	1.7549e-06	-1.63128	-0.75099	1.32874e-05	-1.63279	-0.646412
54829549	chr19:54829549:G:A	2.49644e-06	-1.59804	-0.431773	1.92821e-05	-1.60058	-0.30626
54829572	chr19:54829572:A:G	1.60227e-06	-0.937298	-1.53596	1.11686e-05	-0.921037	-1.53187
54829671	chr19:54829671:T:C	8.17623e-06	-1.63813	0.79468	6.26378e-05	-1.63888	0.910232
54829712	chr19:54829712:C:G	8.40699e-07	-1.63342	-1.48478	5.68471e-06	-1.63163	-1.4966
54829749	chr19:54829749:A:C	1.51608e-06	-1.63594	-0.892611	1.14106e-05	-1.63719	-0.794281
54830101	chr19:54830101:C:T	2.54802e-06	-1.61595	-0.393418	1.98746e-05	-1.61828	-0.258288
54830118	chr19:54830118:C:A	1.91651e-06	-1.63201	-0.662162	1.45879e-05	-1.63344	-0.552389
54830120	chr19:54830120:G:C	2.126e-06	-1.27626	-0.914182	1.47585e-05	-1.27509	-0.899105
54830129	chr19:54830129:A:T	1.90683e-06	-1.63576	-0.663478	1.4508e-05	-1.63695	-0.554363
54830140	chr19:54830140:G:A	1.62493e-06	-1.6339	-0.825313	1.22337e-05	-1.63521	-0.726602
54830206	chr19:54830206:T:A	1.91438e-06	-1.62463	-0.670662	1.45893e-05	-1.62656	-0.559161
54830217	chr19:54830217:T:G	1.57005e-06	-1.63207	-0.861502	1.1818e-05	-1.63346	-0.762924
54830227	chr19:54830227:G:A	1.67373e-06	-1.63303	-0.796598	1.2665e-05	-1.63433	-0.692843
54830243	chr19:54830243:A:G	8.13489e-07	-1.62345	-1.52765	5.56931e-06	-1.62295	-1.52579
54830265	chr19:54830265:C:T	1.42246e-06	-1.6371	-0.955188	1.06291e-05	-1.6381	-0.864318
54830269	chr19:54830269:C:T	1.55464e-06	-1.63248	-0.870951	1.16845e-05	-1.63385	-0.773894
54830335	chr19:54830335:G:A	4.08942e-06	-1.30275e-10	-1.53628	2.79642e-05	-1.30275e-10	-1.53509
54830336	chr19:54830336:A:G	1.59389e-06	-1.63875	-0.839751	1.20292e-05	-1.63956	-0.739124
54830575	chr19:54830575:A:G	1.7527e-06	-0.887338	-1.49618	1.27097e-05	-0.832918	-1.49073
54830587	chr19:54830587:G:T	7.88483e-06	-1.20742	0.327684	5.4722e-05	-1.27328	0.409528
54830594	chr19:54830594:C:G	4.18263e-06	-1.30275e-10	-1.51374	2.90458e-05	-1.30275e-10	-1.49714
54830602	chr19:54830602:A:C	1.25012e-06	-1.63016	-1.09129	9.2081e-06	-1.63218	-1.01375
54830624	chr19:54830624:G:A	1.96864e-06	-1.63486	-0.632474	1.47919e-05	-1.63705	-0.534881
54830628	chr19:54830628:T:C	2.17347e-06	-1.62856	-0.539795	1.64302e-05	-1.63188	-0.435013
54830690	chr19:54830690:TTC:T	2.11068e-05	-1.30275e-10	0.104917	0.000163203	-1.30275e-10	0.228982
54830800	chr19:54830800:TG:T	1.8559e-06	-1.61888	-0.707423	1.40873e-05	-1.62119	-0.599549
54830802	chr19:54830802:TA:T	1.90787e-06	-1.63001	-0.668678	1.45089e-05	-1.63161	-0.559644
54830830	chr19:54830830:T:G	1.49781e-06	-1.63541	-0.905261	1.11261e-05	-1.63704	-0.819674
54830850	chr19:54830850:C:T	6.18568e-06	-1.23814	0.115699	4.14371e-05	-1.30661	0.164768
54830859	chr19:54830859:T:C	1.88538e-06	-1.63153	-0.67902	1.42337e-05	-1.63305	-0.577351
54830862	chr19:54830862:G:A	1.95798e-06	-1.63896	-0.633809	1.48643e-05	-1.63976	-0.527296
54830865	chr19:54830865:G:A	1.32765e-06	-1.12774	-1.53352	9.16361e-06	-1.11406	-1.53671
54830866	chr19:54830866:G:A	2.26416e-06	-1.63988	-0.487591	1.72879e-05	-1.64051	-0.375492
54830882	chr19:54830882:C:T	9.16842e-07	-1.63916	-1.39234	6.26052e-06	-1.63307	-1.39868
54830949	chr19:54830949:C:T	1.73558e-06	-1.58316	-0.81018	1.30857e-05	-1.58673	-0.707771
54831458	chr19:54831458:T:A	3.8447e-06	-1.59799	-5.17887e-10	2.62239e-05	-1.59934	-5.17887e-10
54831485	chr19:54831485:CAAT:C	1.99292e-06	-1.63242	-0.622662	1.52865e-05	-1.63384	-0.505202
54831526	chr19:54831526:GAATAAGT:G	1.62952e-06	-1.59633	-0.860071	1.22371e-05	-1.59953	-0.762011
54831549	chr19:54831549:C:A	1.69102e-06	-1.61155	-0.807795	1.27451e-05	-1.61404	-0.706824
54831563	chr19:54831563:T:A	1.62284e-06	-1.62796	-0.832545	1.22223e-05	-1.62964	-0.733112
54831584	chr19:54831584:A:G	1.95993e-06	-1.03219	-1.23958	1.41364e-05	-0.997308	-1.21995
54831653	chr19:54831653:C:T	1.77327e-06	-1.64161	-0.730246	1.36119e-05	-1.64207	-0.612994
54831787	chr19:54831787:C:T	3.67763e-06	-1.64241	-5.17887e-10	2.51173e-05	-1.64246	-5.17887e-10
54831816	chr19:54831816:C:G	4.88887e-06	-1.30275e-10	-1.35772	3.27921e-05	-1.30275e-10	-1.37583
54831842	chr19:54831842:T:C	9.27795e-07	-1.50715	-1.51247	6.59086e-06	-1.49634	-1.48399
54831849	chr19:54831849:G:A	9.34264e-07	-1.50252	-1.51015	6.64392e-06	-1.49155	-1.48076
54831870	chr19:54831870:T:C	1.59805e-06	-1.61811	-0.857791	1.19994e-05	-1.62039	-0.760763
54831874	chr19:54831874:G:A	1.45024e-06	-1.62803	-0.944922	1.0837e-05	-1.62975	-0.853289
54831888	chr19:54831888:G:A	1.66423e-06	-1.60134	-0.833981	1.25291e-05	-1.60433	-0.73363
54831907	chr19:54831907:T:C	1.30202e-06	-1.63464	-1.04613	9.29383e-06	-1.62588	-1.01078
54831927	chr19:54831927:T:A	1.49295e-06	-1.63033	-0.913591	1.07233e-05	-1.61987	-0.873726
54831948	chr19:54831948:T:C	1.40132e-06	-1.6294	-0.977861	1.00358e-05	-1.61859	-0.941264
54831952	chr19:54831952:T:A	5.76699e-06	-1.30275e-10	-1.19253	3.82817e-05	-1.30275e-10	-1.22104
54831961	chr19:54831961:A:G	1.38706e-06	-1.63448	-0.983015	9.91408e-06	-1.62577	-0.946287
54831977	chr19:54831977:G:A	1.38243e-06	-1.63528	-0.985557	9.88178e-06	-1.62683	-0.948493
54831988	chr19:54831988:G:A	1.43592e-06	-1.63539	-0.947481	1.02863e-05	-1.62698	-0.908215
54832016	chr19:54832016:C:T	1.31992e-06	-1.59122	-1.07589	9.73612e-06	-1.59444	-0.99573
54832048	chr19:54832048:G:A	1.15821e-05	-0.835931	0.34071	8.12781e-05	-0.869003	0.400866
54832057	chr19:54832057:G:T	4.34456e-06	-1.30275e-10	-1.47575	2.96456e-05	-1.30275e-10	-1.4767
54832060	chr19:54832060:G:A	1.41743e-06	-1.59544	-1.00039	1.05521e-05	-1.59814	-0.911545
54832068	chr19:54832068:AT:A	5.46905e-06	-1.30275e-10	-1.24557	3.63859e-05	-1.30275e-10	-1.27183
54832114	chr19:54832114:T:C	1.93404e-06	-1.55727	-0.727804	1.45746e-05	-1.56195	-0.624787
54832123	chr19:54832123:C:G	2.19504e-06	-1.57924	-0.579244	1.67205e-05	-1.58319	-0.46619
54832165	chr19:54832165:G:A	6.65722e-05	-1.30275e-10	1.25361	0.000524833	-1.30275e-10	1.39707
54832173	chr19:54832173:A:G	1.17703e-06	-1.61576	-1.16592	8.59967e-06	-1.61818	-1.09611
54832195	chr19:54832195:A:T	9.52058e-07	-1.62939	-1.36442	6.81229e-06	-1.63102	-1.31627
54832207	chr19:54832207:A:C	9.03555e-07	-1.61715	-1.42895	6.39819e-06	-1.61951	-1.39049
54832221	chr19:54832221:T:G	8.76241e-07	-1.61332	-1.46347	6.17603e-06	-1.6155	-1.42984
54832371	chr19:54832371:T:C	1.08497e-06	-1.64081	-1.22231	7.9281e-06	-1.64024	-1.15536
54832379	chr19:54832379:C:T	1.0577e-06	-1.63444	-1.25415	7.72086e-06	-1.63563	-1.18645
54832399	chr19:54832399:T:C	9.72098e-07	-1.60656	-1.36642	6.97036e-06	-1.60884	-1.3155
54832427	chr19:54832427:C:T	1.07943e-06	-1.5929	-1.27535	7.83845e-06	-1.59568	-1.21129
54832440	chr19:54832440:A:G	5.13968e-06	-1.30275e-10	-1.30769	3.43036e-05	-1.30275e-10	-1.33076
54832454	chr19:54832454:T:A	1.20375e-06	-1.60369	-1.15555	8.84721e-06	-1.60624	-1.07967
54832471	chr19:54832471:T:C	1.23915e-06	-1.5178	-1.21246	9.01799e-06	-1.52277	-1.14403
54832495	chr19:54832495:C:T	9.80554e-07	-1.61194	-1.35237	7.03924e-06	-1.61426	-1.30026
54832501	chr19:54832501:T:C	9.80134e-07	-1.59457	-1.37017	7.01636e-06	-1.59751	-1.32026
54832521	chr19:54832521:A:G	8.57347e-06	-0.796007	-5.17887e-10	6.10521e-05	-0.754285	-5.17887e-10
54832526	chr19:54832526:T:G	9.53753e-07	-1.63528	-1.35675	6.85238e-06	-1.6363	-1.30512
54832557	chr19:54832557:T:C	1.37621e-06	-1.52348	-1.10186	1.01004e-05	-1.52762	-1.02582
54832572	chr19:54832572:G:A	4.6803e-06	-1.30275e-10	-1.40132	3.34042e-05	-1.30275e-10	-1.35733
54832595	chr19:54832595:T:C	2.71821e-06	-0.747198	-1.19751	1.78501e-05	-0.755008	-1.229
54832598	chr19:54832598:T:C	5.56795e-06	-1.30275e-10	-1.22765	4.00478e-05	-1.30275e-10	-1.17594
54832606	chr19:54832606:G:A	1.27843e-06	-1.63911	-1.05994	9.46937e-06	-1.63978	-0.978174
54832612	chr19:54832612:C:A	8.1043e-06	-0.341809	-0.510476	5.12103e-05	-0.378756	-0.551317
54832784	chr19:54832784:T:G	1.2703e-06	-1.63134	-1.07408	9.43141e-06	-1.63273	-0.989239
54832812	chr19:54832812:G:A	1.28056e-06	-1.63525	-1.06214	9.51997e-06	-1.63653	-0.97609
54832829	chr19:54832829:G:A	4.57558e-06	-1.30275e-10	-1.42395	3.0892e-05	-1.30275e-10	-1.43552
54836508	chr19:54836508:C:T	4.77756e-06	-1.30275e-10	-1.38075	3.40511e-05	-1.30275e-10	-1.33815
54836870	chr19:54836870:G:T	4.13629e-06	-1.30275e-10	-1.52488	2.81175e-05	-1.30275e-10	-1.52962
54836990	chr19:54836990:G:A	4.50372e-06	-1.30275e-10	-1.43978	3.03216e-05	-1.30275e-10	-1.45415
54837579	chr19:54837579:T:C	4.12689e-06	-1.30275e-10	-1.52716	2.83047e-05	-1.30275e-10	-1.52299
54838881	chr19:54838881:A:T	5.87292e-06	-1.30275e-10	-1.17433	4.08836e-05	-1.30275e-10	-1.15529
54838930	chr19:54838930:AAG:A	4.08146e-06	-1.30275e-10	-1.53823	2.7874e-05	-1.30275e-10	-1.53832
54839212	chr19:54839212:G:A	4.53087e-06	-1.30275e-10	-1.43377	3.13093e-05	-1.30275e-10	-1.4221
54839231	chr19:54839231:A:G	4.71722e-06	-1.30275e-10	-1.39346	3.26628e-05	-1.30275e-10	-1.37978
54839922	chr19:54839922:T:G	4.11327e-06	-1.30275e-10	-1.53046	2.80297e-05	-1.30275e-10	-1.53275
54849083	chr19:54849083:G:A	8.27926e-07	-1.62855	-1.50496	5.66598e-06	-1.62586	-1.50568
54849102	chr19:54849102:G:A	3.28962e-06	-1.41998	-0.333931	2.40738e-05	-1.48361	-0.201278
54849220	chr19:54849220:C:T	8.49277e-07	-1.62047	-1.48758	5.72787e-06	-1.63322	-1.48745
54851595	chr19:54851595:G:A	1.09842e-06	-1.63081	-1.21999	8.11385e-06	-1.62598	-1.14646
54851728	chr19:54851728:T:C	1.17047e-06	-1.25789	-1.52939	7.86862e-06	-1.27383	-1.5293
54852049	chr19:54852049:G:A	6.99904e-06	-1.58514	0.586232	5.07934e-05	-1.60777	0.669526
54852249	chr19:54852249:G:A	1.96297e-05	-1.44844	1.48081	0.000159792	-1.43868	1.64655
54852400	chr19:54852400:A:G	1.276e-06	-1.56844	-1.13251	9.2351e-06	-1.58556	-1.05745
54852441	chr19:54852441:A:C	1.75298e-06	-1.16023	-1.22313	1.12816e-05	-1.21454	-1.2283
54852498	chr19:54852498:T:C	6.68384e-06	-1.30275e-10	-1.04499	4.52132e-05	-1.30275e-10	-1.05463
54853847	chr19:54853847:C:T	8.12412e-07	-1.63085	-1.52157	5.5271e-06	-1.63139	-1.52496
54853865	chr19:54853865:G:T	1.15169e-06	-1.62517	-1.17827	8.58467e-06	-1.63878	-1.07726
54853888	chr19:54853888:G:A	1.2199e-06	-1.22215	-1.52376	8.30468e-06	-1.22505	-1.52415
54854144	chr19:54854144:G:A	6.91344e-06	0.40432	-1.41553	5.18777e-05	0.496813	-1.41394
54854420	chr19:54854420:A:G	4.30919e-06	-1.30275e-10	-1.48393	2.9509e-05	-1.30275e-10	-1.48132
54854955	chr19:54854955:T:C	4.154e-06	-1.52061	-5.17887e-10	2.82104e-05	-1.52632	-5.17887e-10
54855856	chr19:54855856:G:A	7.90964e-07	-1.64088	-1.5383	5.40599e-06	-1.64061	-1.53789
54855859	chr19:54855859:C:A	3.8833e-06	-1.58799	-5.17887e-10	2.6386e-05	-1.59318	-5.17887e-10
54855996	chr19:54855996:T:C	7.93789e-07	-1.63899	-1.53663	5.43283e-06	-1.63855	-1.535
54856075	chr19:54856075:A:ACCC	4.23251e-06	-1.30275e-10	-1.50188	2.93504e-05	-1.30275e-10	-1.48671
54857392	chr19:54857392:C:G	8.25744e-07	-1.63012	-1.50603	5.47685e-06	-1.64115	-1.52434
54857410	chr19:54857410:A:T	9.94104e-07	-1.54505	-1.40555	7.02876e-06	-1.5335	-1.3825
54858449	chr19:54858449:C:A	4.79348e-06	-1.30275e-10	-1.37742	3.37039e-05	-1.30275e-10	-1.3484
54858513	chr19:54858513:A:G	5.5278e-06	-1.30275e-10	-1.23489	3.94323e-05	-1.30275e-10	-1.19143
54858722	chr19:54858722:T:C	9.07667e-07	-1.56814	-1.47341	6.38759e-06	-1.55232	-1.45934
54858782	chr19:54858782:C:T	4.58907e-06	-1.30275e-10	-1.421	3.16429e-05	-1.30275e-10	-1.4115
54859390	chr19:54859390:A:C	1.18387e-06	-1.33385	-1.44204	8.47682e-06	-1.2994	-1.42928
54859500	chr19:54859500:C:T	2.3618e-05	-1.30275e-10	0.217329	0.000170655	-1.30275e-10	0.27363
54859559	chr19:54859559:C:A	4.9708e-06	-1.30275e-10	-1.3411	3.51518e-05	-1.30275e-10	-1.30634
54859612	chr19:54859612:G:C	9.71454e-07	-1.43547	-1.53817	6.45042e-06	-1.46451	-1.53736
54859629	chr19:54859629:A:G	1.66676e-06	-1.37833	-1.05547	1.17354e-05	-1.4626	-0.940804
54859879	chr19:54859879:G:T	4.64924e-06	-1.30275e-10	-1.40798	3.24e-05	-1.30275e-10	-1.38786
54859992	chr19:54859992:G:C	9.23266e-07	-1.57166	-1.45286	6.5025e-06	-1.55632	-1.43751
54859993	chr19:54859993:C:T	0.00022247	2.46011	-5.17887e-10	0.00162452	2.52696	-5.17887e-10
54860057	chr19:54860057:C:T	4.63105e-06	-1.30275e-10	-1.4119	3.16988e-05	-1.30275e-10	-1.40973
54860058	chr19:54860058:G:A	2.39573e-06	-1.38985	-0.681137	1.49628e-05	-1.39807	-0.762379
54860426	chr19:54860426:G:A	1.3866e-06	-1.62231	-0.995516	1.02193e-05	-1.6374	-0.904334
54860665	chr19:54860665:G:A	5.71969e-06	-1.20076	-5.17887e-10	3.83876e-05	-1.21828	-5.17887e-10
54860707	chr19:54860707:T:A	8.0827e-07	-1.61957	-1.53797	5.58953e-06	-1.60924	-1.53588
54860712	chr19:54860712:T:G	1.01835e-06	-1.42202	-1.50448	6.79818e-06	-1.45206	-1.4973
54860792	chr19:54860792:T:G	1.0629e-06	-1.48963	-1.39404	7.21173e-06	-1.4893	-1.401
54860796	chr19:54860796:G:A	8.59448e-07	-1.63077	-1.46538	5.81332e-06	-1.61844	-1.48742
54860808	chr19:54860808:CA:C	1.2404e-06	-1.59657	-1.13268	9.16991e-06	-1.62243	-1.02766
54860858	chr19:54860858:G:T	1.25716e-06	-1.24441	-1.47142	8.62046e-06	-1.23516	-1.47672
54860874	chr19:54860874:G:T	4.8933e-06	-1.20334	-0.153471	3.32674e-05	-1.26903	-0.0924041
54860878	chr19:54860878:C:G	1.408e-06	-1.44747	-1.15504	1.03303e-05	-1.41134	-1.1196
54860885	chr19:54860885:T:C	1.2466e-06	-1.59929	-1.12497	9.23373e-06	-1.62417	-1.01898
54860895	chr19:54860895:G:A	1.23305e-06	-1.59725	-1.13794	9.11228e-06	-1.62284	-1.03355
54860913	chr19:54860913:T:C	1.03491e-06	-1.39774	-1.51262	6.88983e-06	-1.42947	-1.5065
54860920	chr19:54860920:A:G	8.19982e-07	-1.62766	-1.51549	5.61197e-06	-1.61432	-1.52679
54860972	chr19:54860972:C:T	2.06507e-06	-1.06943	-1.15008	1.35186e-05	-1.14452	-1.11743
54860994	chr19:54860994:A:C	1.23526e-06	-1.58452	-1.14887	9.07832e-06	-1.61415	-1.04598
54861000	chr19:54861000:T:C	1.16745e-06	-1.32322	-1.46665	7.98545e-06	-1.31426	-1.47413
54861014	chr19:54861014:A:G	4.71551e-06	-1.03917	-0.354652	3.15302e-05	-1.11814	-0.296928
54861064	chr19:54861064:T:C	1.16831e-06	-1.3173	-1.47182	7.98793e-06	-1.30921	-1.47888
54861072	chr19:54861072:A:G	1.1183e-06	-1.37371	-1.45916	7.63537e-06	-1.36625	-1.46698
54861108	chr19:54861108:G:C	1.1899e-06	-1.32779	-1.44302	8.13303e-06	-1.3198	-1.45028
54861166	chr19:54861166:A:G	1.65961e-06	-0.90369	-1.53441	1.12869e-05	-0.907853	-1.53451
54861198	chr19:54861198:G:A	1.30391e-06	-1.63786	-1.04145	9.70066e-06	-1.64245	-0.951372
54861389	chr19:54861389:G:A	8.22719e-07	-1.60254	-1.53728	5.71187e-06	-1.5891	-1.53437
54861415	chr19:54861415:G:A	4.23005e-06	-1.30275e-10	-1.50247	2.89435e-05	-1.30275e-10	-1.50067
54861606	chr19:54861606:A:G	1.10481e-06	-1.4106	-1.43441	7.52737e-06	-1.40228	-1.44519
54861645	chr19:54861645:T:G	1.05707e-06	-1.42507	-1.46411	7.20553e-06	-1.41778	-1.47339
54861733	chr19:54861733:C:T	1.11942e-06	-1.38025	-1.45162	7.62989e-06	-1.37229	-1.46165
54861755	chr19:54861755:C:T	4.13411e-06	-1.30275e-10	-1.52541	2.82831e-05	-1.30275e-10	-1.52375
54861907	chr19:54861907:T:G	1.15579e-06	-1.34621	-1.45368	7.88106e-06	-1.33817	-1.46338
54862229	chr19:54862229:G:C	4.41373e-06	-1.30275e-10	-1.45996	3.02415e-05	-1.30275e-10	-1.4568
54862255	chr19:54862255:T:A	1.30437e-06	-1.46818	-1.21078	8.65172e-06	-1.46867	-1.23958
54862412	chr19:54862412:C:A	1.0694e-06	-1.39445	-1.48313	7.29379e-06	-1.38679	-1.4922
54862446	chr19:54862446:A:G	4.0957e-06	-1.30275e-10	-1.53474	2.79772e-05	-1.30275e-10	-1.53462
54862528	chr19:54862528:C:T	8.93382e-07	-1.56931	-1.48811	6.28036e-06	-1.55456	-1.47403
54862560	chr19:54862560:G:T	9.32584e-07	-1.49448	-1.51999	6.35985e-06	-1.49157	-1.52443
54862564	chr19:54862564:G:A	4.58025e-06	-1.30275e-10	-1.42293	3.21526e-05	-1.30275e-10	-1.39552
54862578	chr19:54862578:C:G	3.7756e-06	-1.16564	-0.450481	2.52812e-05	-1.23485	-0.401103
54862625	chr19:54862625:T:C	2.88532e-06	-1.22807	-0.656969	1.93284e-05	-1.29247	-0.611966
54862632	chr19:54862632:T:C	7.49102e-06	-0.428495	-0.502479	5.96006e-05	-0.331145	-0.447203
54865043	chr19:54865043:A:T	8.4129e-06	-0.814913	-5.17887e-10	5.63818e-05	-0.833867	-5.17887e-10
54865120	chr19:54865120:C:T	4.08894e-06	-1.30275e-10	-1.5364	2.7974e-05	-1.30275e-10	-1.53474
54865310	chr19:54865310:C:T	3.72248e-06	-1.63029	-5.17887e-10	2.5256e-05	-1.63695	-5.17887e-10
54865625	chr19:54865625:T:C	2.93355e-06	-1.27867	-0.589793	1.97679e-05	-1.33886	-0.54309
54865626	chr19:54865626:G:A	2.9417e-06	-1.27043	-0.595264	1.98058e-05	-1.33108	-0.548962
54865631	chr19:54865631:A:G	4.21929e-06	-1.30275e-10	-1.50501	2.87677e-05	-1.30275e-10	-1.50676
54865770	chr19:54865770:G:C	4.6698e-06	-1.30275e-10	-1.40356	3.20346e-05	-1.30275e-10	-1.3992
54865975	chr19:54865975:G:A	3.21167e-06	-1.30325	-0.474635	2.16796e-05	-1.36107	-0.428573
54866022	chr19:54866022:G:A	2.97646e-06	-1.35162	-0.502324	2.0234e-05	-1.40466	-0.45399
54866144	chr19:54866144:C:G	2.87105e-06	-1.25088	-0.639125	1.9262e-05	-1.31406	-0.593826
54866197	chr19:54866197:G:A	2.8237e-06	-1.29877	-0.607861	1.90534e-05	-1.35695	-0.561817
54866553	chr19:54866553:C:T	1.58001e-06	-1.61568	-0.871567	1.14911e-05	-1.61155	-0.812889
54866628	chr19:54866628:T:C	2.98136e-06	-1.251	-0.601302	2.0027e-05	-1.31357	-0.555359
54866772	chr19:54866772:A:C	3.47472e-06	-1.22697	-0.472198	2.33953e-05	-1.29141	-0.422071
54866800	chr19:54866800:A:G	3.10316e-06	-1.32096	-0.491298	2.10268e-05	-1.37743	-0.442783
54866808	chr19:54866808:G:T	2.9498e-06	-1.32547	-0.53747	1.99782e-05	-1.38115	-0.490226
54866819	chr19:54866819:G:C	3.13729e-06	-1.32065	-0.480671	2.12812e-05	-1.37688	-0.431314
54866822	chr19:54866822:C:T	3.0989e-06	-1.35324	-0.460394	2.11135e-05	-1.40679	-0.409313
54866874	chr19:54866874:C:T	2.60455e-06	-1.33073	-0.656694	1.76129e-05	-1.38551	-0.611876
54866897	chr19:54866897:C:G	5.25481e-06	-1.05946	-0.226073	3.50786e-05	-1.13609	-0.172334
54866930	chr19:54866930:G:T	5.25889e-06	-1.12441	-0.160354	3.53373e-05	-1.19762	-0.103452
54866935	chr19:54866935:T:C	3.95253e-06	-1.31132	-0.259007	2.69213e-05	-1.36803	-0.205063
54866974	chr19:54866974:G:A	4.25571e-06	-1.30275e-10	-1.49642	2.89139e-05	-1.30275e-10	-1.50169
54867131	chr19:54867131:T:C	4.26155e-06	-0.945444	-0.549604	2.791e-05	-1.03023	-0.5068
54867166	chr19:54867166:C:T	1.89633e-06	-1.25511	-1.04965	1.25934e-05	-1.31749	-1.01535
54867214	chr19:54867214:C:T	1.71721e-06	-1.33582	-1.06816	1.14647e-05	-1.39177	-1.03496
54867621	chr19:54867621:T:C	4.12239e-06	-1.30275e-10	-1.52825	2.80817e-05	-1.30275e-10	-1.53089
54867627	chr19:54867627:G:GA	6.13276e-06	-1.30275e-10	-1.13103	4.10951e-05	-1.30275e-10	-1.15012
54867666	chr19:54867666:T:C	6.40298e-06	-1.30275e-10	-1.08792	4.42662e-05	-1.30275e-10	-1.07579
54867670	chr19:54867670:G:A	2.48676e-06	-1.42555	-0.608151	1.69462e-05	-1.47147	-0.564494
54867871	chr19:54867871:A:T	1.61474e-06	-1.61963	-0.845882	1.17712e-05	-1.61511	-0.785245
54868049	chr19:54868049:C:T	4.19868e-06	-1.30275e-10	-1.50991	2.88702e-05	-1.30275e-10	-1.5032
54868070	chr19:54868070:T:C	3.25893e-06	-1.26519	-0.498088	2.19838e-05	-1.32639	-0.449314
54868250	chr19:54868250:G:A	4.10119e-06	-1.30275e-10	-1.5334	2.79609e-05	-1.30275e-10	-1.53521
54868379	chr19:54868379:A:G	3.18368e-06	-1.2641	-0.522548	2.14567e-05	-1.32568	-0.4743
54868409	chr19:54868409:A:G	4.15042e-06	-1.30275e-10	-1.52147	2.83239e-05	-1.30275e-10	-1.52231
54868531	chr19:54868531:A:C	3.14695e-06	-1.20793	-0.590321	2.1122e-05	-1.27478	-0.540914
54868588	chr19:54868588:C:T	3.02583e-06	-1.209	-0.628495	2.02977e-05	-1.27579	-0.579712
54868759	chr19:54868759:A:G	8.79926e-07	-1.64246	-1.43014	6.08571e-06	-1.64229	-1.41778
54869214	chr19:54869214:G:A	1.92851e-06	-0.880922	-1.40701	1.3375e-05	-0.880095	-1.39253
54869527	chr19:54869527:A:G	5.41234e-06	-1.30275e-10	-1.256	3.62002e-05	-1.30275e-10	-1.27695
54869689	chr19:54869689:G:A	6.15582e-06	-1.30275e-10	-1.12728	4.35731e-05	-1.30275e-10	-1.09157
54869719	chr19:54869719:A:G	1.70247e-06	-0.936057	-1.47654	1.17337e-05	-0.936825	-1.46673
54870060	chr19:54870060:G:A	8.59499e-07	-1.56213	-1.53395	5.98124e-06	-1.54009	-1.5373
54870111	chr19:54870111:A:G	1.57237e-06	-0.956853	-1.53524	1.06971e-05	-0.961022	-1.53502
54870391	chr19:54870391:T:C	3.0304e-06	-1.22147	-0.614517	2.034e-05	-1.28765	-0.565772
54870396	chr19:54870396:G:A	2.74502e-06	-1.28757	-0.647317	1.85111e-05	-1.34816	-0.59948
54870546	chr19:54870546:C:T	7.8272e-06	-0.887074	-5.17887e-10	5.20555e-05	-0.913704	-5.17887e-10
54870598	chr19:54870598:T:TCA	2.82766e-06	-1.28213	-0.623099	1.90731e-05	-1.34319	-0.57455
54870770	chr19:54870770:C:T	4.08925e-06	-1.30275e-10	-1.53632	2.78998e-05	-1.30275e-10	-1.53739
54870819	chr19:54870819:C:T	4.21343e-06	-1.30275e-10	-1.5064	2.87775e-05	-1.30275e-10	-1.50642
54871077	chr19:54871077:C:T	8.57817e-07	-1.57888	-1.51916	5.83259e-06	-1.58425	-1.5183
54871155	chr19:54871155:C:T	2.4433e-06	-1.26228	-0.789046	1.63549e-05	-1.32614	-0.745348
54871164	chr19:54871164:G:A	4.64645e-06	-1.30275e-10	-1.40858	3.09579e-05	-1.30275e-10	-1.43338
54871375	chr19:54871375:G:A	2.6977e-06	-1.24823	-0.70405	1.81057e-05	-1.31213	-0.657661
54871457	chr19:54871457:T:C	2.74215e-06	-1.29966	-0.63628	1.8514e-05	-1.35938	-0.588101
54871535	chr19:54871535:T:C	2.62616e-06	-1.29943	-0.679729	1.77134e-05	-1.35907	-0.632617
54871595	chr19:54871595:G:A	1.31684e-06	-1.59036	-1.07909	9.08482e-06	-1.59616	-1.06325
54871641	chr19:54871641:A:C	2.60915e-06	-1.29792	-0.687736	1.7592e-05	-1.35771	-0.64086
54871701	chr19:54871701:A:C	2.5484e-06	-1.32253	-0.686682	1.72285e-05	-1.38	-0.639449
54871983	chr19:54871983:GC:G	4.26948e-06	-1.49319	-5.17887e-10	2.74043e-05	-1.55532	-5.17887e-10
54872022	chr19:54872022:C:T	2.77379e-06	-1.2989	-0.625563	1.87353e-05	-1.35854	-0.577065
54872067	chr19:54872067:C:G	2.79052e-06	-1.29762	-0.620835	1.88462e-05	-1.35748	-0.572219
54872451	chr19:54872451:G:A	4.72902e-06	-0.655075	-0.735886	3.69866e-05	-0.56796	-0.687497
54872485	chr19:54872485:C:T	1.37703e-06	-1.62204	-1.00271	1.04357e-05	-1.63788	-0.882894
54872521	chr19:54872521:A:G	2.80007e-06	-1.28883	-0.626204	1.88938e-05	-1.34945	-0.577729
54872711	chr19:54872711:C:T	1.037e-06	-1.51487	-1.39347	7.12381e-06	-1.52003	-1.38254
54872737	chr19:54872737:A:G	2.69465e-06	-1.30669	-0.646726	1.82029e-05	-1.36569	-0.598736
54872900	chr19:54872900:A:G	1.83853e-06	-1.04002	-1.29569	1.19733e-05	-1.07469	-1.30865
54873023	chr19:54873023:A:G	2.89908e-06	-1.29982	-0.58047	1.96049e-05	-1.3594	-0.530833
54873341	chr19:54873341:C:A	9.49474e-07	-1.63467	-1.36185	6.56975e-06	-1.63227	-1.35127
54873950	chr19:54873950:G:A	5.53972e-06	-0.624631	-0.608105	4.35993e-05	-0.535328	-0.555645
54873979	chr19:54873979:T:C	1.50733e-06	-1.39514	-1.1392	1.0601e-05	-1.41134	-1.09372
54874148	chr19:54874148:T:C	9.9725e-07	-1.56013	-1.3873	6.87784e-06	-1.55345	-1.38426
54874490	chr19:54874490:C:T	4.09119e-06	-1.30275e-10	-1.53585	2.79808e-05	-1.30275e-10	-1.5345
54874505	chr19:54874505:G:C	4.09085e-06	-1.30275e-10	-1.53593	2.79779e-05	-1.30275e-10	-1.5346
54874506	chr19:54874506:C:G	2.79556e-06	-1.37519	-0.54146	2.13806e-05	-1.34537	-0.458159
54874705	chr19:54874705:A:AT	8.4434e-07	-1.58952	-1.52436	5.90705e-06	-1.57311	-1.51676
54874997	chr19:54874997:T:C	2.56893e-06	-1.30588	-0.695309	1.73369e-05	-1.36466	-0.648519
54874999	chr19:54874999:T:C	2.60579e-06	-1.29609	-0.690856	1.75693e-05	-1.35595	-0.643908
54875161	chr19:54875161:A:G	4.08219e-06	-1.30275e-10	-1.53805	2.78765e-05	-1.30275e-10	-1.53823
54875189	chr19:54875189:C:T	2.50373e-06	-1.33184	-0.695056	1.69359e-05	-1.38869	-0.647891
54875434	chr19:54875434:A:G	1.01062e-06	-1.40203	-1.53208	6.56945e-06	-1.44784	-1.53574
54875464	chr19:54875464:A:G	9.28066e-07	-1.50767	-1.51167	6.43542e-06	-1.49709	-1.50711
54875944	chr19:54875944:C:T	2.67262e-06	-1.21157	-0.750048	1.79066e-05	-1.28001	-0.700833
54876052	chr19:54876052:C:A	2.87459e-06	-1.20732	-0.681453	1.92906e-05	-1.27621	-0.630181
54876187	chr19:54876187:C:G	2.9362e-06	-1.196	-0.671568	1.97193e-05	-1.26625	-0.618162
54876497	chr19:54876497:G:A	8.29059e-07	-1.59421	-1.53794	5.75181e-06	-1.57827	-1.53823
54876519	chr19:54876519:C:T	4.68722e-06	-1.30275e-10	-1.39984	3.16254e-05	-1.30275e-10	-1.41205
54876653	chr19:54876653:C:T	3.12864e-06	-1.38438	-0.419703	2.14543e-05	-1.38336	-0.416725
54876655	chr19:54876655:C:T	4.88033e-05	0.943118	-5.17887e-10	0.000325477	0.919278	-5.17887e-10
54876681	chr19:54876681:A:G	4.913e-06	-0.844676	-0.508118	3.35966e-05	-0.910686	-0.440903
54876682	chr19:54876682:A:G	4.90147e-06	-0.857737	-0.497407	3.35637e-05	-0.92273	-0.429839
54876685	chr19:54876685:C:T	4.52501e-06	-0.887523	-0.547536	3.09691e-05	-0.951426	-0.481599
54876686	chr19:54876686:A:G	4.39162e-06	-0.91756	-0.547422	3.00882e-05	-0.980386	-0.481494
54876701	chr19:54876701:T:C	3.75938e-06	-0.637814	-0.982612	2.50904e-05	-0.712798	-0.93073
54876704	chr19:54876704:G:A	3.44189e-06	-0.674007	-1.03465	2.29931e-05	-0.745565	-0.985255
54876762	chr19:54876762:C:T	1.92706e-06	-1.02223	-1.26646	1.35053e-05	-0.98446	-1.27847
54876789	chr19:54876789:T:C	2.26086e-06	-0.634271	-1.49466	1.61328e-05	-0.584296	-1.50086
54876808	chr19:54876808:C:T	2.36928e-06	-0.552536	-1.52956	1.70109e-05	-0.499915	-1.53225
54876838	chr19:54876838:G:A	1.98492e-06	-0.733854	-1.52525	1.4173e-05	-0.685946	-1.52873
54877272	chr19:54877272:T:C	4.69274e-06	-1.30275e-10	-1.39866	3.22812e-05	-1.30275e-10	-1.39153
54877419	chr19:54877419:T:C	3.38788e-06	-0.55776	-1.16672	2.39087e-05	-0.520148	-1.17162
54877425	chr19:54877425:T:C	4.10138e-06	-1.30275e-10	-1.53336	2.80068e-05	-1.30275e-10	-1.53357
54877573	chr19:54877573:T:G	3.21084e-06	-0.583985	-1.19416	2.26303e-05	-0.547623	-1.1991
54877576	chr19:54877576:C:T	2.34324e-06	-1.07131	-1.02184	1.82241e-05	-1.00781	-0.955462
54877627	chr19:54877627:C:A	5.55605e-06	-1.30275e-10	-1.22979	3.90137e-05	-1.30275e-10	-1.2021
54877642	chr19:54877642:T:C	3.14484e-06	-0.593068	-1.20585	2.21715e-05	-0.55652	-1.21069
54877688	chr19:54877688:T:G	3.14953e-06	-0.594342	-1.20309	2.2227e-05	-0.55672	-1.20799
54877706	chr19:54877706:T:C	2.64731e-06	-1.48367	-0.487463	1.81664e-05	-1.48379	-0.482653
54877719	chr19:54877719:A:C	3.17416e-06	-0.588501	-1.20114	2.23832e-05	-0.552119	-1.20559
54878009	chr19:54878009:A:G	1.34716e-06	-1.38447	-1.26221	9.13217e-06	-1.40609	-1.24812
54878071	chr19:54878071:C:A	3.08757e-06	-0.621461	-1.19584	2.17525e-05	-0.58545	-1.20083
54878076	chr19:54878076:C:T	1.35662e-06	-1.11533	-1.52436	9.32581e-06	-1.11854	-1.51468
54878208	chr19:54878208:T:C	9.75949e-07	-1.52267	-1.44635	6.38527e-06	-1.55031	-1.46171
54878404	chr19:54878404:G:A	1.5672e-06	-1.55349	-0.941901	1.07433e-05	-1.55363	-0.938103
54878455	chr19:54878455:C:T	2.21128e-06	-1.0404	-1.11071	1.71763e-05	-0.975471	-1.04701
54878939	chr19:54878939:T:C	2.41699e-06	-1.01167	-1.05048	1.68603e-05	-0.986372	-1.05468
54879081	chr19:54879081:TG:T	4.0969e-06	-1.30275e-10	-1.53445	2.7977e-05	-1.30275e-10	-1.53463
54879145	chr19:54879145:A:G	1.33838e-06	-1.35867	-1.29456	9.06877e-06	-1.37962	-1.28156
54879377	chr19:54879377:G:A	8.20466e-07	-1.61784	-1.52472	5.63136e-06	-1.60697	-1.53069
54879406	chr19:54879406:G:A	4.70463e-06	-0.393719	-1.00241	3.34524e-05	-0.357325	-0.998565
54879500	chr19:54879500:T:C	4.09482e-06	-1.30275e-10	-1.53496	2.78861e-05	-1.30275e-10	-1.53788
54879513	chr19:54879513:G:C	4.92492e-06	-1.30275e-10	-1.35037	3.39602e-05	-1.30275e-10	-1.34082
54879644	chr19:54879644:G:T	3.68561e-06	-1.64025	-5.17887e-10	2.52375e-05	-1.63768	-5.17887e-10
54879647	chr19:54879647:C:A	4.17006e-06	-0.45715	-1.0596	2.95351e-05	-0.423769	-1.05666
54879648	chr19:54879648:T:C	4.2515e-06	-1.30275e-10	-1.49741	2.88175e-05	-1.30275e-10	-1.50503
54879753	chr19:54879753:G:A	4.13259e-06	-1.30275e-10	-1.52577	2.81382e-05	-1.30275e-10	-1.52889
54879847	chr19:54879847:C:G	4.10502e-06	-1.30275e-10	-1.53247	2.81038e-05	-1.30275e-10	-1.53011
54879976	chr19:54879976:C:T	1.97449e-06	-1.43525	-0.829124	1.32779e-05	-1.46219	-0.817722
54880099	chr19:54880099:C:T	4.82566e-06	-1.30275e-10	-1.37073	3.27221e-05	-1.30275e-10	-1.37796
54880112	chr19:54880112:G:A	4.08025e-06	-1.53852	-5.17887e-10	2.82024e-05	-1.52661	-5.17887e-10
54880218	chr19:54880218:G:A	3.47611e-06	-0.358065	-1.3407	2.45148e-05	-0.32465	-1.34209
54880250	chr19:54880250:A:T	8.19469e-07	-1.6233	-1.52047	5.53165e-06	-1.63135	-1.52418
54880263	chr19:54880263:T:TG	3.49182e-06	-0.357569	-1.33669	2.46356e-05	-0.323735	-1.33809
54880342	chr19:54880342:T:C	3.25769e-06	-0.496354	-1.26731	2.31358e-05	-0.470883	-1.25375
54880378	chr19:54880378:G:A	5.70736e-06	-1.20292	-5.17887e-10	4.02627e-05	-1.17059	-5.17887e-10
54880707	chr19:54880707:TTC:T	4.58381e-06	-1.30275e-10	-1.42215	3.14656e-05	-1.30275e-10	-1.41712
54880852	chr19:54880852:G:T	5.62466e-06	-1.21752	-5.17887e-10	3.43736e-05	-1.32872	-5.17887e-10
54881130	chr19:54881130:C:T	4.42863e-06	-1.30275e-10	-1.45659	2.98906e-05	-1.30275e-10	-1.46847
54881173	chr19:54881173:G:A	4.23444e-06	-1.30275e-10	-1.50143	2.88711e-05	-1.30275e-10	-1.50317
54881299	chr19:54881299:C:T	1.87124e-05	-1.51096	1.49547	0.000166317	-1.48601	1.73389
54881358	chr19:54881358:G:A	4.09865e-06	-1.30275e-10	-1.53402	2.79452e-05	-1.30275e-10	-1.53577
54881501	chr19:54881501:T:G	1.45118e-06	-1.5278	-1.0445	1.05896e-05	-1.50208	-1.00406
54881613	chr19:54881613:C:T	1.43016e-06	-1.52796	-1.05894	1.02906e-05	-1.4967	-1.03808
54881614	chr19:54881614:C:T	1.58457e-06	-1.64225	-0.842112	1.18034e-05	-1.64221	-0.755419
54881661	chr19:54881661:G:A	9.05517e-06	-1.51804	0.776698	6.70801e-05	-1.54469	0.884568
54881709	chr19:54881709:G:A	3.27089e-05	1.92774	-1.38478	0.000256173	2.04734	-1.3675
54881733	chr19:54881733:G:A	4.68136e-06	-1.30275e-10	-1.40109	3.19329e-05	-1.30275e-10	-1.40238
54881797	chr19:54881797:T:C	1.17257e-06	-1.39646	-1.38902	8.0862e-06	-1.43434	-1.34151
54881822	chr19:54881822:A:G	8.93824e-07	-1.52417	-1.53275	6.19084e-06	-1.51	-1.53294
54882298	chr19:54882298:C:T	4.42037e-06	-1.30275e-10	-1.45846	2.98781e-05	-1.30275e-10	-1.46889
54882390	chr19:54882390:A:G	2.98924e-06	-1.31982	-0.529844	2.44772e-05	-1.26403	-0.404238
54882868	chr19:54882868:G:T	2.56e-06	-0.59986	-1.40481	1.737e-05	-0.602267	-1.409
54882940	chr19:54882940:T:C	6.06419e-06	-1.30275e-10	-1.14228	3.92969e-05	-1.30275e-10	-1.19487
54883017	chr19:54883017:C:T	1.00345e-05	-1.30275e-10	-0.638652	7.15512e-05	-1.30275e-10	-0.595601
54883323	chr19:54883323:A:G	2.3227e-06	-0.732497	-1.36945	1.63687e-05	-0.675516	-1.39513
54883816	chr19:54883816:G:A	4.43404e-06	-1.20924	-0.24613	3.14661e-05	-1.26613	-0.150973
54883938	chr19:54883938:C:G	1.83147e-06	-1.5578	-0.781761	1.24147e-05	-1.54211	-0.80503
54884171	chr19:54884171:A:G	2.75544e-06	-1.20288	-0.728228	2.10323e-05	-1.12526	-0.69469
54884235	chr19:54884235:G:A	4.71765e-06	-1.30275e-10	-1.39337	3.22338e-05	-1.30275e-10	-1.393
54884291	chr19:54884291:G:GTCAA	4.19525e-06	-1.30275e-10	-1.51073	2.84398e-05	-1.30275e-10	-1.51823
54884331	chr19:54884331:C:T	5.35409e-06	-1.26682	-5.17887e-10	3.63651e-05	-1.2724	-5.17887e-10
54884900	chr19:54884900:A:G	6.5088e-06	0.466592	-1.53812	5.27462e-05	0.637782	-1.5383
54885143	chr19:54885143:C:T	4.12438e-06	-1.30275e-10	-1.52776	2.81656e-05	-1.30275e-10	-1.52791
54885201	chr19:54885201:A:G	7.58928e-05	2.13093	-0.746286	0.000669207	2.35051	-0.710432
54885265	chr19:54885265:A:C	4.26137e-06	-1.30275e-10	-1.49509	2.94395e-05	-1.30275e-10	-1.48368
54885501	chr19:54885501:G:A	1.36444e-06	-1.14354	-1.49039	1.01613e-05	-1.06288	-1.48454
54885805	chr19:54885805:G:A	4.45388e-05	1.91501	-1.06332	0.00039101	2.14285	-1.04013
54885898	chr19:54885898:G:C	1.4681e-05	-1.30275e-10	-0.258128	0.00010981	-1.30275e-10	-0.167261
54885907	chr19:54885907:T:A	3.95336e-06	-1.57011	-5.17887e-10	2.89284e-05	-1.50119	-5.17887e-10
54885941	chr19:54885941:C:G	8.7166e-05	1.52314	-5.17887e-10	0.000561868	1.46525	-5.17887e-10
54885968	chr19:54885968:T:C	4.53811e-05	1.88079	-1.01038	0.000399592	2.10984	-0.985412
54886421	chr19:54886421:C:T	5.20557e-06	-1.30275e-10	-1.29495	3.48243e-05	-1.30275e-10	-1.3157
54886454	chr19:54886454:C:T	3.60763e-05	1.67861	-1.03765	0.000315516	1.90198	-1.01378
54886495	chr19:54886495:G:C	1.8638e-06	-1.23601	-1.08606	1.27319e-05	-1.26673	-1.05518
54886606	chr19:54886606:C:T	4.14776e-05	1.6225	-0.842029	0.000362078	1.84392	-0.818076
54886690	chr19:54886690:G:A	3.33811e-05	1.51462	-0.951315	0.000288163	1.72598	-0.928466
54886691	chr19:54886691:G:T	4.46694e-06	-1.30275e-10	-1.44798	3.03748e-05	-1.30275e-10	-1.4524
54886824	chr19:54886824:C:T	0.000113642	0.524284	1.26409	0.00117824	0.773387	1.43237
54886844	chr19:54886844:G:A	4.27392e-06	-0.881879	-0.610269	2.8916e-05	-0.964964	-0.536653
54887009	chr19:54887009:TGCCTGTAATCCCAGCACTTTGGGAGGCTGGGCGCCGTGGCTCAC:T	6.04104e-05	2.07559	-0.919111	0.0005322	2.30914	-0.898133
54887078	chr19:54887078:A:G	2.88153e-05	1.37205	-0.955826	0.000248074	1.58281	-0.935093
54887180	chr19:54887180:C:T	3.86321e-05	1.6268	-0.917402	0.00033565	1.84448	-0.894424
54887197	chr19:54887197:T:C	3.91413e-05	1.65403	-0.931535	0.000340351	1.87271	-0.908743
54887289	chr19:54887289:A:G	1.46504e-06	-1.17408	-1.38871	1.05558e-05	-1.09987	-1.40947
54887321	chr19:54887321:T:C	4.09143e-06	-0.774684	-0.761101	2.79288e-05	-0.731045	-0.805309
54887481	chr19:54887481:C:T	4.24263e-06	-0.756287	-0.74321	2.78924e-05	-0.846106	-0.691554
54887495	chr19:54887495:C:T	3.88005e-05	1.62019	-0.906435	0.000337268	1.83729	-0.882424
54887576	chr19:54887576:G:A	2.3241e-05	0.759283	-0.558046	0.000201122	0.946066	-0.508167
54887596	chr19:54887596:C:T	3.78686e-06	-0.874276	-0.738867	2.50312e-05	-0.95929	-0.6866
54887607	chr19:54887607:T:C	1.10196e-06	-1.31904	-1.52854	7.36484e-06	-1.33507	-1.53423
54887643	chr19:54887643:A:G	8.47801e-06	-0.0960833	-0.71112	7.05659e-05	0.0559767	-0.665444
54887947	chr19:54887947:G:T	3.94928e-06	-1.63743	0.0662842	2.88529e-05	-1.62126	0.117456
54888276	chr19:54888276:T:C	2.2954e-06	-1.20764	-0.906137	1.56829e-05	-1.26678	-0.84666
54888317	chr19:54888317:C:T	2.45255e-06	-1.13786	-0.909687	1.66332e-05	-1.20223	-0.852381
54888553	chr19:54888553:C:T	3.18408e-06	-1.14502	-0.6415	2.40789e-05	-1.11001	-0.574663
54888769	chr19:54888769:G:A	2.9431e-06	-1.21993	-0.645282	2.23835e-05	-1.19876	-0.55893
54888807	chr19:54888807:G:A	2.11709e-06	-1.21056	-0.98408	1.59163e-05	-1.18884	-0.909836
54888858	chr19:54888858:G:A	2.05227e-06	-1.23857	-0.98716	1.53876e-05	-1.21922	-0.913232
54888925	chr19:54888925:G:A	8.16949e-06	-0.474254	-0.37002	5.59434e-05	-0.425036	-0.416638
54888962	chr19:54888962:G:A	2.03956e-06	-1.39669	-0.835259	1.46657e-05	-1.40265	-0.777859
54889090	chr19:54889090:T:C	1.71246e-05	-1.63984	1.53568	0.000143751	-1.64242	1.74449
54889605	chr19:54889605:G:A	7.13576e-06	-1.25908	0.279521	6.36258e-05	-1.24502	0.532029
54889796	chr19:54889796:C:T	5.64834e-06	-1.30275e-10	-1.21332	4.06107e-05	-1.30275e-10	-1.16198
54889804	chr19:54889804:A:G	4.46987e-06	-0.409951	-1.03737	3.3019e-05	-0.341156	-1.02778
54889910	chr19:54889910:C:T	5.8219e-06	-1.30275e-10	-1.18305	3.91167e-05	-1.30275e-10	-1.19946
54890046	chr19:54890046:T:C	7.34988e-06	-1.23617	0.286179	6.55262e-05	-1.22228	0.538716
54890081	chr19:54890081:G:T	2.6781e-06	-1.121	-0.838572	1.99418e-05	-1.09437	-0.778825
54890090	chr19:54890090:A:G	1.84999e-06	-0.866375	-1.46313	1.24732e-05	-0.868644	-1.47378
54890115	chr19:54890115:A:G	7.46132e-06	-1.21643	0.281482	6.65573e-05	-1.20174	0.533793
54890252	chr19:54890252:C:G	6.79659e-06	-1.30275e-10	-1.02826	4.75107e-05	-1.30275e-10	-1.00506
54890259	chr19:54890259:CA:C	7.22486e-06	-1.23205	0.2649	6.43637e-05	-1.21749	0.516023
54890358	chr19:54890358:C:T	1.78758e-06	-1.20971	-1.1541	1.32379e-05	-1.15885	-1.12408
54890366	chr19:54890366:T:G	1.30223e-06	-1.3108	-1.3698	9.38226e-06	-1.26826	-1.35893
54890707	chr19:54890707:T:C	7.2141e-06	-1.29968	0.331037	6.42928e-05	-1.28627	0.583699
54891325	chr19:54891325:T:G	8.30836e-06	-1.25056	0.423141	7.47198e-05	-1.23578	0.683513
54891577	chr19:54891577:G:A	5.94696e-06	-1.30275e-10	-1.1618	4.08405e-05	-1.30275e-10	-1.15634
54891696	chr19:54891696:C:T	4.2471e-06	-1.30275e-10	-1.49844	2.91363e-05	-1.30275e-10	-1.49403
54891925	chr19:54891925:A:AAACTGAT	4.17361e-06	-1.30275e-10	-1.5159	2.85833e-05	-1.30275e-10	-1.51319
54892019	chr19:54892019:A:T	1.25096e-06	-1.18288	-1.53789	8.6183e-06	-1.17506	-1.53707
54892125	chr19:54892125:C:T	3.25056e-05	-1.30275e-10	0.536731	0.000204969	-1.30275e-10	0.456845
54892175	chr19:54892175:G:A	9.90683e-06	-1.30275e-10	-0.651456	6.98471e-05	-1.30275e-10	-0.619706
54892198	chr19:54892198:A:G	2.42146e-06	-1.22212	-0.838186	1.90282e-05	-1.21161	-0.708485
54892287	chr19:54892287:C:T	8.87058e-06	-1.30275e-10	-0.76194	6.55667e-05	-1.30275e-10	-0.682945
54892288	chr19:54892288:G:A	9.33255e-06	-1.30275e-10	-0.711172	6.57494e-05	-1.30275e-10	-0.680163
54892907	chr19:54892907:T:C	8.06488e-06	-1.31481	0.457652	7.26896e-05	-1.30024	0.720426
54893025	chr19:54893025:T:C	1.59415e-06	-1.27581	-1.20253	1.14585e-05	-1.21007	-1.21721
54893125	chr19:54893125:T:C	4.42135e-06	-1.00773	-0.450503	3.70603e-05	-0.994084	-0.259383
54893307	chr19:54893307:C:G	4.18697e-06	-1.30275e-10	-1.5127	2.86769e-05	-1.30275e-10	-1.50992
54893919	chr19:54893919:T:C	1.45277e-06	-1.04133	-1.52988	9.84731e-06	-1.05948	-1.51934
54893961	chr19:54893961:C:T	1.47719e-05	-1.30275e-10	-0.251955	0.000112126	-1.30275e-10	-0.146386
54894258	chr19:54894258:G:A	5.36514e-06	-1.54239	0.277629	4.52786e-05	-1.52707	0.473886
54894268	chr19:54894268:T:C	5.31932e-06	-1.53108	0.25775	4.49326e-05	-1.5144	0.453548
54894345	chr19:54894345:A:G	8.15091e-07	-1.61099	-1.53815	5.6811e-06	-1.59056	-1.53831
54894375	chr19:54894375:C:T	1.85229e-06	-1.51979	-0.808465	1.34965e-05	-1.50591	-0.75767
54894376	chr19:54894376:A:G	1.82545e-06	-1.54892	-0.79393	1.32782e-05	-1.53676	-0.743133
54894570	chr19:54894570:CATCAGTTAAGGCAGGAACAGGCCATTTTCATTTCTTTCGTGGTGG:C	1.15699e-06	-1.63656	-1.1623	8.04385e-06	-1.62959	-1.15152
54894771	chr19:54894771:C:T	4.18968e-06	-1.36968	-0.142377	3.32952e-05	-1.32705	-0.0335491
54895021	chr19:54895021:T:A	2.40971e-06	-1.05972	-1.00545	1.86224e-05	-0.981232	-0.960417
54895045	chr19:54895045:C:T	1.59597e-06	-1.44282	-1.03437	1.17243e-05	-1.4149	-0.989445
54895046	chr19:54895046:T:C	1.61156e-06	-1.43311	-1.03437	1.18455e-05	-1.40462	-0.989445
54895056	chr19:54895056:A:G	1.58629e-06	-1.43658	-1.0467	1.1655e-05	-1.40796	-1.00231
54895286	chr19:54895286:G:T	4.57516e-06	-0.825511	-0.598527	3.42536e-05	-0.820193	-0.512029
54895362	chr19:54895362:C:T	1.54857e-06	-1.37112	-1.13623	1.0693e-05	-1.36553	-1.13089
54895377	chr19:54895377:C:T	2.38346e-06	-1.1054	-0.970728	1.78106e-05	-1.10503	-0.881192
54895379	chr19:54895379:T:G	2.28773e-06	-1.11802	-0.999099	1.70552e-05	-1.11755	-0.912007
54895470	chr19:54895470:G:C	4.56413e-06	-1.30275e-10	-1.42645	3.08112e-05	-1.30275e-10	-1.43813
54895483	chr19:54895483:A:T	3.0828e-06	-1.06024	-0.758605	2.35796e-05	-1.06062	-0.645013
54895488	chr19:54895488:T:C	3.2923e-06	-1.10408	-0.64901	2.53843e-05	-1.10427	-0.527611
54895496	chr19:54895496:T:C	3.09873e-06	-1.09352	-0.720172	2.37825e-05	-1.09343	-0.603631
54895497	chr19:54895497:G:A	1.58178e-06	-1.48061	-1.00551	1.16127e-05	-1.45804	-0.955878
54895601	chr19:54895601:C:G	2.74201e-06	-1.0942	-0.841785	2.07685e-05	-1.02841	-0.804165
54895797	chr19:54895797:A:G	1.03377e-06	-1.54793	-1.36353	7.33213e-06	-1.53384	-1.33991
54895901	chr19:54895901:T:A	1.14832e-06	-1.26904	-1.53734	8.37808e-06	-1.20222	-1.53817
54896051	chr19:54896051:C:T	4.36392e-06	-1.30275e-10	-1.47131	2.99043e-05	-1.30275e-10	-1.46801
54896096	chr19:54896096:GGGGA:G	7.21056e-06	-1.30275e-10	-0.969133	5.12092e-05	-1.30275e-10	-0.930095
54896262	chr19:54896262:T:G	2.65392e-06	-1.30952	-0.659123	1.97644e-05	-1.288	-0.594129
54896321	chr19:54896321:T:A	1.49771e-06	-1.5491	-0.991642	9.88647e-06	-1.5334	-1.04145
54896325	chr19:54896325:C:T	1.31708e-06	-1.49549	-1.17378	9.49021e-06	-1.47858	-1.13717
54896335	chr19:54896335:A:G	1.17982e-06	-1.32311	-1.45621	8.44822e-06	-1.30994	-1.42212
54896414	chr19:54896414:C:T	8.0274e-06	-1.32145	0.459631	5.49115e-05	-1.27754	0.417251
54896524	chr19:54896524:G:A	4.99208e-05	-1.30275e-10	0.965758	0.000358842	-1.30275e-10	1.01687
54896571	chr19:54896571:A:G	7.60736e-06	-0.915563	-5.17887e-10	5.48909e-05	-0.860667	-5.17887e-10
54896773	chr19:54896773:G:A	4.29586e-06	-1.30275e-10	-1.48703	2.87634e-05	-1.30275e-10	-1.50691
54896792	chr19:54896792:T:G	2.42321e-06	-1.28939	-0.770203	1.72051e-05	-1.23993	-0.780884
54896802	chr19:54896802:A:G	9.62567e-07	-1.44463	-1.5382	6.83586e-06	-1.40794	-1.5359
54896831	chr19:54896831:A:G	2.54519e-06	-1.57974	-0.430737	1.89982e-05	-1.56351	-0.358154
54896832	chr19:54896832:C:T	2.10111e-06	-1.57708	-0.625131	1.5584e-05	-1.56066	-0.559111
54896865	chr19:54896865:C:T	9.47974e-07	-1.55626	-1.44185	6.58114e-06	-1.53728	-1.44453
54896866	chr19:54896866:G:A	2.0464e-06	-1.18682	-1.04178	1.46833e-05	-1.13094	-1.04836
54896874	chr19:54896874:T:G	2.5323e-06	-1.2018	-0.813751	1.80476e-05	-1.14652	-0.826488
54896889	chr19:54896889:AT:A	5.18482e-06	-1.30275e-10	-1.29894	3.41372e-05	-1.30275e-10	-1.33563
54896929	chr19:54896929:AT:A	4.95128e-06	-1.30275e-10	-1.34503	3.26661e-05	-1.30275e-10	-1.37968
54896985	chr19:54896985:A:G	4.53533e-06	-1.30275e-10	-1.43278	3.21536e-05	-1.30275e-10	-1.39549
54897016	chr19:54897016:A:G	1.03838e-06	-1.52947	-1.37755	7.37852e-06	-1.51416	-1.35328
54897027	chr19:54897027:T:C	1.15262e-06	-1.49956	-1.30309	8.59864e-06	-1.4796	-1.23482
54897075	chr19:54897075:T:C	1.09587e-06	-1.34109	-1.51205	7.71949e-06	-1.29721	-1.52506
54897135	chr19:54897135:T:C	1.32604e-06	-1.31105	-1.35144	9.94398e-06	-1.27364	-1.2954
54897147	chr19:54897147:C:G	8.35926e-07	-1.64179	-1.48211	5.88514e-06	-1.64068	-1.4529
54897149	chr19:54897149:A:C	8.26864e-07	-1.64175	-1.49304	5.8056e-06	-1.64063	-1.46656
54897156	chr19:54897156:G:A	5.20689e-06	-1.30275e-10	-1.2947	3.74811e-05	-1.30275e-10	-1.24218
54897159	chr19:54897159:T:C	8.21911e-07	-1.64143	-1.49937	5.76227e-06	-1.64012	-1.47456
54897235	chr19:54897235:C:T	2.25487e-06	-1.41776	-0.713829	1.67162e-05	-1.40172	-0.647912
54897247	chr19:54897247:G:A	5.37141e-06	-1.30275e-10	-1.26359	3.69514e-05	-1.30275e-10	-1.25641
54897250	chr19:54897250:C:T	7.40141e-06	-1.30275e-10	-0.943009	4.99925e-05	-1.30275e-10	-0.954141
54897255	chr19:54897255:T:C	5.60262e-06	-1.30275e-10	-1.22145	3.85637e-05	-1.30275e-10	-1.2137
54897263	chr19:54897263:C:T	1.43123e-06	-1.56275	-1.0234	1.08375e-05	-1.53456	-0.948436
54897280	chr19:54897280:T:C	1.09095e-06	-1.55805	-1.29958	7.76451e-06	-1.54573	-1.27072
54897297	chr19:54897297:T:C	8.29982e-06	-1.30275e-10	-0.828446	5.43792e-05	-1.30275e-10	-0.870032
54897362	chr19:54897362:C:T	1.14119e-06	-1.49507	-1.31754	8.14071e-06	-1.4783	-1.29083
54897366	chr19:54897366:A:G	1.26395e-06	-1.37194	-1.33849	9.19905e-06	-1.36008	-1.28684
54897376	chr19:54897376:T:C	3.03162e-06	-0.666628	-1.16896	2.46887e-05	-0.546646	-1.11302
54897379	chr19:54897379:T:G	1.50148e-06	-1.64018	-0.898053	1.08154e-05	-1.63962	-0.845418
54897403	chr19:54897403:G:A	5.1044e-06	-1.30275e-10	-1.31458	3.65641e-05	-1.30275e-10	-1.26695
54897408	chr19:54897408:A:G	5.22883e-06	-1.30275e-10	-1.29049	3.42729e-05	-1.30275e-10	-1.33166
54897413	chr19:54897413:C:G	4.96477e-06	-1.30275e-10	-1.34231	3.26921e-05	-1.30275e-10	-1.37888
54897419	chr19:54897419:T:C	7.19153e-06	-0.971776	-5.17887e-10	5.18469e-05	-0.917718	-5.17887e-10
54897450	chr19:54897450:T:C	6.39451e-06	-1.52022	0.430975	4.19979e-05	-1.50358	0.37519
54897633	chr19:54897633:A:G	2.58077e-06	-0.820274	-1.17632	1.99154e-05	-0.794179	-1.08034
54897639	chr19:54897639:C:T	1.40103e-06	-1.30585	-1.30163	1.06587e-05	-1.26653	-1.23311
54897649	chr19:54897649:T:G	1.3372e-06	-1.32756	-1.32655	1.01125e-05	-1.28976	-1.26248
54897687	chr19:54897687:T:C	1.39987e-06	-1.29279	-1.31551	1.06287e-05	-1.25304	-1.24941
54897715	chr19:54897715:C:T	7.4838e-06	-1.30275e-10	-0.931939	5.43369e-05	-1.30275e-10	-0.87081
54897722	chr19:54897722:T:C	2.55627e-06	-1.43195	-0.574182	1.89843e-05	-1.41581	-0.506597
54897743	chr19:54897743:A:G	1.79928e-06	-1.64222	-0.715073	1.3312e-05	-1.64174	-0.635603
54897756	chr19:54897756:A:G	1.91584e-06	-1.64177	-0.652749	1.41444e-05	-1.64104	-0.575655
54897783	chr19:54897783:G:T	8.07158e-07	-1.64177	-1.51715	5.61952e-06	-1.64066	-1.4991
54897816	chr19:54897816:T:C	1.05861e-05	-0.0823522	-0.502782	8.5951e-05	0.0652828	-0.477519
54897871	chr19:54897871:G:A	1.54852e-05	-1.30275e-10	-0.204796	0.000115488	-1.30275e-10	-0.116851
54897887	chr19:54897887:A:G	4.57362e-06	-0.244984	-1.17939	3.78726e-05	-0.0931695	-1.13862
54897928	chr19:54897928:G:C	2.33794e-06	-1.1067	-0.988704	1.654e-05	-1.03694	-1.02329
54897960	chr19:54897960:A:G	1.14674e-06	-1.49159	-1.31617	8.03416e-06	-1.48219	-1.30012
54897994	chr19:54897994:A:G	1.32129e-06	-1.36229	-1.30378	9.35284e-06	-1.37071	-1.25962
54897997	chr19:54897997:A:T	3.24868e-05	-1.30275e-10	0.536154	0.000204157	-1.30275e-10	0.452878
54898115	chr19:54898115:T:C	8.60381e-06	-0.792475	-5.17887e-10	6.23678e-05	-0.732964	-5.17887e-10
54898118	chr19:54898118:C:T	4.2637e-06	-0.252777	-1.24177	3.52418e-05	-0.098909	-1.20487
54898127	chr19:54898127:C:T	4.46347e-06	-1.30275e-10	-1.44875	2.96651e-05	-1.30275e-10	-1.47604
54898137	chr19:54898137:C:T	1.04359e-05	-1.56153	0.962099	6.83812e-05	-1.5481	0.907185
54898277	chr19:54898277:T:C	1.93976e-06	-0.749214	-1.5329	1.45878e-05	-0.650389	-1.53544
54898338	chr19:54898338:A:G	3.48278e-05	-1.30275e-10	0.605735	0.0002596	-1.30275e-10	0.693129
54898382	chr19:54898382:G:A	2.96952e-06	-0.369725	-1.48655	2.08878e-05	-0.35307	-1.47378
54898390	chr19:54898390:C:T	1.07298e-05	-1.30275e-10	-0.571656	8.89418e-05	-1.30275e-10	-0.378032
54898518	chr19:54898518:C:T	5.45125e-06	0.256727	-1.50556	4.30363e-05	0.409498	-1.51347
54898550	chr19:54898550:T:C	4.67582e-06	0.136049	-1.53832	3.71313e-05	0.286128	-1.53768
54898676	chr19:54898676:C:T	1.04655e-05	-1.55928	0.962678	7.02073e-05	-1.54536	0.930802
54898867	chr19:54898867:G:A	3.1881e-06	-0.264379	-1.52087	2.26961e-05	-0.226221	-1.5176
54898959	chr19:54898959:C:T	8.49224e-07	-1.62656	-1.48155	5.85775e-06	-1.63293	-1.46532
54898973	chr19:54898973:G:A	1.30468e-05	-0.376135	-5.17887e-10	8.5003e-05	-0.423327	-5.17887e-10
54899058	chr19:54899058:C:T	2.76868e-06	-1.40524	-0.521073	2.06048e-05	-1.38931	-0.451182
54899257	chr19:54899257:T:C	4.24137e-06	-1.30275e-10	-1.49979	2.90987e-05	-1.30275e-10	-1.49532
54899273	chr19:54899273:T:C	4.12146e-06	-1.30275e-10	-1.52847	2.80694e-05	-1.30275e-10	-1.53133
54899291	chr19:54899291:C:T	2.07083e-06	-0.781982	-1.43475	1.53818e-05	-0.706729	-1.4261
54899361	chr19:54899361:A:G	7.70291e-06	-0.903081	-5.17887e-10	5.56055e-05	-0.847731	-5.17887e-10
54899433	chr19:54899433:T:C	3.60938e-06	-0.135338	-1.52581	2.56956e-05	-0.0969074	-1.52279
54899554	chr19:54899554:G:A	2.32647e-06	-0.566806	-1.53352	1.73947e-05	-0.477874	-1.53197
54899591	chr19:54899591:G:A	1.94927e-06	-0.740728	-1.5365	1.4477e-05	-0.657956	-1.5355
54899593	chr19:54899593:G:A	4.93984e-06	-1.34735	-5.17887e-10	3.26595e-05	-1.37988	-5.17887e-10
54899861	chr19:54899861:C:T	1.36165e-05	-1.30275e-10	-0.333399	9.71895e-05	-1.30275e-10	-0.289351
54899876	chr19:54899876:C:T	1.1998e-06	-1.61139	-1.15114	8.6323e-06	-1.62289	-1.08761
54900171	chr19:54900171:T:C	6.93674e-06	0.519775	-1.52762	5.33308e-05	0.639216	-1.52872
54900220	chr19:54900220:A:C	2.08034e-06	-0.673907	-1.53824	1.54269e-05	-0.591575	-1.53832
54900269	chr19:54900269:G:T	1.86854e-06	-0.782346	-1.53718	1.38296e-05	-0.702831	-1.53637
54900276	chr19:54900276:G:A	1.74824e-06	-0.84964	-1.53643	1.29034e-05	-0.773086	-1.53544
54900312	chr19:54900312:G:A	6.03406e-06	-1.14726	-5.17887e-10	4.26254e-05	-1.11356	-5.17887e-10
54900331	chr19:54900331:G:A	3.85187e-05	0.706463	-5.17887e-10	0.000260151	0.69525	-5.17887e-10
54900420	chr19:54900420:G:A	2.05921e-06	-0.688754	-1.53361	1.53094e-05	-0.605461	-1.53208
54900496	chr19:54900496:G:A	1.50462e-06	-1.61896	-0.917185	1.08604e-05	-1.6165	-0.864391
54900591	chr19:54900591:C:T	2.90652e-05	-1.30275e-10	0.424863	0.00021584	-1.30275e-10	0.508525
54900741	chr19:54900741:A:T	1.61216e-05	-1.30275e-10	-0.164518	0.000111007	-1.30275e-10	-0.156419
54900826	chr19:54900826:G:A	4.31345e-06	-1.30275e-10	-1.48294	2.96068e-05	-1.30275e-10	-1.47801
54901099	chr19:54901099:A:G	2.39882e-06	-1.51897	-0.550736	1.77956e-05	-1.50741	-0.479656
54901596	chr19:54901596:G:A	1.74593e-05	-1.30275e-10	-0.0848079	0.000112003	-1.30275e-10	-0.14749
54901766	chr19:54901766:A:G	1.02922e-05	-0.465789	-0.147501	9.53758e-05	-0.316	0.00781164
54901875	chr19:54901875:A:G	1.18749e-06	-1.51425	-1.25859	8.28945e-06	-1.47291	-1.27812
54901949	chr19:54901949:C:T	2.60162e-06	-1.4512	-0.537349	1.9356e-05	-1.43645	-0.466564
54902549	chr19:54902549:G:A	4.69885e-06	-1.30275e-10	-1.39736	3.22098e-05	-1.30275e-10	-1.39374
54902634	chr19:54902634:G:T	5.73033e-06	-1.19891	-5.17887e-10	3.9995e-05	-1.17726	-5.17887e-10
54902744	chr19:54902744:G:A	2.62918e-06	-1.48893	-0.489076	1.95454e-05	-1.47612	-0.417156
54902789	chr19:54902789:C:T	2.50383e-06	-1.5241	-0.502764	1.85706e-05	-1.5128	-0.431632
54902835	chr19:54902835:TAAG:T	3.21565e-06	-0.279879	-1.49677	2.34776e-05	-0.218467	-1.4915
54902898	chr19:54902898:A:G	2.52546e-06	-1.47584	-0.542416	1.87347e-05	-1.46282	-0.472816
54903022	chr19:54903022:T:C	2.28949e-06	-1.52386	-0.592487	1.6885e-05	-1.51281	-0.526772
54903304	chr19:54903304:A:G	1.2376e-06	-1.61194	-1.11956	8.93798e-06	-1.60439	-1.07131
54903554	chr19:54903554:A:G	5.54346e-06	-1.30275e-10	-1.23206	3.80154e-05	-1.30275e-10	-1.22802
54903669	chr19:54903669:ATAT:A	1.20788e-06	-1.60608	-1.14973	8.66754e-06	-1.59963	-1.1068
54903728	chr19:54903728:G:A	1.87386e-06	-0.829451	-1.48723	1.3082e-05	-0.819973	-1.4748
54903895	chr19:54903895:C:A	5.38699e-06	-1.26069	-5.17887e-10	3.78128e-05	-1.23336	-5.17887e-10
54904034	chr19:54904034:G:A	2.36145e-06	-1.53673	-0.548669	1.75024e-05	-1.52662	-0.477054
54904258	chr19:54904258:A:T	4.22735e-06	-0.714776	-0.788328	3.2783e-05	-0.605111	-0.770994
54904310	chr19:54904310:T:C	2.64317e-06	-1.50061	-0.472093	1.96554e-05	-1.48824	-0.399417
54904313	chr19:54904313:A:G	2.85285e-06	-1.50153	-0.394836	2.1269e-05	-1.48918	-0.319589
54904513	chr19:54904513:G:A	2.74108e-06	-1.56301	-0.373314	2.04314e-05	-1.5547	-0.294237
54905208	chr19:54905208:T:C	1.41899e-06	-1.63842	-0.956311	1.01726e-05	-1.63926	-0.907061
54905381	chr19:54905381:G:A	2.5428e-06	-1.50664	-0.504775	1.88744e-05	-1.49457	-0.433634
54905508	chr19:54905508:G:A	2.82756e-06	-1.50303	-0.402235	2.10597e-05	-1.49095	-0.327701
54905519	chr19:54905519:A:G	2.55792e-06	-1.50071	-0.504774	1.89902e-05	-1.48844	-0.433653
54905530	chr19:54905530:C:T	8.86328e-07	-1.52712	-1.53823	5.93685e-06	-1.54747	-1.53737
54905596	chr19:54905596:C:T	2.22964e-06	-0.715609	-1.42723	1.76312e-05	-0.582857	-1.41349
54905605	chr19:54905605:C:T	2.49162e-06	-1.5094	-0.522348	1.84813e-05	-1.4979	-0.451355
54905725	chr19:54905725:G:A	2.47383e-06	-1.52786	-0.511054	1.83355e-05	-1.51713	-0.440048
54906032	chr19:54906032:C:T	2.90116e-05	-1.30275e-10	0.423018	0.000215606	-1.30275e-10	0.507437
54906111	chr19:54906111:A:G	2.46541e-06	-1.52006	-0.522256	1.82998e-05	-1.50796	-0.451165
54906373	chr19:54906373:A:G	2.0681e-06	-1.39492	-0.82313	1.51095e-05	-1.39881	-0.751884
54906411	chr19:54906411:T:A	3.68119e-06	-1.64144	-5.17887e-10	2.51174e-05	-1.64245	-5.17887e-10
54906696	chr19:54906696:C:A	2.06726e-06	-1.42852	-0.789936	1.50682e-05	-1.43541	-0.718019
54906981	chr19:54906981:C:T	1.74504e-05	-1.30275e-10	-0.0853147	0.000151492	-1.30275e-10	0.154522
54907100	chr19:54907100:C:T	2.07142e-06	-1.42827	-0.788179	1.36501e-05	-1.42147	-0.830801
54907304	chr19:54907304:C:G	4.08802e-06	-1.30275e-10	-1.53662	2.79888e-05	-1.30275e-10	-1.53421
54907552	chr19:54907552:C:T	4.25882e-06	-1.30275e-10	-1.49569	2.91675e-05	-1.30275e-10	-1.49296
54907644	chr19:54907644:T:C	1.68445e-05	-1.30275e-10	-0.120655	0.000120335	-1.30275e-10	-0.0757368
54907889	chr19:54907889:A:G	5.1464e-06	-1.30638	-5.17887e-10	3.42782e-05	-1.3315	-5.17887e-10
54908072	chr19:54908072:A:G	1.45465e-05	-1.30275e-10	-0.26733	0.000124111	-1.30275e-10	-0.0448384
54908111	chr19:54908111:C:T	1.46967e-05	-1.30275e-10	-0.257059	0.000125136	-1.30275e-10	-0.0366104
54908116	chr19:54908116:C:T	1.77401e-05	-1.30275e-10	-0.0688526	0.0001216	-1.30275e-10	-0.065278
54908127	chr19:54908127:T:A	1.2528e-05	-1.30275e-10	-0.416712	0.000105623	-1.30275e-10	-0.206137
54908273	chr19:54908273:C:T	5.05974e-06	-0.904437	-0.418927	3.727e-05	-0.891475	-0.356351
54908313	chr19:54908313:A:G	5.59198e-06	-1.30275e-10	-1.22335	3.64309e-05	-1.30275e-10	-1.2706
54908333	chr19:54908333:A:G	1.2175e-06	-1.41854	-1.32934	8.88929e-06	-1.38406	-1.2971
54908819	chr19:54908819:G:A	1.30236e-06	-1.14641	-1.53409	8.51045e-06	-1.19104	-1.53367
54908874	chr19:54908874:G:T	1.13113e-06	-1.44445	-1.37701	8.18657e-06	-1.41323	-1.35029
54909102	chr19:54909102:G:A	1.28767e-06	-1.5742	-1.11765	9.41885e-06	-1.56149	-1.06181
54909558	chr19:54909558:G:A	1.75902e-05	-1.30275e-10	-0.0773358	0.000131691	-1.30275e-10	0.0144463
54909565	chr19:54909565:G:C	1.0094e-06	-1.43718	-1.49814	7.18771e-06	-1.40514	-1.4885
54909686	chr19:54909686:A:G	2.12835e-06	-0.721752	-1.46758	1.45406e-05	-0.707217	-1.48185
54909849	chr19:54909849:C:T	2.30845e-06	-1.6018	-0.5063	1.55213e-05	-1.57055	-0.55325
54909990	chr19:54909990:A:C	1.14746e-05	-1.30275e-10	-0.504542	7.81323e-05	-1.30275e-10	-0.50761
54910330	chr19:54910330:G:A	6.02907e-06	-1.30275e-10	-1.14809	4.46642e-05	-1.30275e-10	-1.06684
54910577	chr19:54910577:AAAAC:A	1.0889e-06	-1.53792	-1.32159	7.11255e-06	-1.54697	-1.35718
54910674	chr19:54910674:G:C	1.39918e-06	-1.15841	-1.45038	9.87923e-06	-1.11557	-1.46001
54911112	chr19:54911112:C:T	6.58736e-06	-1.4765	0.416972	5.31625e-05	-1.45488	0.562218
54911118	chr19:54911118:A:G	2.37906e-06	-0.812267	-1.26571	1.48079e-05	-0.894687	-1.27617
54911124	chr19:54911124:A:G	1.62206e-06	-1.57362	-0.887366	1.22435e-05	-1.56382	-0.797198
54911162	chr19:54911162:C:T	2.38337e-06	-0.754964	-1.3212	1.48474e-05	-0.838351	-1.32984
54911240	chr19:54911240:G:A	1.11841e-06	-1.54129	-1.29148	8.10154e-06	-1.52817	-1.24579
54911266	chr19:54911266:G:A	5.54025e-06	-1.23264	-5.17887e-10	3.66862e-05	-1.26361	-5.17887e-10
54911325	chr19:54911325:G:A	9.94584e-07	-1.56159	-1.38853	7.12166e-06	-1.54986	-1.35301
54911489	chr19:54911489:T:C	1.59452e-06	-0.994855	-1.48325	1.13846e-05	-0.961293	-1.47246
54911735	chr19:54911735:C:T	9.69497e-07	-1.46654	-1.50911	7.11185e-06	-1.40268	-1.50157
54911932	chr19:54911932:T:A	4.34889e-06	-1.30275e-10	-1.47476	2.97744e-05	-1.30275e-10	-1.47236
54911946	chr19:54911946:G:A	4.3699e-06	-1.30275e-10	-1.46994	2.99115e-05	-1.30275e-10	-1.46777
54912120	chr19:54912120:T:C	1.43378e-06	-1.1956	-1.38876	9.61739e-06	-1.19713	-1.40531
54912236	chr19:54912236:G:A	4.41285e-06	-1.30275e-10	-1.46016	3.02169e-05	-1.30275e-10	-1.45761
54912339	chr19:54912339:G:A	1.49135e-05	-1.30275e-10	-0.242416	0.000111032	-1.30275e-10	-0.156195
54912371	chr19:54912371:C:T	1.49267e-05	-1.30275e-10	-0.241526	0.000111125	-1.30275e-10	-0.155358
54912375	chr19:54912375:T:G	1.48261e-05	-1.30275e-10	-0.248289	0.000110349	-1.30275e-10	-0.162367
54912395	chr19:54912395:A:G	1.70933e-06	-0.873294	-1.53528	1.15776e-05	-0.8797	-1.53724
54912422	chr19:54912422:T:C	4.14909e-06	-1.30275e-10	-1.52179	2.83351e-05	-1.30275e-10	-1.52191
54912467	chr19:54912467:C:T	4.17391e-06	-1.30275e-10	-1.51583	2.87373e-05	-1.30275e-10	-1.50782
54912887	chr19:54912887:C:CA	1.42466e-05	-1.30275e-10	-0.288159	0.000105656	-1.30275e-10	-0.205822
54912935	chr19:54912935:G:A	3.72777e-06	-1.62887	-5.17887e-10	2.51399e-05	-1.64156	-5.17887e-10
54912939	chr19:54912939:G:A	1.02585e-06	-1.4426	-1.47656	6.73968e-06	-1.47322	-1.48479
54913587	chr19:54913587:A:C	4.23651e-06	-1.30275e-10	-1.50094	2.85735e-05	-1.30275e-10	-1.51353
54913706	chr19:54913706:C:T	9.8863e-07	-1.62773	-1.32838	6.41217e-06	-1.62927	-1.37854
54913707	chr19:54913707:A:G	9.37853e-07	-1.62578	-1.38306	6.13323e-06	-1.62765	-1.42464
54913813	chr19:54913813:A:T	6.97452e-06	-1.00242	-5.17887e-10	4.15269e-05	-1.13967	-5.17887e-10
54913913	chr19:54913913:T:C	1.27606e-06	-1.62857	-1.07234	8.12274e-06	-1.63063	-1.14071
54913992	chr19:54913992:C:T	1.27061e-05	-1.30275e-10	-0.402601	8.86016e-05	-1.30275e-10	-0.381863
54914463	chr19:54914463:T:C	1.4716e-06	-1.40336	-1.15497	8.83087e-06	-1.46387	-1.22389
54914613	chr19:54914613:AC:A	5.38315e-06	-1.30275e-10	-1.26141	3.7424e-05	-1.30275e-10	-1.2437
54914725	chr19:54914725:G:A	1.4265e-06	-1.06047	-1.52899	8.60624e-06	-1.19049	-1.52304
54914842	chr19:54914842:C:T	4.33424e-06	-1.30275e-10	-1.47813	2.91454e-05	-1.30275e-10	-1.49372
54914887	chr19:54914887:G:A	4.39665e-06	-1.30275e-10	-1.46384	2.9921e-05	-1.30275e-10	-1.46745
54914930	chr19:54914930:G:A	1.14282e-06	-1.62272	-1.18846	7.44837e-06	-1.62275	-1.23527
54915057	chr19:54915057:C:T	7.09472e-06	-1.30275e-10	-0.985329	5.64673e-05	-1.30275e-10	-0.832351
54915205	chr19:54915205:G:A	1.60939e-05	-1.30275e-10	-0.166238	0.000119899	-1.30275e-10	-0.0793611
54915227	chr19:54915227:C:G	1.53325e-06	-1.39495	-1.12234	9.92306e-06	-1.43113	-1.14002
54915375	chr19:54915375:G:A	5.10471e-06	-1.30275e-10	-1.31452	3.42241e-05	-1.30275e-10	-1.33308
54915479	chr19:54915479:A:G	6.07722e-06	-1.30275e-10	-1.14013	4.24665e-05	-1.30275e-10	-1.1173
54915513	chr19:54915513:G:A	7.12546e-06	-1.30275e-10	-0.981006	4.82462e-05	-1.30275e-10	-0.989697
54915653	chr19:54915653:A:G	5.15545e-06	-1.30275e-10	-1.30462	3.42403e-05	-1.30275e-10	-1.33261
54915724	chr19:54915724:C:T	5.58486e-06	-1.30275e-10	-1.22462	3.85684e-05	-1.30275e-10	-1.21358
54915980	chr19:54915980:A:G	2.22214e-05	-0.707564	0.86394	0.000150206	-0.666095	0.812087
54916142	chr19:54916142:G:A	3.5194e-06	-0.699145	-0.987244	2.40746e-05	-0.684467	-1.00039
54916280	chr19:54916280:C:G	5.48557e-06	-1.30275e-10	-1.24256	3.64711e-05	-1.30275e-10	-1.26949
54916479	chr19:54916479:C:T	4.21636e-06	-1.30275e-10	-1.50571	2.85774e-05	-1.30275e-10	-1.5134
54916509	chr19:54916509:G:A	4.98297e-06	-1.30275e-10	-1.33865	3.32824e-05	-1.30275e-10	-1.36098
54917148	chr19:54917148:C:T	1.10462e-05	-1.30275e-10	-0.54259	7.55948e-05	-1.30275e-10	-0.540626
54917440	chr19:54917440:C:T	4.33831e-06	-1.30275e-10	-1.4772	2.95874e-05	-1.30275e-10	-1.47867
54917508	chr19:54917508:T:C	1.25964e-06	-1.49989	-1.21397	8.35903e-06	-1.53443	-1.20824
54917509	chr19:54917509:G:A	4.98244e-06	-1.30275e-10	-1.33876	3.41469e-05	-1.30275e-10	-1.33534
54917533	chr19:54917533:T:C	1.3989e-05	-1.30275e-10	-0.30641	0.000106577	-1.30275e-10	-0.197148
54917548	chr19:54917548:C:T	1.16348e-05	-1.43946	0.948781	8.18263e-05	-1.41562	0.9542
54917659	chr19:54917659:T:C	8.47506e-06	-1.30275e-10	-0.807552	5.71465e-05	-1.30275e-10	-0.820396
54917673	chr19:54917673:C:G	1.25974e-06	-1.42926	-1.28451	8.67919e-06	-1.40916	-1.29592
54917691	chr19:54917691:T:C	4.22111e-06	-1.30275e-10	-1.50458	2.89897e-05	-1.30275e-10	-1.49907
54918184	chr19:54918184:G:A	3.51125e-05	-1.30275e-10	0.613877	0.000271288	-1.30275e-10	0.737166
54918223	chr19:54918223:C:T	8.21692e-07	-1.61938	-1.52169	5.66023e-06	-1.61259	-1.51995
54918554	chr19:54918554:G:A	4.6747e-06	-1.30275e-10	-1.40251	3.10845e-05	-1.30275e-10	-1.42931
54918610	chr19:54918610:C:G	4.08784e-06	-1.30275e-10	-1.53666	2.79605e-05	-1.30275e-10	-1.53522
54919163	chr19:54919163:G:A	4.50545e-06	-1.30275e-10	-1.43939	3.08091e-05	-1.30275e-10	-1.4382
54919206	chr19:54919206:A:C	1.24785e-06	-1.54391	-1.17934	9.08671e-06	-1.52634	-1.13286
54919273	chr19:54919273:G:A	1.18867e-05	-1.30275e-10	-0.469262	8.76509e-05	-1.30275e-10	-0.392652
54919439	chr19:54919439:AGG:A	3.42241e-06	-1.64237	-0.0719635	2.50481e-05	-1.64203	-0.00318849
54919470	chr19:54919470:C:T	4.08933e-06	-1.30275e-10	-1.5363	2.80919e-05	-1.30275e-10	-1.53053
54919633	chr19:54919633:C:T	5.75083e-06	-1.30275e-10	-1.19533	3.82229e-05	-1.30275e-10	-1.22258
54919634	chr19:54919634:G:A	1.58079e-05	-1.30275e-10	-0.184172	0.000117426	-1.30275e-10	-0.100201
54919663	chr19:54919663:A:G	4.69184e-06	-1.30275e-10	-1.39885	3.35093e-05	-1.30275e-10	-1.35419
54919672	chr19:54919672:G:A	4.20558e-06	-0.00436983	-1.5039	3.27087e-05	0.124605	-1.50298
54919874	chr19:54919874:C:T	2.41648e-05	-1.30275e-10	0.240218	0.00018059	-1.30275e-10	0.330217
54920022	chr19:54920022:G:A	9.81777e-07	-1.55143	-1.41165	6.64445e-06	-1.53718	-1.43505
54920306	chr19:54920306:G:A	6.88183e-05	-1.30275e-10	1.28679	0.00053486	-1.30275e-10	1.41599
54920381	chr19:54920381:T:C	6.58147e-06	-1.30275e-10	-1.06042	4.75736e-05	-1.30275e-10	-1.00374
54920390	chr19:54920390:C:T	4.60239e-06	-1.4181	-5.17887e-10	3.22705e-05	-1.39186	-5.17887e-10
54920493	chr19:54920493:C:T	3.68789e-06	-1.63962	-5.17887e-10	2.55241e-05	-1.62639	-5.17887e-10
54920533	chr19:54920533:T:G	9.49483e-06	-1.30275e-10	-0.693932	6.82091e-05	-1.30275e-10	-0.643436
54920821	chr19:54920821:C:T	1.22568e-05	-1.30275e-10	-0.438599	7.79503e-05	-1.30275e-10	-0.509942
54920923	chr19:54920923:T:C	5.75355e-06	-1.11619	-0.0786705	4.17509e-05	-1.10771	-0.0265802
54920934	chr19:54920934:C:T	9.45712e-06	-1.30275e-10	-0.697912	6.47553e-05	-1.30275e-10	-0.695398
54921005	chr19:54921005:A:G	9.76999e-05	-1.30275e-10	1.63722	0.000760051	-1.30275e-10	1.76737
54921229	chr19:54921229:T:C	3.68377e-06	-1.64074	-5.17887e-10	2.54302e-05	-1.63008	-5.17887e-10
54921446	chr19:54921446:G:A	1.03436e-05	-1.30275e-10	-0.608307	7.06335e-05	-1.30275e-10	-0.608509
54921949	chr19:54921949:T:C	5.94983e-06	-1.30275e-10	-1.16132	3.97582e-05	-1.30275e-10	-1.1832
54921974	chr19:54921974:G:A	8.37333e-07	-1.62047	-1.50174	5.68147e-06	-1.61403	-1.51478
54922262	chr19:54922262:T:C	3.75073e-06	-1.62273	-5.17887e-10	2.62717e-05	-1.59752	-5.17887e-10
54922409	chr19:54922409:G:A	6.25834e-06	-1.30275e-10	-1.11077	4.5113e-05	-1.30275e-10	-1.05684
54922426	chr19:54922426:G:A	5.09252e-06	-1.31691	-5.17887e-10	3.39844e-05	-1.34011	-5.17887e-10
54922576	chr19:54922576:G:A	9.48322e-06	-1.30275e-10	-0.695156	6.4923e-05	-1.30275e-10	-0.692812
54922953	chr19:54922953:G:A	4.8631e-06	-1.06342	-0.299582	3.60025e-05	-1.01	-0.272422
54922959	chr19:54922959:CACAGAG:C	4.1471e-06	-1.30275e-10	-1.52227	2.82432e-05	-1.30275e-10	-1.52516
54923014	chr19:54923014:G:A	4.1486e-06	-1.30275e-10	-1.52191	2.88046e-05	-1.30275e-10	-1.50548
54923090	chr19:54923090:G:C	1.47765e-06	-1.20886	-1.34537	1.109e-05	-1.15686	-1.30311
54923134	chr19:54923134:C:T	1.41255e-06	-1.25058	-1.3487	1.05728e-05	-1.20096	-1.30677
54923166	chr19:54923166:G:A	5.44357e-06	-1.30275e-10	-1.25025	3.65325e-05	-1.30275e-10	-1.26781
54923207	chr19:54923207:G:A	1.39953e-06	-1.27397	-1.33457	1.04768e-05	-1.22573	-1.29112
54923284	chr19:54923284:G:A	3.68357e-06	-1.6408	-5.17887e-10	2.53093e-05	-1.63484	-5.17887e-10
54923355	chr19:54923355:A:C	3.78122e-06	-1.06338	-0.551254	2.84782e-05	-1.01163	-0.505249
54923450	chr19:54923450:A:G	3.52464e-06	-1.03156	-0.653341	2.66886e-05	-0.977497	-0.60428
54923560	chr19:54923560:C:G	5.5389e-06	-1.30275e-10	-1.23288	3.71524e-05	-1.30275e-10	-1.25099
54923735	chr19:54923735:G:A	4.05943e-05	-1.30275e-10	0.758947	0.000271216	-1.30275e-10	0.736901
54923772	chr19:54923772:T:C	6.74873e-05	-1.30275e-10	1.26726	0.000521614	-1.30275e-10	1.39091
54923899	chr19:54923899:TC:T	8.29996e-07	-1.60743	-1.52359	5.60691e-06	-1.61334	-1.52867
54924164	chr19:54924164:C:T	1.19802e-06	-1.23061	-1.5334	8.38353e-06	-1.20158	-1.53816
54924188	chr19:54924188:G:A	1.31338e-06	-1.60311	-1.06896	9.55924e-06	-1.61466	-0.993849
54924271	chr19:54924271:A:G	1.02025e-06	-1.54468	-1.37995	6.99314e-06	-1.56017	-1.36091
54924273	chr19:54924273:A:G	3.68447e-06	-1.20842	-0.432134	2.77024e-05	-1.16503	-0.379469
54924413	chr19:54924413:C:T	1.4271e-06	-1.54337	-1.04567	9.93906e-06	-1.57006	-0.999481
54924414	chr19:54924414:G:A	3.72835e-06	-1.62871	-5.17887e-10	2.60356e-05	-1.60655	-5.17887e-10
54924531	chr19:54924531:A:G	1.06587e-06	-1.58203	-1.29885	7.03814e-06	-1.58633	-1.32834
54924563	chr19:54924563:G:A	1.44728e-06	-1.54071	-1.03429	1.00812e-05	-1.56774	-0.987605
54924649	chr19:54924649:A:G	8.26322e-07	-1.60404	-1.53142	5.59083e-06	-1.6102	-1.53468
54924731	chr19:54924731:T:C	3.72079e-06	-1.63074	-5.17887e-10	2.59505e-05	-1.60982	-5.17887e-10
54924924	chr19:54924924:G:A	6.5437e-06	-1.30275e-10	-1.06618	4.87351e-05	-1.30275e-10	-0.979614
54925411	chr19:54925411:A:T	6.42493e-06	-1.30275e-10	-1.08449	4.60077e-05	-1.30275e-10	-1.0372
54925416	chr19:54925416:A:C	6.46266e-05	-1.30275e-10	1.22395	0.000499417	-1.30275e-10	1.34743
54925531	chr19:54925531:C:CACAGT	1.01349e-05	-1.30275e-10	-0.628695	6.93951e-05	-1.30275e-10	-0.626198
54925595	chr19:54925595:C:A	9.70476e-07	-1.58461	-1.39003	6.67839e-06	-1.59549	-1.37165
54925609	chr19:54925609:C:A	9.51978e-07	-1.62101	-1.37288	6.55739e-06	-1.61503	-1.37039
54925764	chr19:54925764:C:T	5.33645e-06	-1.30275e-10	-1.27012	3.57781e-05	-1.30275e-10	-1.28868
54925857	chr19:54925857:G:A	1.32736e-05	-1.07325	0.714343	0.000121064	-1.01472	0.945027
54925868	chr19:54925868:C:T	9.58152e-07	-1.58895	-1.39848	6.60348e-06	-1.57968	-1.39874
54926057	chr19:54926057:C:T	1.11258e-06	-1.41433	-1.42367	7.71589e-06	-1.37579	-1.44694
54926479	chr19:54926479:T:C	9.36455e-06	-1.30275e-10	-0.707749	6.41042e-05	-1.30275e-10	-0.705504
54926518	chr19:54926518:G:A	1.23222e-05	-1.14021	0.706937	0.000112015	-1.08436	0.93698
54926572	chr19:54926572:G:C	1.22563e-06	-1.22728	-1.51394	8.47104e-06	-1.20086	-1.5285
54926628	chr19:54926628:A:C	8.7296e-07	-1.63064	-1.44991	5.9538e-06	-1.62668	-1.45531
54926872	chr19:54926872:C:T	3.68023e-06	-1.64171	-5.17887e-10	2.51783e-05	-1.64003	-5.17887e-10
54927234	chr19:54927234:A:T	4.10147e-06	-1.30275e-10	-1.53333	2.79322e-05	-1.30275e-10	-1.53623
54927377	chr19:54927377:G:A	4.18296e-06	-1.2029	-0.310764	3.6334e-05	-1.15328	-0.119982
54927463	chr19:54927463:G:T	9.5934e-06	-1.12387	0.44027	8.62691e-05	-1.06494	0.656397
54927482	chr19:54927482:A:G	1.38251e-05	-1.24349	0.925299	0.000125124	-1.1932	1.15649
54927798	chr19:54927798:T:C	1.20927e-05	-1.1269	0.674824	0.000109742	-1.07069	0.902808
54927800	chr19:54927800:C:G	1.0937e-06	-1.43226	-1.42286	7.53333e-06	-1.39597	-1.4507
54927803	chr19:54927803:G:A	8.36521e-06	-1.30275e-10	-0.820599	5.70949e-05	-1.30275e-10	-0.821298
54927935	chr19:54927935:T:C	6.01559e-06	-1.30275e-10	-1.15032	4.11757e-05	-1.30275e-10	-1.14816
54927953	chr19:54927953:C:T	9.37607e-07	-1.63312	-1.37598	6.43124e-06	-1.62881	-1.37604
54928003	chr19:54928003:A:G	1.06768e-05	-1.15326	0.576653	9.62396e-05	-1.09948	0.80031
54928104	chr19:54928104:T:C	1.17917e-05	-1.15465	0.67736	0.000106944	-1.09989	0.906182
54928174	chr19:54928174:T:C	1.15281e-05	-1.19293	0.693039	0.000104463	-1.14026	0.923084
54928177	chr19:54928177:G:A	1.2824e-05	-1.12884	0.735474	0.000117032	-1.07077	0.967205
54928271	chr19:54928271:A:G	1.14669e-05	-1.13874	0.633528	0.000103785	-1.08311	0.859418
54928298	chr19:54928298:G:A	1.04088e-06	-1.40712	-1.49749	7.27547e-06	-1.36719	-1.51431
54928453	chr19:54928453:G:T	2.31005e-06	-1.2254	-0.882006	1.71997e-05	-1.22866	-0.792466
54928470	chr19:54928470:A:G	1.24439e-05	-1.1403	0.716855	0.000113174	-1.0841	0.947009
54928989	chr19:54928989:G:A	1.23805e-05	-1.10461	0.676054	0.000112725	-1.04717	0.906114
54929407	chr19:54929407:TTACTC:T	1.67944e-05	-1.07785	0.954214	0.000156651	-1.01759	1.20559
54929517	chr19:54929517:T:G	4.15245e-06	-1.10846	-0.412523	2.96663e-05	-1.05509	-0.420913
54929651	chr19:54929651:G:C	6.98351e-06	-1.30275e-10	-1.00113	4.73745e-05	-1.30275e-10	-1.00793
54929815	chr19:54929815:A:G	9.06995e-06	-1.30275e-10	-0.739713	6.16467e-05	-1.30275e-10	-0.744595
54929972	chr19:54929972:A:G	1.21709e-05	-1.12038	0.674751	0.000111538	-1.06207	0.910429
54929978	chr19:54929978:G:A	9.733e-06	-1.30275e-10	-0.669157	6.64507e-05	-1.30275e-10	-0.669554
54930032	chr19:54930032:G:A	6.03376e-06	-1.00474	-0.142572	5.266e-05	-0.942367	0.0402099
54930059	chr19:54930059:A:G	9.80209e-06	-1.14858	0.486497	8.76309e-05	-1.09611	0.703227
54930064	chr19:54930064:G:A	4.6728e-06	-1.30275e-10	-1.40292	3.16786e-05	-1.30275e-10	-1.41037
54930106	chr19:54930106:G:A	2.15026e-05	-1.30275e-10	0.123492	0.000152933	-1.30275e-10	0.163989
54930223	chr19:54930223:T:C	9.2675e-06	-1.30275e-10	-0.718166	6.32737e-05	-1.30275e-10	-0.718543
54930275	chr19:54930275:C:T	1.17891e-05	-1.12999	0.652483	0.000107544	-1.07309	0.884982
54930323	chr19:54930323:A:G	5.41823e-06	-1.30275e-10	-1.25491	3.87804e-05	-1.30275e-10	-1.2081
54930373	chr19:54930373:A:G	1.49153e-05	-1.08722	0.844926	0.000137137	-1.032	1.08697
54930376	chr19:54930376:C:T	1.42542e-05	-1.09514	0.807509	0.00013115	-1.03744	1.04777
54930401	chr19:54930401:G:A	1.27799e-05	-1.07199	0.675176	0.000116833	-1.01219	0.906922
54930442	chr19:54930442:A:G	9.22577e-06	-1.30275e-10	-0.722679	6.20934e-05	-1.30275e-10	-0.737374
54930534	chr19:54930534:T:C	1.24186e-05	-1.06818	0.642702	0.000113435	-1.00797	0.87319
54930603	chr19:54930603:G:A	8.87114e-06	-1.30275e-10	-0.761877	6.037e-05	-1.30275e-10	-0.765522
54930627	chr19:54930627:A:G	1.2203e-05	-1.06914	0.626148	0.000111394	-1.009	0.856061
54930912	chr19:54930912:A:C	2.63833e-05	-1.26668	1.59474	0.000243274	-1.22028	1.84846
54931033	chr19:54931033:C:A	7.91034e-06	-1.30275e-10	-0.876509	5.42039e-05	-1.30275e-10	-0.87326
54931042	chr19:54931042:C:A	6.06957e-06	-1.53248	0.391087	4.87838e-05	-1.50856	0.529945
54931281	chr19:54931281:G:A	2.28686e-05	-1.46756	1.65265	0.000189092	-1.43553	1.81174
54931414	chr19:54931414:G:A	3.34999e-06	-1.50163	-0.234094	2.63494e-05	-1.47572	-0.11885
54931582	chr19:54931582:G:T	8.5566e-06	-1.30275e-10	-0.797977	5.79729e-05	-1.30275e-10	-0.806037
54931619	chr19:54931619:C:T	8.2963e-07	-1.62863	-1.50283	5.63505e-06	-1.62455	-1.51246
54931628	chr19:54931628:T:C	2.91055e-05	-1.47586	1.9021	0.000243123	-1.44317	2.07072
54931689	chr19:54931689:A:AT	4.29021e-06	-1.30275e-10	-1.48834	2.99921e-05	-1.30275e-10	-1.46508
54931716	chr19:54931716:G:A	2.11248e-06	-1.558	-0.63882	1.58168e-05	-1.53947	-0.56547
54931720	chr19:54931720:C:T	4.12002e-06	-1.30275e-10	-1.52882	2.85023e-05	-1.30275e-10	-1.51603
54932056	chr19:54932056:A:G	9.14674e-06	-1.19703	0.465747	6.1049e-05	-1.15485	0.400517
54932194	chr19:54932194:G:A	4.09892e-06	-1.30275e-10	-1.53396	2.79572e-05	-1.30275e-10	-1.53534
54932262	chr19:54932262:C:T	2.85618e-05	-1.49354	1.90093	0.000238357	-1.46229	2.07005
54932413	chr19:54932413:G:A	2.25964e-05	-1.48053	1.65364	0.00018766	-1.44752	1.81613
54932694	chr19:54932694:C:T	1.11459e-06	-1.41492	-1.42127	8.11711e-06	-1.36699	-1.40505
54932717	chr19:54932717:G:A	1.58544e-06	-0.946499	-1.53732	1.1563e-05	-0.888127	-1.53008
54932749	chr19:54932749:A:G	2.50957e-05	-1.51266	1.79067	0.00020891	-1.48627	1.96216
54932827	chr19:54932827:T:G	4.17076e-06	-1.30275e-10	-1.51658	2.86238e-05	-1.30275e-10	-1.51178
54933184	chr19:54933184:C:T	3.4467e-05	-1.30275e-10	0.595322	0.000262692	-1.30275e-10	0.704969
54933806	chr19:54933806:T:C	1.71735e-06	-0.879498	-1.5244	1.20892e-05	-0.850664	-1.52304
54933865	chr19:54933865:T:C	9.06819e-06	-1.30275e-10	-0.739908	6.13844e-05	-1.30275e-10	-0.748859
54933966	chr19:54933966:G:A	4.1116e-06	-1.30275e-10	-1.53087	2.8109e-05	-1.30275e-10	-1.52992
54934024	chr19:54934024:A:G	7.1052e-06	-1.30275e-10	-0.983853	4.91636e-05	-1.30275e-10	-0.970859
54934053	chr19:54934053:G:C	4.23471e-06	-1.49062	-0.0107427	3.28992e-05	-1.45976	0.0871971
54934360	chr19:54934360:C:T	7.42125e-05	-1.30275e-10	1.36225	0.000583728	-1.30275e-10	1.50342
54934635	chr19:54934635:C:T	4.94906e-06	-1.30275e-10	-1.34548	3.40559e-05	-1.30275e-10	-1.33801
54934855	chr19:54934855:A:G	5.66666e-06	-1.30275e-10	-1.21008	3.78315e-05	-1.30275e-10	-1.23287
54934957	chr19:54934957:G:A	8.24883e-07	-1.64102	-1.49617	5.55731e-06	-1.64222	-1.50868
54935262	chr19:54935262:C:T	9.22296e-07	-1.50079	-1.52478	6.31043e-06	-1.5033	-1.52051
54935625	chr19:54935625:G:A	8.65477e-07	-1.63787	-1.45129	5.77119e-06	-1.6412	-1.47193
54935646	chr19:54935646:C:T	8.95125e-07	-1.63238	-1.42309	6.01506e-06	-1.62398	-1.44776
54935814	chr19:54935814:A:G	2.23398e-06	-1.24886	-0.892037	2.01394e-05	-1.10035	-0.76299
54935842	chr19:54935842:C:G	4.93203e-06	-1.30275e-10	-1.34893	3.47025e-05	-1.30275e-10	-1.3192
54935930	chr19:54935930:T:C	8.89617e-07	-1.63907	-1.42257	5.94807e-06	-1.63212	-1.45082
54935973	chr19:54935973:T:C	2.36277e-06	-1.60139	-0.483458	1.55072e-05	-1.61917	-0.505541
54935974	chr19:54935974:C:T	2.3541e-06	-1.60082	-0.487703	1.54469e-05	-1.61874	-0.50987
54936133	chr19:54936133:G:A	1.77987e-06	-1.19081	-1.17733	1.14425e-05	-1.20355	-1.22513
54936204	chr19:54936204:A:G	8.35212e-07	-1.58775	-1.537	5.55201e-06	-1.61394	-1.53791
54936227	chr19:54936227:A:G	9.7925e-07	-1.44061	-1.52503	6.81461e-06	-1.42351	-1.52344
54936249	chr19:54936249:C:T	1.01135e-05	-1.30275e-10	-0.630804	7.47186e-05	-1.30275e-10	-0.552285
54936472	chr19:54936472:A:C	1.03199e-06	-1.38452	-1.52867	7.013e-06	-1.39206	-1.52619
54936735	chr19:54936735:G:C	4.12493e-06	-1.30275e-10	-1.52763	2.81492e-05	-1.30275e-10	-1.52849
54936870	chr19:54936870:G:A	4.2395e-06	-1.30275e-10	-1.50023	2.91835e-05	-1.30275e-10	-1.49241
54936904	chr19:54936904:G:T	4.38285e-06	-1.46698	-5.17887e-10	2.86453e-05	-1.51102	-5.17887e-10
54936940	chr19:54936940:T:C	4.19813e-06	-1.30275e-10	-1.51004	2.89868e-05	-1.30275e-10	-1.49917
54937011	chr19:54937011:G:A	4.41488e-06	-1.4597	-5.17887e-10	2.9712e-05	-1.47446	-5.17887e-10
54937458	chr19:54937458:G:A	4.27086e-06	-1.30275e-10	-1.49287	2.89264e-05	-1.30275e-10	-1.50126
54937562	chr19:54937562:C:T	5.09753e-06	-1.30275e-10	-1.31592	3.41981e-05	-1.30275e-10	-1.33384
54937645	chr19:54937645:C:T	4.08588e-06	-1.30275e-10	-1.53714	2.78979e-05	-1.30275e-10	-1.53746
54937671	chr19:54937671:G:A	4.19864e-06	-1.50992	-5.17887e-10	2.62122e-05	-1.59979	-5.17887e-10
54937731	chr19:54937731:G:C	3.45744e-06	-1.63204	-0.0721086	2.41348e-05	-1.64137	-0.0409881
54937830	chr19:54937830:G:A	4.24655e-06	-1.30275e-10	-1.49857	2.89242e-05	-1.30275e-10	-1.50134
54938038	chr19:54938038:A:G	4.0964e-06	-1.30275e-10	-1.53457	2.79623e-05	-1.30275e-10	-1.53516
54938298	chr19:54938298:A:G	4.09273e-06	-1.30275e-10	-1.53547	2.79396e-05	-1.30275e-10	-1.53597
54938387	chr19:54938387:G:A	1.05035e-06	-1.35858	-1.53697	6.88468e-06	-1.4073	-1.52942
54938568	chr19:54938568:AT:A	4.22908e-06	-1.30275e-10	-1.5027	2.88607e-05	-1.30275e-10	-1.50353
54938778	chr19:54938778:A:G	4.08449e-06	-1.30275e-10	-1.53748	2.78904e-05	-1.30275e-10	-1.53773
54939287	chr19:54939287:T:C	1.04297e-06	-1.36621	-1.5364	7.13793e-06	-1.36434	-1.53625
54939864	chr19:54939864:C:T	4.26222e-06	-1.21712	-0.277768	2.91748e-05	-1.20381	-0.288898
54939890	chr19:54939890:T:C	4.14377e-06	-1.52307	-5.17887e-10	2.82656e-05	-1.52437	-5.17887e-10
54940118	chr19:54940118:A:G	5.27229e-06	-1.30275e-10	-1.28221	3.62771e-05	-1.30275e-10	-1.27483
54940216	chr19:54940216:G:A	5.11208e-06	-1.30275e-10	-1.31307	3.60693e-05	-1.30275e-10	-1.28057
54940429	chr19:54940429:C:T	3.09004e-06	-1.64	-0.176496	2.10539e-05	-1.63017	-0.188756
54940522	chr19:54940522:T:C	3.08001e-06	-1.64141	-0.178334	2.09423e-05	-1.63365	-0.190586
54940577	chr19:54940577:G:A	4.31101e-06	-1.48351	-5.17887e-10	2.92842e-05	-1.48897	-5.17887e-10
54940644	chr19:54940644:T:C	4.08251e-06	-1.30275e-10	-1.53797	2.7882e-05	-1.30275e-10	-1.53803
54940801	chr19:54940801:T:C	4.08019e-06	-1.31514	-0.223394	2.71529e-05	-1.34557	-0.218962
54940918	chr19:54940918:C:T	5.67682e-06	-1.30275e-10	-1.20829	3.97413e-05	-1.30275e-10	-1.18362
54941493	chr19:54941493:G:A	4.21732e-06	-1.30275e-10	-1.50548	2.88025e-05	-1.30275e-10	-1.50555
54941766	chr19:54941766:G:A	1.38731e-05	-1.64243	1.3277	8.83181e-05	-1.63686	1.25179
54942050	chr19:54942050:G:A	1.9934e-06	-1.38767	-0.867163	1.2694e-05	-1.41202	-0.912858
54942143	chr19:54942143:C:T	2.10712e-06	-1.27763	-0.921726	1.30226e-05	-1.30488	-0.994443
54942935	chr19:54942935:T:C	4.59266e-06	-1.30275e-10	-1.42022	3.13672e-05	-1.30275e-10	-1.42025
54943062	chr19:54943062:G:A	4.54698e-06	-1.30275e-10	-1.43022	3.08353e-05	-1.30275e-10	-1.43735
54943232	chr19:54943232:C:G	5.08643e-06	-1.30275e-10	-1.3181	3.47374e-05	-1.30275e-10	-1.3182
54943828	chr19:54943828:ATTC:A	8.366e-06	-0.820503	-5.17887e-10	5.23813e-05	-0.907465	-5.17887e-10
54944189	chr19:54944189:T:G	1.87832e-06	-1.44915	-0.865156	1.21536e-05	-1.45092	-0.917462
54944209	chr19:54944209:T:C	5.57345e-06	-1.48006	0.253393	3.73842e-05	-1.53804	0.293277
54944479	chr19:54944479:C:T	1.02437e-05	-1.30275e-10	-0.618016	7.01893e-05	-1.30275e-10	-0.614818
54944706	chr19:54944706:G:A	5.81359e-06	-1.30275e-10	-1.18448	3.97925e-05	-1.30275e-10	-1.18234
54945065	chr19:54945065:C:T	4.13486e-06	-1.30275e-10	-1.52523	2.81197e-05	-1.30275e-10	-1.52954
54945341	chr19:54945341:G:A	4.01326e-06	-1.55508	-5.17887e-10	2.63167e-05	-1.59581	-5.17887e-10
54946277	chr19:54946277:T:A	4.08487e-06	-1.30275e-10	-1.53739	2.79761e-05	-1.30275e-10	-1.53466
54946942	chr19:54946942:A:G	1.22988e-05	-1.41108	0.975902	7.31707e-05	-1.53626	0.963045
54947015	chr19:54947015:T:G	6.49296e-06	-1.30275e-10	-1.07396	4.50566e-05	-1.30275e-10	-1.05809
54947186	chr19:54947186:A:G	9.23562e-06	-1.46315	0.741534	5.61714e-05	-1.56951	0.7319
54947305	chr19:54947305:C:A	7.13594e-06	-1.47937	0.499835	4.37763e-05	-1.57972	0.492796
54947433	chr19:54947433:G:A	1.64937e-06	-1.59551	-0.848776	1.11744e-05	-1.59517	-0.85722
54947770	chr19:54947770:G:A	4.3575e-06	-1.30275e-10	-1.47278	3.14221e-05	-1.30275e-10	-1.4185
54947994	chr19:54947994:TGA:T	4.12707e-06	-1.30275e-10	-1.52711	2.83889e-05	-1.30275e-10	-1.52001
54948146	chr19:54948146:A:G	8.59528e-06	-1.49103	0.697564	5.29041e-05	-1.58774	0.690205
54948395	chr19:54948395:A:G	4.89725e-05	-1.30275e-10	0.946579	0.000355446	-1.30275e-10	1.00736
54948641	chr19:54948641:A:G	8.2168e-06	-1.46504	0.626542	5.00305e-05	-1.57187	0.618492
54949359	chr19:54949359:T:G	3.73883e-06	-1.62591	-5.17887e-10	2.51438e-05	-1.6414	-5.17887e-10
54949461	chr19:54949461:AAAAG:A	9.89622e-06	-1.30275e-10	-0.652527	7.05026e-05	-1.30275e-10	-0.610364
54949771	chr19:54949771:A:G	6.93741e-06	-1.30275e-10	-1.00775	4.80565e-05	-1.30275e-10	-0.993637
54949826	chr19:54949826:T:C	8.42091e-06	-1.32787	0.513908	5.0501e-05	-1.47785	0.533826
54950642	chr19:54950642:T:C	1.73043e-06	-1.52577	-0.870538	1.12767e-05	-1.55429	-0.888983
54950693	chr19:54950693:T:G	1.97906e-05	-0.9624	1.00293	0.000107435	-1.19326	1.00413
54950709	chr19:54950709:G:A	4.16653e-06	-1.5243	0.00669852	2.5676e-05	-1.60601	-0.0144443
54950721	chr19:54950721:C:G	4.02901e-06	-1.57021	0.0190491	2.57648e-05	-1.62976	0.0127537
54950723	chr19:54950723:T:G	5.94502e-06	-1.43989	0.277763	3.59474e-05	-1.55602	0.272068
54950745	chr19:54950745:A:G	7.03194e-06	-1.49491	0.500697	4.31356e-05	-1.59007	0.488408
54950778	chr19:54950778:T:A	7.5468e-06	-1.38482	0.461267	4.45647e-05	-1.519	0.449931
54951234	chr19:54951234:C:T	5.17218e-06	-1.30139	-5.17887e-10	3.34854e-05	-1.3549	-5.17887e-10
54951326	chr19:54951326:CA:C	4.35244e-06	-1.43392	-0.0400249	2.71106e-05	-1.43757	-0.128517
54951366	chr19:54951366:G:A	4.25931e-06	-1.30275e-10	-1.49557	2.94663e-05	-1.30275e-10	-1.48277
54951744	chr19:54951744:A:G	4.84059e-06	-1.30275e-10	-1.36764	3.28573e-05	-1.30275e-10	-1.37384
54951854	chr19:54951854:A:T	1.4932e-06	-1.52613	-1.01763	9.66168e-06	-1.55572	-1.04212
54952090	chr19:54952090:A:C	8.29622e-06	-1.59308	0.764196	5.64937e-05	-1.6398	0.807911
54952283	chr19:54952283:C:T	6.09585e-05	-1.30275e-10	1.16551	0.000405146	-1.30275e-10	1.13823
54952385	chr19:54952385:G:C	6.08942e-06	-1.30275e-10	-1.13813	4.22869e-05	-1.30275e-10	-1.12154
54952402	chr19:54952402:G:A	6.27406e-06	-1.30275e-10	-1.10826	4.35935e-05	-1.30275e-10	-1.09111
54953447	chr19:54953447:T:C	5.87954e-06	-1.30275e-10	-1.1732	4.08137e-05	-1.30275e-10	-1.157
54953523	chr19:54953523:G:A	9.07018e-07	-1.64242	-1.39985	5.97588e-06	-1.64212	-1.43616
54953902	chr19:54953902:G:C	1.53122e-05	-1.37143	1.1554	9.30756e-05	-1.50634	1.17374
54954192	chr19:54954192:T:A	1.67014e-05	-1.30275e-10	-0.129184	0.000112002	-1.30275e-10	-0.147496
54954279	chr19:54954279:C:A	0.000103679	-1.30275e-10	1.69662	0.000816047	-1.30275e-10	1.83846
54954311	chr19:54954311:G:A	4.18142e-06	-1.30275e-10	-1.51403	2.82914e-05	-1.30275e-10	-1.52346
54954390	chr19:54954390:T:C	4.55578e-06	-1.30275e-10	-1.42828	3.16175e-05	-1.30275e-10	-1.4123
54954414	chr19:54954414:CAGCTACTCGGGAGGCTGAGGCAGGAGAATGGCCTGAACCCAGGAGGCGG:C	4.46548e-06	-1.30275e-10	-1.4483	3.03582e-05	-1.30275e-10	-1.45295
54954559	chr19:54954559:C:T	0.000186085	-1.30275e-10	2.28153	0.00149506	-1.30275e-10	2.44391
54954580	chr19:54954580:T:C	1.32738e-05	-1.30275e-10	-0.358888	8.98526e-05	-1.30275e-10	-0.367844
54954872	chr19:54954872:T:C	1.73434e-05	-1.30275e-10	-0.0914706	0.000117156	-1.30275e-10	-0.102509
54955025	chr19:54955025:C:CT	1.63068e-06	-1.37786	-1.07782	1.04123e-05	-1.42323	-1.09979
54955046	chr19:54955046:G:C	3.44236e-06	-1.42748	-0.281046	2.29515e-05	-1.43608	-0.296552
54955065	chr19:54955065:C:T	1.45278e-06	-1.64023	-0.93097	1.02904e-05	-1.64101	-0.89379
54955325	chr19:54955325:G:A	8.29015e-05	-1.30275e-10	1.47297	0.000652144	-1.30275e-10	1.61425
54955489	chr19:54955489:T:C	7.90993e-06	-0.015902	-0.860659	3.76336e-05	-0.253478	-0.984639
54955559	chr19:54955559:A:G	8.89684e-07	-1.62551	-1.43605	6.08365e-06	-1.62511	-1.43529
54955614	chr19:54955614:C:A	9.25766e-06	-1.30275e-10	-0.719229	6.30999e-05	-1.30275e-10	-0.721295
54955697	chr19:54955697:G:A	4.19375e-06	-1.37443	-0.136651	2.6477e-05	-1.37527	-0.214469
54955709	chr19:54955709:T:C	1.63467e-06	-0.985272	-1.46796	1.05393e-05	-1.03747	-1.47344
54955943	chr19:54955943:G:C	1.69494e-06	-1.11271	-1.30432	1.07347e-05	-1.17607	-1.31646
54955949	chr19:54955949:A:G	1.30669e-05	-1.30275e-10	-0.3746	9.68714e-05	-1.30275e-10	-0.29263
54956158	chr19:54956158:AGG:A	1.43681e-05	-1.30275e-10	-0.27967	9.51942e-05	-1.30275e-10	-0.310094
54956161	chr19:54956161:AGGGAAG:A	1.55953e-05	-1.30275e-10	-0.197708	0.000103368	-1.30275e-10	-0.22772
54956239	chr19:54956239:T:C	9.66559e-07	-1.64244	-1.33625	7.05536e-06	-1.61939	-1.29284
54956342	chr19:54956342:T:C	7.64814e-06	-1.30275e-10	-0.910217	5.47818e-05	-1.30275e-10	-0.862655
54956464	chr19:54956464:C:T	3.69323e-06	-1.63818	-5.17887e-10	2.53426e-05	-1.63353	-5.17887e-10
54956565	chr19:54956565:G:T	6.90643e-06	-1.30275e-10	-1.01223	5.25555e-05	-1.30275e-10	-0.904144
54956653	chr19:54956653:C:T	9.12839e-05	-1.30275e-10	1.56929	0.000563352	-1.30275e-10	1.46789
54956670	chr19:54956670:G:T	1.05711e-05	-1.30275e-10	-0.586559	7.29172e-05	-1.30275e-10	-0.576688
54956805	chr19:54956805:T:C	4.58285e-06	-1.30275e-10	-1.42236	3.0605e-05	-1.30275e-10	-1.44485
54957310	chr19:54957310:T:C	3.96438e-06	-0.586743	-0.980589	1.99751e-05	-0.821719	-1.04981
54957438	chr19:54957438:C:T	4.08941e-06	-1.30275e-10	-1.53628	2.80172e-05	-1.30275e-10	-1.53319
54957469	chr19:54957469:C:T	4.75325e-06	-1.30275e-10	-1.38585	3.18827e-05	-1.30275e-10	-1.40395
54957751	chr19:54957751:C:G	4.56587e-06	-1.30275e-10	-1.42607	3.05069e-05	-1.30275e-10	-1.44806
54957844	chr19:54957844:C:A	1.11458e-06	-1.43671	-1.39949	7.33411e-06	-1.4666	-1.40688
54957917	chr19:54957917:A:T	6.27852e-06	-1.30275e-10	-1.10755	4.70977e-05	-1.30275e-10	-1.01379
54958407	chr19:54958407:C:T	4.46825e-06	-1.30275e-10	-1.44768	2.99169e-05	-1.30275e-10	-1.46759
54958528	chr19:54958528:C:T	5.66866e-06	-1.30275e-10	-1.20973	4.00335e-05	-1.30275e-10	-1.1763
54958559	chr19:54958559:C:T	5.82124e-06	-1.30275e-10	-1.18317	4.33726e-05	-1.30275e-10	-1.09618
54958782	chr19:54958782:T:TC	8.19801e-06	-0.50056	-0.340228	4.09858e-05	-0.663594	-0.489193
54959202	chr19:54959202:A:G	7.79783e-06	-1.30275e-10	-0.890834	5.29127e-05	-1.30275e-10	-0.89737
54959225	chr19:54959225:G:A	2.50697e-06	-1.63475	-0.390854	1.66772e-05	-1.63429	-0.417681
54959417	chr19:54959417:G:A	4.13031e-06	-1.30275e-10	-1.52633	2.80504e-05	-1.30275e-10	-1.53201
54959427	chr19:54959427:G:A	9.16447e-05	-1.30275e-10	1.57324	0.000572913	-1.30275e-10	1.48472
54959839	chr19:54959839:G:A	4.53589e-06	-1.30275e-10	-1.43266	3.03099e-05	-1.30275e-10	-1.45454
54960335	chr19:54960335:T:C	1.17243e-06	-1.53589	-1.24971	8.10715e-06	-1.49245	-1.28081
54961216	chr19:54961216:A:C	2.04213e-06	-0.925937	-1.30475	1.37059e-05	-0.993063	-1.25512
54961249	chr19:54961249:G:A	1.358e-05	0.750739	-1.08682	6.5846e-05	0.389879	-1.06857
54961310	chr19:54961310:A:G	4.12995e-06	-1.30275e-10	-1.52641	2.83482e-05	-1.30275e-10	-1.52145
54961340	chr19:54961340:G:A	1.32071e-06	-1.23065	-1.43586	9.32459e-06	-1.1777	-1.45565
54961513	chr19:54961513:A:G	1.76494e-06	-1.38701	-0.989554	1.41973e-05	-1.31194	-0.901019
54961564	chr19:54961564:T:A	1.30073e-06	-1.14951	-1.53224	8.35637e-06	-1.21051	-1.53247
54961639	chr19:54961639:G:A	4.44699e-06	-1.30275e-10	-1.45245	3.05854e-05	-1.30275e-10	-1.44549
54961835	chr19:54961835:A:G	2.47968e-06	-0.871834	-1.16472	1.71672e-05	-0.935446	-1.08757
54962194	chr19:54962194:A:G	7.7221e-06	-1.30275e-10	-0.900593	4.93545e-05	-1.30275e-10	-0.966985
54962494	chr19:54962494:C:T	0.00032945	-1.30275e-10	2.85274	0.00233368	-1.30275e-10	2.88919
54962630	chr19:54962630:T:C	1.41142e-06	-1.53905	-1.06103	9.28338e-06	-1.57093	-1.06686
54962688	chr19:54962688:C:T	1.27836e-06	-1.55259	-1.14651	8.705e-06	-1.55749	-1.14463
54962760	chr19:54962760:C:T	2.06473e-06	-1.14141	-1.07827	1.46062e-05	-1.18827	-0.996297
54962762	chr19:54962762:G:C	4.21715e-05	-1.30275e-10	0.797066	0.000286617	-1.30275e-10	0.792134
54962824	chr19:54962824:C:T	1.39253e-06	-1.45334	-1.16021	1.09986e-05	-1.38489	-1.08335
54962860	chr19:54962860:A:G	1.30891e-06	-1.47191	-1.20357	1.03052e-05	-1.40307	-1.1303
54963134	chr19:54963134:A:G	1.0559e-06	-1.37376	-1.51652	7.48027e-06	-1.34459	-1.50915
54963137	chr19:54963137:G:A	1.01757e-06	-1.61672	-1.31054	6.76003e-06	-1.61945	-1.33554
54963503	chr19:54963503:C:A	0.0010822	-1.30275e-10	4.04207	0.00834271	-1.30275e-10	4.16313
54963542	chr19:54963542:G:A	5.66281e-05	1.09183	-5.17887e-10	0.000321128	0.905825	-5.17887e-10
54963798	chr19:54963798:C:T	6.03796e-06	-1.30275e-10	-1.14661	4.45487e-05	-1.30275e-10	-1.06943
54966407	chr19:54966407:T:A	5.33695e-06	-1.30275e-10	-1.27003	4.08585e-05	-1.30275e-10	-1.1559
54967968	chr19:54967968:G:A	4.25642e-06	-1.49625	-5.17887e-10	3.00964e-05	-1.46161	-5.17887e-10
54968024	chr19:54968024:T:C	1.48758e-06	-1.50538	-1.04216	1.16641e-05	-1.44909	-0.960407
54968101	chr19:54968101:C:T	1.5338e-06	-1.45315	-1.06378	1.20686e-05	-1.38899	-0.986419
54969045	chr19:54969045:T:C	2.81026e-05	-1.30275e-10	0.391181	0.000206322	-1.30275e-10	0.463426
54969076	chr19:54969076:C:G	9.75456e-07	-1.48716	-1.48237	7.21939e-06	-1.43066	-1.45858
54969108	chr19:54969108:T:G	9.5511e-07	-1.50083	-1.48977	7.0585e-06	-1.44632	-1.46546
54969150	chr19:54969150:T:C	4.5891e-05	0.881589	-5.17887e-10	0.000260561	0.696822	-5.17887e-10
54969257	chr19:54969257:C:T	4.34205e-06	-1.30275e-10	-1.47633	2.98825e-05	-1.30275e-10	-1.46874
54969433	chr19:54969433:G:A	1.03966e-06	-1.38927	-1.51652	6.72427e-06	-1.4478	-1.51249
54969455	chr19:54969455:G:A	9.12657e-06	-1.30275e-10	-0.73349	6.09919e-05	-1.30275e-10	-0.755273
54969552	chr19:54969552:G:A	4.11363e-06	-1.30275e-10	-1.53037	2.82448e-05	-1.30275e-10	-1.52511
54969657	chr19:54969657:A:T	4.41369e-06	-1.30275e-10	-1.45997	2.96517e-05	-1.30275e-10	-1.47649
54969952	chr19:54969952:G:C	8.34932e-07	-1.58712	-1.53797	5.56271e-06	-1.61261	-1.53732
54970030	chr19:54970030:G:A	1.22797e-06	-1.59137	-1.14795	9.25139e-06	-1.55817	-1.08307
54970301	chr19:54970301:T:C	9.66571e-07	-1.44116	-1.53752	6.51185e-06	-1.45407	-1.53832
54970549	chr19:54970549:G:A	4.09905e-06	-1.30275e-10	-1.53392	2.80168e-05	-1.30275e-10	-1.53321
54970773	chr19:54970773:T:C	5.34405e-06	-1.30275e-10	-1.2687	3.55693e-05	-1.30275e-10	-1.29453
54970867	chr19:54970867:T:C	4.58995e-06	-1.34867	-0.0721381	2.61684e-05	-1.40489	-0.196574
54971258	chr19:54971258:T:G	5.59805e-06	-1.30275e-10	-1.22226	4.07468e-05	-1.30275e-10	-1.15864
54971623	chr19:54971623:T:C	4.14142e-06	-1.38856	-0.135077	2.3779e-05	-1.441	-0.256209
54971962	chr19:54971962:G:A	5.17e-06	-1.30275e-10	-1.30181	3.43401e-05	-1.30275e-10	-1.3297
54972219	chr19:54972219:T:C	1.58784e-06	-1.48614	-0.996165	1.24304e-05	-1.42929	-0.916576
54972795	chr19:54972795:C:T	4.57656e-06	-1.42373	-5.17887e-10	3.26357e-05	-1.38061	-5.17887e-10
54972926	chr19:54972926:C:T	3.29218e-06	-0.370695	-1.38244	2.68552e-05	-0.23012	-1.34544
54973075	chr19:54973075:C:T	8.48721e-07	-1.58414	-1.52457	5.6927e-06	-1.60545	-1.52138
54973191	chr19:54973191:A:G	1.42071e-06	-1.59173	-1.0018	1.08828e-05	-1.55221	-0.926623
54973488	chr19:54973488:G:A	0.000385031	-1.30275e-10	3.00864	0.00291686	-1.30275e-10	3.11225
54974023	chr19:54974023:CCTTGAGCCCAACTG:C	4.46286e-06	-1.30275e-10	-1.44889	3.07926e-05	-1.30275e-10	-1.43874
54974418	chr19:54974418:G:A	8.42447e-07	-1.64185	-1.47427	5.86979e-06	-1.64074	-1.45546
54974531	chr19:54974531:G:A	4.5908e-06	-1.41975	-0.000878967	2.64255e-05	-1.4857	-0.105984
54974943	chr19:54974943:G:A	8.51532e-06	0.00196819	-0.804781	7.81123e-05	0.206679	-0.714545
54975235	chr19:54975235:C:G	4.90332e-06	-1.30275e-10	-1.35477	3.35846e-05	-1.30275e-10	-1.35195
54975259	chr19:54975259:C:T	1.70099e-06	-1.06523	-1.34824	8.98022e-06	-1.33394	-1.33705
54975699	chr19:54975699:G:A	5.04221e-06	-1.30275e-10	-1.32684	3.35774e-05	-1.30275e-10	-1.35216
54975718	chr19:54975718:C:T	4.84832e-06	-1.36605	-5.17887e-10	3.50784e-05	-1.30843	-5.17887e-10
54975741	chr19:54975741:C:T	6.24581e-06	-1.11277	-5.17887e-10	4.60424e-05	-1.03645	-5.17887e-10
54975990	chr19:54975990:C:T	6.38637e-06	-1.30275e-10	-1.09051	4.67834e-05	-1.30275e-10	-1.02048
54976073	chr19:54976073:A:G	0.000109296	-1.30275e-10	1.74938	0.000815687	-1.30275e-10	1.83802
54976141	chr19:54976141:C:T	4.21412e-06	-1.30275e-10	-1.50624	2.84688e-05	-1.30275e-10	-1.51721
54976189	chr19:54976189:G:A	3.68845e-06	-1.63947	-5.17887e-10	2.51438e-05	-1.6414	-5.17887e-10
54976531	chr19:54976531:G:C	4.08567e-06	-1.30275e-10	-1.53719	2.7882e-05	-1.30275e-10	-1.53803
54976564	chr19:54976564:C:T	2.90433e-06	-0.368452	-1.51003	1.28446e-05	-0.804341	-1.50875
54976629	chr19:54976629:G:C	4.2459e-06	-0.390848	-1.10788	1.91613e-05	-0.819281	-1.09384
54976696	chr19:54976696:C:T	4.5092e-06	-1.43856	-5.17887e-10	3.28491e-05	-1.37409	-5.17887e-10
54976697	chr19:54976697:A:G	4.23348e-06	-1.30275e-10	-1.50166	2.89348e-05	-1.30275e-10	-1.50097
54976723	chr19:54976723:C:T	5.45891e-06	-1.30275e-10	-1.24743	3.94755e-05	-1.30275e-10	-1.19033
54976733	chr19:54976733:G:T	4.6863e-06	-1.30275e-10	-1.40004	3.20144e-05	-1.30275e-10	-1.39983
54977179	chr19:54977179:G:A	4.31276e-06	-1.30275e-10	-1.4831	2.9347e-05	-1.30275e-10	-1.48682
54977238	chr19:54977238:G:A	2.71243e-06	-0.433395	-1.51344	1.21362e-05	-0.857659	-1.51217
54977288	chr19:54977288:G:A	8.29629e-07	-1.64188	-1.48957	5.61177e-06	-1.63987	-1.50127
54977360	chr19:54977360:G:A	1.20138e-06	-1.32773	-1.43348	8.90898e-06	-1.27098	-1.40798
54978258	chr19:54978258:A:T	1.15092e-05	-1.30275e-10	-0.501535	7.72549e-05	-1.30275e-10	-0.518903
54978336	chr19:54978336:G:A	7.47395e-06	-0.275817	-0.657439	6.60056e-05	-0.117231	-0.559042
54978438	chr19:54978438:A:G	4.13614e-06	-1.30275e-10	-1.52492	2.84537e-05	-1.30275e-10	-1.51773
54978494	chr19:54978494:C:G	2.88623e-06	-0.373234	-1.5115	1.27059e-05	-0.812552	-1.5114
54978704	chr19:54978704:G:A	2.7848e-06	-0.407303	-1.5132	1.23762e-05	-0.838306	-1.51193
54978872	chr19:54978872:C:T	8.52373e-06	-0.801825	-5.17887e-10	5.35422e-05	-0.885544	-5.17887e-10
54979007	chr19:54979007:TAG:T	4.79515e-06	-1.37707	-5.17887e-10	3.4566e-05	-1.32314	-5.17887e-10
54979079	chr19:54979079:G:T	1.15871e-05	-1.30275e-10	-0.49479	7.78074e-05	-1.30275e-10	-0.511777
54979467	chr19:54979467:G:A	2.08113e-06	-1.41455	-0.797219	1.65212e-05	-1.34787	-0.713498
54979663	chr19:54979663:T:C	5.0285e-06	-1.32956	-5.17887e-10	3.71659e-05	-1.25062	-5.17887e-10
54979934	chr19:54979934:G:A	4.64492e-06	-1.44871	0.0398092	2.73918e-05	-1.49281	-0.0629561
54980027	chr19:54980027:A:G	4.60022e-06	-1.30275e-10	-1.41858	3.39522e-05	-1.30275e-10	-1.34106
54980133	chr19:54980133:TATC:T	4.31458e-06	-1.30275e-10	-1.48268	2.97107e-05	-1.30275e-10	-1.47451
54980213	chr19:54980213:T:G	4.94257e-06	-1.34679	-5.17887e-10	3.61212e-05	-1.27913	-5.17887e-10
54980327	chr19:54980327:C:T	1.24111e-06	-1.41436	-1.31432	9.6476e-06	-1.35741	-1.24189
54980491	chr19:54980491:G:T	1.26151e-06	-1.37334	-1.33903	9.09692e-06	-1.32515	-1.33292
54981059	chr19:54981059:T:G	3.81207e-06	-1.60651	-5.17887e-10	2.66741e-05	-1.58232	-5.17887e-10
54981080	chr19:54981080:C:G	3.83298e-06	-0.190079	-1.41096	2.787e-05	-0.152317	-1.38615
54981196	chr19:54981196:G:A	1.23458e-06	-1.19568	-1.53827	6.95512e-06	-1.38821	-1.53832
54981242	chr19:54981242:C:T	2.36073e-06	-1.44294	-0.642767	1.71622e-05	-1.41977	-0.603535
54981246	chr19:54981246:A:G	4.08675e-06	-1.30275e-10	-1.53693	2.79289e-05	-1.30275e-10	-1.53635
54981727	chr19:54981727:C:G	1.5039e-06	-1.63698	-0.899639	9.63442e-06	-1.64206	-0.958607
54982073	chr19:54982073:C:T	1.09451e-06	-1.34896	-1.50541	7.7415e-06	-1.30598	-1.51344
54982479	chr19:54982479:C:T	1.63212e-06	-1.63055	-0.824244	1.21928e-05	-1.6019	-0.763263
54982789	chr19:54982789:G:A	1.77947e-06	-1.20679	-1.16157	1.00076e-05	-1.39523	-1.16744
54983168	chr19:54983168:C:A	4.12228e-06	-1.30275e-10	-1.52827	2.80191e-05	-1.30275e-10	-1.53313
54983244	chr19:54983244:A:G	3.62695e-06	-1.51962	-0.136668	2.4768e-05	-1.48351	-0.172956
54983270	chr19:54983270:T:C	1.02279e-06	-1.54155	-1.38059	7.16464e-06	-1.50717	-1.38969
54983283	chr19:54983283:A:G	1.42041e-06	-1.35936	-1.23437	9.78481e-06	-1.31804	-1.26714
54983379	chr19:54983379:G:A	5.58195e-06	-1.30275e-10	-1.22514	3.88371e-05	-1.30275e-10	-1.20664
54983792	chr19:54983792:G:A	3.8252e-06	-1.60307	-5.17887e-10	2.52793e-05	-1.63603	-5.17887e-10
54983847	chr19:54983847:A:G	1.29945e-06	-1.15862	-1.52412	9.60962e-06	-1.0736	-1.52965
54984012	chr19:54984012:G:A	1.17911e-06	-1.32882	-1.45111	8.29685e-06	-1.28542	-1.46471
54984110	chr19:54984110:T:TC	1.2506e-06	-1.29292	-1.42813	9.11855e-06	-1.24961	-1.40609
54984172	chr19:54984172:G:A	1.49189e-06	-1.09054	-1.4541	9.92557e-06	-1.11043	-1.46047
54984225	chr19:54984225:T:G	1.22841e-06	-1.30188	-1.43708	8.94703e-06	-1.25865	-1.41604
54984297	chr19:54984297:T:C	7.14169e-06	0.144504	-1.12323	3.70248e-05	-0.0409876	-1.21344
54985000	chr19:54985000:C:T	4.08538e-06	-1.30275e-10	-1.53726	2.78777e-05	-1.30275e-10	-1.53819
54985398	chr19:54985398:C:T	6.72249e-06	-1.29862	0.259398	4.62668e-05	-1.33486	0.303269
54985477	chr19:54985477:A:G	3.31739e-06	-1.12509	-0.620408	2.18452e-05	-1.15405	-0.627979
54985627	chr19:54985627:A:G	9.64067e-07	-1.48062	-1.50065	6.25825e-06	-1.52044	-1.51167
54985735	chr19:54985735:C:T	1.85063e-06	-1.60911	-0.720041	1.33267e-05	-1.58682	-0.689418
54985922	chr19:54985922:G:A	8.84895e-07	-1.53841	-1.52855	6.64715e-06	-1.45342	-1.5184
54985957	chr19:54985957:G:A	3.6949e-06	-1.63773	-5.17887e-10	2.52185e-05	-1.63843	-5.17887e-10
54985960	chr19:54985960:C:G	4.11153e-06	-1.30275e-10	-1.53089	2.79719e-05	-1.30275e-10	-1.53481
54985996	chr19:54985996:C:T	3.96502e-06	-1.56717	-5.17887e-10	2.7875e-05	-1.53828	-5.17887e-10
54986094	chr19:54986094:T:C	4.31277e-06	-1.4831	-5.17887e-10	2.85887e-05	-1.513	-5.17887e-10
54986138	chr19:54986138:C:T	1.37796e-06	-1.16081	-1.46327	1.00302e-05	-1.11533	-1.44508
54986458	chr19:54986458:G:A	1.55616e-06	-1.10117	-1.40129	1.19114e-05	-1.01065	-1.37788
54986487	chr19:54986487:A:G	1.70492e-06	-1.21317	-1.19799	9.5935e-06	-1.40357	-1.20136
54986575	chr19:54986575:A:G	1.44472e-06	-1.12462	-1.45215	1.05362e-05	-1.07868	-1.43252
54986745	chr19:54986745:C:T	4.08239e-06	-1.30275e-10	-1.538	2.78739e-05	-1.30275e-10	-1.53832
54986827	chr19:54986827:C:T	4.69336e-06	-1.30275e-10	-1.39853	3.24778e-05	-1.30275e-10	-1.38546
54986911	chr19:54986911:G:A	2.62567e-06	-1.15653	-0.822812	1.74063e-05	-1.17768	-0.8315
54986949	chr19:54986949:A:G	2.39325e-06	-1.64027	-0.431758	1.70363e-05	-1.63122	-0.399449
54987121	chr19:54987121:G:A	1.73892e-05	-1.30275e-10	-0.0888285	0.000115411	-1.30275e-10	-0.117511
54987302	chr19:54987302:G:A	4.08492e-06	-1.30275e-10	-1.53738	2.78783e-05	-1.30275e-10	-1.53817
54987376	chr19:54987376:G:A	1.46953e-06	-1.05455	-1.50519	1.0903e-05	-0.962886	-1.51409
54987602	chr19:54987602:C:A	4.84489e-06	-1.30275e-10	-1.36675	3.37043e-05	-1.30275e-10	-1.34839
54987942	chr19:54987942:G:T	5.08888e-05	-1.30275e-10	0.984963	0.000373156	-1.30275e-10	1.05598
54988333	chr19:54988333:C:T	1.5014e-06	-1.44109	-1.09719	1.0188e-05	-1.45751	-1.0873
54988596	chr19:54988596:T:G	1.4759e-05	-1.30275e-10	-0.252827	9.3593e-05	-1.30275e-10	-0.327058
54988666	chr19:54988666:T:C	8.86658e-07	-1.56701	-1.49797	5.72044e-06	-1.61417	-1.5078
54988667	chr19:54988667:G:A	4.37121e-06	-1.30275e-10	-1.46964	3.0187e-05	-1.30275e-10	-1.4586
54988773	chr19:54988773:C:T	1.28473e-05	-1.30275e-10	-0.391547	8.36518e-05	-1.30275e-10	-0.439351
54988847	chr19:54988847:A:G	9.58457e-07	-1.4625	-1.52461	5.84088e-06	-1.56983	-1.5313
54988905	chr19:54988905:C:T	9.70069e-07	-1.56825	-1.40682	6.994e-06	-1.53357	-1.38739
54989338	chr19:54989338:G:A	4.47166e-06	-1.30275e-10	-1.44692	3.02714e-05	-1.30275e-10	-1.45581
54989397	chr19:54989397:G:A	2.60217e-06	-1.63755	-0.350781	1.80373e-05	-1.64125	-0.33232
54989428	chr19:54989428:C:T	4.23159e-06	-1.30275e-10	-1.5021	2.87273e-05	-1.30275e-10	-1.50817
54989436	chr19:54989436:C:T	1.47793e-06	-1.62965	-0.924392	1.05398e-05	-1.62503	-0.885822
54989570	chr19:54989570:G:A	4.20478e-06	-1.30275e-10	-1.50846	2.85493e-05	-1.30275e-10	-1.51438
54989675	chr19:54989675:G:A	4.14886e-06	-1.30275e-10	-1.52185	2.83716e-05	-1.30275e-10	-1.52063
54989706	chr19:54989706:G:A	3.18344e-05	-1.30275e-10	0.515869	0.00025428	-1.30275e-10	0.672421
54989848	chr19:54989848:T:G	9.11486e-07	-1.63925	-1.39811	6.31049e-06	-1.64165	-1.38215
54989865	chr19:54989865:C:A	2.93364e-05	-1.30275e-10	0.43415	0.000233767	-1.30275e-10	0.588311
54989938	chr19:54989938:C:T	4.14721e-06	-1.30275e-10	-1.52225	2.82044e-05	-1.30275e-10	-1.52654
54989948	chr19:54989948:G:A	9.24736e-07	-1.64158	-1.38135	6.41437e-06	-1.64246	-1.36502
54990056	chr19:54990056:G:A	3.69654e-06	-1.63728	-5.17887e-10	2.53389e-05	-1.63367	-5.17887e-10
54990286	chr19:54990286:C:T	1.95071e-05	-1.30275e-10	0.0261008	0.000138345	-1.30275e-10	0.0637364
54990483	chr19:54990483:A:G	1.74525e-05	-1.30275e-10	-0.085198	0.000123607	-1.30275e-10	-0.0489028
54991126	chr19:54991126:AT:A	8.00015e-07	-1.6295	-1.53831	5.45166e-06	-1.63191	-1.53818
54991242	chr19:54991242:T:G	9.70304e-07	-1.59984	-1.37498	6.66722e-06	-1.60625	-1.36256
54991371	chr19:54991371:T:C	4.52788e-06	-1.30275e-10	-1.43443	3.11113e-05	-1.30275e-10	-1.42844
54991553	chr19:54991553:A:AC	1.24064e-05	-1.31182	0.885351	9.21175e-05	-1.28212	0.93917
54992004	chr19:54992004:C:T	2.03074e-05	-1.30275e-10	0.0663064	0.00014417	-1.30275e-10	0.104981
54992419	chr19:54992419:T:C	1.29274e-06	-1.64229	-1.04563	9.06604e-06	-1.64242	-1.01906
54992715	chr19:54992715:C:T	8.21959e-07	-1.64195	-1.49879	5.63412e-06	-1.64133	-1.49584
54992742	chr19:54992742:A:G	4.15018e-06	-1.30275e-10	-1.52153	2.82228e-05	-1.30275e-10	-1.52588
54992805	chr19:54992805:C:T	3.93517e-06	-1.57473	-5.17887e-10	2.80931e-05	-1.53049	-5.17887e-10
54992889	chr19:54992889:A:G	4.24217e-06	-1.30275e-10	-1.4996	2.89283e-05	-1.30275e-10	-1.50119
54993274	chr19:54993274:GT:G	1.21578e-06	-1.36281	-1.38648	9.09108e-06	-1.29932	-1.3594
54993412	chr19:54993412:A:T	1.23397e-06	-1.38107	-1.35337	9.2277e-06	-1.31948	-1.32433
54993426	chr19:54993426:T:C	4.5849e-06	-1.30275e-10	-1.42191	3.08169e-05	-1.30275e-10	-1.43795
54993598	chr19:54993598:T:C	8.19088e-07	-1.64236	-1.50188	5.61137e-06	-1.64207	-1.49915
54993739	chr19:54993739:C:CA	8.37033e-07	-1.64204	-1.48053	5.73604e-06	-1.64238	-1.47687
54993786	chr19:54993786:G:A	6.08701e-06	-1.13852	-5.17887e-10	3.87126e-05	-1.20985	-5.17887e-10
54993791	chr19:54993791:A:C	1.25507e-06	-1.64179	-1.0757	8.76931e-06	-1.64141	-1.05335
54993801	chr19:54993801:G:A	5.33988e-06	-1.26948	-5.17887e-10	3.51011e-05	-1.30778	-5.17887e-10
54993840	chr19:54993840:T:C	8.20091e-07	-1.64151	-1.50151	5.615e-06	-1.64201	-1.49856
54993903	chr19:54993903:G:A	8.37151e-07	-1.64244	-1.47999	5.74017e-06	-1.64223	-1.47629
54994189	chr19:54994189:C:T	1.04568e-06	-1.47897	-1.42104	7.49427e-06	-1.44738	-1.40449
54994362	chr19:54994362:G:A	4.99223e-06	-1.30275e-10	-1.3368	3.47979e-05	-1.30275e-10	-1.31646
54994525	chr19:54994525:C:G	1.30981e-05	-1.30275e-10	-0.372212	9.34203e-05	-1.30275e-10	-0.328905
54994703	chr19:54994703:C:T	9.45956e-06	-1.30275e-10	-0.697654	7.57077e-05	-1.30275e-10	-0.539134
54994848	chr19:54994848:A:G	2.05517e-05	-1.30275e-10	0.0782631	0.000145827	-1.30275e-10	0.11641
54995071	chr19:54995071:C:T	8.87604e-07	-1.64209	-1.42182	6.11765e-06	-1.64154	-1.41329
54995338	chr19:54995338:A:G	1.12351e-05	-0.52564	-5.17887e-10	6.60938e-05	-0.674939	-5.17887e-10
54995545	chr19:54995545:C:G	2.6758e-06	-1.59816	-0.36227	1.93699e-05	-1.58997	-0.312326
54995632	chr19:54995632:G:T	3.75477e-06	-1.62165	-5.17887e-10	2.55158e-05	-1.62672	-5.17887e-10
54995758	chr19:54995758:C:T	8.9836e-06	-1.42405	0.674772	6.587e-05	-1.40286	0.72453
54995780	chr19:54995780:G:A	1.15074e-06	-1.42996	-1.37431	8.53643e-06	-1.37485	-1.34682
54996061	chr19:54996061:AAC:A	1.06184e-06	-1.50309	-1.38159	7.43954e-06	-1.50194	-1.35726
54996305	chr19:54996305:C:T	4.46223e-05	-1.30275e-10	0.853553	0.000310809	-1.30275e-10	0.873166
54996330	chr19:54996330:G:A	7.53917e-05	-1.30275e-10	1.37802	0.00056677	-1.30275e-10	1.47394
54996366	chr19:54996366:C:T	4.18e-06	-1.30275e-10	-1.51437	2.84753e-05	-1.30275e-10	-1.51698
54996477	chr19:54996477:C:T	4.66037e-05	-1.30275e-10	0.896999	0.00032467	-1.30275e-10	0.916796
54996528	chr19:54996528:T:C	4.63801e-05	-1.30275e-10	0.89219	0.000323188	-1.30275e-10	0.91222
54996635	chr19:54996635:A:G	3.72809e-06	-1.62878	-5.17887e-10	2.55495e-05	-1.6254	-5.17887e-10
54996712	chr19:54996712:GTATCTTCAGGGCC:G	4.12804e-06	-1.30275e-10	-1.52688	2.80603e-05	-1.30275e-10	-1.53166
54996722	chr19:54996722:G:A	6.31748e-06	-1.10136	-5.17887e-10	3.38098e-05	-1.34526	-5.17887e-10
54996755	chr19:54996755:A:C	6.08782e-06	-1.13839	-5.17887e-10	4.09376e-05	-1.15396	-5.17887e-10
54996852	chr19:54996852:G:T	5.65059e-05	-1.30275e-10	1.08967	0.000394544	-1.30275e-10	1.11172
54997068	chr19:54997068:C:T	1.97397e-06	-1.58471	-0.679926	1.3807e-05	-1.57395	-0.666884
54997108	chr19:54997108:A:G	8.21192e-07	-1.63974	-1.50194	5.62697e-06	-1.64083	-1.49761
54997173	chr19:54997173:G:A	4.66134e-05	-1.30275e-10	0.897207	0.000324738	-1.30275e-10	0.917005
54997194	chr19:54997194:C:T	4.46937e-06	-1.50449	0.0570615	3.00902e-05	-1.52236	0.0605472
54997195	chr19:54997195:G:A	0.00115076	-1.30275e-10	4.1035	0.00969963	-1.30275e-10	4.31383
54997925	chr19:54997925:C:T	1.87888e-06	-1.59142	-0.722586	1.30783e-05	-1.58156	-0.713501
54997932	chr19:54997932:C:T	9.04462e-06	-1.52247	0.779962	6.45033e-05	-1.50791	0.808612
54998175	chr19:54998175:C:T	1.81114e-06	-1.57707	-0.773647	1.26164e-05	-1.5661	-0.764915
54998234	chr19:54998234:G:A	7.09906e-06	-1.30275e-10	-0.984717	4.81818e-05	-1.30275e-10	-0.991033
54998267	chr19:54998267:C:T	3.72342e-06	-1.63004	-5.17887e-10	2.53322e-05	-1.63394	-5.17887e-10
54998276	chr19:54998276:C:G	3.68136e-06	-1.6414	-5.17887e-10	2.51911e-05	-1.63952	-5.17887e-10
54998361	chr19:54998361:C:T	6.26459e-05	-1.30275e-10	1.19282	0.000444028	-1.30275e-10	1.22987
54998372	chr19:54998372:A:G	6.21542e-05	-1.30275e-10	1.18494	0.000440625	-1.30275e-10	1.22218
54998497	chr19:54998497:G:A	1.91536e-06	-1.59337	-0.701402	1.33258e-05	-1.58404	-0.692277
54998606	chr19:54998606:TTTTTC:T	3.86582e-06	-1.59251	-5.17887e-10	2.66807e-05	-1.58207	-5.17887e-10
54998898	chr19:54998898:G:A	6.71413e-06	-1.5779	0.537438	4.77166e-05	-1.56842	0.567682
54998958	chr19:54998958:C:T	2.02941e-06	-1.59039	-0.646549	1.4127e-05	-1.58061	-0.637316
54999023	chr19:54999023:C:T	3.72999e-06	-1.62827	-5.17887e-10	2.56093e-05	-1.62306	-5.17887e-10
54999188	chr19:54999188:T:C	9.95639e-05	-1.30275e-10	1.65612	0.000707969	-1.30275e-10	1.69639
54999200	chr19:54999200:C:T	2.53106e-05	-1.30275e-10	0.286543	0.000180593	-1.30275e-10	0.330233
54999264	chr19:54999264:C:T	4.89779e-06	-1.3559	-5.17887e-10	3.64518e-05	-1.27002	-5.17887e-10
54999287	chr19:54999287:A:G	4.1623e-06	-1.30275e-10	-1.51861	2.83777e-05	-1.30275e-10	-1.52041
54999328	chr19:54999328:A:G	5.1255e-05	-1.30275e-10	0.992133	0.000362525	-1.30275e-10	1.02708
54999390	chr19:54999390:G:A	4.38711e-06	-1.30275e-10	-1.46601	2.99714e-05	-1.30275e-10	-1.46577
54999484	chr19:54999484:T:C	4.66002e-05	-1.30275e-10	0.896926	0.000329487	-1.30275e-10	0.931523
54999800	chr19:54999800:G:A	6.1677e-05	-1.30275e-10	1.17723	0.000436478	-1.30275e-10	1.21272
54999843	chr19:54999843:T:A	4.08297e-06	-1.41435	-0.123509	2.82181e-05	-1.40129	-0.124763
54999875	chr19:54999875:T:G	5.1363e-05	-1.30275e-10	0.994238	0.000363375	-1.30275e-10	1.02942
54999883	chr19:54999883:T:C	5.06682e-05	-1.30275e-10	0.980619	0.000358408	-1.30275e-10	1.01566
55000036	chr19:55000036:C:G	5.17126e-05	-1.30275e-10	1.00102	0.000365881	-1.30275e-10	1.03629
55000109	chr19:55000109:A:G	4.78675e-05	-1.30275e-10	0.923756	0.000338564	-1.30275e-10	0.9587
55000500	chr19:55000500:G:A	5.20948e-05	-1.30275e-10	1.00839	0.000368475	-1.30275e-10	1.04336
55000524	chr19:55000524:C:T	9.57303e-07	-1.54154	-1.44678	6.98062e-06	-1.49984	-1.42303
55000545	chr19:55000545:TG:T	4.58438e-05	-1.30275e-10	0.88056	0.000325574	-1.30275e-10	0.919576
55000559	chr19:55000559:G:A	5.46114e-06	-1.24702	-5.17887e-10	3.47758e-05	-1.31709	-5.17887e-10
55000579	chr19:55000579:T:C	7.99865e-06	-1.30275e-10	-0.865407	5.5525e-05	-1.30275e-10	-0.84918
55000643	chr19:55000643:A:C	4.17577e-06	-1.25934	-0.256042	2.66419e-05	-1.30529	-0.278242
55000662	chr19:55000662:T:C	5.69743e-05	-1.30275e-10	1.09792	0.000403391	-1.30275e-10	1.13389
55000713	chr19:55000713:TCTC:T	4.64804e-06	-1.30275e-10	-1.40823	3.15839e-05	-1.30275e-10	-1.41337
55000804	chr19:55000804:A:T	3.57526e-05	-1.30275e-10	0.631944	0.000250029	-1.30275e-10	0.655565
55000809	chr19:55000809:A:G	4.41961e-06	-1.30275e-10	-1.45863	3.05107e-05	-1.30275e-10	-1.44794
55000864	chr19:55000864:C:A	1.06671e-06	-1.6422	-1.2379	7.34211e-06	-1.64033	-1.23206
55001052	chr19:55001052:T:C	5.00952e-05	-1.30275e-10	0.969245	0.000355375	-1.30275e-10	1.00716
55001063	chr19:55001063:A:G	9.60857e-07	-1.64064	-1.34397	6.58102e-06	-1.64246	-1.33937
55001065	chr19:55001065:CCTTAT:C	1.1068e-06	-1.3825	-1.4607	7.58603e-06	-1.40558	-1.43413
55001175	chr19:55001175:GAGAA:G	5.93273e-06	-1.30275e-10	-1.1642	3.99282e-05	-1.30275e-10	-1.17893
55001895	chr19:55001895:C:T	4.72055e-06	-1.39275	-5.17887e-10	3.25109e-05	-1.38444	-5.17887e-10
55001923	chr19:55001923:G:C	1.09503e-06	-1.61471	-1.23919	7.44444e-06	-1.62023	-1.23832
55002004	chr19:55002004:C:T	3.46449e-05	-1.30275e-10	0.600472	0.00024718	-1.30275e-10	0.644105
55002309	chr19:55002309:AAG:A	3.52023e-05	-1.30275e-10	0.616432	0.000251169	-1.30275e-10	0.660112
55002411	chr19:55002411:T:G	3.69256e-05	-1.30275e-10	0.664225	0.000263611	-1.30275e-10	0.708462
55002627	chr19:55002627:AATC:A	4.00619e-05	-1.30275e-10	0.745747	0.000285896	-1.30275e-10	0.789613
55002659	chr19:55002659:TTTC:T	3.0152e-05	-1.30275e-10	0.461572	0.000214684	-1.30275e-10	0.503154
55002773	chr19:55002773:T:C	1.31899e-06	-1.6121	-1.05571	8.92996e-06	-1.61801	-1.05859
55002844	chr19:55002844:C:G	3.38588e-05	-1.30275e-10	0.577518	0.000241465	-1.30275e-10	0.62071
55002954	chr19:55002954:T:C	9.77016e-07	-1.64217	-1.32577	6.53393e-06	-1.63887	-1.35014
55002957	chr19:55002957:T:C	3.31814e-05	-1.30275e-10	0.557309	0.000234677	-1.30275e-10	0.592196
55003027	chr19:55003027:G:C	9.57902e-07	-1.62906	-1.35863	6.54477e-06	-1.62609	-1.36125
55003076	chr19:55003076:C:T	4.11336e-06	-1.30275e-10	-1.53044	2.81465e-05	-1.30275e-10	-1.52859
55003593	chr19:55003593:A:G	1.26933e-06	-1.62485	-1.08134	9.01765e-06	-1.61985	-1.04698
55003641	chr19:55003641:C:T	1.57338e-06	-1.63651	-0.85494	1.08e-05	-1.64116	-0.845305
55003647	chr19:55003647:C:A	6.72205e-06	-1.30275e-10	-1.03929	4.50196e-05	-1.30275e-10	-1.05891
55003974	chr19:55003974:AAC:A	9.515e-07	-1.49352	-1.50088	6.9138e-06	-1.44519	-1.48731
55004193	chr19:55004193:A:C	4.72423e-06	-1.30275e-10	-1.39197	3.21726e-05	-1.30275e-10	-1.3949
55004416	chr19:55004416:T:C	1.25518e-05	-1.20161	0.786794	8.49371e-05	-1.25269	0.828588
55004604	chr19:55004604:A:G	8.01653e-07	-1.64084	-1.52492	5.48302e-06	-1.64246	-1.5219
55004728	chr19:55004728:T:C	3.51277e-05	-1.30275e-10	0.614309	0.000249964	-1.30275e-10	0.655303
55004766	chr19:55004766:G:A	1.41716e-06	-1.60925	-0.986773	1.01215e-05	-1.60188	-0.949474
55004906	chr19:55004906:G:A	4.84776e-06	-1.30275e-10	-1.36616	3.29872e-05	-1.30275e-10	-1.36989
55005182	chr19:55005182:T:C	5.97931e-06	-1.30275e-10	-1.15637	4.01212e-05	-1.30275e-10	-1.17411
55005440	chr19:55005440:C:A	9.32831e-07	-1.63558	-1.37863	6.42068e-06	-1.64048	-1.36601
55005513	chr19:55005513:C:T	4.5053e-05	-1.30275e-10	0.863159	0.000319966	-1.30275e-10	0.902201
55005589	chr19:55005589:A:C	9.15147e-07	-1.63705	-1.3963	6.30023e-06	-1.64125	-1.38418
55005607	chr19:55005607:T:C	9.27018e-07	-1.64094	-1.37952	6.4036e-06	-1.64246	-1.36669
55005617	chr19:55005617:A:G	9.23305e-07	-1.63828	-1.38619	6.36176e-06	-1.64177	-1.37394
55005622	chr19:55005622:G:A	9.18964e-07	-1.63989	-1.3893	6.33808e-06	-1.64231	-1.37713
55005635	chr19:55005635:A:G	9.33516e-07	-1.63598	-1.3775	6.42641e-06	-1.64071	-1.36489
55005641	chr19:55005641:A:G	9.25396e-07	-1.63709	-1.38512	6.37242e-06	-1.64125	-1.37278
55006138	chr19:55006138:G:A	3.5941e-05	-1.30275e-10	0.637199	0.000254404	-1.30275e-10	0.67291
55006783	chr19:55006783:G:A	9.16473e-07	-1.49517	-1.53673	6.59509e-06	-1.44695	-1.53274
55006793	chr19:55006793:ATTAT:A	4.09965e-06	-0.0938595	-1.43992	2.46506e-05	-0.210456	-1.45076
55006831	chr19:55006831:A:G	5.36919e-06	-1.30275e-10	-1.264	3.73308e-05	-1.30275e-10	-1.24619
55006842	chr19:55006842:T:C	9.78637e-07	-1.45233	-1.51394	6.13956e-06	-1.55008	-1.50118
55006894	chr19:55006894:C:T	1.24858e-06	-1.6395	-1.08317	8.84477e-06	-1.63714	-1.04905
55007341	chr19:55007341:T:C	1.87266e-05	-0.0147341	-5.17887e-10	0.000143101	0.0975336	-5.17887e-10
55007356	chr19:55007356:T:C	1.56554e-06	-1.46831	-1.02814	1.06552e-05	-1.48099	-1.01897
55007380	chr19:55007380:G:A	8.17302e-07	-1.63618	-1.51025	5.66017e-06	-1.63284	-1.49972
55007433	chr19:55007433:C:T	1.54716e-06	-1.46965	-1.0386	1.05303e-05	-1.4821	-1.02966
55007574	chr19:55007574:C:T	1.43915e-06	-1.45322	-1.1274	9.78817e-06	-1.46662	-1.11822
55007756	chr19:55007756:T:C	1.09729e-06	-1.36034	-1.49149	7.19035e-06	-1.40937	-1.4839
55007771	chr19:55007771:A:G	4.50333e-05	-1.30275e-10	0.862722	0.000319609	-1.30275e-10	0.901085
55007860	chr19:55007860:C:T	1.63335e-06	-0.955996	-1.49805	1.18245e-05	-0.906499	-1.48934
55007880	chr19:55007880:C:T	1.45765e-06	-1.45915	-1.1087	9.92108e-06	-1.47212	-1.09923
55008212	chr19:55008212:A:T	4.41328e-05	-1.30275e-10	0.842524	0.00031316	-1.30275e-10	0.880699
55008542	chr19:55008542:G:A	1.01789e-06	-1.4043	-1.52264	6.83312e-06	-1.42204	-1.5222
55008572	chr19:55008572:A:G	9.28045e-07	-1.52872	-1.49064	6.74103e-06	-1.48557	-1.47223
55008702	chr19:55008702:A:G	6.57415e-06	-1.30275e-10	-1.06153	4.54645e-05	-1.30275e-10	-1.04908
55008749	chr19:55008749:A:G	9.49302e-07	-1.48544	-1.51127	6.39466e-06	-1.5002	-1.51035
55008769	chr19:55008769:A:G	4.35172e-05	-1.30275e-10	0.828477	0.000309228	-1.30275e-10	0.868065
55008801	chr19:55008801:A:G	2.37221e-06	-0.798661	-1.2822	1.3422e-05	-0.953788	-1.31533
55008977	chr19:55008977:T:C	5.11738e-05	-1.30275e-10	0.990548	0.000362939	-1.30275e-10	1.02822
55009009	chr19:55009009:AGTT:A	4.1636e-06	-1.30275e-10	-1.5183	2.83842e-05	-1.30275e-10	-1.52018
55009086	chr19:55009086:A:T	9.06598e-07	-1.58576	-1.45697	6.3279e-06	-1.59119	-1.42985
55009095	chr19:55009095:A:G	4.835e-06	-1.30275e-10	-1.3688	3.29043e-05	-1.30275e-10	-1.37241
55009100	chr19:55009100:G:A	8.89437e-07	-1.53433	-1.52752	6.38155e-06	-1.49327	-1.51934
55009140	chr19:55009140:A:C	9.24623e-07	-1.52393	-1.49912	6.70036e-06	-1.48119	-1.48267
55009375	chr19:55009375:T:TTTGG	9.2764e-07	-1.51881	-1.50098	6.72458e-06	-1.47531	-1.48494
55009521	chr19:55009521:T:C	1.32208e-06	-1.54558	-1.11989	9.09653e-06	-1.5091	-1.14902
55009540	chr19:55009540:T:C	1.89687e-06	-1.3964	-0.908074	1.32966e-05	-1.33859	-0.939908
55009587	chr19:55009587:C:T	1.41657e-06	-1.57317	-1.02327	9.71103e-06	-1.54145	-1.0513
55009591	chr19:55009591:T:C	1.90849e-06	-1.55349	-0.74488	1.30375e-05	-1.51793	-0.780259
55009606	chr19:55009606:C:A	4.89442e-06	-0.521819	-0.834765	2.60411e-05	-0.793652	-0.812685
55009669	chr19:55009669:C:T	4.2693e-06	-1.30275e-10	-1.49323	2.94254e-05	-1.30275e-10	-1.48415
55009719	chr19:55009719:G:A	2.6019e-06	-1.18971	-0.798728	1.6542e-05	-1.25855	-0.801563
55009821	chr19:55009821:G:A	3.86438e-05	-1.30275e-10	0.709707	0.000271907	-1.30275e-10	0.739448
55009855	chr19:55009855:C:A	1.66908e-05	-1.30275e-10	-0.129819	0.00011672	-1.30275e-10	-0.106232
55009858	chr19:55009858:G:A	1.86711e-05	-1.30275e-10	-0.0177014	0.000130467	-1.30275e-10	0.0051105
55009875	chr19:55009875:C:T	4.27117e-06	-1.30275e-10	-1.49279	2.89308e-05	-1.30275e-10	-1.50111
55009906	chr19:55009906:A:G	2.64088e-05	-1.30275e-10	0.329016	0.000185072	-1.30275e-10	0.35473
55009929	chr19:55009929:G:A	6.27749e-06	-1.30275e-10	-1.10771	4.48575e-05	-1.30275e-10	-1.06252
55009955	chr19:55009955:T:C	4.11021e-06	-1.30275e-10	-1.5312	2.80643e-05	-1.30275e-10	-1.53151
55009966	chr19:55009966:G:A	8.31664e-07	-1.63736	-1.49165	5.80017e-06	-1.64206	-1.46607
55010070	chr19:55010070:C:T	8.10686e-07	-1.63654	-1.51802	5.68036e-06	-1.6223	-1.50669
55010477	chr19:55010477:A:C	4.08348e-06	-1.30275e-10	-1.53773	2.7976e-05	-1.30275e-10	-1.53467
55010921	chr19:55010921:G:A	1.51653e-05	-1.30275e-10	-0.225669	0.000107568	-1.30275e-10	-0.187889
55010990	chr19:55010990:C:T	4.80402e-06	-1.30275e-10	-1.37523	3.24924e-05	-1.30275e-10	-1.38501
55011020	chr19:55011020:TACG:T	7.15771e-06	-1.30275e-10	-0.976489	4.9864e-05	-1.30275e-10	-0.956715
55011163	chr19:55011163:A:G	1.32125e-06	-1.60613	-1.05997	9.30645e-06	-1.61188	-1.02342
55011202	chr19:55011202:GGA:G	6.63123e-06	-1.30275e-10	-1.05289	4.41908e-05	-1.30275e-10	-1.0775
55011284	chr19:55011284:G:A	2.10719e-06	-1.25492	-0.944407	1.21996e-05	-1.40244	-0.96217
55011298	chr19:55011298:C:T	2.06971e-05	-1.30275e-10	0.0853117	0.000147766	-1.30275e-10	0.129618
55011462	chr19:55011462:G:A	1.06036e-06	-1.64093	-1.24514	7.10794e-06	-1.63792	-1.26688
55011523	chr19:55011523:T:C	2.00548e-05	-1.30275e-10	0.0537893	0.00014309	-1.30275e-10	0.0974582
55011602	chr19:55011602:A:G	1.15121e-06	-1.59633	-1.20753	7.93951e-06	-1.56922	-1.22494
55011629	chr19:55011629:G:A	1.16561e-06	-1.60328	-1.18815	8.01987e-06	-1.57802	-1.20607
55011631	chr19:55011631:G:A	2.37419e-06	-1.35762	-0.722407	1.48076e-05	-1.43466	-0.736209
55011756	chr19:55011756:C:T	8.8888e-07	-1.5833	-1.47917	6.37785e-06	-1.55155	-1.46163
55011863	chr19:55011863:T:C	1.67664e-05	-1.30275e-10	-0.125304	0.000118664	-1.30275e-10	-0.0897206
55011988	chr19:55011988:C:A	1.84727e-05	-1.30275e-10	-0.0283884	0.000131719	-1.30275e-10	0.0146546
55012186	chr19:55012186:GGTT:G	3.94683e-06	-1.57177	-5.17887e-10	2.77756e-05	-1.54186	-5.17887e-10
55012226	chr19:55012226:C:G	8.8842e-07	-1.58746	-1.47553	6.37153e-06	-1.55673	-1.45744
55012350	chr19:55012350:G:A	1.96322e-06	-1.21562	-1.05448	1.20901e-05	-1.31256	-1.06107
55012472	chr19:55012472:G:C	1.80036e-05	-1.30275e-10	-0.0541098	0.000122471	-1.30275e-10	-0.0581373
55012473	chr19:55012473:C:T	1.84555e-05	-1.30275e-10	-0.029316	0.000125541	-1.30275e-10	-0.0333843
55012601	chr19:55012601:T:C	7.9631e-06	-1.30275e-10	-0.869861	5.52003e-05	-1.30275e-10	-0.855045
55012644	chr19:55012644:G:A	4.19244e-06	-1.5114	-5.17887e-10	2.78904e-05	-1.53773	-5.17887e-10
55012769	chr19:55012769:A:C	1.28018e-06	-1.55406	-1.14361	8.94154e-06	-1.5617	-1.11361
55012823	chr19:55012823:G:A	3.74939e-06	-1.00037	-0.622718	2.25335e-05	-1.11992	-0.631089
55012865	chr19:55012865:G:C	7.499e-06	-1.30275e-10	-0.929911	5.19624e-05	-1.30275e-10	-0.915493
55012900	chr19:55012900:C:T	7.68053e-06	-0.905991	-5.17887e-10	6.27161e-05	-0.727395	-5.17887e-10
55013075	chr19:55013075:T:C	1.03003e-06	-1.59949	-1.31561	6.60116e-06	-1.62245	-1.35632
55013136	chr19:55013136:C:G	1.41951e-06	-1.63111	-0.963259	9.37873e-06	-1.64246	-0.985107
55013252	chr19:55013252:T:G	9.45651e-07	-1.63286	-1.36771	6.30206e-06	-1.6424	-1.38273
55013378	chr19:55013378:CT:C	1.0404e-06	-1.39096	-1.51411	7.41128e-06	-1.34105	-1.52196
55013445	chr19:55013445:C:T	2.41569e-06	-1.17394	-0.888754	1.49899e-05	-1.2124	-0.946234
55013506	chr19:55013506:A:G	7.13423e-06	-1.30275e-10	-0.979776	4.94046e-05	-1.30275e-10	-0.96597
55013537	chr19:55013537:A:G	1.04124e-06	-1.59906	-1.30521	6.6647e-06	-1.62235	-1.34684
55013640	chr19:55013640:A:C	8.21408e-07	-1.63074	-1.51067	5.4784e-06	-1.64046	-1.52475
55013654	chr19:55013654:A:C	8.38761e-07	-1.62166	-1.49885	5.55222e-06	-1.63585	-1.51596
55013673	chr19:55013673:G:A	1.0072e-06	-1.61181	-1.3257	6.49045e-06	-1.63058	-1.3651
55013834	chr19:55013834:A:G	2.02456e-05	-1.30275e-10	0.0632579	0.000144521	-1.30275e-10	0.107414
55013840	chr19:55013840:T:G	2.01287e-05	-1.30275e-10	0.0574666	0.00014368	-1.30275e-10	0.101572
55013969	chr19:55013969:G:A	1.11114e-06	-1.33582	-1.50348	7.90661e-06	-1.28405	-1.51426
55014020	chr19:55014020:G:T	1.06165e-06	-1.51594	-1.36891	6.69211e-06	-1.56383	-1.40125
55014071	chr19:55014071:A:C	6.89171e-06	-1.30275e-10	-1.01436	4.61517e-05	-1.30275e-10	-1.03408
55014129	chr19:55014129:A:G	1.03737e-06	-1.59929	-1.3087	6.64185e-06	-1.62239	-1.35023
55014156	chr19:55014156:T:G	1.62388e-05	-1.30275e-10	-0.157279	0.000134272	-1.30275e-10	0.0338568
55014218	chr19:55014218:C:T	2.00452e-06	-0.928367	-1.32091	1.19624e-05	-1.05048	-1.33376
55014228	chr19:55014228:T:C	8.54506e-07	-1.61386	-1.48805	5.6249e-06	-1.63108	-1.50773
55014450	chr19:55014450:C:T	3.85826e-06	-1.59446	-5.17887e-10	2.71468e-05	-1.56476	-5.17887e-10
55014486	chr19:55014486:G:A	5.27715e-06	-1.30275e-10	-1.28129	3.57793e-05	-1.30275e-10	-1.28864
55014526	chr19:55014526:G:A	8.45962e-07	-1.62103	-1.49093	5.58881e-06	-1.63546	-1.50978
55014658	chr19:55014658:C:T	2.16392e-05	-1.30275e-10	0.129828	0.000151094	-1.30275e-10	0.15189
55014977	chr19:55014977:T:G	1.06677e-06	-1.51774	-1.3623	6.89549e-06	-1.54903	-1.38612
55015113	chr19:55015113:C:T	4.30394e-06	-1.30275e-10	-1.48515	2.96344e-05	-1.30275e-10	-1.47708
55015284	chr19:55015284:A:G	1.86389e-05	-1.30275e-10	-0.0194292	0.000132933	-1.30275e-10	0.023831
55015458	chr19:55015458:G:C	1.40625e-05	-0.284717	-0.0164518	8.47003e-05	-0.379157	-0.0477377
55015464	chr19:55015464:A:G	7.13423e-06	-1.30275e-10	-0.979776	4.94046e-05	-1.30275e-10	-0.96597
55015549	chr19:55015549:G:A	1.85458e-05	-1.30275e-10	-0.0244361	0.000132228	-1.30275e-10	0.0185109
55015564	chr19:55015564:TTACTC:T	8.69492e-07	-1.5747	-1.50982	6.31992e-06	-1.54125	-1.48106
55015821	chr19:55015821:G:T	8.3113e-07	-1.60769	-1.52196	5.51523e-06	-1.6269	-1.5316
55015853	chr19:55015853:A:G	1.76005e-05	-1.30275e-10	-0.0767545	0.000125441	-1.30275e-10	-0.0341804
55016038	chr19:55016038:G:T	7.1705e-06	-1.30275e-10	-0.974705	4.96598e-05	-1.30275e-10	-0.960818
55016094	chr19:55016094:A:G	1.84653e-05	-1.30275e-10	-0.0287872	0.000131851	-1.30275e-10	0.0156587
55016208	chr19:55016208:A:G	1.82906e-05	-1.30275e-10	-0.0382924	0.000130426	-1.30275e-10	0.00479059
55016322	chr19:55016322:T:C	1.09532e-06	-1.58508	-1.26856	7.64505e-06	-1.59149	-1.24047
55016595	chr19:55016595:T:C	1.90012e-05	-1.30275e-10	-0.000175517	0.00013548	-1.30275e-10	0.0428119
55017027	chr19:55017027:C:T	1.63884e-05	-1.30275e-10	-0.148105	0.000116664	-1.30275e-10	-0.106715
55017088	chr19:55017088:A:G	1.83066e-05	-1.30275e-10	-0.0374201	0.000131062	-1.30275e-10	0.0096604
55017270	chr19:55017270:C:T	3.8457e-06	-1.59772	-5.17887e-10	2.70271e-05	-1.56917	-5.17887e-10
55017306	chr19:55017306:G:A	8.09723e-06	-1.30275e-10	-0.853158	6.49937e-05	-1.30275e-10	-0.691723
55017541	chr19:55017541:T:C	2.04316e-05	-1.30275e-10	0.0724026	0.000145902	-1.30275e-10	0.11692
55017591	chr19:55017591:C:T	3.90923e-06	-1.58134	-5.17887e-10	2.72427e-05	-1.56123	-5.17887e-10
55017633	chr19:55017633:T:C	7.28427e-06	-1.30275e-10	-0.958963	5.10062e-05	-1.30275e-10	-0.934067
55017635	chr19:55017635:G:C	2.14895e-05	-1.30275e-10	0.122885	0.000153524	-1.30275e-10	0.167842
55017671	chr19:55017671:G:A	8.32079e-07	-1.6095	-1.51901	5.96904e-06	-1.58495	-1.49448
55017721	chr19:55017721:C:G	1.04305e-05	-0.481622	-0.118323	5.10441e-05	-0.821112	-0.112211
55017732	chr19:55017732:T:C	8.54871e-07	-1.56413	-1.53735	6.10393e-06	-1.52088	-1.5362
55017821	chr19:55017821:A:G	1.87474e-05	-1.30275e-10	-0.013625	0.000133721	-1.30275e-10	0.0297445
55017960	chr19:55017960:C:T	1.74491e-06	-1.33427	-1.05371	1.35399e-05	-1.26711	-0.993264
55018259	chr19:55018259:G:C	1.57365e-05	-1.30275e-10	-0.188697	0.000111627	-1.30275e-10	-0.150848
55018283	chr19:55018283:T:C	1.7564e-05	-1.30275e-10	-0.0788266	0.000125021	-1.30275e-10	-0.0375339
55018326	chr19:55018326:A:G	1.85192e-05	-1.30275e-10	-0.0258708	0.000132065	-1.30275e-10	0.0172842
55018347	chr19:55018347:T:C	6.11451e-06	-1.30275e-10	-1.13402	4.2277e-05	-1.30275e-10	-1.12177
55018468	chr19:55018468:C:T	8.42025e-07	-1.57981	-1.53681	5.61481e-06	-1.61091	-1.5297
55018565	chr19:55018565:A:G	8.52417e-07	-1.5661	-1.53826	5.64225e-06	-1.60117	-1.53457
55018568	chr19:55018568:A:G	8.4508e-07	-1.61249	-1.50052	6.10869e-06	-1.58814	-1.46816
55018667	chr19:55018667:C:T	9.38362e-07	-1.56972	-1.43858	6.0074e-06	-1.60438	-1.46864
55018901	chr19:55018901:C:T	1.99303e-05	-1.30275e-10	0.0475637	0.00014216	-1.30275e-10	0.0909412
55019137	chr19:55019137:A:G	6.46937e-06	-1.30275e-10	-1.0776	4.48448e-05	-1.30275e-10	-1.0628
55019141	chr19:55019141:T:A	1.25197e-05	-0.643942	0.226568	8.24367e-05	-0.712662	0.258679
55019251	chr19:55019251:A:G	6.11408e-06	-1.30275e-10	-1.13409	4.22773e-05	-1.30275e-10	-1.12176
55019261	chr19:55019261:A:C	1.97109e-05	-1.30275e-10	0.0364931	0.00013405	-1.30275e-10	0.0322008
55019300	chr19:55019300:G:A	1.02921e-06	-1.40701	-1.50888	6.39623e-06	-1.49458	-1.51572
55019501	chr19:55019501:T:C	6.12574e-06	-1.30275e-10	-1.13218	4.23564e-05	-1.30275e-10	-1.11989
55019596	chr19:55019596:G:A	2.77624e-05	-1.30275e-10	0.379002	0.000198884	-1.30275e-10	0.426706
55019662	chr19:55019662:G:A	2.16614e-05	-1.30275e-10	0.13085	0.000154718	-1.30275e-10	0.175593
55019723	chr19:55019723:G:T	4.93249e-06	-1.30275e-10	-1.34884	3.2872e-05	-1.30275e-10	-1.37339
55019879	chr19:55019879:C:T	1.20484e-06	-1.62815	-1.13019	8.46751e-06	-1.63119	-1.09859
55020661	chr19:55020661:A:C	4.08872e-06	-1.30275e-10	-1.53645	2.78747e-05	-1.30275e-10	-1.5383
55021106	chr19:55021106:C:T	5.96732e-06	-1.30275e-10	-1.15838	4.12513e-05	-1.30275e-10	-1.14633
55021163	chr19:55021163:A:G	5.12934e-06	-1.30275e-10	-1.3097	3.6492e-05	-1.30275e-10	-1.26892
55021220	chr19:55021220:C:T	4.36715e-06	-1.30275e-10	-1.47057	2.9615e-05	-1.30275e-10	-1.47773
55021497	chr19:55021497:C:T	9.04499e-07	-1.51656	-1.52849	5.84586e-06	-1.56393	-1.53635
55021645	chr19:55021645:C:T	1.09885e-06	-1.6389	-1.21152	8.23648e-06	-1.62864	-1.12881
55021762	chr19:55021762:T:C	9.79579e-07	-1.51625	-1.44906	6.1927e-06	-1.5656	-1.47704
55021811	chr19:55021811:T:C	1.07434e-06	-1.53337	-1.33961	6.72527e-06	-1.57864	-1.3815
55021877	chr19:55021877:G:A	4.08201e-06	-1.30275e-10	-1.53809	2.78769e-05	-1.30275e-10	-1.53821
55022127	chr19:55022127:T:C	1.97284e-05	-1.30275e-10	0.0373771	0.00014148	-1.30275e-10	0.0861429
55022228	chr19:55022228:C:T	6.11709e-06	-1.30275e-10	-1.13359	4.22951e-05	-1.30275e-10	-1.12134
55022955	chr19:55022955:T:C	1.7721e-05	-1.30275e-10	-0.069931	0.00012056	-1.30275e-10	-0.073867
55023005	chr19:55023005:A:C	4.91677e-06	-1.30275e-10	-1.35203	3.28587e-05	-1.30275e-10	-1.3738
55023137	chr19:55023137:G:C	6.11404e-06	-1.30275e-10	-1.13409	4.2274e-05	-1.30275e-10	-1.12184
55023330	chr19:55023330:A:G	4.22984e-06	-1.30275e-10	-1.50251	2.92431e-05	-1.30275e-10	-1.49037
55023422	chr19:55023422:G:A	3.53316e-05	-1.30275e-10	0.620097	0.000236308	-1.30275e-10	0.599124
55023540	chr19:55023540:T:C	3.78774e-06	-1.61291	-5.17887e-10	2.51814e-05	-1.63991	-5.17887e-10
55023701	chr19:55023701:A:G	9.64433e-07	-1.46734	-1.51356	6.13216e-06	-1.52605	-1.52642
55023744	chr19:55023744:T:C	1.00072e-06	-1.50299	-1.44097	6.32174e-06	-1.5544	-1.46762
55023921	chr19:55023921:A:G	1.02946e-06	-1.45896	-1.45669	6.85552e-06	-1.51766	-1.4233
55023951	chr19:55023951:GGT:G	9.66393e-07	-1.46644	-1.51242	6.14081e-06	-1.52542	-1.52563
55023958	chr19:55023958:G:A	1.00726e-06	-1.48761	-1.44983	6.35175e-06	-1.54215	-1.47513
55024044	chr19:55024044:T:C	9.92758e-07	-1.49517	-1.45678	6.27641e-06	-1.54822	-1.481
55024066	chr19:55024066:A:G	1.04383e-06	-1.45207	-1.44972	6.69523e-06	-1.48966	-1.47496
55024114	chr19:55024114:T:C	9.92435e-07	-1.49407	-1.4582	6.27468e-06	-1.5473	-1.48219
55024178	chr19:55024178:T:C	5.70089e-06	-1.30275e-10	-1.20406	3.91576e-05	-1.30275e-10	-1.19842
55024191	chr19:55024191:T:G	4.50014e-06	-1.30275e-10	-1.44057	3.1208e-05	-1.30275e-10	-1.42534
55024513	chr19:55024513:A:G	9.69911e-07	-1.46965	-1.50558	6.15509e-06	-1.52798	-1.52075
55024604	chr19:55024604:T:C	7.98189e-07	-1.64197	-1.52812	5.47967e-06	-1.64163	-1.52334
55024779	chr19:55024779:C:A	1.70964e-05	-1.30275e-10	-0.105812	0.000111875	-1.30275e-10	-0.148632
55024824	chr19:55024824:C:T	4.36561e-06	-1.30275e-10	-1.47092	2.993e-05	-1.30275e-10	-1.46715
55024838	chr19:55024838:T:A	9.6567e-07	-1.47676	-1.50285	6.13141e-06	-1.53385	-1.51874
55024939	chr19:55024939:C:T	6.11709e-06	-1.30275e-10	-1.13359	4.22951e-05	-1.30275e-10	-1.12134
55024942	chr19:55024942:G:C	7.94667e-07	-1.64005	-1.53446	5.43135e-06	-1.64246	-1.53137
55025059	chr19:55025059:C:A	6.11074e-06	-1.30275e-10	-1.13463	4.22509e-05	-1.30275e-10	-1.12239
55025158	chr19:55025158:G:C	2.27756e-05	-1.30275e-10	0.181011	0.000162862	-1.30275e-10	0.226891
55025227	chr19:55025227:G:A	1.59182e-06	-1.12303	-1.35677	9.56139e-06	-1.21353	-1.39475
55025516	chr19:55025516:G:A	9.05945e-07	-1.51274	-1.53072	5.9654e-06	-1.56094	-1.5191
55025682	chr19:55025682:G:A	5.39664e-06	-1.30275e-10	-1.2589	3.55575e-05	-1.30275e-10	-1.29486
55025724	chr19:55025724:A:G	9.30445e-07	-1.48529	-1.53148	6.09069e-06	-1.53939	-1.51986
55025858	chr19:55025858:T:C	6.18495e-06	-1.30275e-10	-1.12256	4.27684e-05	-1.30275e-10	-1.11022
55026094	chr19:55026094:A:G	1.08915e-06	-1.51199	-1.34729	6.8108e-06	-1.56076	-1.38675
55026243	chr19:55026243:C:T	6.17919e-06	-1.30275e-10	-1.12349	4.2023e-05	-1.30275e-10	-1.1278
55026344	chr19:55026344:C:T	2.14535e-05	-1.30275e-10	0.121206	0.000153313	-1.30275e-10	0.166466
55026419	chr19:55026419:C:G	1.00432e-06	-1.50086	-1.43951	6.33945e-06	-1.5528	-1.46642
55026446	chr19:55026446:G:GTGAC	1.0219e-06	-1.49332	-1.4297	6.43296e-06	-1.54658	-1.458
55026715	chr19:55026715:G:A	2.00944e-05	-1.30275e-10	0.0557596	0.000143401	-1.30275e-10	0.0996333
55026743	chr19:55026743:G:A	1.04364e-06	-1.50976	-1.3922	6.55632e-06	-1.5603	-1.42528
55026749	chr19:55026749:G:C	9.17683e-07	-1.49558	-1.535	6.0003e-06	-1.54773	-1.52647
55026821	chr19:55026821:G:A	9.30699e-07	-1.49741	-1.51909	6.14476e-06	-1.54827	-1.50215
55027461	chr19:55027461:C:T	4.14374e-06	-1.30275e-10	-1.52308	2.82496e-05	-1.30275e-10	-1.52493
55027693	chr19:55027693:A:G	1.01449e-06	-1.48023	-1.45007	6.38824e-06	-1.53616	-1.47539
55027935	chr19:55027935:C:G	1.68258e-06	-1.16564	-1.25871	1.02411e-05	-1.26336	-1.27625
55028378	chr19:55028378:C:G	5.65813e-06	-1.30275e-10	-1.21159	3.86604e-05	-1.30275e-10	-1.2112
55028466	chr19:55028466:C:T	9.26233e-07	-1.48299	-1.53832	6.01721e-06	-1.53649	-1.5349
55028500	chr19:55028500:A:G	1.10589e-06	-1.47906	-1.36496	6.85696e-06	-1.53484	-1.40591
55028789	chr19:55028789:T:G	8.98637e-07	-1.57282	-1.47874	6.00888e-06	-1.59124	-1.48154
55028980	chr19:55028980:G:A	4.73682e-06	-1.30275e-10	-1.38931	3.148e-05	-1.30275e-10	-1.41666
55029036	chr19:55029036:A:G	4.11046e-06	-1.30275e-10	-1.53114	2.80629e-05	-1.30275e-10	-1.53157
55029632	chr19:55029632:C:T	4.36429e-06	-1.30275e-10	-1.47122	3.02206e-05	-1.30275e-10	-1.45749
55029634	chr19:55029634:T:C	8.85848e-07	-1.60447	-1.46141	5.92673e-06	-1.61038	-1.47616
55029686	chr19:55029686:G:A	8.4333e-07	-1.59002	-1.52505	5.68557e-06	-1.59592	-1.53216
55029854	chr19:55029854:A:ATT	1.50775e-06	-1.02928	-1.50478	1.00152e-05	-1.07388	-1.48803
55030031	chr19:55030031:A:G	2.60257e-06	-1.39946	-0.588723	1.55879e-05	-1.53434	-0.585173
55030676	chr19:55030676:G:C	3.30475e-05	-1.30275e-10	0.553267	0.000229711	-1.30275e-10	0.570808
55030686	chr19:55030686:T:C	9.05336e-07	-1.58135	-1.46278	6.22409e-06	-1.58798	-1.44961
55030829	chr19:55030829:T:C	6.12004e-06	-1.30275e-10	-1.13311	4.24793e-05	-1.30275e-10	-1.117
55030899	chr19:55030899:A:G	6.66153e-06	-1.04833	-5.17887e-10	4.33144e-05	-1.09753	-5.17887e-10
55030933	chr19:55030933:C:T	6.66693e-06	-1.30275e-10	-1.04752	4.62236e-05	-1.30275e-10	-1.03252
55031312	chr19:55031312:C:T	6.51017e-06	-1.30275e-10	-1.07131	4.5236e-05	-1.30275e-10	-1.05412
55031417	chr19:55031417:G:A	6.56412e-06	-1.30275e-10	-1.06306	4.56281e-05	-1.30275e-10	-1.04549
55031496	chr19:55031496:G:A	8.98059e-07	-1.58602	-1.46618	5.89888e-06	-1.60068	-1.49057
55031608	chr19:55031608:T:A	5.21431e-06	-1.30275e-10	-1.29327	3.59984e-05	-1.30275e-10	-1.28254
55031655	chr19:55031655:G:A	3.67952e-06	-1.6419	-5.17887e-10	2.54644e-05	-1.62873	-5.17887e-10
55031660	chr19:55031660:A:T	6.47033e-06	-1.30275e-10	-1.07745	4.49551e-05	-1.30275e-10	-1.06035
55031857	chr19:55031857:T:C	6.19045e-06	-1.30275e-10	-1.12167	4.29779e-05	-1.30275e-10	-1.10533
55031930	chr19:55031930:G:A	6.47764e-06	-1.30275e-10	-1.07632	4.50067e-05	-1.30275e-10	-1.0592
55031954	chr19:55031954:C:T	9.07285e-07	-1.53695	-1.50502	6.53715e-06	-1.4888	-1.49972
55032036	chr19:55032036:G:T	9.54858e-07	-1.45573	-1.53514	6.132e-06	-1.51595	-1.53654
55032466	chr19:55032466:C:T	1.18381e-06	-1.47127	-1.30467	7.55692e-06	-1.49583	-1.34772
55032467	chr19:55032467:G:A	6.47764e-06	-1.30275e-10	-1.07632	4.50067e-05	-1.30275e-10	-1.0592
55032557	chr19:55032557:G:A	1.25361e-05	-0.416066	-5.17887e-10	8.35461e-05	-0.440614	-5.17887e-10
55032617	chr19:55032617:A:G	6.4894e-06	-1.30275e-10	-1.07451	4.50902e-05	-1.30275e-10	-1.05735
55032649	chr19:55032649:A:T	6.47764e-06	-1.30275e-10	-1.07632	4.50067e-05	-1.30275e-10	-1.0592
55032727	chr19:55032727:A:G	9.08282e-07	-1.64132	-1.39956	6.14032e-06	-1.64142	-1.40972
55032801	chr19:55032801:G:A	7.20203e-06	-1.30275e-10	-0.970317	5.01761e-05	-1.30275e-10	-0.950474
55032823	chr19:55032823:T:C	6.55322e-06	-1.30275e-10	-1.06472	4.56022e-05	-1.30275e-10	-1.04606
55032826	chr19:55032826:C:T	8.04143e-06	-1.30275e-10	-0.860072	5.60273e-05	-1.30275e-10	-0.840174
55032851	chr19:55032851:G:A	5.30416e-06	-1.30275e-10	-1.27619	3.68269e-05	-1.30275e-10	-1.25978
55033689	chr19:55033689:A:G	6.17443e-06	-1.30275e-10	-1.12426	4.28658e-05	-1.30275e-10	-1.10794
55033771	chr19:55033771:A:G	8.38817e-07	-1.62228	-1.49816	5.58903e-06	-1.63049	-1.51471
55033916	chr19:55033916:A:G	9.1872e-07	-1.51132	-1.51813	5.90501e-06	-1.55652	-1.53369
55034052	chr19:55034052:G:A	4.18211e-06	-1.30275e-10	-1.51386	2.84575e-05	-1.30275e-10	-1.5176
55034135	chr19:55034135:T:C	4.24606e-06	-1.30275e-10	-1.49869	2.88737e-05	-1.30275e-10	-1.50308
55034172	chr19:55034172:G:A	4.2584e-06	-1.30275e-10	-1.49579	2.89782e-05	-1.30275e-10	-1.49947
55034202	chr19:55034202:A:G	4.22677e-06	-1.30275e-10	-1.50324	2.87571e-05	-1.30275e-10	-1.50713
55034270	chr19:55034270:C:T	2.80387e-06	-0.860473	-1.05321	1.76801e-05	-1.01007	-0.9835
55034330	chr19:55034330:G:A	8.18037e-06	-0.842942	-5.17887e-10	4.89374e-05	-0.975471	-5.17887e-10
55034845	chr19:55034845:C:A	7.85739e-06	-1.30275e-10	-0.883226	5.53534e-05	-1.30275e-10	-0.852276
55034885	chr19:55034885:A:G	4.38194e-06	-1.30275e-10	-1.46719	2.93574e-05	-1.30275e-10	-1.48647
55034980	chr19:55034980:C:T	2.09695e-05	-1.30275e-10	0.0983904	0.000148544	-1.30275e-10	0.134865
55035038	chr19:55035038:G:A	1.29834e-05	-1.30275e-10	-0.381007	8.72611e-05	-1.30275e-10	-0.397109
55035408	chr19:55035408:C:T	4.51084e-06	-1.30275e-10	-1.4382	3.12657e-05	-1.30275e-10	-1.42349
55035411	chr19:55035411:C:T	6.58688e-06	-1.0596	-5.17887e-10	4.38073e-05	-1.08621	-5.17887e-10
55035675	chr19:55035675:C:T	1.12195e-06	-1.62627	-1.20335	8.09434e-06	-1.59977	-1.17508
55036062	chr19:55036062:G:A	1.15486e-06	-1.38983	-1.41087	7.39971e-06	-1.46819	-1.39638
55036122	chr19:55036122:G:A	5.84299e-06	-1.17944	-5.17887e-10	3.20881e-05	-1.39753	-5.17887e-10
55036139	chr19:55036139:AGTAAT:A	7.43734e-06	-1.30275e-10	-0.938166	5.22966e-05	-1.30275e-10	-0.909081
55036528	chr19:55036528:G:A	2.11646e-05	-1.30275e-10	0.107648	0.000141268	-1.30275e-10	0.0846438
55036718	chr19:55036718:A:T	6.76814e-06	0.10877	-1.14122	3.01665e-05	-0.350194	-1.10909
55036901	chr19:55036901:T:C	1.09946e-06	-1.53003	-1.31983	6.78625e-06	-1.5778	-1.37331
55036926	chr19:55036926:A:C	4.07848e-06	-1.53895	-5.17887e-10	2.87537e-05	-1.50725	-5.17887e-10
55037001	chr19:55037001:C:T	4.16502e-06	-1.30275e-10	-1.51796	2.88583e-05	-1.30275e-10	-1.50361
55037015	chr19:55037015:A:G	7.41951e-06	-1.30275e-10	-0.940567	5.21672e-05	-1.30275e-10	-0.91156
55037381	chr19:55037381:A:G	7.48737e-06	-1.30275e-10	-0.931462	5.006e-05	-1.30275e-10	-0.952792
55037395	chr19:55037395:T:C	2.29569e-06	-1.58095	-0.5327	1.43908e-05	-1.61362	-0.585802
55038015	chr19:55038015:A:C	4.30504e-06	-1.48489	-5.17887e-10	2.77822e-05	-1.54162	-5.17887e-10
55038122	chr19:55038122:A:G	4.86967e-06	-1.30275e-10	-1.36165	3.33053e-05	-1.30275e-10	-1.3603
55038266	chr19:55038266:G:A	8.74034e-06	-1.30275e-10	-0.776731	6.01647e-05	-1.30275e-10	-0.768928
55038390	chr19:55038390:G:A	1.1986e-06	-1.44259	-1.32094	7.70419e-06	-1.5301	-1.29414
55038658	chr19:55038658:C:T	1.20486e-06	-1.51788	-1.24043	7.59881e-06	-1.53178	-1.30625
55038912	chr19:55038912:C:T	1.1796e-06	-1.4897	-1.2898	7.19021e-06	-1.54607	-1.34722
55039129	chr19:55039129:T:G	8.74034e-06	-1.30275e-10	-0.776731	6.01647e-05	-1.30275e-10	-0.768928
55039439	chr19:55039439:T:C	1.11951e-06	-1.41585	-1.41594	7.0122e-06	-1.51326	-1.4051
55039634	chr19:55039634:C:G	5.44124e-06	-0.296577	-0.954095	2.58998e-05	-0.621909	-0.989867
55039672	chr19:55039672:A:C	1.12612e-06	-1.29367	-1.53223	7.81315e-06	-1.28534	-1.52486
55039763	chr19:55039763:C:T	4.21015e-06	-1.30275e-10	-1.50718	2.89898e-05	-1.30275e-10	-1.49907
55039800	chr19:55039800:T:C	1.08313e-06	-1.47553	-1.3893	7.01032e-06	-1.55322	-1.36541
55039869	chr19:55039869:A:AT	4.10161e-06	-1.30275e-10	-1.5333	2.79619e-05	-1.30275e-10	-1.53517
55039926	chr19:55039926:T:G	3.73402e-06	-1.62719	-5.17887e-10	2.61536e-05	-1.60203	-5.17887e-10
55039933	chr19:55039933:T:C	7.35731e-06	-1.30275e-10	-0.948986	5.17427e-05	-1.30275e-10	-0.91973
55040251	chr19:55040251:C:T	6.9969e-06	-1.30275e-10	-0.999213	6.27103e-05	-1.30275e-10	-0.727488
55040275	chr19:55040275:C:T	9.4481e-07	-1.4696	-1.53185	6.50187e-06	-1.45848	-1.53545
55040307	chr19:55040307:T:C	2.58122e-06	-1.49293	-0.503491	1.57805e-05	-1.54992	-0.55732
55040315	chr19:55040315:T:C	2.29679e-06	-1.48295	-0.630222	1.4047e-05	-1.54195	-0.68165
55040429	chr19:55040429:A:G	2.15351e-06	-1.53093	-0.646651	1.33314e-05	-1.57899	-0.696907
55040433	chr19:55040433:G:C	1.26676e-06	-1.63694	-1.07128	9.11689e-06	-1.61904	-1.03685
55040733	chr19:55040733:A:G	4.14247e-06	-1.30275e-10	-1.52339	2.82474e-05	-1.30275e-10	-1.52501
55040849	chr19:55040849:G:A	1.38451e-06	-1.39356	-1.22578	8.93691e-06	-1.49507	-1.18075
55041068	chr19:55041068:G:A	1.05859e-06	-1.37044	-1.5173	6.55734e-06	-1.47668	-1.50874
55041078	chr19:55041078:A:G	7.98558e-07	-1.63993	-1.5297	5.46657e-06	-1.64047	-1.52689
55041338	chr19:55041338:C:T	1.48417e-06	-1.562	-0.987822	1.0278e-05	-1.54364	-0.992373
55041455	chr19:55041455:A:G	9.34492e-07	-1.59391	-1.41853	6.05886e-06	-1.61528	-1.44921
55041461	chr19:55041461:G:A	4.20802e-06	-1.50769	-5.17887e-10	2.79305e-05	-1.5363	-5.17887e-10
55041470	chr19:55041470:G:A	4.95221e-06	-1.34485	-5.17887e-10	2.81161e-05	-1.52967	-5.17887e-10
55041541	chr19:55041541:GTAT:G	9.67081e-07	-1.58836	-1.38979	6.23533e-06	-1.61141	-1.42437
55041565	chr19:55041565:T:A	7.16718e-06	-1.30275e-10	-0.975167	4.90724e-05	-1.30275e-10	-0.972718
55041651	chr19:55041651:C:A	9.55044e-07	-1.60273	-1.38794	6.17873e-06	-1.6213	-1.4236
55041661	chr19:55041661:G:A	5.22952e-06	-1.29036	-5.17887e-10	3.39751e-05	-1.34039	-5.17887e-10
55041758	chr19:55041758:G:A	4.08609e-06	-1.30275e-10	-1.53709	2.78751e-05	-1.30275e-10	-1.53828
55041838	chr19:55041838:C:G	2.74885e-06	-1.1007	-0.832793	1.45193e-05	-1.28675	-0.903785
55042216	chr19:55042216:C:T	4.22101e-06	-1.30275e-10	-1.5046	2.80592e-05	-1.30275e-10	-1.5317
55042277	chr19:55042277:G:A	4.31264e-06	-1.30275e-10	-1.48313	3.00117e-05	-1.30275e-10	-1.46443
55042279	chr19:55042279:T:G	1.15487e-06	-1.53296	-1.26773	7.30571e-06	-1.57602	-1.30134
55042339	chr19:55042339:G:A	4.47429e-06	-1.30275e-10	-1.44633	3.05854e-05	-1.30275e-10	-1.44549
55042593	chr19:55042593:G:A	4.20772e-06	-1.30275e-10	-1.50776	2.8982e-05	-1.30275e-10	-1.49934
55042708	chr19:55042708:G:A	9.58633e-07	-1.64071	-1.34622	6.44054e-06	-1.63183	-1.37158
55042864	chr19:55042864:A:G	1.07962e-06	-1.43581	-1.43226	6.70358e-06	-1.50622	-1.45715
55043031	chr19:55043031:C:T	9.41814e-07	-1.51695	-1.48768	6.13073e-06	-1.54229	-1.51041
55043165	chr19:55043165:G:T	4.08359e-06	-1.30275e-10	-1.5377	2.78815e-05	-1.30275e-10	-1.53805
55043182	chr19:55043182:A:C	8.65398e-07	-1.63565	-1.4536	5.84628e-06	-1.63579	-1.46442
55043351	chr19:55043351:C:T	3.72916e-06	-1.6285	-5.17887e-10	2.93269e-05	-1.48751	-5.17887e-10
55043528	chr19:55043528:TGTG:T	1.25233e-06	-1.2934	-1.42627	7.95778e-06	-1.39396	-1.3979
55043896	chr19:55043896:G:C	4.19561e-06	-1.30275e-10	-1.51064	2.84519e-05	-1.30275e-10	-1.5178
55044010	chr19:55044010:A:G	1.01212e-06	-1.42007	-1.51256	6.34058e-06	-1.49256	-1.52648
55044292	chr19:55044292:G:A	1.00823e-05	-1.30275e-10	-0.633896	7.10952e-05	-1.30275e-10	-0.601993
55044308	chr19:55044308:G:A	1.09574e-05	-0.550666	-5.17887e-10	8.67614e-05	-0.402851	-5.17887e-10
55044477	chr19:55044477:A:G	3.71031e-06	-1.23036	-0.403202	2.63424e-05	-1.29858	-0.296256
55044786	chr19:55044786:G:A	1.81117e-06	-1.2435	-1.10721	1.11848e-05	-1.37863	-1.07283
55045817	chr19:55045817:G:A	5.75831e-06	-1.55337	0.359332	4.15198e-05	-1.50422	0.36438
55046502	chr19:55046502:A:G	2.04959e-06	-1.21671	-1.01033	1.28567e-05	-1.35812	-0.954031
55046872	chr19:55046872:C:G	2.1676e-06	-1.15072	-1.02034	1.34394e-05	-1.30301	-0.96481
55047200	chr19:55047200:G:A	1.20966e-06	-1.61267	-1.14167	7.63531e-06	-1.62245	-1.21078
55047230	chr19:55047230:G:A	8.39095e-07	-1.63189	-1.48823	5.70647e-06	-1.63172	-1.49269
55047388	chr19:55047388:G:A	4.08588e-06	-1.30275e-10	-1.53714	2.80359e-05	-1.30275e-10	-1.53253
55047554	chr19:55047554:C:T	8.15648e-07	-1.63488	-1.51357	5.55306e-06	-1.63485	-1.51682
55047654	chr19:55047654:G:A	4.08817e-06	-1.30275e-10	-1.53658	2.78739e-05	-1.30275e-10	-1.53832
55047666	chr19:55047666:C:A	2.03493e-06	-1.20496	-1.02926	1.27267e-05	-1.34788	-0.974438
55047710	chr19:55047710:A:G	3.72356e-06	-1.63	-5.17887e-10	2.59428e-05	-1.61012	-5.17887e-10
55048319	chr19:55048319:G:A	4.08299e-06	-1.30275e-10	-1.53785	2.79934e-05	-1.30275e-10	-1.53404
55048347	chr19:55048347:G:A	8.34871e-07	-1.60701	-1.51815	5.51712e-06	-1.64148	-1.51668
55048372	chr19:55048372:G:A	8.37462e-07	-1.58694	-1.53512	5.95607e-06	-1.5591	-1.5225
55048788	chr19:55048788:G:A	8.01876e-06	-1.30275e-10	-0.862896	5.49437e-05	-1.30275e-10	-0.859705
55048834	chr19:55048834:A:G	5.46898e-06	-1.24559	-5.17887e-10	3.53922e-05	-1.29952	-5.17887e-10
55048942	chr19:55048942:T:C	4.59202e-06	-1.30275e-10	-1.42036	3.11831e-05	-1.30275e-10	-1.42614
55049047	chr19:55049047:GC:G	4.08281e-06	-1.30275e-10	-1.5379	2.78858e-05	-1.30275e-10	-1.53789
55049091	chr19:55049091:G:A	4.08226e-06	-1.30275e-10	-1.53803	2.78903e-05	-1.30275e-10	-1.53774
55049099	chr19:55049099:G:A	7.02003e-06	-1.59929	0.603373	4.99867e-05	-1.60042	0.646163
55049316	chr19:55049316:G:A	6.04707e-06	-1.30275e-10	-1.14511	4.14309e-05	-1.30275e-10	-1.14199
55049703	chr19:55049703:C:T	3.79376e-06	-1.61132	-5.17887e-10	2.66894e-05	-1.58175	-5.17887e-10
55049773	chr19:55049773:A:G	4.0874e-06	-1.30275e-10	-1.53677	2.78741e-05	-1.30275e-10	-1.53832
55049777	chr19:55049777:A:G	4.08249e-06	-1.30275e-10	-1.53797	2.7976e-05	-1.30275e-10	-1.53467
55049914	chr19:55049914:T:C	4.08444e-06	-1.30275e-10	-1.5375	2.78782e-05	-1.30275e-10	-1.53817
55050101	chr19:55050101:GC:G	8.02708e-07	-1.62654	-1.53791	5.48176e-06	-1.62635	-1.53824
55050153	chr19:55050153:G:A	4.09097e-06	-1.30275e-10	-1.5359	2.80642e-05	-1.30275e-10	-1.53152
55050210	chr19:55050210:A:G	4.13762e-06	-1.30275e-10	-1.52456	2.80475e-05	-1.30275e-10	-1.53211
55050353	chr19:55050353:G:A	3.45789e-06	-1.61515	-0.0888724	2.44608e-05	-1.61638	-0.0525587
55050484	chr19:55050484:C:T	1.38594e-06	-1.36946	-1.24884	8.97999e-06	-1.46243	-1.20858
55050700	chr19:55050700:C:T	4.00074e-06	-1.5852	0.0270045	2.84451e-05	-1.5816	0.0635645
55050710	chr19:55050710:A:G	4.08698e-06	-1.30275e-10	-1.53687	2.78742e-05	-1.30275e-10	-1.53831
55050773	chr19:55050773:G:A	1.04524e-05	-1.30275e-10	-0.597844	7.42992e-05	-1.30275e-10	-0.557914
55050957	chr19:55050957:A:G	7.19595e-06	-1.30275e-10	-0.971162	4.87344e-05	-1.30275e-10	-0.979628
55051032	chr19:55051032:A:C	4.2786e-06	-1.30275e-10	-1.49105	2.88811e-05	-1.30275e-10	-1.50283
55051034	chr19:55051034:A:G	1.60376e-06	-1.26235	-1.20998	1.02314e-05	-1.37014	-1.17041
55051138	chr19:55051138:C:T	1.58997e-06	-1.14923	-1.33173	9.2542e-06	-1.2841	-1.35684
55051314	chr19:55051314:G:A	1.48731e-06	-1.17814	-1.36957	8.6029e-06	-1.31352	-1.40039
55051329	chr19:55051329:C:T	4.89412e-06	-1.30275e-10	-1.35664	3.34198e-05	-1.30275e-10	-1.35686
55051585	chr19:55051585:G:A	7.19454e-06	-1.30275e-10	-0.971358	4.96288e-05	-1.30275e-10	-0.961442
55051829	chr19:55051829:C:T	4.58992e-06	-1.30275e-10	-1.42082	3.06412e-05	-1.30275e-10	-1.44367
55052538	chr19:55052538:G:A	4.03886e-06	-1.54872	-5.17887e-10	2.65833e-05	-1.58573	-5.17887e-10
55052651	chr19:55052651:C:G	4.37266e-06	-1.46931	-5.17887e-10	2.82238e-05	-1.52585	-5.17887e-10
55052667	chr19:55052667:T:G	8.93339e-06	-1.30275e-10	-0.754884	6.74273e-05	-1.30275e-10	-0.654964
55053103	chr19:55053103:C:T	4.54824e-06	-1.42994	-5.17887e-10	2.67857e-05	-1.57814	-5.17887e-10
55053147	chr19:55053147:TTCCCAAAACTTCTGTC:T	8.04962e-06	-1.30275e-10	-0.859055	5.54177e-05	-1.30275e-10	-0.851114
55053195	chr19:55053195:G:A	4.16825e-06	-1.30275e-10	-1.51718	2.83475e-05	-1.30275e-10	-1.52147
55053273	chr19:55053273:C:A	1.86514e-06	-1.62768	-0.693662	1.2953e-05	-1.636	-0.668691
55053302	chr19:55053302:G:A	3.70251e-06	-1.63567	-5.17887e-10	2.51312e-05	-1.6419	-5.17887e-10
55053356	chr19:55053356:T:C	1.46272e-05	-0.261796	-5.17887e-10	8.79022e-05	-0.389789	-5.17887e-10
55053377	chr19:55053377:T:C	1.95386e-06	-1.61593	-0.658939	1.35061e-05	-1.62774	-0.635131
55053430	chr19:55053430:T:C	1.61549e-06	-1.62301	-0.842035	1.11718e-05	-1.6327	-0.819919
55053525	chr19:55053525:A:G	1.8262e-06	-1.61628	-0.726166	1.26519e-05	-1.62801	-0.700198
55053581	chr19:55053581:C:T	2.34184e-06	-1.62783	-0.465913	1.64014e-05	-1.63556	-0.433092
55053614	chr19:55053614:C:G	1.76231e-06	-1.61767	-0.760387	1.20835e-05	-1.629	-0.745173
55053671	chr19:55053671:C:A	1.62584e-06	-0.930214	-1.52844	8.87531e-06	-1.16491	-1.51783
55053806	chr19:55053806:C:T	1.82428e-06	-1.62681	-0.716682	1.2659e-05	-1.63545	-0.692193
55053807	chr19:55053807:G:A	4.09148e-06	-1.30275e-10	-1.53577	2.8131e-05	-1.30275e-10	-1.52914
55053919	chr19:55053919:A:ATAAATGTTCATCCACC	1.26872e-05	-1.30275e-10	-0.404085	8.61423e-05	-1.30275e-10	-0.410013
55053984	chr19:55053984:G:A	2.03923e-06	-1.6096	-0.622503	1.41068e-05	-1.6231	-0.596253
55054018	chr19:55054018:CTCTT:C	5.51954e-06	-1.30275e-10	-1.23638	4.01367e-05	-1.30275e-10	-1.17372
55054423	chr19:55054423:G:A	1.91439e-06	-1.61692	-0.678359	1.32554e-05	-1.62827	-0.653344
55054465	chr19:55054465:C:A	2.05208e-06	-1.59489	-0.630937	1.43468e-05	-1.61184	-0.590647
55054466	chr19:55054466:C:T	1.85867e-06	-1.28233	-1.0425	1.19616e-05	-1.39622	-0.988094
55054635	chr19:55054635:T:C	1.90725e-06	-1.59203	-0.706985	1.32918e-05	-1.60962	-0.669246
55054638	chr19:55054638:G:A	8.41282e-06	-0.814923	-5.17887e-10	5.53608e-05	-0.852143	-5.17887e-10
55054644	chr19:55054644:C:T	8.59032e-07	-1.55831	-1.53832	6.07674e-06	-1.52846	-1.53308
55054703	chr19:55054703:G:C	5.70119e-06	-1.30275e-10	-1.20401	4.0107e-05	-1.30275e-10	-1.17446
55054872	chr19:55054872:G:A	1.98327e-06	-1.60638	-0.65355	1.38945e-05	-1.62099	-0.613525
55054890	chr19:55054890:T:C	1.98643e-06	-1.60873	-0.649615	1.39251e-05	-1.62281	-0.60951
55055350	chr19:55055350:A:C	6.01572e-06	-1.30275e-10	-1.1503	4.09099e-05	-1.30275e-10	-1.15464
55055426	chr19:55055426:TA:T	5.23952e-06	-1.30275e-10	-1.28845	3.61285e-05	-1.30275e-10	-1.27893
55055443	chr19:55055443:T:C	1.11606e-06	-1.30852	-1.52635	6.50464e-06	-1.46106	-1.53244
55055458	chr19:55055458:C:G	4.99673e-06	-1.30275e-10	-1.3359	3.44207e-05	-1.30275e-10	-1.32735
55055472	chr19:55055472:T:C	5.11559e-06	-1.30275e-10	-1.31239	3.52614e-05	-1.30275e-10	-1.30323
55055578	chr19:55055578:G:A	5.08407e-06	-1.30275e-10	-1.31857	3.50839e-05	-1.30275e-10	-1.30827
55055605	chr19:55055605:T:C	5.10136e-06	-1.30275e-10	-1.31517	3.51408e-05	-1.30275e-10	-1.30665
55055643	chr19:55055643:C:G	3.92307e-06	-1.57781	-5.17887e-10	2.55622e-05	-1.6249	-5.17887e-10
55055676	chr19:55055676:A:C	2.75734e-06	-1.54918	-0.38123	1.93924e-05	-1.56534	-0.335791
55056137	chr19:55056137:G:A	4.25254e-06	-1.30275e-10	-1.49716	2.9675e-05	-1.30275e-10	-1.47571
55056159	chr19:55056159:A:G	4.96311e-06	-1.30275e-10	-1.34265	3.41748e-05	-1.30275e-10	-1.33452
55056238	chr19:55056238:A:T	1.65829e-06	-0.935293	-1.5036	8.85042e-06	-1.16808	-1.51747
55056371	chr19:55056371:G:A	5.92364e-06	-1.30275e-10	-1.16573	4.0837e-05	-1.30275e-10	-1.15642
55056464	chr19:55056464:C:T	4.12544e-06	-1.30275e-10	-1.52751	2.83103e-05	-1.30275e-10	-1.52279
55056570	chr19:55056570:T:C	4.80611e-06	-1.30275e-10	-1.37479	3.30527e-05	-1.30275e-10	-1.36791
55056571	chr19:55056571:G:A	4.98465e-06	-1.30275e-10	-1.33832	3.43255e-05	-1.30275e-10	-1.33013
55056611	chr19:55056611:G:A	1.16127e-06	-1.36409	-1.43107	8.25384e-06	-1.34821	-1.40713
55056645	chr19:55056645:TCTC:T	4.92051e-06	-1.30275e-10	-1.35127	3.3878e-05	-1.30275e-10	-1.34325
55056716	chr19:55056716:C:T	1.1878e-06	-1.35084	-1.42174	8.45455e-06	-1.33456	-1.39675
55056868	chr19:55056868:A:G	1.74475e-06	-0.849935	-1.53813	8.71056e-06	-1.16481	-1.53667
55057026	chr19:55057026:G:A	4.11735e-06	-1.30275e-10	-1.52947	2.80071e-05	-1.30275e-10	-1.53355
55057174	chr19:55057174:C:T	5.21653e-06	-1.30275e-10	-1.29285	3.59731e-05	-1.30275e-10	-1.28324
55057488	chr19:55057488:G:A	5.70648e-06	-1.30275e-10	-1.20308	4.12081e-05	-1.30275e-10	-1.14738
55057581	chr19:55057581:T:TACC	4.95609e-06	-1.30275e-10	-1.34406	3.41259e-05	-1.30275e-10	-1.33596
55057624	chr19:55057624:A:T	1.69172e-06	-0.962855	-1.45608	9.19929e-06	-1.18285	-1.46403
55057628	chr19:55057628:C:T	2.10151e-05	-1.30275e-10	0.100564	0.000154305	-1.30275e-10	0.172921
55057629	chr19:55057629:G:A	5.75048e-06	-1.30275e-10	-1.1954	3.83547e-05	-1.30275e-10	-1.21914
55057661	chr19:55057661:C:T	1.63287e-06	-1.0039	-1.45044	8.9281e-06	-1.21784	-1.45898
55057685	chr19:55057685:C:T	4.30101e-06	-1.30275e-10	-1.48583	3.00886e-05	-1.30275e-10	-1.46187
55057717	chr19:55057717:A:T	4.45483e-06	-1.30275e-10	-1.45069	3.01669e-05	-1.30275e-10	-1.45927
55057850	chr19:55057850:C:T	4.66015e-06	-1.30275e-10	-1.40563	3.20581e-05	-1.30275e-10	-1.39846
55057853	chr19:55057853:C:T	4.27485e-06	-1.49193	-5.17887e-10	2.84367e-05	-1.51833	-5.17887e-10
55058209	chr19:55058209:C:G	2.7236e-06	-1.22927	-0.713453	1.74005e-05	-1.36561	-0.643905
55058319	chr19:55058319:C:T	4.08497e-06	-1.30275e-10	-1.53737	2.79272e-05	-1.30275e-10	-1.53641
55058547	chr19:55058547:C:A	1.44866e-06	-1.36164	-1.2124	8.30389e-06	-1.50978	-1.23951
55058646	chr19:55058646:T:C	5.13394e-06	-1.30275e-10	-1.30881	3.5559e-05	-1.30275e-10	-1.29482
55058680	chr19:55058680:TTTTGC:T	7.04435e-06	-1.30275e-10	-0.992454	4.86737e-05	-1.30275e-10	-0.980876
55058766	chr19:55058766:T:C	5.48758e-06	-0.865703	-0.376489	3.92259e-05	-0.92008	-0.276596
55058846	chr19:55058846:A:G	7.96615e-06	-1.30275e-10	-0.869479	5.48284e-05	-1.30275e-10	-0.861805
55058924	chr19:55058924:C:A	4.79625e-06	-1.30275e-10	-1.37684	3.2973e-05	-1.30275e-10	-1.37032
55058930	chr19:55058930:T:C	4.80273e-06	-1.30275e-10	-1.3755	3.30185e-05	-1.30275e-10	-1.36895
55058961	chr19:55058961:A:G	1.12799e-06	-1.42589	-1.39836	6.77079e-06	-1.52524	-1.42816
55059206	chr19:55059206:A:G	9.54324e-07	-1.45837	-1.53306	6.12417e-06	-1.52988	-1.52389
55059357	chr19:55059357:T:C	4.98008e-06	-1.30275e-10	-1.33923	3.42371e-05	-1.30275e-10	-1.3327
55059491	chr19:55059491:A:G	4.12627e-06	-1.30275e-10	-1.5273	2.82454e-05	-1.30275e-10	-1.52508
55059545	chr19:55059545:A:G	4.08279e-06	-1.30275e-10	-1.5379	2.79204e-05	-1.30275e-10	-1.53665
55059583	chr19:55059583:GGGTGGGGGGGGGC:G	4.48101e-06	-1.30275e-10	-1.44483	3.08567e-05	-1.30275e-10	-1.43666
55059620	chr19:55059620:G:A	1.10803e-05	-1.58596	1.04644	8.93767e-05	-1.5185	1.14535
55059626	chr19:55059626:G:A	8.07895e-07	-1.63133	-1.52668	5.55672e-06	-1.62654	-1.52447
55059666	chr19:55059666:T:A	1.1349e-06	-1.33485	-1.48329	8.05244e-06	-1.32367	-1.45637
55059784	chr19:55059784:T:C	4.40912e-06	-1.30275e-10	-1.461	2.97965e-05	-1.30275e-10	-1.47162
55059839	chr19:55059839:T:C	1.17663e-06	-1.26053	-1.52149	8.10169e-06	-1.24096	-1.53299
55059909	chr19:55059909:C:T	4.79059e-06	-1.30275e-10	-1.37803	3.29201e-05	-1.30275e-10	-1.37193
55059921	chr19:55059921:A:G	4.84137e-06	-1.30275e-10	-1.36748	3.32764e-05	-1.30275e-10	-1.36117
55060022	chr19:55060022:T:G	4.72224e-06	-1.30275e-10	-1.3924	3.24413e-05	-1.30275e-10	-1.38658
55060027	chr19:55060027:A:G	4.71877e-06	-1.30275e-10	-1.39313	3.24143e-05	-1.30275e-10	-1.38742
55060031	chr19:55060031:AG:GG	4.72224e-06	-1.30275e-10	-1.3924	3.24413e-05	-1.30275e-10	-1.38658
55060034	chr19:55060034:A:G	4.64574e-06	-1.30275e-10	-1.40873	3.19052e-05	-1.30275e-10	-1.40325
55060057	chr19:55060057:GGA:G	4.71079e-06	-1.30275e-10	-1.39482	3.23611e-05	-1.30275e-10	-1.38906
55060088	chr19:55060088:G:C	4.77808e-06	-1.30275e-10	-1.38064	3.28324e-05	-1.30275e-10	-1.3746
55060113	chr19:55060113:A:G	4.69702e-06	-1.30275e-10	-1.39775	3.22188e-05	-1.30275e-10	-1.39346
55060124	chr19:55060124:A:C	4.34099e-06	-1.30275e-10	-1.47658	3.03034e-05	-1.30275e-10	-1.45475
55060146	chr19:55060146:G:A	2.16119e-06	-1.346	-0.828022	1.24924e-05	-1.48168	-0.85921
55060177	chr19:55060177:G:T	4.50091e-06	-0.638256	-0.802144	2.17662e-05	-0.916528	-0.869127
55060194	chr19:55060194:C:T	3.0233e-06	-0.78108	-1.05725	1.69854e-05	-0.990613	-1.04304
55060354	chr19:55060354:G:A	2.49387e-06	-0.98461	-1.04624	1.42453e-05	-1.17089	-1.0387
55060500	chr19:55060500:T:G	4.73407e-06	-1.30275e-10	-1.38989	3.25234e-05	-1.30275e-10	-1.38405
55060541	chr19:55060541:G:A	1.07979e-06	-1.33942	-1.5285	7.43625e-06	-1.32314	-1.5365
55060872	chr19:55060872:A:T	1.09994e-06	-1.39751	-1.45192	6.7813e-06	-1.4741	-1.47775
55060883	chr19:55060883:C:T	4.37477e-06	-1.30275e-10	-1.46883	3.02529e-05	-1.30275e-10	-1.45642
55060891	chr19:55060891:C:T	4.27898e-06	-1.30275e-10	-1.49096	2.90942e-05	-1.30275e-10	-1.49547
55061287	chr19:55061287:C:G	4.32429e-06	-1.30275e-10	-1.48043	3.00612e-05	-1.30275e-10	-1.46278
55061523	chr19:55061523:C:T	4.56829e-06	-1.30275e-10	-1.42554	3.13346e-05	-1.30275e-10	-1.42129
55061584	chr19:55061584:A:G	8.65947e-06	-1.30275e-10	-0.786026	5.93138e-05	-1.30275e-10	-0.783172
55061812	chr19:55061812:T:C	4.56199e-06	-1.30275e-10	-1.42692	3.13099e-05	-1.30275e-10	-1.42208
55061837	chr19:55061837:GC:G	3.93659e-06	-1.57437	-5.17887e-10	2.60412e-05	-1.60633	-5.17887e-10
55062072	chr19:55062072:G:A	1.45946e-06	-1.07526	-1.49135	8.40268e-06	-1.24935	-1.48812
55062517	chr19:55062517:G:A	3.09178e-06	-0.792239	-1.02369	1.52154e-05	-1.06729	-1.07642
55062609	chr19:55062609:G:A	2.91447e-06	-1.04113	-0.833866	1.78356e-05	-1.22405	-0.760769
55063128	chr19:55063128:G:A	3.43491e-06	-1.63502	-0.0756638	2.55333e-05	-1.64079	0.01476
55063144	chr19:55063144:G:A	8.81754e-07	-1.56191	-1.50861	5.80966e-06	-1.61212	-1.49438
55063455	chr19:55063455:C:T	2.85747e-06	-1.22094	-0.673807	1.72681e-05	-1.37107	-0.646086
55063539	chr19:55063539:G:A	1.32607e-06	-1.32275	-1.33971	8.04044e-06	-1.40974	-1.37179
55065072	chr19:55065072:G:T	9.13846e-07	-1.64141	-1.39336	6.50498e-06	-1.63423	-1.35922
55065262	chr19:55065262:C:T	5.4743e-06	-1.30275e-10	-1.24462	3.72685e-05	-1.30275e-10	-1.24787
55065452	chr19:55065452:C:A	1.10002e-06	-1.38476	-1.46459	6.95026e-06	-1.48503	-1.4422
55066057	chr19:55066057:C:T	3.46712e-06	-1.23593	-0.46542	2.01557e-05	-1.34579	-0.516739
55066274	chr19:55066274:G:A	4.53174e-06	-1.30275e-10	-1.43357	3.09043e-05	-1.30275e-10	-1.43512
55066302	chr19:55066302:C:T	4.18275e-06	-1.30275e-10	-1.51371	2.93826e-05	-1.30275e-10	-1.48561
55066727	chr19:55066727:C:G	9.40226e-06	-1.30275e-10	-0.70373	6.04908e-05	-1.30275e-10	-0.763523
55066770	chr19:55066770:T:C	1.07996e-06	-1.47542	-1.39234	7.7842e-06	-1.46247	-1.35145
55066777	chr19:55066777:C:T	1.32453e-06	-1.56024	-1.10338	9.78937e-06	-1.55199	-1.03273
55066815	chr19:55066815:T:C	6.12122e-06	-1.30275e-10	-1.13292	4.38781e-05	-1.30275e-10	-1.0846
55066827	chr19:55066827:G:T	1.36258e-06	-1.56972	-1.06558	1.00945e-05	-1.56194	-0.992083
55066991	chr19:55066991:G:A	4.48033e-06	-1.30275e-10	-1.44498	3.0565e-05	-1.30275e-10	-1.44616
55067069	chr19:55067069:T:C	1.30856e-06	-1.57479	-1.10097	9.66834e-06	-1.56708	-1.03007
55067326	chr19:55067326:G:A	4.08199e-06	-1.30275e-10	-1.5381	2.78865e-05	-1.30275e-10	-1.53787
55067334	chr19:55067334:G:A	3.45322e-06	-0.227853	-1.47752	2.5053e-05	-0.192208	-1.45281
55067372	chr19:55067372:C:T	1.50211e-06	-1.385	-1.15281	1.17216e-05	-1.2687	-1.13588
55067503	chr19:55067503:T:C	4.4563e-06	-1.30275e-10	-1.45036	3.04811e-05	-1.30275e-10	-1.44891
55067521	chr19:55067521:AG:A	1.54224e-05	-0.00818344	-0.200677	0.00012914	0.107142	-0.11226
55067961	chr19:55067961:C:T	4.15978e-06	-0.138549	-1.38067	1.87762e-05	-0.545398	-1.38803
55068053	chr19:55068053:CTT:C	6.04724e-05	-1.30275e-10	1.15751	0.000384445	-1.30275e-10	1.08579
55068122	chr19:55068122:T:TC	7.74358e-06	-1.30275e-10	-0.897816	5.07069e-05	-1.30275e-10	-0.939952
55068145	chr19:55068145:CTGTCTCTCTCTTCCTCTTTTCCTT:C	1.06615e-06	-1.36153	-1.51909	7.98737e-06	-1.26419	-1.52396
55068815	chr19:55068815:G:A	4.08132e-06	-1.30275e-10	-1.53826	2.78827e-05	-1.30275e-10	-1.53801
55069685	chr19:55069685:C:A	4.32121e-06	-1.30275e-10	-1.48114	2.93787e-05	-1.30275e-10	-1.48574
55069721	chr19:55069721:A:G	1.41579e-05	-1.30275e-10	-0.294407	0.000109761	-1.30275e-10	-0.167708
55069760	chr19:55069760:G:T	4.19302e-06	-1.30275e-10	-1.51126	2.95879e-05	-1.30275e-10	-1.47865
55069819	chr19:55069819:A:C	1.95981e-05	-1.30275e-10	0.0307533	0.0001389	-1.30275e-10	0.0677428
55069911	chr19:55069911:T:C	6.40901e-06	-1.08697	-5.17887e-10	3.88474e-05	-1.20637	-5.17887e-10
55070143	chr19:55070143:T:C	2.07502e-06	-0.812013	-1.4027	1.37727e-05	-0.827092	-1.41624
55070367	chr19:55070367:A:T	2.72677e-06	-0.406957	-1.53461	1.84404e-05	-0.416979	-1.53449
55070465	chr19:55070465:G:A	4.13258e-06	-1.52578	-5.17887e-10	2.87578e-05	-1.50711	-5.17887e-10
55070729	chr19:55070729:G:A	3.83931e-06	-0.963883	-0.635503	2.573e-05	-0.91376	-0.704597
55070751	chr19:55070751:C:T	5.85095e-06	-0.256035	-0.92204	4.15035e-05	-0.283321	-0.856916
55071112	chr19:55071112:A:C	2.8531e-05	-1.30275e-10	0.406313	0.000194017	-1.30275e-10	0.401935
55071203	chr19:55071203:G:A	5.95901e-06	-0.768713	-0.391062	3.72077e-05	-0.768983	-0.480516
55071333	chr19:55071333:G:C	2.43923e-05	0.840805	-0.591219	0.000219928	1.00854	-0.481257
55071788	chr19:55071788:A:T	1.01848e-05	-1.30275e-10	-0.623787	7.43732e-05	-1.30275e-10	-0.556918
55071925	chr19:55071925:G:A	9.2172e-07	-1.49038	-1.53581	6.57556e-06	-1.4458	-1.53686
55071953	chr19:55071953:G:A	5.63207e-06	-1.30275e-10	-1.2162	4.22855e-05	-1.30275e-10	-1.12157
55071963	chr19:55071963:T:C	7.16148e-06	0.519072	-1.49504	5.1357e-05	0.57485	-1.50206
55072012	chr19:55072012:T:G	2.66486e-06	-1.13929	-0.825237	1.76555e-05	-1.11502	-0.87995
55072027	chr19:55072027:A:G	1.71528e-05	-1.30275e-10	-0.102521	0.000120484	-1.30275e-10	-0.074497
55072087	chr19:55072087:C:T	6.58514e-06	-1.30275e-10	-1.05986	4.33154e-05	-1.30275e-10	-1.0975
55072265	chr19:55072265:T:G	4.50842e-06	-1.43873	-5.17887e-10	3.21871e-05	-1.39445	-5.17887e-10
55072449	chr19:55072449:A:C	4.09162e-06	-1.30275e-10	-1.53574	2.79168e-05	-1.30275e-10	-1.53679
55072825	chr19:55072825:G:C	1.23772e-06	-1.59707	-1.13434	8.87939e-06	-1.59004	-1.09224
55072833	chr19:55072833:A:C	1.09947e-05	-1.30275e-10	-0.547266	7.40055e-05	-1.30275e-10	-0.561875
55072889	chr19:55072889:T:C	8.42961e-06	-1.30275e-10	-0.81293	5.70181e-05	-1.30275e-10	-0.822645
55073213	chr19:55073213:T:C	9.18895e-06	0.784298	-1.51098	7.83747e-05	0.997045	-1.50156
55073543	chr19:55073543:G:T	1.46292e-05	-1.30275e-10	-0.261662	9.53954e-05	-1.30275e-10	-0.307983
55073622	chr19:55073622:T:C	2.71114e-06	-0.656923	-1.29039	1.92564e-05	-0.607883	-1.30029
55074117	chr19:55074117:T:TG	8.00081e-06	-1.30275e-10	-0.865136	5.2441e-05	-1.30275e-10	-0.906325
55074178	chr19:55074178:G:A	7.57436e-06	-1.30275e-10	-0.919911	5.08548e-05	-1.30275e-10	-0.937039
55074285	chr19:55074285:T:C	3.76397e-06	-1.61921	-5.17887e-10	2.69059e-05	-1.57367	-5.17887e-10
55074287	chr19:55074287:A:G	2.5591e-06	-0.649712	-1.35531	1.81767e-05	-0.600638	-1.36524
55074299	chr19:55074299:A:G	2.50006e-06	-0.65919	-1.36917	1.77536e-05	-0.61066	-1.37877
55074431	chr19:55074431:G:A	2.62426e-06	-0.661304	-1.31858	1.85766e-05	-0.614528	-1.32958
55074447	chr19:55074447:G:C	6.69652e-06	-1.30275e-10	-1.04309	5.24063e-05	-1.30275e-10	-0.906987
55074466	chr19:55074466:C:T	1.23423e-05	1.07293	-1.50457	0.00010721	1.30294	-1.49416
55074571	chr19:55074571:G:A	4.97043e-06	-1.34117	-5.17887e-10	3.58133e-05	-1.2877	-5.17887e-10
55074578	chr19:55074578:A:G	2.48564e-06	-0.662668	-1.37148	1.76104e-05	-0.617218	-1.38031
55074629	chr19:55074629:T:C	2.63995e-06	-0.577632	-1.39629	1.87993e-05	-0.527365	-1.40483
55074654	chr19:55074654:G:T	1.39574e-06	-1.64246	-0.968792	9.66516e-06	-1.63829	-0.959198
55074723	chr19:55074723:T:A	1.2597e-06	-1.18065	-1.53316	7.57604e-06	-1.30599	-1.53503
55074779	chr19:55074779:C:T	4.15376e-06	-1.30275e-10	-1.52067	2.81948e-05	-1.30275e-10	-1.52688
55074783	chr19:55074783:C:T	7.82761e-06	0.567133	-1.45416	6.04632e-05	0.674052	-1.43803
55074802	chr19:55074802:A:G	2.89926e-06	-0.54641	-1.33381	2.06091e-05	-0.496079	-1.3442
55074850	chr19:55074850:C:T	1.04243e-05	0.923752	-1.52429	8.94666e-05	1.14826	-1.52041
55074944	chr19:55074944:G:T	5.88007e-06	0.046997	-1.22011	2.67053e-05	-0.422046	-1.15911
55075422	chr19:55075422:G:A	1.07606e-06	-1.60747	-1.2639	7.28662e-06	-1.59567	-1.2843
55075436	chr19:55075436:T:C	3.04502e-06	-0.650295	-1.18088	2.14669e-05	-0.602824	-1.19668
55075734	chr19:55075734:C:A	1.13791e-05	1.01593	-1.52883	9.80814e-05	1.24568	-1.5259
55076280	chr19:55076280:TG:T	4.47992e-06	-1.44507	-5.17887e-10	3.12648e-05	-1.42352	-5.17887e-10
55076290	chr19:55076290:G:A	8.96918e-07	-1.62541	-1.42806	6.11312e-06	-1.61793	-1.43765
55076454	chr19:55076454:G:A	3.2085e-06	-1.14216	-0.63672	2.0612e-05	-1.11279	-0.727348
55076499	chr19:55076499:G:A	4.98608e-06	-1.30275e-10	-1.33803	3.33308e-05	-1.30275e-10	-1.35953
55076638	chr19:55076638:G:C	1.4857e-06	-1.02602	-1.52277	1.0603e-05	-0.990851	-1.51402
55077043	chr19:55077043:A:G	8.00731e-07	-1.64071	-1.5262	5.43126e-06	-1.63943	-1.53441
55077122	chr19:55077122:C:T	4.11983e-06	-1.30275e-10	-1.52887	2.81967e-05	-1.30275e-10	-1.52681
55077283	chr19:55077283:A:G	1.06878e-05	0.952552	-1.52813	8.47198e-05	1.08992	-1.51658
55077358	chr19:55077358:T:C	2.69431e-06	-0.723826	-1.22971	1.90901e-05	-0.678431	-1.23841
55077724	chr19:55077724:C:G	1.3195e-06	-1.19008	-1.47734	9.24117e-06	-1.18764	-1.45471
55078068	chr19:55078068:A:T	2.04588e-05	-1.30275e-10	0.0737315	0.000146119	-1.30275e-10	0.118405
55078203	chr19:55078203:G:C	4.2799e-06	-1.30275e-10	-1.49075	2.97777e-05	-1.30275e-10	-1.47225
55078257	chr19:55078257:G:A	9.49529e-06	-1.30275e-10	-0.693884	6.71023e-05	-1.30275e-10	-0.659795
55079226	chr19:55079226:C:T	1.73443e-06	-1.28099	-1.11301	1.32831e-05	-1.21127	-1.06825
55079231	chr19:55079231:G:A	3.43243e-05	1.58383	-0.992651	0.000169044	1.1722	-0.908051
55079303	chr19:55079303:G:A	1.71462e-06	-1.30808	-1.09741	1.17647e-05	-1.26288	-1.13803
55079399	chr19:55079399:T:C	8.91035e-06	-0.301515	-0.455951	7.308e-05	-0.143112	-0.431347
55079403	chr19:55079403:A:G	7.29571e-06	-0.957393	-5.17887e-10	4.79447e-05	-0.995966	-5.17887e-10
55079440	chr19:55079440:A:G	2.55882e-06	-1.27451	-0.730621	2.01006e-05	-1.21472	-0.650543
55079553	chr19:55079553:T:G	3.80667e-05	-1.30275e-10	0.69466	0.000306365	-1.30275e-10	0.858763
55080328	chr19:55080328:T:G	5.16828e-06	-1.30275e-10	-1.30214	3.70079e-05	-1.30275e-10	-1.25488
55080353	chr19:55080353:G:C	1.0624e-06	-1.53616	-1.34798	7.66451e-06	-1.45113	-1.37829
55080425	chr19:55080425:G:A	5.20659e-06	-1.30275e-10	-1.29476	3.3833e-05	-1.30275e-10	-1.34458
55080702	chr19:55080702:G:A	2.41673e-05	1.77772	-1.5374	0.000207567	2.00437	-1.53493
55082049	chr19:55082049:C:T	1.14026e-06	-1.33718	-1.47625	7.46096e-06	-1.35541	-1.50092
55082711	chr19:55082711:G:A	1.586e-05	-0.200257	0.0193745	0.00015216	0.0974818	0.0614397
55082741	chr19:55082741:G:A	3.86539e-06	-1.59262	-5.17887e-10	2.68723e-05	-1.57492	-5.17887e-10
55082813	chr19:55082813:C:T	4.84629e-06	-1.36647	-5.17887e-10	2.89821e-05	-1.49934	-5.17887e-10
55082887	chr19:55082887:G:T	2.51353e-05	-1.30275e-10	0.279594	0.000169382	-1.30275e-10	0.266145
55082956	chr19:55082956:C:T	4.20292e-06	-1.30275e-10	-1.5089	2.83909e-05	-1.30275e-10	-1.51994
55083566	chr19:55083566:G:A	2.64606e-05	-1.30275e-10	0.330978	0.000178155	-1.30275e-10	0.316639
55083628	chr19:55083628:C:G	2.09884e-06	-1.41676	-0.786538	1.27979e-05	-1.43392	-0.882806
55083883	chr19:55083883:T:C	4.32669e-05	-1.30275e-10	0.822709	0.00035149	-1.30275e-10	0.996169
55084248	chr19:55084248:T:C	4.63355e-06	-1.30275e-10	-1.41136	3.24188e-05	-1.30275e-10	-1.38727
55084865	chr19:55084865:T:C	1.08941e-05	-1.30275e-10	-0.556459	8.54547e-05	-1.30275e-10	-0.418027
55085180	chr19:55085180:G:GT	4.452e-05	-1.30275e-10	0.85126	0.000362058	-1.30275e-10	1.02579
55085444	chr19:55085444:C:T	4.12474e-06	-1.30275e-10	-1.52768	2.90785e-05	-1.30275e-10	-1.49601
55085456	chr19:55085456:C:T	4.9017e-06	-1.30275e-10	-1.3551	3.3483e-05	-1.30275e-10	-1.35497
55085658	chr19:55085658:A:G	4.2035e-05	-1.30275e-10	0.793824	0.000341237	-1.30275e-10	0.966565
55085810	chr19:55085810:C:G	1.20516e-05	-1.30275e-10	-0.455482	7.77444e-05	-1.30275e-10	-0.512587
55087356	chr19:55087356:A:G	1.59089e-06	-1.47779	-1.0026	9.97924e-06	-1.51308	-1.05243
55087559	chr19:55087559:T:C	6.83633e-06	-1.30275e-10	-1.02243	4.52937e-05	-1.30275e-10	-1.05285
55087643	chr19:55087643:C:T	5.58632e-06	-1.30275e-10	-1.22436	3.67182e-05	-1.30275e-10	-1.26274
55088077	chr19:55088077:G:C	1.06892e-05	-0.575447	-5.17887e-10	0.000118615	-0.0901319	-5.17887e-10
55088210	chr19:55088210:C:A	8.44035e-07	-1.63799	-1.47625	5.71431e-06	-1.63425	-1.48879
55088262	chr19:55088262:T:C	0.000154407	-1.30275e-10	2.09491	0.00130296	-1.30275e-10	2.30638
55088596	chr19:55088596:G:A	4.75093e-06	-1.30275e-10	-1.38634	3.35864e-05	-1.30275e-10	-1.35189
55088957	chr19:55088957:T:C	4.09898e-06	-1.30275e-10	-1.53394	2.79992e-05	-1.30275e-10	-1.53384
55089001	chr19:55089001:A:G	1.379e-05	-1.30275e-10	-0.320737	0.000110078	-1.30275e-10	-0.164823
55089078	chr19:55089078:C:T	6.08552e-06	-1.28849	0.149722	3.92281e-05	-1.31173	0.115105
55089368	chr19:55089368:C:T	9.24149e-07	-1.49844	-1.52512	6.24847e-06	-1.52892	-1.50476
55089419	chr19:55089419:C:G	1.69602e-05	-1.30275e-10	-0.113809	0.000114048	-1.30275e-10	-0.129392
55089545	chr19:55089545:T:A	4.0536e-06	-0.0217392	-1.52334	2.61753e-05	-0.0720238	-1.52917
55089605	chr19:55089605:G:T	4.45332e-06	0.0747947	-1.52582	2.88496e-05	0.0272369	-1.53115
55089622	chr19:55089622:G:A	2.46094e-06	-1.06515	-0.978989	1.24914e-05	-1.39489	-0.946082
55089663	chr19:55089663:T:C	1.44374e-05	-0.274854	-5.17887e-10	0.000120833	-0.0716068	-5.17887e-10
55090163	chr19:55090163:T:C	4.30251e-06	-1.30275e-10	-1.48548	2.89613e-05	-1.30275e-10	-1.50005
55090345	chr19:55090345:C:T	5.43508e-06	-1.30275e-10	-1.2518	3.56576e-05	-1.30275e-10	-1.29205
55090424	chr19:55090424:A:G	1.04095e-05	0.838272	-1.44023	8.43653e-05	1.00799	-1.43885
55090668	chr19:55090668:G:A	3.72778e-06	-0.0925429	-1.53632	2.43337e-05	-0.140907	-1.53324
55090712	chr19:55090712:G:A	8.12562e-07	-1.61613	-1.53611	5.78784e-06	-1.57197	-1.53828
55091535	chr19:55091535:G:A	6.33669e-06	-1.30275e-10	-1.09832	4.3745e-05	-1.30275e-10	-1.08764
55092201	chr19:55092201:C:T	5.6151e-06	-1.30275e-10	-1.21922	4.03056e-05	-1.30275e-10	-1.16952
55092541	chr19:55092541:G:A	5.21931e-06	-1.30275e-10	-1.29231	3.38632e-05	-1.30275e-10	-1.34368
55093093	chr19:55093093:GC:G	1.19223e-05	-1.30275e-10	-0.466266	9.27592e-05	-1.30275e-10	-0.336006
55093207	chr19:55093207:C:T	4.30307e-06	-1.30275e-10	-1.48535	2.89433e-05	-1.30275e-10	-1.50067
55094713	chr19:55094713:T:C	1.33228e-05	-1.30275e-10	-0.3552	9.05718e-05	-1.30275e-10	-0.35987
55095193	chr19:55095193:A:G	4.44564e-06	-1.30275e-10	-1.45276	3.00775e-05	-1.30275e-10	-1.46224
55095406	chr19:55095406:C:A	1.7704e-05	-1.30275e-10	-0.0708882	0.000134028	-1.30275e-10	0.0320327
55095529	chr19:55095529:A:T	4.11571e-06	-1.30275e-10	-1.52987	2.78959e-05	-1.30275e-10	-1.53753
55095562	chr19:55095562:C:T	2.16577e-05	-1.30275e-10	0.130682	0.000144888	-1.30275e-10	0.109948
55095576	chr19:55095576:G:A	3.06303e-05	-1.30275e-10	0.477311	0.000244125	-1.30275e-10	0.631669
55095617	chr19:55095617:G:A	2.71978e-05	-1.30275e-10	0.358457	0.000192411	-1.30275e-10	0.393621
55095803	chr19:55095803:G:A	4.20324e-06	-1.30275e-10	-1.50882	2.8393e-05	-1.30275e-10	-1.51987
55096079	chr19:55096079:G:A	2.91914e-05	-1.30275e-10	0.429196	0.000227617	-1.30275e-10	0.561652
55097503	chr19:55097503:C:T	3.69135e-06	-1.63869	-5.17887e-10	2.61896e-05	-1.60065	-5.17887e-10
55097867	chr19:55097867:C:T	4.16636e-06	-1.30275e-10	-1.51764	2.85992e-05	-1.30275e-10	-1.51263
55097943	chr19:55097943:G:A	1.01664e-05	-1.30275e-10	-0.625587	6.72645e-05	-1.30275e-10	-0.657381
55097965	chr19:55097965:G:A	1.18447e-05	-1.30275e-10	-0.472798	7.75331e-05	-1.30275e-10	-0.515308
55098006	chr19:55098006:C:T	1.90733e-06	-1.62002	-0.678961	1.57271e-05	-1.59457	-0.516057
55098014	chr19:55098014:A:G	8.35536e-06	0.716523	-1.5383	6.88415e-05	0.902906	-1.53711
55098220	chr19:55098220:C:A	8.43857e-07	-1.58544	-1.52902	5.69191e-06	-1.59011	-1.53686
55098941	chr19:55098941:T:C	4.29267e-06	-1.30275e-10	-1.48777	2.95657e-05	-1.30275e-10	-1.4794
55099494	chr19:55099494:C:T	2.1384e-05	-1.30275e-10	0.117965	0.000167539	-1.30275e-10	0.255204
55099504	chr19:55099504:C:G	4.80038e-06	-1.30275e-10	-1.37599	3.415e-05	-1.30275e-10	-1.33525
55099613	chr19:55099613:G:C	4.2047e-06	-1.30275e-10	-1.50848	2.84316e-05	-1.30275e-10	-1.51851
55099802	chr19:55099802:G:A	5.02201e-06	-1.30275e-10	-1.33085	3.59064e-05	-1.30275e-10	-1.2851
55100173	chr19:55100173:AC:A	5.73721e-06	-1.30275e-10	-1.19771	3.81257e-05	-1.30275e-10	-1.22513
55100370	chr19:55100370:G:A	4.1234e-06	-1.30275e-10	-1.528	2.90992e-05	-1.30275e-10	-1.4953
55100852	chr19:55100852:T:A	3.09801e-05	-1.30275e-10	0.488665	0.000208833	-1.30275e-10	0.475522
55101233	chr19:55101233:C:T	0.000240896	2.71472	-0.175038	0.00169272	2.67469	-0.106609
55101459	chr19:55101459:A:G	3.77001e-05	2.10131	-1.41633	0.000222839	1.99988	-1.45945
55101474	chr19:55101474:G:A	1.11351e-06	-1.30126	-1.5359	7.40652e-06	-1.34701	-1.51665
55101481	chr19:55101481:G:A	6.29811e-06	-1.30275e-10	-1.10443	4.20446e-05	-1.30275e-10	-1.12728
55101601	chr19:55101601:T:G	9.49452e-06	0.822975	-1.51694	7.96121e-05	1.01862	-1.50747
55101687	chr19:55101687:T:C	4.73876e-06	-1.30275e-10	-1.3889	3.20323e-05	-1.30275e-10	-1.39927
55101830	chr19:55101830:C:G	4.55712e-06	-1.30275e-10	-1.42799	3.10161e-05	-1.30275e-10	-1.43151
55102643	chr19:55102643:A:AAGG	2.05676e-05	-1.30275e-10	0.0790393	0.000132488	-1.30275e-10	0.0204756
55102766	chr19:55102766:T:C	4.09439e-06	-1.30275e-10	-1.53506	2.78796e-05	-1.30275e-10	-1.53812
55102999	chr19:55102999:C:T	8.45502e-07	-1.57745	-1.53505	5.48888e-06	-1.62497	-1.53832
55103027	chr19:55103027:C:T	8.95027e-07	-1.64246	-1.41312	5.84508e-06	-1.64197	-1.45845
55103206	chr19:55103206:T:C	6.61353e-05	2.53211	-1.28509	0.000383307	2.41453	-1.33171
55103555	chr19:55103555:T:C	1.21433e-06	-1.21231	-1.53818	1.14554e-05	-0.897013	-1.53054
55103877	chr19:55103877:G:A	4.10113e-06	-1.30275e-10	-1.53342	2.79146e-05	-1.30275e-10	-1.53686
55104276	chr19:55104276:TCTC:T	1.34685e-05	-1.30275e-10	-0.344326	8.853e-05	-1.30275e-10	-0.382673
55104581	chr19:55104581:T:C	1.1451e-06	-1.62685	-1.18234	7.26074e-06	-1.63176	-1.25178
55105060	chr19:55105060:G:A	5.09993e-05	2.37513	-1.38799	0.000367639	2.48312	-1.44204
55105474	chr19:55105474:TTTTC:T	4.50165e-05	2.29214	-1.42979	0.000327002	2.39464	-1.47069
55105744	chr19:55105744:G:C	1.13068e-06	-1.28357	-1.53829	7.75387e-06	-1.29037	-1.52746
55105817	chr19:55105817:C:T	4.25162e-06	-1.30275e-10	-1.49738	2.96142e-05	-1.30275e-10	-1.47776
55105927	chr19:55105927:G:A	7.47051e-06	-1.30275e-10	-0.933716	5.49962e-05	-1.30275e-10	-0.85875
55106009	chr19:55106009:T:C	1.93745e-05	-1.30275e-10	0.0192777	0.000130323	-1.30275e-10	0.00400231
55106040	chr19:55106040:G:A	3.3429e-05	-1.30275e-10	0.564745	0.000267432	-1.30275e-10	0.72285
55106206	chr19:55106206:GA:G	5.22394e-06	-1.30275e-10	-1.29143	3.45933e-05	-1.30275e-10	-1.32235
55106549	chr19:55106549:A:G	3.30643e-05	-1.30275e-10	0.553774	0.000265239	-1.30275e-10	0.714616
55106658	chr19:55106658:A:G	6.35024e-06	-1.30275e-10	-1.09619	4.8182e-05	-1.30275e-10	-0.991029
55106746	chr19:55106746:T:C	6.76264e-06	-1.03327	-5.17887e-10	3.91067e-05	-1.19972	-5.17887e-10
55107566	chr19:55107566:G:A	5.13162e-06	-1.30275e-10	-1.30926	3.46072e-05	-1.30275e-10	-1.32195
55107624	chr19:55107624:G:T	7.65356e-06	0.623535	-1.53304	6.38202e-05	0.817729	-1.52767
55108004	chr19:55108004:C:T	2.37324e-05	-1.30275e-10	0.222162	0.000169594	-1.30275e-10	0.267392
55108092	chr19:55108092:T:C	8.788e-06	0.767009	-1.5383	0.000142048	1.61893	-1.52878
55108457	chr19:55108457:C:T	4.78235e-06	-1.37975	-5.17887e-10	2.77788e-05	-1.54174	-5.17887e-10
55108656	chr19:55108656:T:C	4.33275e-06	-1.30275e-10	-1.47848	3.01033e-05	-1.30275e-10	-1.46138
55108867	chr19:55108867:T:C	6.22928e-06	-1.30275e-10	-1.11542	4.7132e-05	-1.30275e-10	-1.01306
55108912	chr19:55108912:G:A	3.18782e-05	-1.30275e-10	0.517242	0.000214687	-1.30275e-10	0.503167
55109241	chr19:55109241:T:C	1.34466e-06	-1.62356	-1.02498	1.0865e-05	-1.58597	-0.894496
55110347	chr19:55110347:GGTTGGT:G	2.78083e-05	-1.30275e-10	0.380655	0.000219217	-1.30275e-10	0.52405
55110617	chr19:55110617:A:G	2.69876e-05	-1.30275e-10	0.350698	0.000192393	-1.30275e-10	0.393527
55110922	chr19:55110922:A:G	2.85188e-05	-1.30275e-10	0.405884	0.000191136	-1.30275e-10	0.38697
55112423	chr19:55112423:TGAG:T	4.09227e-06	-1.30275e-10	-1.53558	2.7886e-05	-1.30275e-10	-1.53789
55112438	chr19:55112438:C:T	1.00183e-06	-1.64092	-1.30193	6.46343e-06	-1.64191	-1.35794
55112745	chr19:55112745:G:A	9.83245e-07	-1.48993	-1.47165	7.04395e-06	-1.45271	-1.46114
55112910	chr19:55112910:G:C	8.97636e-06	-1.30275e-10	-0.750086	6.61141e-05	-1.30275e-10	-0.674631
55113530	chr19:55113530:G:A	3.26737e-05	-1.30275e-10	0.54189	0.000220218	-1.30275e-10	0.528603
55113980	chr19:55113980:G:A	8.86909e-07	-1.59834	-1.46636	5.85103e-06	-1.61049	-1.48891
55114230	chr19:55114230:C:T	3.9534e-05	-1.30275e-10	0.732482	0.000323639	-1.30275e-10	0.913617
55114477	chr19:55114477:C:T	8.30246e-07	-1.62171	-1.50901	5.5645e-06	-1.64207	-1.50753
55114526	chr19:55114526:C:G	3.28303e-05	-1.30275e-10	0.546672	0.000221267	-1.30275e-10	0.533355
55114576	chr19:55114576:T:C	1.06287e-05	0.781819	-1.36294	8.50752e-05	0.951554	-1.37403
55114625	chr19:55114625:A:G	5.23732e-06	-1.30275e-10	-1.28887	3.45136e-05	-1.30275e-10	-1.32466
55114946	chr19:55114946:C:T	4.10803e-06	-1.30275e-10	-1.53174	2.8261e-05	-1.30275e-10	-1.52453
55115458	chr19:55115458:G:A	1.21784e-05	0.369483	-0.814495	0.000106407	0.498511	-0.697251
55116357	chr19:55116357:T:G	4.52926e-06	-1.30275e-10	-1.43412	3.06959e-05	-1.30275e-10	-1.44189
55116367	chr19:55116367:C:A	4.49786e-06	-1.30275e-10	-1.44108	3.10385e-05	-1.30275e-10	-1.43079
55116452	chr19:55116452:C:T	1.03154e-05	-1.30275e-10	-0.611045	8.04391e-05	-1.30275e-10	-0.478513
55116784	chr19:55116784:G:A	2.38684e-05	-1.30275e-10	0.227877	0.000169925	-1.30275e-10	0.269345
55116866	chr19:55116866:G:A	4.84566e-05	-1.30275e-10	0.935989	0.000326642	-1.30275e-10	0.92285
55117078	chr19:55117078:G:A	4.89239e-05	-1.30275e-10	0.945587	0.000328011	-1.30275e-10	0.927035
55117080	chr19:55117080:A:G	4.95126e-05	-1.30275e-10	0.957548	0.000331958	-1.30275e-10	0.938994
55117094	chr19:55117094:T:G	3.11777e-05	-1.30275e-10	0.495022	0.000248851	-1.30275e-10	0.650839
55117241	chr19:55117241:A:G	4.09037e-05	1.5873	-0.820757	0.000353145	1.67836	-0.677497
55117720	chr19:55117720:G:C	5.36323e-06	-1.30275e-10	-1.26511	3.60195e-05	-1.30275e-10	-1.28195
55117850	chr19:55117850:G:C	3.93818e-06	-1.57396	-5.17887e-10	2.59872e-05	-1.60841	-5.17887e-10
55117865	chr19:55117865:C:T	1.249e-05	1.08436	-1.50411	0.000105943	1.28893	-1.49204
55117959	chr19:55117959:A:G	6.27494e-06	-0.67491	-0.433205	2.33765e-05	-1.34482	-0.369467
55118257	chr19:55118257:T:C	2.53443e-06	-0.757012	-1.2577	9.15019e-06	-1.39014	-1.2621
55118428	chr19:55118428:C:T	5.23704e-06	-1.30275e-10	-1.28892	3.51082e-05	-1.30275e-10	-1.30758
55119394	chr19:55119394:G:T	6.98407e-06	-1.00105	-5.17887e-10	4.04412e-05	-1.16617	-5.17887e-10
55119501	chr19:55119501:C:T	1.32344e-05	-0.361858	-5.17887e-10	8.02865e-05	-0.480412	-5.17887e-10
55119518	chr19:55119518:T:C	1.0685e-06	-1.44783	-1.43059	1.04682e-05	-1.05765	-1.46002
55119699	chr19:55119699:T:C	1.2833e-06	-1.1597	-1.53555	5.75633e-06	-1.57747	-1.53824
55119844	chr19:55119844:A:G	7.32268e-06	-1.30275e-10	-0.953703	5.54062e-05	-1.30275e-10	-0.851321
55120037	chr19:55120037:TTTG:T	4.65629e-06	-1.30275e-10	-1.40646	3.14788e-05	-1.30275e-10	-1.4167
55120096	chr19:55120096:G:C	1.32401e-06	-1.16052	-1.50349	5.87419e-06	-1.57786	-1.51758
55120144	chr19:55120144:TA:T	4.40654e-06	-1.30275e-10	-1.46159	2.95713e-05	-1.30275e-10	-1.47921
55120242	chr19:55120242:C:G	1.15289e-06	-1.46687	-1.33553	7.04772e-06	-1.61594	-1.29737
55121025	chr19:55121025:G:A	1.43381e-06	-1.12231	-1.46204	1.83453e-05	-0.544656	-1.41198
55121286	chr19:55121286:C:T	1.29193e-06	-1.16828	-1.52026	5.77535e-06	-1.58217	-1.53024
55121320	chr19:55121320:T:C	1.2446e-06	-1.28134	-1.44453	1.47032e-05	-0.786542	-1.39141
55121675	chr19:55121675:C:T	1.04407e-05	0.69712	-1.29609	2.58217e-05	-0.412949	-1.20185
55121725	chr19:55121725:C:T	1.05672e-05	0.671169	-1.25809	2.65354e-05	-0.429488	-1.15805
55122074	chr19:55122074:A:C	4.1869e-05	-1.30275e-10	0.789865	0.000322271	-1.30275e-10	0.90938
55122403	chr19:55122403:C:T	4.1262e-06	-1.30275e-10	-1.52732	2.88625e-05	-1.30275e-10	-1.50347
55122801	chr19:55122801:C:A	5.13615e-06	-1.30275e-10	-1.30838	3.68104e-05	-1.30275e-10	-1.26023
55123789	chr19:55123789:A:T	5.48943e-06	0.216677	-1.45853	1.54256e-05	-0.731512	-1.39847
55123794	chr19:55123794:C:CCTT	4.24416e-06	-0.0743847	-1.42475	1.31204e-05	-0.932283	-1.35956
55124208	chr19:55124208:T:A	1.7852e-05	-1.30275e-10	-0.062565	0.000120376	-1.30275e-10	-0.0753917
55124949	chr19:55124949:C:T	4.43259e-06	-1.30275e-10	-1.45569	2.96297e-05	-1.30275e-10	-1.47724
55125049	chr19:55125049:G:A	4.5351e-05	-1.30275e-10	0.869753	0.000319222	-1.30275e-10	0.899874
55125440	chr19:55125440:G:A	2.02292e-05	0.0624495	-5.17887e-10	0.000108542	-0.178875	-5.17887e-10
55125506	chr19:55125506:A:G	5.93007e-06	-1.30275e-10	-1.16464	4.14159e-05	-1.30275e-10	-1.14235
55125671	chr19:55125671:G:A	1.66985e-06	-1.31658	-1.11536	8.97052e-06	-1.61833	-1.05374
55125680	chr19:55125680:G:A	2.69394e-06	-0.432686	-1.52099	9.34099e-06	-1.12188	-1.50972
55126099	chr19:55126099:T:C	4.09764e-06	-1.30275e-10	-1.53427	2.7874e-05	-1.30275e-10	-1.53832
55126135	chr19:55126135:C:T	8.43032e-07	-1.59675	-1.51868	5.78049e-06	-1.57912	-1.5324
55126217	chr19:55126217:A:G	1.97609e-06	-0.848491	-1.41507	7.80731e-06	-1.44552	-1.36543
55126225	chr19:55126225:C:T	1.40848e-06	-1.10907	-1.49309	7.19299e-06	-1.4512	-1.4417
55126257	chr19:55126257:A:G	3.78551e-06	-0.85762	-0.755878	1.79469e-05	-1.14151	-0.837088
55126261	chr19:55126261:T:C	1.59528e-06	-1.02203	-1.4556	8.05543e-06	-1.38908	-1.39059
55126268	chr19:55126268:AC:A	4.38859e-06	-1.30275e-10	-1.46567	2.96506e-05	-1.30275e-10	-1.47653
55126301	chr19:55126301:C:T	7.05097e-06	-1.30275e-10	-0.991514	4.61632e-05	-1.30275e-10	-1.03383
55126346	chr19:55126346:A:G	4.68645e-06	-1.30275e-10	-1.4	3.15091e-05	-1.30275e-10	-1.41574
55126360	chr19:55126360:A:G	4.33205e-06	-1.30275e-10	-1.47864	2.92976e-05	-1.30275e-10	-1.48851
55126362	chr19:55126362:A:G	4.15127e-06	-1.30275e-10	-1.52126	2.82041e-05	-1.30275e-10	-1.52655
55126369	chr19:55126369:T:C	4.10072e-06	-1.30275e-10	-1.53352	2.7939e-05	-1.30275e-10	-1.53599
55126400	chr19:55126400:G:A	7.96488e-06	-1.30275e-10	-0.869638	5.63157e-05	-1.30275e-10	-0.835039
55126424	chr19:55126424:A:G	4.10701e-06	-1.30275e-10	-1.53199	2.80752e-05	-1.30275e-10	-1.53113
55126437	chr19:55126437:ACT:A	9.60747e-06	-1.30275e-10	-0.682138	8.08097e-05	-1.30275e-10	-0.473917
55126659	chr19:55126659:C:T	6.35751e-06	-1.30275e-10	-1.09504	4.81723e-05	-1.30275e-10	-0.99123
55126663	chr19:55126663:T:C	6.20241e-06	-1.30275e-10	-1.11974	4.6807e-05	-1.30275e-10	-1.01998
55126672	chr19:55126672:G:C	1.63175e-06	-1.00151	-1.45352	6.76134e-06	-1.51568	-1.43911
55126688	chr19:55126688:T:C	4.55998e-06	-1.30275e-10	-1.42736	3.16669e-05	-1.30275e-10	-1.41074
55126716	chr19:55126716:C:G	9.89754e-06	-0.652393	-5.17887e-10	6.03957e-05	-0.765096	-5.17887e-10
55127224	chr19:55127224:A:G	3.26131e-06	-0.280894	-1.48166	1.14841e-05	-0.977017	-1.44804
55127227	chr19:55127227:T:C	1.64443e-06	-1.33046	-1.11683	9.93317e-06	-1.45771	-1.11242
55127232	chr19:55127232:A:G	1.50655e-06	-1.3593	-1.17556	9.15981e-06	-1.47956	-1.17163
55127240	chr19:55127240:G:A	1.63741e-06	-1.32405	-1.12752	9.87863e-06	-1.45342	-1.12222
55127257	chr19:55127257:G:A	1.68203e-06	-1.32376	-1.10092	1.01449e-05	-1.45249	-1.09655
55127840	chr19:55127840:C:T	1.68233e-06	-1.2863	-1.1382	1.00306e-05	-1.4252	-1.13517
55128366	chr19:55128366:G:C	5.00653e-05	-1.30275e-10	0.968648	0.000310762	-1.30275e-10	0.873015
55128391	chr19:55128391:T:G	9.99856e-07	-1.64102	-1.30381	6.66715e-06	-1.63405	-1.33477
55128408	chr19:55128408:C:T	1.45257e-06	-1.34563	-1.22572	8.74035e-06	-1.47479	-1.22327
55128480	chr19:55128480:C:T	6.8876e-06	-1.30275e-10	-1.01496	4.48973e-05	-1.30275e-10	-1.06164
55128764	chr19:55128764:T:C	1.50838e-05	-1.30275e-10	-0.231061	9.60649e-05	-1.30275e-10	-0.30099
55129207	chr19:55129207:G:A	4.2218e-06	-1.30275e-10	-1.50442	2.90307e-05	-1.30275e-10	-1.49766
55129947	chr19:55129947:AAAG:A	8.4689e-07	-1.6008	-1.51007	5.83405e-06	-1.58615	-1.51615
55129971	chr19:55129971:C:T	4.11994e-06	-0.136079	-1.39276	2.05197e-05	-0.501271	-1.34336
55130179	chr19:55130179:G:A	6.96298e-05	-1.30275e-10	1.29851	0.000419468	-1.30275e-10	1.17297
55130299	chr19:55130299:A:G	0.000182857	3.35359	-1.08957	0.000876048	2.97348	-1.06407
55130447	chr19:55130447:A:G	1.22044e-06	-1.57969	-1.16578	7.82074e-06	-1.60583	-1.20341
55130455	chr19:55130455:C:T	9.92754e-07	-1.42372	-1.52823	6.08503e-06	-1.52982	-1.53036
55130574	chr19:55130574:C:T	3.91567e-05	-1.30275e-10	0.722891	0.000237489	-1.30275e-10	0.604108
55130925	chr19:55130925:G:A	4.09763e-06	-1.30275e-10	-1.53427	2.79985e-05	-1.30275e-10	-1.53386
55131059	chr19:55131059:T:C	4.36756e-06	-1.30275e-10	-1.47048	2.94751e-05	-1.30275e-10	-1.48247
55131192	chr19:55131192:G:T	3.49673e-05	-1.30275e-10	0.609733	0.000212786	-1.30275e-10	0.494276
55131448	chr19:55131448:G:A	2.28126e-05	-1.30275e-10	0.182633	0.000143479	-1.30275e-10	0.100177
55131519	chr19:55131519:T:A	1.31832e-05	-1.30275e-10	-0.365739	9.55648e-05	-1.30275e-10	-0.306209
55131777	chr19:55131777:A:C	1.07595e-06	-1.56821	-1.30327	6.78731e-06	-1.61246	-1.3385
55131898	chr19:55131898:G:T	6.48809e-06	-1.30275e-10	-1.07471	4.32275e-05	-1.30275e-10	-1.09954
55132805	chr19:55132805:A:G	2.61795e-05	-1.30275e-10	0.320297	0.000163871	-1.30275e-10	0.233068
55133074	chr19:55133074:G:A	1.07995e-06	-1.41257	-1.45519	6.58067e-06	-1.52101	-1.46087
55133547	chr19:55133547:G:A	6.79735e-05	-1.30275e-10	1.27444	0.000409474	-1.30275e-10	1.14886
55133681	chr19:55133681:A:T	4.65233e-06	-1.30275e-10	-1.40731	3.12449e-05	-1.30275e-10	-1.42416
55133943	chr19:55133943:A:G	8.12896e-06	-1.30275e-10	-0.849246	6.14294e-05	-1.30275e-10	-0.748125
55134432	chr19:55134432:T:C	8.2357e-06	-1.30275e-10	-0.836202	6.00264e-05	-1.30275e-10	-0.77123
55134492	chr19:55134492:C:A	2.90504e-06	-1.42121	-0.457023	1.46079e-05	-1.64196	-0.542491
55135196	chr19:55135196:TC:T	4.19276e-06	-1.30275e-10	-1.51132	2.94236e-05	-1.30275e-10	-1.48422
55135837	chr19:55135837:C:T	6.86483e-06	-1.30275e-10	-1.01827	5.10202e-05	-1.30275e-10	-0.933793
55136902	chr19:55136902:G:A	1.04342e-05	-0.455057	-0.144533	3.77536e-05	-1.26063	0.0256972
55138334	chr19:55138334:G:C	1.00196e-05	-1.30275e-10	-0.640135	9.96813e-05	-1.30275e-10	-0.264035
55138370	chr19:55138370:C:T	3.46385e-05	-1.30275e-10	0.600285	0.000207164	-1.30275e-10	0.467498
55138521	chr19:55138521:G:A	3.68857e-06	-1.63944	-5.17887e-10	2.69496e-05	-1.57204	-5.17887e-10
55138948	chr19:55138948:T:C	4.29284e-06	-1.30275e-10	-1.48773	2.94266e-05	-1.30275e-10	-1.48412
55139022	chr19:55139022:T:C	4.27744e-05	1.78595	-0.974686	0.000214455	1.44598	-0.943895
55139186	chr19:55139186:A:G	1.05902e-06	-1.34901	-1.53832	8.02221e-06	-1.24837	-1.53543
55139620	chr19:55139620:G:A	9.05574e-06	-1.026	0.284721	4.6841e-05	-1.45293	0.433673
55139814	chr19:55139814:T:A	1.36309e-06	-1.10885	-1.52608	8.5676e-06	-1.22052	-1.49751
55139981	chr19:55139981:G:A	4.09985e-06	-1.30275e-10	-1.53373	2.80324e-05	-1.30275e-10	-1.53265
55140077	chr19:55140077:C:T	4.9311e-06	-1.34912	-5.17887e-10	2.51535e-05	-1.64102	-5.17887e-10
55140526	chr19:55140526:C:T	4.55199e-06	-1.30275e-10	-1.42911	3.07772e-05	-1.30275e-10	-1.43924
55140554	chr19:55140554:G:A	4.30512e-06	-1.30275e-10	-1.48487	2.95155e-05	-1.30275e-10	-1.4811
55140603	chr19:55140603:C:A	2.8769e-05	-1.30275e-10	0.414618	0.000193205	-1.30275e-10	0.397741
55140718	chr19:55140718:A:C	4.18628e-06	-1.30275e-10	-1.51287	2.84958e-05	-1.30275e-10	-1.51626
55140731	chr19:55140731:C:T	2.67236e-05	-1.30275e-10	0.340866	0.000169265	-1.30275e-10	0.26545
55140974	chr19:55140974:A:G	1.83505e-05	-1.30275e-10	-0.0350243	0.000136476	-1.30275e-10	0.0501354
55141065	chr19:55141065:A:T	8.14795e-06	-1.30275e-10	-0.846913	5.51746e-05	-1.30275e-10	-0.855511
55141107	chr19:55141107:C:T	3.73377e-06	-1.62726	-5.17887e-10	2.52346e-05	-1.6378	-5.17887e-10
55141390	chr19:55141390:A:G	4.25531e-05	-0.651643	1.45772	0.000223638	-1.10789	1.65191
55141760	chr19:55141760:A:G	4.14723e-06	-1.30275e-10	-1.52224	2.83828e-05	-1.30275e-10	-1.52023
55141783	chr19:55141783:G:A	6.03785e-06	-1.30275e-10	-1.14663	3.6406e-05	-1.30275e-10	-1.27128
55141929	chr19:55141929:A:C	7.14829e-05	2.1893	-0.864524	0.000328461	1.75821	-0.829801
55142151	chr19:55142151:T:C	4.36079e-06	-1.30275e-10	-1.47203	2.98274e-05	-1.30275e-10	-1.47059
55142189	chr19:55142189:C:T	5.22122e-06	-1.30275e-10	-1.29195	3.48464e-05	-1.30275e-10	-1.31506
55142213	chr19:55142213:T:C	4.43297e-06	-1.30275e-10	-1.45561	3.03394e-05	-1.30275e-10	-1.45357
55142270	chr19:55142270:A:G	4.6469e-06	-1.30275e-10	-1.40848	3.17919e-05	-1.30275e-10	-1.4068
55142291	chr19:55142291:TTC:T	4.19644e-06	-1.30275e-10	-1.51044	2.86843e-05	-1.30275e-10	-1.50966
55142295	chr19:55142295:G:A	4.22402e-06	-1.30275e-10	-1.50389	2.88733e-05	-1.30275e-10	-1.5031
55142316	chr19:55142316:C:T	4.15985e-06	-1.30275e-10	-1.5192	2.84368e-05	-1.30275e-10	-1.51833
55143192	chr19:55143192:G:A	4.15297e-06	-1.30275e-10	-1.52086	2.83053e-05	-1.30275e-10	-1.52296
55143282	chr19:55143282:G:A	5.28935e-06	-1.30275e-10	-1.27898	3.52774e-05	-1.30275e-10	-1.30277
55143456	chr19:55143456:T:C	8.3389e-06	-1.30275e-10	-0.823748	5.72282e-05	-1.30275e-10	-0.818967
55143499	chr19:55143499:G:A	4.21645e-06	-1.30275e-10	-1.50569	2.87175e-05	-1.30275e-10	-1.50851
55143734	chr19:55143734:C:G	4.79864e-06	-1.30275e-10	-1.37635	3.28855e-05	-1.30275e-10	-1.37298
55143753	chr19:55143753:C:T	5.89074e-06	-1.30275e-10	-1.1713	4.04869e-05	-1.30275e-10	-1.16504
55143886	chr19:55143886:C:T	5.4667e-06	-0.146761	-1.09924	1.82454e-05	-1.03818	-0.923925
55143918	chr19:55143918:A:G	4.49753e-06	-1.44115	-5.17887e-10	3.3663e-05	-1.34962	-5.17887e-10
55144553	chr19:55144553:A:T	4.09955e-06	-1.30275e-10	-1.5338	2.80336e-05	-1.30275e-10	-1.53261
55144933	chr19:55144933:G:A	1.60186e-05	-1.30275e-10	-0.170931	0.000101746	-1.30275e-10	-0.243533
55145152	chr19:55145152:AAC:A	1.05021e-05	-1.30275e-10	-0.593105	0.000106774	-1.30275e-10	-0.195296
55145673	chr19:55145673:C:A	1.18477e-06	-1.40163	-1.3735	6.81259e-06	-1.55482	-1.39242
55145677	chr19:55145677:G:C	6.43151e-06	-1.30275e-10	-1.08347	4.33238e-05	-1.30275e-10	-1.09731
55145701	chr19:55145701:T:A	7.9456e-07	-1.63878	-1.53586	5.39984e-06	-1.64135	-1.5383
55146854	chr19:55146854:T:C	2.20974e-06	-1.47522	-0.676582	1.63076e-05	-1.63606	-0.438325
55147019	chr19:55147019:T:C	9.16888e-07	-1.61144	-1.42001	6.32997e-06	-1.63524	-1.38548
55148387	chr19:55148387:C:T	5.196e-06	-1.30275e-10	-1.29679	3.2602e-05	-1.30275e-10	-1.38164
55148741	chr19:55148741:C:T	1.09262e-05	-1.30275e-10	-0.553514	6.80721e-05	-1.30275e-10	-0.645446
55148937	chr19:55148937:G:A	4.29396e-06	-1.30275e-10	-1.48747	3.01642e-05	-1.30275e-10	-1.45936
55149059	chr19:55149059:C:G	4.13097e-06	-1.52617	-5.17887e-10	3.0404e-05	-1.45144	-5.17887e-10
55149062	chr19:55149062:C:T	5.50315e-06	-1.30275e-10	-1.23936	3.75391e-05	-1.30275e-10	-1.24063
55149131	chr19:55149131:A:G	2.63236e-05	-1.28531	1.6111	0.000188982	-0.957905	1.33354
55149169	chr19:55149169:T:C	2.10568e-06	-1.60028	-0.599763	1.56965e-05	-1.47944	-0.633138
55149294	chr19:55149294:A:G	4.13299e-06	-1.30275e-10	-1.52568	2.83141e-05	-1.30275e-10	-1.52265
55149387	chr19:55149387:C:CT	4.32002e-06	-1.48142	-5.17887e-10	2.6639e-05	-1.58364	-5.17887e-10
55149712	chr19:55149712:T:C	5.48001e-06	-1.24357	-5.17887e-10	3.6141e-05	-1.27859	-5.17887e-10
55149889	chr19:55149889:G:A	4.74002e-06	-1.30275e-10	-1.38864	3.22016e-05	-1.30275e-10	-1.394
55150074	chr19:55150074:C:T	2.49835e-06	-1.19715	-0.831895	1.04257e-05	-1.51473	-1.00701
55150109	chr19:55150109:G:A	3.75536e-06	-1.6215	-5.17887e-10	2.56553e-05	-1.62126	-5.17887e-10
55150144	chr19:55150144:T:C	6.69428e-06	-1.30275e-10	-1.04343	4.98325e-05	-1.30275e-10	-0.957346
55150253	chr19:55150253:T:C	1.45778e-06	-1.2007	-1.36707	1.21965e-05	-1.02677	-1.3381
55150261	chr19:55150261:C:T	0.00164729	4.46221	-5.17887e-10	8.42542e-05	-0.432175	-5.17887e-10
55150341	chr19:55150341:A:G	4.14313e-06	-1.30275e-10	-1.52323	2.83157e-05	-1.30275e-10	-1.5226
55150539	chr19:55150539:C:G	1.30562e-06	-1.27898	-1.39902	1.23979e-05	-0.897111	-1.45137
55150595	chr19:55150595:G:T	4.38392e-06	-1.30275e-10	-1.46674	3.12796e-05	-1.30275e-10	-1.42305
55150730	chr19:55150730:T:C	4.1172e-06	-1.30275e-10	-1.52951	2.8092e-05	-1.30275e-10	-1.53053
55150822	chr19:55150822:T:C	1.333e-05	-1.30275e-10	-0.354659	8.49489e-05	-1.30275e-10	-0.423963
55150836	chr19:55150836:C:T	6.33243e-06	-1.30275e-10	-1.099	4.32903e-05	-1.30275e-10	-1.09809
55151090	chr19:55151090:G:A	5.55603e-06	-1.30275e-10	-1.2298	3.54055e-05	-1.30275e-10	-1.29915
55151140	chr19:55151140:G:A	4.23371e-06	-1.30275e-10	-1.5016	2.86496e-05	-1.30275e-10	-1.51087
55151157	chr19:55151157:A:T	4.93178e-06	-1.30275e-10	-1.34898	3.26157e-05	-1.30275e-10	-1.38122
55151462	chr19:55151462:C:T	6.74723e-06	-1.30275e-10	-1.03555	4.56174e-05	-1.30275e-10	-1.04572
55151563	chr19:55151563:T:G	4.30173e-06	-1.30275e-10	-1.48566	2.84627e-05	-1.30275e-10	-1.51742
55151712	chr19:55151712:T:C	7.12132e-06	-1.30275e-10	-0.981587	4.91577e-05	-1.30275e-10	-0.970979
55151728	chr19:55151728:G:T	7.0206e-06	-1.30275e-10	-0.995831	4.84455e-05	-1.30275e-10	-0.985575
55152029	chr19:55152029:A:G	4.19532e-06	-1.30275e-10	-1.51071	2.86272e-05	-1.30275e-10	-1.51166
55152074	chr19:55152074:A:T	5.14911e-06	-1.30275e-10	-1.30586	3.49169e-05	-1.30275e-10	-1.31304
55152603	chr19:55152603:C:T	4.08604e-06	-1.30275e-10	-1.5371	2.83159e-05	-1.30275e-10	-1.52259
55152679	chr19:55152679:G:A	4.10847e-06	-1.30275e-10	-1.53163	2.84372e-05	-1.30275e-10	-1.51832
55152957	chr19:55152957:G:A	4.10858e-06	-1.30275e-10	-1.5316	2.87311e-05	-1.30275e-10	-1.50803
55152988	chr19:55152988:T:C	4.19182e-06	-1.30275e-10	-1.51154	2.86038e-05	-1.30275e-10	-1.51247
55153045	chr19:55153045:G:A	5.1174e-06	-1.30275e-10	-1.31203	3.41767e-05	-1.30275e-10	-1.33447
55153079	chr19:55153079:C:T	4.11801e-06	-1.30275e-10	-1.52931	2.80945e-05	-1.30275e-10	-1.53044
55153096	chr19:55153096:T:C	4.19643e-06	-1.30275e-10	-1.51045	2.86348e-05	-1.30275e-10	-1.51139
55153122	chr19:55153122:T:G	4.19726e-06	-1.30275e-10	-1.51025	2.86404e-05	-1.30275e-10	-1.5112
55153195	chr19:55153195:G:T	0.00434382	6.95692	-1.52509	2.47754e-05	-0.118228	-1.53793
55153239	chr19:55153239:G:A	4.20153e-06	-1.30275e-10	-1.50923	2.86689e-05	-1.30275e-10	-1.5102
55153295	chr19:55153295:T:G	0.000146649	2.04336	-5.17887e-10	0.000385698	1.08904	-5.17887e-10
55153395	chr19:55153395:G:A	5.17448e-06	-1.30275e-10	-1.30094	3.50862e-05	-1.30275e-10	-1.30821
55153428	chr19:55153428:G:A	4.41569e-06	-1.30275e-10	-1.45952	3.0132e-05	-1.30275e-10	-1.46043
55153536	chr19:55153536:A:T	4.20404e-06	-1.30275e-10	-1.50863	2.86854e-05	-1.30275e-10	-1.50962
55153565	chr19:55153565:C:T	4.19872e-06	-1.30275e-10	-1.5099	2.86505e-05	-1.30275e-10	-1.51084
55153567	chr19:55153567:A:T	4.08635e-06	-1.30275e-10	-1.53703	2.82997e-05	-1.30275e-10	-1.52316
55153585	chr19:55153585:G:A	0.0660534	9.03805	-0.884506	4.2763e-05	-0.0382738	-1.07207
55153902	chr19:55153902:T:G	4.0826e-06	-1.30275e-10	-1.53794	2.81928e-05	-1.30275e-10	-1.52695
55153961	chr19:55153961:G:GCTAGGC	4.0811e-06	-1.30275e-10	-1.53831	2.81045e-05	-1.30275e-10	-1.53009
55154321	chr19:55154321:C:G	4.98222e-06	-1.30275e-10	-1.3388	3.41929e-05	-1.30275e-10	-1.334
55155051	chr19:55155051:G:C	4.46169e-06	-1.30275e-10	-1.44915	3.233e-05	-1.30275e-10	-1.39002
55156132	chr19:55156132:A:T	4.95015e-06	-1.30275e-10	-1.34526	3.39684e-05	-1.30275e-10	-1.34058
55156279	chr19:55156279:C:A	4.16237e-06	-1.51859	-5.17887e-10	2.51668e-05	-1.64049	-5.17887e-10
55156285	chr19:55156285:C:T	4.18906e-06	-1.30275e-10	-1.5122	2.80327e-05	-1.30275e-10	-1.53264
55156438	chr19:55156438:T:C	5.00385e-06	-0.362643	-0.971829	8.88847e-06	-1.57442	-1.10684
55156776	chr19:55156776:T:C	2.62517e-06	-1.6078	-0.371736	1.53286e-05	-1.57703	-0.559267
55156814	chr19:55156814:C:T	5.8919e-06	-1.30275e-10	-1.1711	3.9603e-05	-1.30275e-10	-1.18711
55156829	chr19:55156829:T:G	5.00929e-06	-1.30275e-10	-1.33339	3.43824e-05	-1.30275e-10	-1.32847
55156868	chr19:55156868:G:C	4.09848e-06	-1.30275e-10	-1.53406	2.85597e-05	-1.30275e-10	-1.51402
55156991	chr19:55156991:T:C	4.1073e-06	-1.30275e-10	-1.53191	2.8421e-05	-1.30275e-10	-1.51889
55157029	chr19:55157029:C:T	0.00455362	6.97901	-1.50001	2.5001e-05	-0.118802	-1.52829
55157141	chr19:55157141:A:T	0.023215	8.64171	-1.53383	1.83449e-05	-0.429568	-1.52709
55157354	chr19:55157354:C:CCTGT	0.0139552	8.13649	-1.53756	1.57064e-05	-0.576001	-1.53594
55157437	chr19:55157437:T:C	0.0195134	8.46661	-1.53243	1.73715e-05	-0.474572	-1.53661
55157451	chr19:55157451:A:G	0.274991	10.5721	-0.992323	1.78328e-05	-0.823293	-1.16168
55157624	chr19:55157624:G:T	2.25545e-06	-1.64032	-0.491008	1.30487e-05	-1.63021	-0.667113
55157737	chr19:55157737:T:C	4.27511e-06	-1.30275e-10	-1.49187	2.92362e-05	-1.30275e-10	-1.49061
55157941	chr19:55157941:C:G	4.10402e-06	-1.30275e-10	-1.53271	2.78744e-05	-1.30275e-10	-1.5383
55158072	chr19:55158072:A:G	2.19045e-05	-1.30275e-10	0.14201	0.000145254	-1.30275e-10	0.112467
55158319	chr19:55158319:C:T	1.54578e-05	-1.30275e-10	-0.206564	0.000108148	-1.30275e-10	-0.182511
55158324	chr19:55158324:C:A	5.43579e-06	-1.30275e-10	-1.25168	3.78574e-05	-1.30275e-10	-1.23219
55159283	chr19:55159283:C:T	5.40826e-06	-1.30275e-10	-1.25675	3.66281e-05	-1.30275e-10	-1.2652
55159440	chr19:55159440:C:T	4.67938e-06	-1.30275e-10	-1.40151	3.15541e-05	-1.30275e-10	-1.41431
55159457	chr19:55159457:T:C	0.0193584	8.4641	-1.53789	1.73571e-05	-0.473996	-1.53802
55159621	chr19:55159621:G:A	4.91309e-06	-1.30275e-10	-1.35278	3.3675e-05	-1.30275e-10	-1.34926
55160006	chr19:55160006:C:T	4.65993e-06	-1.30275e-10	-1.40568	3.27928e-05	-1.30275e-10	-1.37581
55160353	chr19:55160353:A:G	1.22967e-05	0.956586	-1.39194	8.69575e-06	-1.33045	-1.37273
55160362	chr19:55160362:G:A	5.54844e-05	2.60635	-1.53492	7.59074e-05	1.00082	-1.53732
55160433	chr19:55160433:G:GCAGAT	6.69513e-06	-1.0433	-5.17887e-10	3.30871e-05	-1.36687	-5.17887e-10
55160687	chr19:55160687:A:G	4.14614e-06	-1.30275e-10	-1.5225	2.83331e-05	-1.30275e-10	-1.52198
55160886	chr19:55160886:T:C	4.33353e-06	-1.30275e-10	-1.4783	2.9566e-05	-1.30275e-10	-1.47939
55161011	chr19:55161011:C:A	4.20366e-06	-1.30275e-10	-1.50873	2.89342e-05	-1.30275e-10	-1.50099
55161102	chr19:55161102:T:C	0.00149385	5.9027	-1.53827	7.18395e-06	-1.35585	-1.53831
55161201	chr19:55161201:G:A	0.00102907	5.52562	-1.53389	6.71582e-06	-1.42621	-1.53534
55161478	chr19:55161478:C:T	4.4591e-06	-1.30275e-10	-1.44973	3.04385e-05	-1.30275e-10	-1.45031
55161599	chr19:55161599:G:T	7.51322e-05	2.53109	-1.15652	9.53862e-05	0.924152	-1.23223
55161777	chr19:55161777:C:T	4.43652e-06	-1.30275e-10	-1.45481	3.02844e-05	-1.30275e-10	-1.45538
55161796	chr19:55161796:T:C	4.86223e-06	-1.30275e-10	-1.36318	3.32532e-05	-1.30275e-10	-1.36186
55161877	chr19:55161877:G:A	0.0010974	5.57939	-1.52337	6.83814e-06	-1.4174	-1.5261
55162286	chr19:55162286:T:C	4.49299e-06	-1.30275e-10	-1.44216	3.06692e-05	-1.30275e-10	-1.44276
55162307	chr19:55162307:A:C	4.09073e-06	-1.30275e-10	-1.53596	2.78975e-05	-1.30275e-10	-1.53748
55162378	chr19:55162378:C:A	0.00125816	5.72915	-1.53642	6.97774e-06	-1.38788	-1.53541
55162756	chr19:55162756:T:C	0.000654771	4.88136	-1.34176	1.53557e-05	-0.736031	-1.3985
55162957	chr19:55162957:C:G	0.000558931	4.70152	-1.32017	1.46069e-05	-0.803537	-1.38098
55163154	chr19:55163154:C:T	1.12129e-05	-1.30275e-10	-0.527618	5.97008e-05	-1.30275e-10	-0.776668
55163410	chr19:55163410:G:A	9.82679e-07	-1.52999	-1.43217	7.2958e-06	-1.41631	-1.46241
55163449	chr19:55163449:C:T	1.06932e-06	-1.47406	-1.40359	6.89732e-06	-1.50478	-1.4301
55163639	chr19:55163639:T:C	1.23158e-05	-1.30275e-10	-0.433796	9.47836e-05	-1.30275e-10	-0.314417
55164068	chr19:55164068:T:A	7.78991e-06	-1.30275e-10	-0.891851	4.70026e-05	-1.30275e-10	-1.01581
55164108	chr19:55164108:C:T	1.25903e-05	0.90469	-1.31644	6.40932e-06	-1.63283	-1.37543
55164115	chr19:55164115:T:A	4.25555e-06	-1.30275e-10	-1.49646	2.97171e-05	-1.30275e-10	-1.47429
55164594	chr19:55164594:G:A	4.16762e-06	-1.30275e-10	-1.51733	2.85452e-05	-1.30275e-10	-1.51453
55164707	chr19:55164707:T:C	1.00597e-06	-1.60994	-1.32879	6.99954e-06	-1.54636	-1.3738
55164723	chr19:55164723:C:T	1.03285e-05	-1.30275e-10	-0.609771	5.55831e-05	-1.30275e-10	-0.848134
55165225	chr19:55165225:G:A	4.46075e-06	-1.30275e-10	-1.44936	3.20644e-05	-1.30275e-10	-1.39827
55166155	chr19:55166155:C:T	3.26974e-05	0.988244	-0.445628	1.33544e-05	-1.63946	-0.634703
55166408	chr19:55166408:G:A	8.10158e-06	-0.852621	-5.17887e-10	4.35316e-05	-1.09253	-5.17887e-10
55166692	chr19:55166692:G:A	3.92535e-06	-1.57723	-5.17887e-10	2.52383e-05	-1.63765	-5.17887e-10
55166933	chr19:55166933:T:C	4.17042e-06	-1.30275e-10	-1.51666	2.9074e-05	-1.30275e-10	-1.49617
55167020	chr19:55167020:G:A	4.26553e-06	-1.30275e-10	-1.49411	2.92577e-05	-1.30275e-10	-1.48987
55167320	chr19:55167320:C:G	4.24276e-06	-1.30275e-10	-1.49947	2.87415e-05	-1.30275e-10	-1.50767
55167345	chr19:55167345:C:T	4.44259e-06	-1.30275e-10	-1.45344	3.02384e-05	-1.30275e-10	-1.4569
55167538	chr19:55167538:G:A	9.82537e-07	-1.54771	-1.41459	7.56451e-06	-1.39561	-1.44694
55167680	chr19:55167680:C:A	1.05812e-06	-1.51515	-1.37304	7.92322e-06	-1.38632	-1.4099
55167717	chr19:55167717:G:GACA	0.00546003	7.05483	-1.3943	2.74855e-05	-0.0966511	-1.4557
55167901	chr19:55167901:G:A	3.76383e-06	-1.61924	-5.17887e-10	2.75899e-05	-1.54856	-5.17887e-10
55168110	chr19:55168110:A:G	4.81003e-06	-1.30275e-10	-1.37398	3.09678e-05	-1.30275e-10	-1.43307
55168153	chr19:55168153:G:A	1.76115e-05	1.18529	-1.26142	5.28139e-05	0.370525	-1.26976
55168657	chr19:55168657:G:C	5.81855e-06	-1.30275e-10	-1.18363	3.93562e-05	-1.30275e-10	-1.19336
55168728	chr19:55168728:TA:T	1.44219e-05	-1.30275e-10	-0.275933	9.12874e-05	-1.30275e-10	-0.352001
55168761	chr19:55168761:C:T	9.58772e-07	-1.64243	-1.34435	6.21515e-06	-1.63363	-1.4054
55168911	chr19:55168911:C:T	4.38322e-06	-1.30275e-10	-1.4669	3.00433e-05	-1.30275e-10	-1.46338
55169003	chr19:55169003:G:A	1.38214e-05	-1.30275e-10	-0.318459	8.78258e-05	-1.30275e-10	-0.390658
55169005	chr19:55169005:G:A	9.69542e-07	-1.57635	-1.39926	8.33833e-06	-1.33608	-1.40907
55169072	chr19:55169072:C:G	9.39525e-07	-1.64237	-1.36469	6.08315e-06	-1.63642	-1.42407
55169104	chr19:55169104:T:C	9.35758e-07	-1.57445	-1.43662	8.26956e-06	-1.33814	-1.4153
55169158	chr19:55169158:C:G	7.26451e-06	-1.30275e-10	-0.961679	5.17019e-05	-1.30275e-10	-0.920519
55169378	chr19:55169378:A:G	2.34278e-06	-1.00515	-1.08819	1.10931e-05	-1.3535	-1.10619
55169468	chr19:55169468:G:T	1.67894e-05	-1.30275e-10	-0.123931	8.50457e-05	-1.30275e-10	-0.422824
55169578	chr19:55169578:G:A	4.66897e-06	-1.30275e-10	-1.40374	3.15164e-05	-1.30275e-10	-1.41551
55169762	chr19:55169762:T:C	1.13844e-06	-1.63913	-1.17589	7.13473e-06	-1.62471	-1.27633
55170465	chr19:55170465:A:G	1.77841e-06	-0.976573	-1.39239	8.00439e-06	-1.40514	-1.38088
55170557	chr19:55170557:A:G	1.68913e-06	-0.882206	-1.53826	6.51514e-06	-1.45425	-1.53764
55170616	chr19:55170616:T:C	8.45434e-07	-1.63141	-1.48117	5.73621e-06	-1.60552	-1.51369
55170678	chr19:55170678:C:T	8.55238e-07	-1.58433	-1.51672	7.45341e-06	-1.31919	-1.53815
55170686	chr19:55170686:G:A	1.33168e-06	-1.6027	-1.05554	8.18882e-06	-1.62967	-1.13357
55170744	chr19:55170744:T:G	8.16136e-06	-1.30275e-10	-0.845269	4.78642e-05	-1.30275e-10	-0.997646
55170918	chr19:55170918:A:G	4.28764e-06	-1.30275e-10	-1.48894	3.48801e-05	-1.30275e-10	-1.3141
55170930	chr19:55170930:C:T	6.09925e-06	-1.30275e-10	-1.13651	4.13551e-05	-1.30275e-10	-1.14382
55170987	chr19:55170987:T:C	4.2029e-06	-1.30275e-10	-1.50891	2.93525e-05	-1.30275e-10	-1.48663
55171002	chr19:55171002:C:G	1.10623e-06	-1.4693	-1.37443	7.69948e-06	-1.41156	-1.4133
55171151	chr19:55171151:T:C	1.41123e-06	-1.07973	-1.52048	7.38749e-06	-1.34207	-1.52415
55171181	chr19:55171181:G:A	3.84471e-06	-0.798844	-0.799136	1.18632e-05	-1.44086	-0.951706
55171466	chr19:55171466:CAAGT:C	9.63098e-07	-1.56067	-1.42161	8.9624e-06	-1.3639	-1.30907
55171495	chr19:55171495:T:A	4.75605e-06	-1.30275e-10	-1.38526	3.23916e-05	-1.30275e-10	-1.38811
55171535	chr19:55171535:C:T	1.01748e-06	-1.50305	-1.4243	8.14076e-06	-1.45287	-1.31626
55171598	chr19:55171598:A:G	9.94531e-07	-1.51804	-1.43212	8.25125e-06	-1.42966	-1.32599
55171609	chr19:55171609:T:C	9.85553e-07	-1.53111	-1.42812	8.45024e-06	-1.41178	-1.32004
55171878	chr19:55171878:C:T	4.90855e-06	0.030697	-1.3844	6.28623e-06	-1.6309	-1.39676
55172170	chr19:55172170:T:C	4.05022e-05	2.25858	-1.5019	1.24836e-05	-0.812702	-1.52889
55172190	chr19:55172190:G:C	4.61156e-06	-1.30275e-10	-1.41611	3.04648e-05	-1.30275e-10	-1.44944
55172197	chr19:55172197:G:T	8.11958e-05	2.94037	-1.48818	1.87999e-05	-0.475823	-1.45634
55172210	chr19:55172210:G:A	4.15663e-06	-1.30275e-10	-1.51998	2.89941e-05	-1.30275e-10	-1.49892
55172221	chr19:55172221:T:C	3.8267e-05	2.21613	-1.51622	1.22965e-05	-0.819671	-1.53703
55172372	chr19:55172372:A:G	1.08457e-05	-1.30275e-10	-0.56091	6.93118e-05	-1.30275e-10	-0.627399
55172377	chr19:55172377:T:C	1.1982e-05	-1.30275e-10	-0.461273	7.62332e-05	-1.30275e-10	-0.532217
55172547	chr19:55172547:A:G	4.19466e-06	-1.30275e-10	-1.51087	2.84922e-05	-1.30275e-10	-1.51638
55172609	chr19:55172609:T:C	1.3024e-05	-1.30275e-10	-0.377885	8.26368e-05	-1.30275e-10	-0.451559
55172818	chr19:55172818:G:A	4.11334e-06	-1.30275e-10	-1.53044	2.85446e-05	-1.30275e-10	-1.51455
55172832	chr19:55172832:G:A	3.87748e-05	2.19312	-1.48003	7.17258e-05	0.915268	-1.50843
55172944	chr19:55172944:G:C	4.09548e-06	-1.30275e-10	-1.5348	2.81625e-05	-1.30275e-10	-1.52802
55174121	chr19:55174121:C:T	6.71401e-06	-1.30275e-10	-1.04048	3.8674e-05	-1.30275e-10	-1.21085
55174770	chr19:55174770:A:G	6.44271e-06	-1.30275e-10	-1.08173	4.47427e-05	-1.30275e-10	-1.06508
55174862	chr19:55174862:C:T	5.5527e-06	-1.30275e-10	-1.2304	3.87206e-05	-1.30275e-10	-1.20964
55175012	chr19:55175012:G:A	6.67183e-06	-1.30275e-10	-1.04679	4.62177e-05	-1.30275e-10	-1.03265
55175046	chr19:55175046:G:T	9.64346e-06	-1.30275e-10	-0.6784	6.85301e-05	-1.30275e-10	-0.63874
55175049	chr19:55175049:T:C	6.31028e-06	-1.30275e-10	-1.1025	4.36958e-05	-1.30275e-10	-1.08876
55175140	chr19:55175140:G:A	7.04146e-06	-1.30275e-10	-0.992864	4.92355e-05	-1.30275e-10	-0.969399
55175155	chr19:55175155:C:T	6.95399e-06	-1.30275e-10	-1.00536	4.84431e-05	-1.30275e-10	-0.985624
55175418	chr19:55175418:A:G	6.87205e-06	-1.30275e-10	-1.01722	4.78408e-05	-1.30275e-10	-0.998134
55175451	chr19:55175451:T:C	4.8276e-06	-1.30275e-10	-1.37033	3.36047e-05	-1.30275e-10	-1.35135
55175618	chr19:55175618:C:T	6.69259e-06	-1.30275e-10	-1.04368	4.65677e-05	-1.30275e-10	-1.02511
55175911	chr19:55175911:A:T	5.37412e-06	-1.30275e-10	-1.26308	3.76379e-05	-1.30275e-10	-1.238
55175984	chr19:55175984:T:A	6.5919e-06	-1.30275e-10	-1.05884	4.58078e-05	-1.30275e-10	-1.04156
55176045	chr19:55176045:C:T	8.11036e-06	-1.30275e-10	-0.851538	4.19607e-05	-1.30275e-10	-1.12928
55176434	chr19:55176434:A:G	6.80933e-06	-1.30275e-10	-1.02639	4.74083e-05	-1.30275e-10	-1.00722
55176447	chr19:55176447:A:C	4.92538e-06	-1.30275e-10	-1.35028	3.43165e-05	-1.30275e-10	-1.33039
55176510	chr19:55176510:A:G	6.85376e-06	-1.30275e-10	-1.01988	4.77129e-05	-1.30275e-10	-1.00081
55176625	chr19:55176625:T:C	5.27018e-06	-1.30275e-10	-1.28262	3.59188e-05	-1.30275e-10	-1.28475
55176655	chr19:55176655:G:A	1.68924e-06	-1.56697	-0.853429	8.94224e-06	-1.60228	-1.07295
55176673	chr19:55176673:T:C	9.72729e-06	-1.30275e-10	-0.669744	6.94283e-05	-1.30275e-10	-0.625719
55176698	chr19:55176698:T:C	6.91243e-06	-1.30275e-10	-1.01136	4.81396e-05	-1.30275e-10	-0.991909
55176763	chr19:55176763:TGGTTTAA:T	7.03938e-06	-1.30275e-10	-0.993159	4.9042e-05	-1.30275e-10	-0.973336
55176818	chr19:55176818:C:T	5.22221e-05	1.01083	-5.17887e-10	4.23493e-05	-1.12006	-5.17887e-10
55176912	chr19:55176912:T:G	6.71864e-06	-1.30275e-10	-1.03979	3.91615e-05	-1.30275e-10	-1.19832
55176919	chr19:55176919:G:C	0.0029976	6.56329	-1.5024	2.0669e-05	-0.307424	-1.52995
55177053	chr19:55177053:A:G	5.41324e-06	-1.30275e-10	-1.25583	3.74739e-05	-1.30275e-10	-1.24237
55177114	chr19:55177114:C:T	5.38922e-06	-1.30275e-10	-1.26028	3.77496e-05	-1.30275e-10	-1.23504
55177118	chr19:55177118:C:T	4.92275e-06	-1.30275e-10	-1.35081	3.42942e-05	-1.30275e-10	-1.33104
55177167	chr19:55177167:A:T	8.14591e-06	-1.30275e-10	-0.847163	5.80184e-05	-1.30275e-10	-0.805253
55177208	chr19:55177208:C:T	5.41324e-06	-1.30275e-10	-1.25583	3.74739e-05	-1.30275e-10	-1.24237
55177313	chr19:55177313:A:T	5.5465e-06	-1.30275e-10	-1.23151	3.71412e-05	-1.30275e-10	-1.25129
55177321	chr19:55177321:A:G	3.67764e-06	-1.64241	-5.17887e-10	3.74462e-05	-1.24311	-5.17887e-10
55177395	chr19:55177395:A:G	4.26859e-06	-1.30275e-10	-1.4934	2.91518e-05	-1.30275e-10	-1.4935
55177633	chr19:55177633:C:T	4.79983e-06	-1.30275e-10	-1.3761	3.13607e-05	-1.30275e-10	-1.42046
55177709	chr19:55177709:A:G	5.90012e-06	-1.30275e-10	-1.16971	3.94446e-05	-1.30275e-10	-1.19112
55178035	chr19:55178035:T:C	4.48077e-06	-1.30275e-10	-1.44488	3.06968e-05	-1.30275e-10	-1.44186
55178036	chr19:55178036:G:A	4.25764e-06	-1.30275e-10	-1.49596	3.01183e-05	-1.30275e-10	-1.46088
55178093	chr19:55178093:G:A	1.48652e-05	-0.245657	-5.17887e-10	6.28353e-05	-0.725496	-5.17887e-10
55178151	chr19:55178151:A:G	4.70616e-06	-1.30275e-10	-1.39581	3.12749e-05	-1.30275e-10	-1.4232
55178583	chr19:55178583:G:A	5.96667e-06	-1.30275e-10	-1.15849	4.19091e-05	-1.30275e-10	-1.13051
55178963	chr19:55178963:C:T	4.47184e-06	-1.30275e-10	-1.44688	3.03927e-05	-1.30275e-10	-1.45181
55179056	chr19:55179056:G:A	4.10188e-06	-1.30275e-10	-1.53323	2.79842e-05	-1.30275e-10	-1.53437
55179270	chr19:55179270:T:C	1.36981e-05	-1.30275e-10	-0.327423	0.000102428	-1.30275e-10	-0.236851
55179485	chr19:55179485:G:A	5.62373e-06	-1.30275e-10	-1.21768	3.84193e-05	-1.30275e-10	-1.21745
55179676	chr19:55179676:C:T	4.08517e-06	-1.30275e-10	-1.53732	2.78794e-05	-1.30275e-10	-1.53812
55179679	chr19:55179679:C:G	4.17554e-06	-1.30275e-10	-1.51544	2.85043e-05	-1.30275e-10	-1.51596
55179690	chr19:55179690:A:G	1.64248e-05	-1.30275e-10	-0.145887	0.000128398	-1.30275e-10	-0.0108826
55180120	chr19:55180120:C:T	5.4897e-06	-1.30275e-10	-1.24181	3.69442e-05	-1.30275e-10	-1.25661
55180149	chr19:55180149:G:A	8.2743e-06	-1.30275e-10	-0.831526	5.56381e-05	-1.30275e-10	-0.847145
55180212	chr19:55180212:G:T	4.15555e-06	-1.30275e-10	-1.52023	2.84237e-05	-1.30275e-10	-1.51879
55180533	chr19:55180533:A:C	4.15033e-06	-1.30275e-10	-1.52149	2.89663e-05	-1.30275e-10	-1.49988
55180577	chr19:55180577:G:A	4.08304e-06	-1.30275e-10	-1.53784	2.78739e-05	-1.30275e-10	-1.53832
55180637	chr19:55180637:C:T	6.75461e-05	1.26813	-5.17887e-10	5.08482e-05	-0.937168	-5.17887e-10
55180848	chr19:55180848:T:C	0.000200133	2.3543	-5.17887e-10	0.000527094	1.40137	-5.17887e-10
55180927	chr19:55180927:G:C	4.78841e-06	-1.30275e-10	-1.37848	3.25816e-05	-1.30275e-10	-1.38227
55181046	chr19:55181046:G:C	4.16487e-06	-1.30275e-10	-1.51799	2.84898e-05	-1.30275e-10	-1.51647
55181230	chr19:55181230:T:C	7.79847e-06	-1.30275e-10	-0.890752	4.70903e-05	-1.30275e-10	-1.01395
55181475	chr19:55181475:T:C	4.08111e-06	-1.30275e-10	-1.53831	2.79766e-05	-1.30275e-10	-1.53465
55181590	chr19:55181590:A:T	4.32796e-06	-1.30275e-10	-1.47958	2.87164e-05	-1.30275e-10	-1.50855
55181647	chr19:55181647:C:T	9.2457e-06	-1.30275e-10	-0.720522	6.38691e-05	-1.30275e-10	-0.709177
55181713	chr19:55181713:G:C	6.56387e-05	1.91737	-0.677887	8.10794e-06	-1.64165	-1.13152
55181755	chr19:55181755:T:C	5.31618e-06	-1.30275e-10	-1.27392	3.61502e-05	-1.30275e-10	-1.27833
55181876	chr19:55181876:T:C	0.0606963	9.50763	-1.43867	2.67104e-05	-0.2654	-1.31556
55182166	chr19:55182166:G:T	5.47025e-05	1.05723	-5.17887e-10	0.000541533	1.42839	-5.17887e-10
55182216	chr19:55182216:A:G	4.13229e-06	-1.30275e-10	-1.52585	2.82576e-05	-1.30275e-10	-1.52465
55182298	chr19:55182298:G:A	0.419137	10.7128	-0.711546	1.55692e-05	-0.896758	-1.22396
55182383	chr19:55182383:G:C	5.55816e-06	-1.30275e-10	-1.22941	3.77951e-05	-1.30275e-10	-1.23383
55182385	chr19:55182385:A:G	1.63682e-05	1.12163	-1.27097	7.16726e-06	-1.6383	-1.25819
55182430	chr19:55182430:G:A	7.10502e-06	-1.30275e-10	-0.983878	3.75499e-05	-1.30275e-10	-1.24034
55182497	chr19:55182497:T:G	5.13804e-06	-1.30275e-10	-1.30801	3.89116e-05	-1.30275e-10	-1.20472
55182540	chr19:55182540:A:G	0.000107924	3.0044	-1.26766	6.69163e-06	-1.53423	-1.43092
55182670	chr19:55182670:G:A	8.64758e-06	-1.30275e-10	-0.7874	4.85256e-05	-1.30275e-10	-0.983922
55182863	chr19:55182863:C:T	8.7574e-06	-1.30275e-10	-0.774781	6.05001e-05	-1.30275e-10	-0.763369
55182949	chr19:55182949:T:G	4.26502e-06	-1.30275e-10	-1.49423	2.80436e-05	-1.30275e-10	-1.53225
55183222	chr19:55183222:C:T	4.08561e-06	-1.30275e-10	-1.53721	2.86102e-05	-1.30275e-10	-1.51225
55183277	chr19:55183277:G:A	4.0918e-06	-1.30275e-10	-1.5357	2.79204e-05	-1.30275e-10	-1.53666
55183377	chr19:55183377:C:A	4.12364e-06	-1.30275e-10	-1.52794	2.8073e-05	-1.30275e-10	-1.53121
55183499	chr19:55183499:G:A	4.38203e-06	-1.30275e-10	-1.46717	2.9928e-05	-1.30275e-10	-1.46722
55183633	chr19:55183633:A:T	4.52115e-06	-1.30275e-10	-1.43591	3.06722e-05	-1.30275e-10	-1.44266
55183773	chr19:55183773:C:T	4.18668e-06	-1.30275e-10	-1.51277	2.8658e-05	-1.30275e-10	-1.51058
55183850	chr19:55183850:G:A	0.000361866	3.88067	-0.93408	0.000451405	2.11585	-0.869497
55183859	chr19:55183859:T:C	4.18888e-06	-1.30275e-10	-1.51225	2.86733e-05	-1.30275e-10	-1.51005
55183935	chr19:55183935:G:A	4.19173e-06	-1.30275e-10	-1.51157	2.86936e-05	-1.30275e-10	-1.50934
55184022	chr19:55184022:C:T	9.70967e-06	-1.30275e-10	-0.671558	7.18012e-05	-1.30275e-10	-0.592113
55184067	chr19:55184067:T:C	4.11326e-06	-1.30275e-10	-1.53046	2.81236e-05	-1.30275e-10	-1.5294
55184241	chr19:55184241:G:A	0.00287952	6.50967	-1.48897	2.19645e-05	-0.342558	-1.43403
55184268	chr19:55184268:G:A	4.17312e-06	-1.30275e-10	-1.51602	2.8561e-05	-1.30275e-10	-1.51397
55184272	chr19:55184272:G:A	4.19775e-06	-1.30275e-10	-1.51013	2.87322e-05	-1.30275e-10	-1.508
55184356	chr19:55184356:A:G	1.02282e-05	0.85518	-1.47471	5.63374e-06	-1.61655	-1.52069
55184363	chr19:55184363:T:G	4.17319e-06	-1.30275e-10	-1.516	2.85604e-05	-1.30275e-10	-1.51399
55184376	chr19:55184376:A:G	9.79251e-06	0.822941	-1.486	5.61032e-06	-1.61324	-1.52816
55184466	chr19:55184466:G:A	1.06799e-05	-1.30275e-10	-0.576313	7.37506e-05	-1.30275e-10	-0.565325
55184664	chr19:55184664:G:A	4.5119e-06	-1.30275e-10	-1.43796	3.14232e-05	-1.30275e-10	-1.41847
55185035	chr19:55185035:C:T	8.35542e-06	-1.30275e-10	-0.82177	4.56588e-05	-1.30275e-10	-1.04482
55185119	chr19:55185119:T:C	4.15615e-06	-1.30275e-10	-1.52009	2.84414e-05	-1.30275e-10	-1.51817
55185139	chr19:55185139:T:C	4.22055e-06	-1.30275e-10	-1.50471	2.88983e-05	-1.30275e-10	-1.50223
55185144	chr19:55185144:G:A	1.95176e-06	-0.738501	-1.53745	9.69749e-06	-1.05624	-1.53791
55185168	chr19:55185168:T:A	4.23565e-06	-1.30275e-10	-1.50114	2.90049e-05	-1.30275e-10	-1.49855
55185310	chr19:55185310:G:A	4.18221e-06	-1.30275e-10	-1.51384	2.86267e-05	-1.30275e-10	-1.51167
55185403	chr19:55185403:T:TC	4.2662e-06	-1.30275e-10	-1.49396	2.92215e-05	-1.30275e-10	-1.49111
55185417	chr19:55185417:C:T	4.31176e-06	-1.30275e-10	-1.48333	2.9541e-05	-1.30275e-10	-1.48023
55185741	chr19:55185741:T:TG	4.89567e-06	-1.30275e-10	-1.35633	4.07148e-05	-1.30275e-10	-1.15942
55185780	chr19:55185780:T:C	4.2536e-06	-1.30275e-10	-1.49691	2.91317e-05	-1.30275e-10	-1.49419
55185868	chr19:55185868:G:A	0.00268147	6.48729	-1.53785	2.09114e-05	-0.301972	-1.52375
55185911	chr19:55185911:C:T	0.00161849	4.44644	-0.0018685	0.00177689	2.58517	0.0314388
55186000	chr19:55186000:G:A	4.53686e-06	-1.30275e-10	-1.43244	3.30738e-05	-1.30275e-10	-1.36727
55186004	chr19:55186004:C:G	6.274e-06	-1.30275e-10	-1.10827	4.80936e-05	-1.30275e-10	-0.992864
55186112	chr19:55186112:C:T	4.5693e-06	-1.30275e-10	-1.42532	3.10773e-05	-1.30275e-10	-1.42954
55186797	chr19:55186797:A:C	1.16243e-05	1.03442	-1.52599	5.4219e-06	-1.63762	-1.53795
55186815	chr19:55186815:T:C	5.31771e-06	-1.30275e-10	-1.27364	3.68626e-05	-1.30275e-10	-1.25882
55186843	chr19:55186843:A:G	1.15078e-05	1.03663	-1.53828	5.46247e-06	-1.63661	-1.5315
55186913	chr19:55186913:C:T	0.000490891	4.45935	-1.20781	0.000546691	2.59854	-1.16067
55187072	chr19:55187072:G:A	4.32487e-06	-1.30275e-10	-1.4803	2.98016e-05	-1.30275e-10	-1.47145
55187491	chr19:55187491:G:A	2.16806e-05	1.66477	-1.53303	5.52264e-06	-1.62193	-1.53523
55187587	chr19:55187587:C:T	1.36147e-05	-0.333532	-5.17887e-10	6.02908e-05	-0.766834	-5.17887e-10
55187709	chr19:55187709:T:C	1.74001e-05	1.42887	-1.51707	5.52413e-06	-1.61892	-1.53797
55187727	chr19:55187727:A:C	5.427e-05	1.87189	-0.822597	8.4126e-06	-1.56905	-1.16724
55188117	chr19:55188117:A:G	9.84533e-06	-1.30275e-10	-0.657683	5.36399e-05	-1.30275e-10	-0.883721
55188207	chr19:55188207:T:C	5.04814e-06	0.210647	-1.53631	5.46108e-06	-1.63574	-1.53262
55188374	chr19:55188374:G:A	1.20688e-05	-1.30275e-10	-0.454058	8.46264e-05	-1.30275e-10	-0.427767
55188386	chr19:55188386:G:A	1.23581e-06	-1.59095	-1.142	7.75739e-06	-1.59652	-1.22084
55188454	chr19:55188454:G:A	1.38799e-06	-1.52835	-1.08848	7.86819e-06	-1.63027	-1.17292
55188508	chr19:55188508:G:A	6.50199e-06	-1.30275e-10	-1.07257	3.78672e-05	-1.30275e-10	-1.23193
55188808	chr19:55188808:A:G	5.44797e-06	0.275263	-1.5247	5.73056e-06	-1.63969	-1.48051
55188862	chr19:55188862:G:A	9.04454e-06	-1.30275e-10	-0.742518	4.99058e-05	-1.30275e-10	-0.955877
55188937	chr19:55188937:G:A	5.66942e-06	-1.30275e-10	-1.20959	3.90497e-05	-1.30275e-10	-1.20118
55189004	chr19:55189004:G:A	0.000427186	4.10209	-0.989552	0.000547495	2.30539	-0.866055
55189474	chr19:55189474:T:C	0.00436527	6.22724	-0.790488	5.31183e-05	-0.386428	-0.507064
55190302	chr19:55190302:G:A	4.61415e-06	-1.30275e-10	-1.41555	3.22772e-05	-1.30275e-10	-1.39165
55190397	chr19:55190397:A:T	4.40541e-06	-1.46185	-5.17887e-10	2.7031e-05	-1.56903	-5.17887e-10
55190757	chr19:55190757:G:A	0.00526473	4.00257	1.62154	0.00681981	2.1971	1.76447
55190775	chr19:55190775:G:A	9.04027e-06	-1.30275e-10	-0.742991	6.37389e-05	-1.30275e-10	-0.711218
55190847	chr19:55190847:C:T	2.26374e-06	-1.48793	-0.639729	7.04367e-05	-0.0459761	-0.565323
55191185	chr19:55191185:G:A	7.0609e-05	2.45731	-1.14483	7.83206e-06	-1.46619	-1.34159
55191367	chr19:55191367:G:A	6.67015e-06	-1.30275e-10	-1.04704	4.51759e-05	-1.30275e-10	-1.05545
55191542	chr19:55191542:C:A	0.000146147	2.22734	-0.187405	9.22207e-05	-0.276445	-0.0653841
55191903	chr19:55191903:C:T	2.30886e-05	-1.30275e-10	0.194658	0.000156311	-1.30275e-10	0.185833
55192070	chr19:55192070:G:A	9.68201e-05	2.8897	-1.26153	5.15502e-05	0.15446	-1.07792
55192257	chr19:55192257:C:T	4.82255e-06	-1.30275e-10	-1.37138	3.27165e-05	-1.30275e-10	-1.37813
55192643	chr19:55192643:C:T	6.07155e-06	-1.30275e-10	-1.14107	4.2164e-05	-1.30275e-10	-1.12445
55192701	chr19:55192701:G:A	6.58963e-06	-1.30275e-10	-1.05918	4.58874e-05	-1.30275e-10	-1.03982
55192719	chr19:55192719:T:C	1.72719e-05	-1.30275e-10	-0.0955973	0.000117702	-1.30275e-10	-0.0978571
55192809	chr19:55192809:C:A	5.54063e-06	-1.30275e-10	-1.23257	3.94806e-05	-1.30275e-10	-1.1902
55192812	chr19:55192812:A:T	2.67111e-06	-1.19332	-0.768872	1.23611e-05	-1.53558	-0.815878
55192902	chr19:55192902:A:G	0.000181399	2.85158	-0.595559	4.0705e-05	-0.724243	-0.435421
55192966	chr19:55192966:C:A	9.49435e-06	-1.30275e-10	-0.693983	5.20687e-05	-1.30275e-10	-0.913449
55193090	chr19:55193090:A:G	1.3863e-06	-1.38994	-1.2281	5.2229e-05	0.259504	-1.16988
55193377	chr19:55193377:G:GC	2.60625e-06	-1.00204	-0.984725	1.45223e-05	-1.098	-1.09233
55193576	chr19:55193576:G:A	5.09804e-06	-1.31582	-5.17887e-10	4.87565e-05	-0.979176	-5.17887e-10
55193822	chr19:55193822:C:T	2.43642e-05	1.76118	-1.51275	9.61263e-06	-1.19698	-1.40596
55193913	chr19:55193913:A:G	6.94021e-05	0.390458	0.904779	0.000210511	-0.334623	0.818146
55193918	chr19:55193918:G:A	1.05262e-05	-1.30275e-10	-0.590816	5.07565e-05	-1.30275e-10	-0.938974
55194082	chr19:55194082:A:G	1.20317e-06	-1.49695	-1.26277	3.75475e-05	-0.0413038	-1.1991
55195107	chr19:55195107:C:T	4.21432e-06	-1.30275e-10	-1.50619	2.82757e-05	-1.30275e-10	-1.52401
55195129	chr19:55195129:A:G	4.33203e-05	2.36183	-1.53789	6.682e-05	0.857728	-1.52174
55195388	chr19:55195388:G:C	5.3878e-06	-1.30275e-10	-1.26054	3.82447e-05	-1.30275e-10	-1.22201
55195628	chr19:55195628:A:G	6.11838e-06	-1.30275e-10	-1.13338	4.23896e-05	-1.30275e-10	-1.11911
55195768	chr19:55195768:A:G	7.26137e-06	-1.30275e-10	-0.962111	5.20919e-05	-1.30275e-10	-0.913004
55196258	chr19:55196258:C:T	7.0963e-06	-0.985106	-5.17887e-10	3.85304e-05	-1.21457	-5.17887e-10
55196313	chr19:55196313:G:A	4.29512e-06	-1.30275e-10	-1.4872	2.92413e-05	-1.30275e-10	-1.49043
55196515	chr19:55196515:C:T	4.3642e-06	-1.30275e-10	-1.47124	3.15901e-05	-1.30275e-10	-1.41317
55196794	chr19:55196794:T:C	7.95917e-06	-1.30275e-10	-0.870356	4.86295e-05	-1.30275e-10	-0.981783
55196843	chr19:55196843:C:A	8.88829e-06	-0.759945	-5.17887e-10	2.57043e-05	-1.61936	-5.17887e-10
55197082	chr19:55197082:A:C	4.14941e-06	-1.30275e-10	-1.52171	2.84436e-05	-1.30275e-10	-1.51809
55197189	chr19:55197189:A:G	8.98639e-07	-1.60801	-1.44354	1.3583e-05	-0.736406	-1.52079
55197205	chr19:55197205:G:A	0.000221276	-0.0976255	2.55236	0.000651969	-0.882666	2.49665
55197478	chr19:55197478:C:G	1.19757e-05	-1.30275e-10	-0.461802	7.07234e-05	-1.30275e-10	-0.607237
55197857	chr19:55197857:C:T	1.69055e-06	-1.28889	-1.13073	1.05398e-05	-1.44829	-1.06256
55198224	chr19:55198224:A:G	5.07135e-06	-1.30275e-10	-1.32107	3.53732e-05	-1.30275e-10	-1.30006
55198560	chr19:55198560:C:T	1.82479e-06	-0.936564	-1.40665	6.91822e-06	-1.61147	-1.32039
55198653	chr19:55198653:A:G	5.32899e-06	-1.30275e-10	-1.27152	3.65942e-05	-1.30275e-10	-1.26612
55198706	chr19:55198706:G:A	2.61647e-05	1.68129	-1.36156	4.50225e-05	0.346449	-1.4053
55198980	chr19:55198980:C:T	0.000113091	-1.30275e-10	1.78352	0.000710979	-1.30275e-10	1.70063
55199801	chr19:55199801:GAA:G	1.15971e-05	-1.30275e-10	-0.493924	6.77956e-05	-1.30275e-10	-0.649516
55199808	chr19:55199808:GGAAA:G	7.59424e-06	-1.30275e-10	-0.91729	4.65626e-05	-1.30275e-10	-1.02522
55200175	chr19:55200175:G:A	3.10783e-06	-0.504779	-1.30598	2.11509e-05	-0.542666	-1.27167
55200368	chr19:55200368:T:C	4.37032e-06	-1.30275e-10	-1.46984	2.96342e-05	-1.30275e-10	-1.47709
55200758	chr19:55200758:C:T	4.74223e-06	-1.30275e-10	-1.38817	3.31357e-05	-1.30275e-10	-1.3654
55200856	chr19:55200856:T:C	4.52184e-06	-0.429609	-1.00615	9.6517e-06	-1.4824	-1.11648
55201173	chr19:55201173:G:C	0.000106262	1.72846	-0.0072283	0.000116994	-0.0323209	-0.0715697
55201560	chr19:55201560:T:C	4.32834e-06	-1.30275e-10	-1.4795	2.97491e-05	-1.30275e-10	-1.47321
55202017	chr19:55202017:A:G	3.00831e-06	-0.488412	-1.35489	2.00774e-05	-0.534299	-1.33212
55202167	chr19:55202167:G:A	2.36093e-06	-1.53855	-0.54707	1.46426e-05	-1.34151	-0.840568
55202246	chr19:55202246:A:G	5.30251e-06	-0.839148	-0.437351	2.05146e-05	-1.17301	-0.671862
55202371	chr19:55202371:A:G	5.09243e-05	-1.30275e-10	0.98566	0.000298631	-1.30275e-10	0.833194
55202394	chr19:55202394:A:G	4.22414e-06	-1.30275e-10	-1.50386	2.89737e-05	-1.30275e-10	-1.49962
55202458	chr19:55202458:T:C	4.08454e-06	-1.30275e-10	-1.53747	2.79287e-05	-1.30275e-10	-1.53636
55202478	chr19:55202478:C:T	4.01893e-06	-1.55366	-5.17887e-10	3.26141e-05	-1.38127	-5.17887e-10
55202517	chr19:55202517:G:A	5.28775e-06	-1.30275e-10	-1.27929	3.60421e-05	-1.30275e-10	-1.28133
55202518	chr19:55202518:T:G	0.000116651	3.25406	-1.43956	0.000127384	1.45104	-1.46985
55202778	chr19:55202778:C:T	6.29276e-06	-1.30275e-10	-1.10528	4.42467e-05	-1.30275e-10	-1.07623
55203722	chr19:55203722:A:G	1.99979e-05	-1.30275e-10	0.0509456	0.000125419	-1.30275e-10	-0.0343569
55203917	chr19:55203917:T:C	4.08823e-06	-1.30275e-10	-1.53657	2.78754e-05	-1.30275e-10	-1.53827
55203941	chr19:55203941:C:T	7.99175e-07	-1.63544	-1.53342	5.745e-06	-1.58291	-1.53478
55203991	chr19:55203991:A:G	0.000141184	2.00538	-5.17887e-10	0.0028614	3.09305	-5.17887e-10
55204096	chr19:55204096:T:C	0.000105132	3.22661	-1.51607	0.000142253	1.62243	-1.53083
55204200	chr19:55204200:G:A	1.82627e-06	-0.897709	-1.4447	6.4341e-06	-1.63774	-1.36666
55204796	chr19:55204796:A:C	4.09663e-06	-1.30275e-10	-1.53452	2.81407e-05	-1.30275e-10	-1.5288
55205005	chr19:55205005:C:T	4.12502e-06	-1.30275e-10	-1.52761	2.80689e-05	-1.30275e-10	-1.53135
55205129	chr19:55205129:G:A	4.76224e-06	-1.30275e-10	-1.38396	3.34044e-05	-1.30275e-10	-1.35733
55205183	chr19:55205183:T:C	6.85917e-06	-0.488685	-0.530408	2.87535e-05	-0.930789	-0.576466
55205275	chr19:55205275:C:A	6.56676e-06	-1.30275e-10	-1.06266	0.000233003	-1.30275e-10	0.585038
55205374	chr19:55205374:C:T	5.7518e-06	-1.30275e-10	-1.19517	3.59972e-05	-1.30275e-10	-1.28257
55205432	chr19:55205432:A:G	1.93083e-06	-0.896104	-1.39063	5.36985e-05	0.588425	-1.47105
55205733	chr19:55205733:CG:C	4.89311e-06	-1.30275e-10	-1.35685	3.44156e-05	-1.30275e-10	-1.32751
55205788	chr19:55205788:G:T	9.0672e-07	-1.52648	-1.51612	1.9314e-05	-0.369306	-1.53588
55206382	chr19:55206382:G:A	4.17362e-06	-1.30275e-10	-1.5159	2.86956e-05	-1.30275e-10	-1.50927
55206422	chr19:55206422:C:T	7.71593e-06	-0.901393	-5.17887e-10	4.27622e-05	-1.11036	-5.17887e-10
55206455	chr19:55206455:A:G	2.3568e-05	1.74229	-1.52708	0.00041328	2.69253	-1.53442
55206486	chr19:55206486:C:CT	6.5453e-06	-0.0225966	-1.04334	1.23196e-05	-1.2008	-1.15402
55206595	chr19:55206595:A:G	9.5893e-06	-1.30275e-10	-0.684031	7.18424e-05	-1.30275e-10	-0.591539
55207327	chr19:55207327:T:C	0.000238249	3.00596	-0.477329	0.00359602	3.735	-0.413435
55207438	chr19:55207438:T:C	0.000113437	2.88448	-1.09791	0.0023394	3.95003	-1.0584
55207517	chr19:55207517:G:A	5.06647e-06	-1.30275e-10	-1.32204	3.55694e-05	-1.30275e-10	-1.29453
55209138	chr19:55209138:A:G	4.62652e-06	-1.30275e-10	-1.41287	3.11172e-05	-1.30275e-10	-1.42825
55209540	chr19:55209540:G:C	4.84709e-06	0.136614	-1.50292	1.33643e-05	-0.922168	-1.35126
55209655	chr19:55209655:C:T	4.98797e-06	-1.30275e-10	-1.33765	3.29889e-05	-1.30275e-10	-1.36984
55209806	chr19:55209806:C:T	4.08297e-06	-1.30275e-10	-1.53786	2.78743e-05	-1.30275e-10	-1.53831
55210599	chr19:55210599:AAG:A	3.39222e-05	-1.30275e-10	0.579389	0.000236805	-1.30275e-10	0.601224
55211028	chr19:55211028:C:T	9.25348e-05	1.88653	-0.303629	0.00178188	2.85403	-0.234613
55211406	chr19:55211406:C:T	4.13329e-06	-1.30275e-10	-1.52561	2.83541e-05	-1.30275e-10	-1.52124
55211473	chr19:55211473:A:G	1.0061e-06	-1.55713	-1.38146	1.6268e-05	-0.635839	-1.44097
55211495	chr19:55211495:C:T	6.30041e-06	-1.30275e-10	-1.10406	4.6322e-05	-1.30275e-10	-1.0304
55211554	chr19:55211554:C:T	8.74757e-05	2.24208	-0.715396	0.00172981	3.22936	-0.639609
55211570	chr19:55211570:T:G	2.56681e-05	0.300568	-5.17887e-10	0.000107757	-0.186136	-5.17887e-10
55211836	chr19:55211836:C:A	7.95353e-05	1.91405	-0.482526	0.00155299	2.89312	-0.411203
55211844	chr19:55211844:G:A	5.77582e-06	-1.30275e-10	-1.191	3.82126e-05	-1.30275e-10	-1.22285
55211936	chr19:55211936:G:A	4.90674e-06	-1.30275e-10	-1.35407	3.33496e-05	-1.30275e-10	-1.35897
55212204	chr19:55212204:A:T	4.15951e-06	-1.30275e-10	-1.51928	2.81743e-05	-1.30275e-10	-1.5276
55212622	chr19:55212622:TC:T	3.05054e-05	-1.30275e-10	0.473225	0.000212354	-1.30275e-10	0.49224
55212628	chr19:55212628:C:G	3.63283e-05	-1.30275e-10	0.647917	0.000253929	-1.30275e-10	0.671039
55213030	chr19:55213030:A:G	9.85505e-07	-1.42124	-1.53804	6.89245e-06	-1.40427	-1.53132
55213074	chr19:55213074:C:T	4.01258e-05	0.74734	-5.17887e-10	8.99002e-05	-0.367313	-5.17887e-10
55213075	chr19:55213075:G:A	1.44131e-06	-1.38578	-1.19335	1.13316e-05	-1.34209	-1.09633
55213143	chr19:55213143:CTG:C	5.64044e-06	-1.30275e-10	-1.21472	3.73713e-05	-1.30275e-10	-1.24511
55213207	chr19:55213207:C:T	4.10524e-06	-1.30275e-10	-1.53242	2.79776e-05	-1.30275e-10	-1.53461
55213215	chr19:55213215:C:T	4.36111e-06	-1.47195	-5.17887e-10	3.07594e-05	-1.43982	-5.17887e-10
55213422	chr19:55213422:G:C	5.48111e-06	-1.30275e-10	-1.24337	3.65577e-05	-1.30275e-10	-1.26712
55213719	chr19:55213719:T:C	2.02762e-05	1.20266	-1.13789	0.000334463	2.05912	-1.11261
55214135	chr19:55214135:T:C	4.44719e-06	-1.45241	-5.17887e-10	3.40815e-05	-1.33726	-5.17887e-10
55214649	chr19:55214649:C:T	4.36027e-06	-1.30275e-10	-1.47215	2.90885e-05	-1.30275e-10	-1.49567
55214661	chr19:55214661:G:A	1.78859e-05	-1.30275e-10	-0.0606691	0.00012956	-1.30275e-10	-0.00186829
55215098	chr19:55215098:A:G	5.71926e-06	-1.30275e-10	-1.20084	3.89147e-05	-1.30275e-10	-1.20464
55215154	chr19:55215154:T:C	7.59305e-06	-1.30275e-10	-0.917447	5.40868e-05	-1.30275e-10	-0.875423
55215173	chr19:55215173:G:C	4.5556e-06	-1.30275e-10	-1.42832	3.02939e-05	-1.30275e-10	-1.45507
55215247	chr19:55215247:T:C	3.35907e-06	-1.06879	-0.664221	4.34654e-05	-1.00561	-0.0884409
55215821	chr19:55215821:A:C	1.44358e-05	1.1903	-1.46527	0.00017627	1.55019	-1.24418
55215901	chr19:55215901:G:T	1.4071e-06	-1.58445	-1.01869	8.89605e-06	-1.59649	-1.08392
55216143	chr19:55216143:G:A	5.5263e-06	-1.30275e-10	-1.23516	3.83354e-05	-1.30275e-10	-1.21964
55216278	chr19:55216278:C:G	5.48054e-06	-1.30275e-10	-1.24348	3.96269e-05	-1.30275e-10	-1.18651
55216462	chr19:55216462:G:A	2.662e-05	-1.30275e-10	0.336983	0.000498417	-1.30275e-10	1.34542
55216712	chr19:55216712:G:A	4.51299e-06	-1.43772	-5.17887e-10	2.65013e-05	-1.58882	-5.17887e-10
55217283	chr19:55217283:A:G	1.12089e-06	-1.63189	-1.19867	8.51444e-06	-1.43241	-1.29185
55217382	chr19:55217382:A:G	6.38488e-06	-1.09075	-5.17887e-10	2.95096e-05	-1.4813	-5.17887e-10
55217617	chr19:55217617:C:T	3.18619e-06	-0.894106	-0.891748	1.21566e-05	-1.32786	-1.04028
55217675	chr19:55217675:T:C	1.08546e-06	-1.35999	-1.50269	6.31069e-06	-1.48667	-1.5371
55217875	chr19:55217875:G:A	9.60416e-07	-1.6256	-1.35947	6.63984e-06	-1.63971	-1.33321
55217930	chr19:55217930:C:T	6.68071e-06	-0.742075	-0.30338	4.05898e-05	-0.597547	-0.56495
55218086	chr19:55218086:G:T	9.27663e-07	-1.49059	-1.52917	5.94011e-06	-1.56326	-1.52103
55218209	chr19:55218209:G:A	1.96665e-06	-1.13118	-1.13716	1.31331e-05	-1.01615	-1.27472
55218658	chr19:55218658:A:C	1.432e-06	-1.37029	-1.21531	1.24444e-05	-0.987512	-1.35723
55219023	chr19:55219023:A:G	2.17012e-06	-1.02841	-1.14148	1.44963e-05	-0.864225	-1.32789
55219659	chr19:55219659:C:T	4.11056e-06	-1.30275e-10	-1.53112	2.79575e-05	-1.30275e-10	-1.53533
55219816	chr19:55219816:G:A	4.56395e-06	-0.668363	-0.758128	2.91351e-05	-0.469285	-1.02478
55220346	chr19:55220346:C:T	1.97991e-06	-1.5785	-0.683126	7.48716e-06	-1.64083	-1.21199
55220549	chr19:55220549:C:G	3.02079e-05	-1.30275e-10	0.463423	0.000235402	-1.30275e-10	0.595279
55220682	chr19:55220682:A:G	4.55013e-06	-1.42952	-5.17887e-10	3.44119e-05	-1.32761	-5.17887e-10
55220699	chr19:55220699:C:T	1.28371e-05	-1.30275e-10	-0.39234	0.0222711	-1.30275e-10	5.14503
55221132	chr19:55221132:G:A	3.02177e-06	-1.5641	-0.274737	9.74136e-06	-1.64231	-0.947327
55222265	chr19:55222265:G:A	2.88284e-06	-1.36787	-0.51804	8.00998e-06	-1.58937	-1.19595
55222312	chr19:55222312:C:A	3.88518e-06	-1.58751	-5.17887e-10	2.7231e-05	-1.56166	-5.17887e-10
55222398	chr19:55222398:C:T	1.80431e-05	-1.30275e-10	-0.0519147	0.000118386	-1.30275e-10	-0.0920602
55222442	chr19:55222442:C:T	2.0409e-06	-1.39183	-0.839461	6.72511e-06	-1.59928	-1.36089
55222608	chr19:55222608:A:G	4.17474e-06	-1.51563	-5.17887e-10	2.91092e-05	-1.49496	-5.17887e-10
55223281	chr19:55223281:C:T	6.56222e-06	-1.06335	-5.17887e-10	3.73947e-05	-1.24448	-5.17887e-10
55223664	chr19:55223664:A:G	3.06502e-06	-0.461623	-1.363	1.43032e-05	-0.743588	-1.46194
55224031	chr19:55224031:C:T	2.21197e-06	-1.29469	-0.856103	7.00358e-06	-1.5556	-1.364
55224122	chr19:55224122:C:T	2.76315e-06	-1.30368	-0.624627	7.85502e-06	-1.55975	-1.24511
55224409	chr19:55224409:G:T	4.18243e-06	-1.30275e-10	-1.51379	2.8926e-05	-1.30275e-10	-1.50127
55224568	chr19:55224568:G:A	3.95126e-06	-1.57065	-5.17887e-10	2.785e-05	-1.53918	-5.17887e-10
55225277	chr19:55225277:CTCAGAAGT:TTCAGAAGT	4.10741e-06	-1.53189	-5.17887e-10	2.93735e-05	-1.48592	-5.17887e-10
55225381	chr19:55225381:G:A	1.26632e-06	-1.56818	-1.14038	8.7704e-06	-1.53025	-1.16438
55225906	chr19:55225906:G:A	5.72429e-06	-1.30275e-10	-1.19996	4.31156e-05	-1.30275e-10	-1.10213
55225989	chr19:55225989:C:G	6.14789e-06	-1.30275e-10	-1.12857	4.3111e-05	-1.30275e-10	-1.10224
55226390	chr19:55226390:G:A	4.18209e-06	-1.30275e-10	-1.51387	2.85981e-05	-1.30275e-10	-1.51267
55226448	chr19:55226448:G:A	1.7117e-06	-0.914214	-1.49298	1.37405e-05	-0.821482	-1.42419
55226779	chr19:55226779:C:G	2.83859e-06	-0.501303	-1.40007	1.85005e-05	-0.607187	-1.34103
55226803	chr19:55226803:T:C	4.38032e-06	-1.30275e-10	-1.46756	2.96171e-05	-1.30275e-10	-1.47766
55226813	chr19:55226813:G:A	1.78316e-06	-1.56316	-0.80313	7.0629e-06	-1.63818	-1.27298
55226838	chr19:55226838:A:G	4.34627e-06	-1.30275e-10	-1.47536	2.8716e-05	-1.30275e-10	-1.50856
55227038	chr19:55227038:C:T	1.28265e-05	-1.30275e-10	-0.39317	8.40814e-05	-1.30275e-10	-0.434229
55227057	chr19:55227057:G:A	2.79008e-06	-0.53257	-1.38604	1.32934e-05	-0.779192	-1.49955
55227151	chr19:55227151:G:A	5.7146e-06	-1.30275e-10	-1.20166	3.81291e-05	-1.30275e-10	-1.22504
55227266	chr19:55227266:T:C	6.61301e-06	-0.386974	-0.668667	4.28071e-05	-0.508098	-0.60121
55227378	chr19:55227378:G:A	1.48445e-06	-1.62228	-0.927354	6.31465e-06	-1.63242	-1.39073
55227496	chr19:55227496:G:A	4.08127e-06	-1.30275e-10	-1.53827	2.78859e-05	-1.30275e-10	-1.53789
55227680	chr19:55227680:G:A	3.69701e-06	-1.63715	-5.17887e-10	2.55769e-05	-1.62432	-5.17887e-10
55227856	chr19:55227856:G:A	5.4392e-06	-1.30275e-10	-1.25105	4.04619e-05	-1.30275e-10	-1.16565
55227972	chr19:55227972:A:G	5.93096e-05	0.219617	0.918474	0.00105669	0.252634	1.84425
55228147	chr19:55228147:T:C	1.78758e-06	-0.826395	-1.53742	9.48772e-06	-1.0895	-1.52651
55228321	chr19:55228321:G:A	1.42068e-06	-1.06021	-1.53333	1.05758e-05	-0.973068	-1.53438
55228995	chr19:55228995:A:C	1.75663e-05	-1.30275e-10	-0.078695	0.000109767	-1.30275e-10	-0.167656
55229837	chr19:55229837:G:A	3.32507e-06	-1.57302	-0.170173	9.69234e-06	-1.62039	-0.97429
55230304	chr19:55230304:A:G	4.28766e-06	-1.30275e-10	-1.48894	2.95968e-05	-1.30275e-10	-1.47835
55231153	chr19:55231153:T:C	4.03993e-06	-0.227895	-1.32056	2.3531e-05	-0.35584	-1.35186
55231280	chr19:55231280:T:C	4.12728e-06	-1.30275e-10	-1.52706	2.82484e-05	-1.30275e-10	-1.52498
55231298	chr19:55231298:T:C	4.09423e-06	-1.30275e-10	-1.5351	2.79325e-05	-1.30275e-10	-1.53622
55231451	chr19:55231451:G:A	4.34274e-06	-1.30275e-10	-1.47617	2.97629e-05	-1.30275e-10	-1.47275
55231542	chr19:55231542:G:A	4.42252e-06	-1.30275e-10	-1.45797	2.97901e-05	-1.30275e-10	-1.47184
55231609	chr19:55231609:G:A	4.23836e-06	-1.30275e-10	-1.5005	2.87412e-05	-1.30275e-10	-1.50768
55231785	chr19:55231785:T:C	1.0246e-05	-0.571668	-0.0461214	5.24542e-05	-0.128544	-0.77753
55231793	chr19:55231793:G:A	4.08118e-06	-1.30275e-10	-1.53829	2.78813e-05	-1.30275e-10	-1.53806
55232126	chr19:55232126:G:A	5.17352e-06	-1.30275e-10	-1.30113	3.45801e-05	-1.30275e-10	-1.32273
55232280	chr19:55232280:C:T	6.53264e-06	-1.30275e-10	-1.06787	4.3583e-05	-1.30275e-10	-1.09135
55232616	chr19:55232616:CA:C	7.48013e-06	0.281916	-1.21435	6.15527e-05	0.302845	-1.04897
55232975	chr19:55232975:T:C	1.93915e-06	-1.51991	-0.762521	1.03195e-05	-1.20024	-1.33174
55233167	chr19:55233167:T:C	3.70389e-05	-1.30275e-10	0.667288	0.000222104	-1.30275e-10	0.537133
55233383	chr19:55233383:G:T	4.10003e-06	-1.30275e-10	-1.53369	2.79894e-05	-1.30275e-10	-1.53419
55234102	chr19:55234102:A:G	3.52778e-06	-0.150456	-1.53355	2.78446e-05	-0.09006	-1.44932
55234758	chr19:55234758:T:C	8.53481e-06	-1.30275e-10	-0.800526	5.32451e-05	-1.30275e-10	-0.891108
55234874	chr19:55234874:G:C	3.91792e-06	-1.63945	0.0603269	0.000242565	-1.63492	2.26018
55235186	chr19:55235186:C:T	3.03533e-06	-0.550021	-1.28434	1.89262e-05	-0.707308	-1.21816
55235201	chr19:55235201:G:T	1.96233e-05	-1.30275e-10	0.0320398	0.000108205	-1.30275e-10	-0.181985
55235409	chr19:55235409:G:A	5.93694e-06	-1.61291	0.449419	6.55512e-05	-1.62592	0.942741
55235587	chr19:55235587:T:C	6.01627e-06	-0.675093	-0.475119	2.54283e-05	-0.766243	-0.863907
55235648	chr19:55235648:C:A	2.15943e-05	-0.0348748	0.162626	0.00010613	-0.252163	0.0508098
55235668	chr19:55235668:G:A	1.96158e-05	0.0316557	-5.17887e-10	0.000103056	-0.230745	-5.17887e-10
55235754	chr19:55235754:G:A	2.36998e-05	-1.30275e-10	0.220786	0.000194561	-1.30275e-10	0.404734
55235761	chr19:55235761:G:A	4.08571e-06	-1.30275e-10	-1.53718	2.78793e-05	-1.30275e-10	-1.53813
55236130	chr19:55236130:G:A	4.08198e-06	-1.30275e-10	-1.5381	2.78745e-05	-1.30275e-10	-1.5383
55236224	chr19:55236224:G:A	4.10881e-06	-1.30275e-10	-1.53155	2.80507e-05	-1.30275e-10	-1.532
55236279	chr19:55236279:C:T	4.14602e-06	-1.30275e-10	-1.52253	2.90632e-05	-1.30275e-10	-1.49654
55236451	chr19:55236451:G:A	9.78902e-05	-1.30275e-10	1.63917	0.000583127	-1.30275e-10	1.50239
55237206	chr19:55237206:G:T	0.000138339	-1.30275e-10	1.98503	0.000889822	-1.30275e-10	1.92501
55237432	chr19:55237432:G:A	4.75964e-06	-1.30275e-10	-1.38451	3.21283e-05	-1.30275e-10	-1.39628
55237928	chr19:55237928:T:C	8.01765e-06	-1.30275e-10	-0.863035	5.46857e-05	-1.30275e-10	-0.864411
55238218	chr19:55238218:C:A	7.66333e-05	-1.30275e-10	1.39435	0.000458985	-1.30275e-10	1.263
55238290	chr19:55238290:A:G	7.51164e-06	-1.63904	0.710819	7.0523e-05	-1.59558	0.985501
55239241	chr19:55239241:G:A	4.25215e-06	-1.30275e-10	-1.49726	3.01985e-05	-1.30275e-10	-1.45822
55239262	chr19:55239262:C:T	4.29133e-06	-1.30275e-10	-1.48808	3.0561e-05	-1.30275e-10	-1.44629
55239355	chr19:55239355:G:A	4.26156e-06	-1.30275e-10	-1.49504	3.02915e-05	-1.30275e-10	-1.45515
55239533	chr19:55239533:G:A	0.000102822	-1.30275e-10	1.68832	0.000610961	-1.30275e-10	1.54902
55239536	chr19:55239536:T:C	1.12526e-05	-1.30275e-10	-0.524084	8.07323e-05	-1.30275e-10	-0.474875
55239755	chr19:55239755:G:A	3.04714e-06	-0.636958	-1.19352	1.62549e-05	-0.763829	-1.31379
55239870	chr19:55239870:A:C	4.7428e-06	-1.30275e-10	-1.38805	3.46213e-05	-1.30275e-10	-1.32154
55240188	chr19:55240188:T:C	8.1087e-07	-1.61844	-1.53588	5.4783e-06	-1.62765	-1.53757
55240423	chr19:55240423:G:A	1.92136e-05	-1.5027	1.51364	0.000179134	-1.45849	1.78062
55240622	chr19:55240622:CACAT:C	1.05675e-05	-1.30275e-10	-0.586896	7.54162e-05	-1.30275e-10	-0.542991
55240678	chr19:55240678:C:T	4.33286e-06	-0.38868	-1.08977	2.31388e-05	-0.591086	-1.13342
55241630	chr19:55241630:G:A	4.83228e-06	-1.30275e-10	-1.36936	3.17195e-05	-1.30275e-10	-1.40908
55242065	chr19:55242065:G:A	4.02346e-06	-1.55254	-5.17887e-10	2.51281e-05	-1.64203	-5.17887e-10
55244538	chr19:55244538:G:A	9.25049e-06	-1.30275e-10	-0.720003	7.39787e-05	-1.30275e-10	-0.562237
55244552	chr19:55244552:C:T	4.25387e-06	-1.30275e-10	-1.49685	2.86954e-05	-1.30275e-10	-1.50928
55244596	chr19:55244596:T:C	4.52474e-06	-1.30275e-10	-1.43512	3.26611e-05	-1.30275e-10	-1.37983
55245612	chr19:55245612:A:G	9.92185e-07	-1.63375	-1.31878	1.86285e-05	-1.64033	-0.300992
55245624	chr19:55245624:A:G	4.34285e-06	-1.30275e-10	-1.47615	3.11155e-05	-1.30275e-10	-1.42831
55245909	chr19:55245909:C:A	8.18732e-05	-1.30275e-10	1.46049	0.000491205	-1.30275e-10	1.33085
55246054	chr19:55246054:C:A	4.10181e-06	-1.30275e-10	-1.53325	2.79586e-05	-1.30275e-10	-1.53529
55246545	chr19:55246545:G:A	4.25079e-06	-1.30275e-10	-1.49757	3.0163e-05	-1.30275e-10	-1.4594
55247144	chr19:55247144:C:T	4.34423e-06	-1.30275e-10	-1.47583	2.92104e-05	-1.30275e-10	-1.49149
55247327	chr19:55247327:T:C	1.11134e-05	-1.30275e-10	-0.536533	7.97145e-05	-1.30275e-10	-0.487562
55248280	chr19:55248280:C:T	4.34446e-06	-1.30275e-10	-1.47578	2.92e-05	-1.30275e-10	-1.49185
55248311	chr19:55248311:G:A	4.14841e-06	-1.30275e-10	-1.52195	2.91892e-05	-1.30275e-10	-1.49222
55248589	chr19:55248589:T:C	5.66801e-06	-1.40942	0.199577	6.16738e-05	-1.2274	0.483245
55249050	chr19:55249050:C:T	4.66905e-06	-1.30275e-10	-1.40372	3.27578e-05	-1.30275e-10	-1.37687
55249092	chr19:55249092:G:A	1.43263e-05	0.0661832	-0.348765	0.000104078	0.288531	-0.509408
55249107	chr19:55249107:C:T	3.87212e-05	-1.30275e-10	0.711709	0.000326131	-1.30275e-10	0.921286
55249317	chr19:55249317:C:A	8.16763e-07	-1.61368	-1.53341	5.64237e-06	-1.62027	-1.51544
55249483	chr19:55249483:C:T	8.27504e-07	-1.60864	-1.52538	5.75838e-06	-1.6152	-1.50015
55249534	chr19:55249534:C:T	4.09507e-06	-1.30275e-10	-1.53489	2.80642e-05	-1.30275e-10	-1.53152
55249607	chr19:55249607:C:T	4.49186e-06	-1.44241	-5.17887e-10	3.45464e-05	-1.32371	-5.17887e-10
55250192	chr19:55250192:A:G	8.52978e-07	-1.60505	-1.49866	5.74893e-06	-1.58985	-1.52715
55250409	chr19:55250409:G:A	4.23923e-06	-1.30275e-10	-1.5003	2.8339e-05	-1.30275e-10	-1.52177
55250460	chr19:55250460:T:C	8.76591e-07	-1.56438	-1.51201	5.98292e-06	-1.543	-1.53411
55250746	chr19:55250746:C:G	7.89903e-07	-1.64227	-1.53826	5.42796e-06	-1.64238	-1.53207
55250857	chr19:55250857:T:C	1.04751e-06	-1.36042	-1.53784	6.42496e-06	-1.46787	-1.53796
55250949	chr19:55250949:A:G	8.19111e-07	-1.61318	-1.53103	5.63029e-06	-1.59961	-1.53824
55250979	chr19:55250979:C:A	7.91698e-07	-1.6404	-1.53785	5.41978e-06	-1.64193	-1.53403
55251355	chr19:55251355:A:C	6.34097e-06	-1.30275e-10	-1.09765	4.255e-05	-1.30275e-10	-1.11533
55251413	chr19:55251413:G:A	4.11743e-06	-1.52945	-5.17887e-10	2.81507e-05	-1.52844	-5.17887e-10
55252112	chr19:55252112:G:A	9.22368e-06	-1.30275e-10	-0.722905	6.2858e-05	-1.30275e-10	-0.725136
55252117	chr19:55252117:T:C	1.07789e-06	-1.3391	-1.53057	8.0614e-06	-1.25831	-1.52062
55252123	chr19:55252123:G:A	4.62346e-06	-1.30275e-10	-1.41354	3.20262e-05	-1.30275e-10	-1.39946
55252239	chr19:55252239:T:A	9.11147e-06	-0.115056	-0.62009	7.56297e-05	-0.00227022	-0.537894
55252292	chr19:55252292:C:T	9.65174e-05	-1.30275e-10	1.62504	0.000615911	-1.30275e-10	1.55709
55252308	chr19:55252308:C:T	4.36028e-06	-1.30275e-10	-1.47214	2.93465e-05	-1.30275e-10	-1.48684
55252329	chr19:55252329:A:C	4.59909e-06	-1.30275e-10	-1.41882	3.08113e-05	-1.30275e-10	-1.43813
55252435	chr19:55252435:G:A	1.36631e-05	-1.30275e-10	-0.329978	8.6364e-05	-1.30275e-10	-0.407443
55252439	chr19:55252439:C:T	4.1144e-06	-1.30275e-10	-1.53019	2.86822e-05	-1.30275e-10	-1.50974
55252485	chr19:55252485:G:A	4.0911e-06	-1.30275e-10	-1.53587	2.80269e-05	-1.30275e-10	-1.53285
55252685	chr19:55252685:T:C	8.08133e-07	-1.61943	-1.53828	5.62251e-06	-1.60766	-1.53158
55252696	chr19:55252696:G:A	4.45183e-06	-1.45136	-5.17887e-10	3.47109e-05	-1.31896	-5.17887e-10
55252829	chr19:55252829:C:T	4.17885e-06	-1.30275e-10	-1.51464	2.87133e-05	-1.30275e-10	-1.50865
55253159	chr19:55253159:T:C	8.19776e-07	-1.6276	-1.5158	5.74443e-06	-1.63195	-1.48583
55253284	chr19:55253284:G:A	0.000159327	-1.30275e-10	2.12628	0.00102425	-1.30275e-10	2.0657
55253483	chr19:55253483:G:A	4.60074e-06	-1.30275e-10	-1.41846	3.20849e-05	-1.30275e-10	-1.39763
55253626	chr19:55253626:A:G	8.30116e-07	-1.61143	-1.51944	5.79316e-06	-1.61788	-1.49146
55253654	chr19:55253654:G:A	4.2266e-06	-1.30275e-10	-1.50328	2.85696e-05	-1.30275e-10	-1.51367
55253776	chr19:55253776:C:T	4.10864e-06	-1.30275e-10	-1.53159	2.86115e-05	-1.30275e-10	-1.5122
55254090	chr19:55254090:C:T	9.88994e-06	-1.30275e-10	-0.653161	7.21316e-05	-1.30275e-10	-0.587522
55254258	chr19:55254258:C:T	4.08204e-06	-1.30275e-10	-1.53808	2.78995e-05	-1.30275e-10	-1.5374
55255032	chr19:55255032:G:C	8.25917e-07	-1.63019	-1.50575	6.14792e-06	-1.59756	-1.45234
55255242	chr19:55255242:G:T	4.15878e-06	-1.51946	-5.17887e-10	2.51286e-05	-1.64201	-5.17887e-10
55255270	chr19:55255270:T:C	4.29116e-06	-1.30275e-10	-1.48812	2.89568e-05	-1.30275e-10	-1.50021
55255272	chr19:55255272:G:A	1.11337e-05	-0.5347	-5.17887e-10	4.1042e-05	-1.15142	-5.17887e-10
55255438	chr19:55255438:T:G	4.32129e-06	-1.05836	-0.422762	5.45573e-05	-1.15834	0.291583
55255621	chr19:55255621:T:C	1.66913e-06	-1.03733	-1.39504	9.85661e-06	-1.0906	-1.48727
55256908	chr19:55256908:T:C	9.81308e-07	-1.58864	-1.37491	9.75105e-06	-1.32838	-1.26026
55257488	chr19:55257488:C:T	5.35253e-05	-1.60807	2.64354	0.000654776	-1.38805	3.00633
55257690	chr19:55257690:T:C	5.16474e-06	-1.30275e-10	-1.30283	3.43751e-05	-1.30275e-10	-1.32868
55257954	chr19:55257954:G:A	0.000153342	-1.30275e-10	2.08799	0.00097722	-1.30275e-10	2.0187
55258049	chr19:55258049:G:A	4.72603e-06	-1.30275e-10	-1.39159	3.32982e-05	-1.30275e-10	-1.36051
55258086	chr19:55258086:A:G	1.48393e-05	0.852384	-1.09979	0.000169665	1.12903	-0.861223
55258178	chr19:55258178:G:A	4.26323e-06	-1.30275e-10	-1.49465	2.96e-05	-1.30275e-10	-1.47824
55258200	chr19:55258200:A:G	1.32079e-06	-1.5763	-1.09015	1.36093e-05	-1.31179	-0.943462
55258264	chr19:55258264:G:A	4.9948e-06	-1.30275e-10	-1.33628	3.30335e-05	-1.30275e-10	-1.36849
55258649	chr19:55258649:T:TC	8.28047e-06	-1.30275e-10	-0.83078	5.1928e-05	-1.30275e-10	-0.916156
55259461	chr19:55259461:A:G	0.000270095	2.26536	0.388737	0.0038113	2.43594	0.943771
55259729	chr19:55259729:C:T	5.37592e-06	-1.30275e-10	-1.26275	3.77737e-05	-1.30275e-10	-1.2344
55259816	chr19:55259816:C:G	1.02298e-05	-0.0389566	-0.580417	0.000123307	-0.187402	0.136067
55260079	chr19:55260079:A:T	1.33312e-06	-1.37253	-1.28463	8.0148e-06	-1.4537	-1.33102
55260153	chr19:55260153:A:G	5.45447e-06	-1.24824	-5.17887e-10	4.70874e-05	-1.01401	-5.17887e-10
55261044	chr19:55261044:A:G	0.000106264	2.775	-1.05375	0.00121507	3.03896	-0.802415
55261525	chr19:55261525:G:A	1.60548e-06	-1.4037	-1.06755	9.65457e-06	-1.4861	-1.11248
55261586	chr19:55261586:T:A	2.46674e-05	0.748971	-0.488168	0.000224546	0.456098	0.0919671
55261587	chr19:55261587:T:G	2.44793e-05	0.738227	-0.485081	0.000223082	0.445713	0.0958131
55261784	chr19:55261784:A:G	1.83626e-06	-1.32267	-1.01428	1.06886e-05	-1.41144	-1.0854
55261907	chr19:55261907:C:A	6.05993e-06	-1.30275e-10	-1.14298	4.11358e-05	-1.30275e-10	-1.14913
55261916	chr19:55261916:A:G	9.27762e-05	2.75033	-1.16482	0.00102989	3.01393	-0.942744
55262247	chr19:55262247:A:T	2.97451e-05	-1.30275e-10	0.447985	0.560023	-1.30275e-10	8.36972
55262818	chr19:55262818:T:C	5.78056e-06	-1.30275e-10	-1.19018	4.18401e-05	-1.30275e-10	-1.13216
55263137	chr19:55263137:T:C	1.70329e-05	0.755974	-0.865506	0.000134557	0.470176	-0.434205
55263194	chr19:55263194:G:A	8.28271e-06	-1.30275e-10	-0.83051	5.51719e-05	-1.30275e-10	-0.85556
55263581	chr19:55263581:T:C	1.79136e-06	-1.34558	-1.01612	1.04623e-05	-1.43116	-1.08708
55263954	chr19:55263954:C:A	1.23797e-06	-1.40345	-1.32776	1.20134e-05	-1.1044	-1.27559
55264053	chr19:55264053:C:T	4.81686e-06	-1.30275e-10	-1.37256	3.38955e-05	-1.30275e-10	-1.34273
55264578	chr19:55264578:T:C	1.80826e-06	-1.34079	-1.01152	1.05468e-05	-1.42733	-1.08286
55264619	chr19:55264619:TA:T	5.91627e-06	-1.30275e-10	-1.16697	4.28894e-05	-1.30275e-10	-1.10739
55264952	chr19:55264952:T:G	4.05905e-06	-1.54373	-5.17887e-10	3.02011e-05	-1.45813	-5.17887e-10
55265455	chr19:55265455:G:A	8.67067e-06	-0.130092	-0.654642	0.000103533	-0.267897	0.0417755
55265775	chr19:55265775:T:C	7.34414e-05	2.48512	-1.13331	0.000826968	2.75176	-0.900004
55265832	chr19:55265832:T:A	5.43965e-06	-1.30275e-10	-1.25096	3.8619e-05	-1.30275e-10	-1.21227
55267400	chr19:55267400:C:T	1.84223e-05	0.333318	-0.364437	0.000197851	0.0765258	0.344974
55267443	chr19:55267443:G:A	1.28536e-06	-1.42481	-1.26883	7.80227e-06	-1.49725	-1.31435
55267738	chr19:55267738:C:T	4.11381e-06	-1.30275e-10	-1.53033	2.84298e-05	-1.30275e-10	-1.51857
55267754	chr19:55267754:C:T	1.32697e-06	-1.39623	-1.26556	8.0106e-06	-1.47417	-1.31108
55267942	chr19:55267942:C:G	1.17867e-06	-1.42995	-1.35034	7.24035e-06	-1.50683	-1.37951
55268159	chr19:55268159:G:A	1.02256e-05	-0.619781	-5.17887e-10	0.000110167	-0.164019	-5.17887e-10
55268378	chr19:55268378:C:T	5.04871e-06	-1.30275e-10	-1.32555	3.35135e-05	-1.30275e-10	-1.35407
55269119	chr19:55269119:T:C	2.43483e-06	-1.24321	-0.811588	3.20075e-05	-1.32164	-0.0783998
55270456	chr19:55270456:A:T	2.19203e-05	-0.27287	0.415605	0.000316738	0.1509	0.741162
55270761	chr19:55270761:C:T	4.15567e-06	-1.30275e-10	-1.52021	2.82176e-05	-1.30275e-10	-1.52607
55271000	chr19:55271000:G:A	4.09139e-06	-1.30275e-10	-1.5358	2.80839e-05	-1.30275e-10	-1.53082
55271214	chr19:55271214:G:T	7.29861e-06	-1.30275e-10	-0.956996	4.78897e-05	-1.30275e-10	-0.997114
55272409	chr19:55272409:G:A	1.03306e-05	-1.30275e-10	-0.609572	6.4034e-05	-1.30275e-10	-0.7066
55272910	chr19:55272910:C:T	5.27243e-06	-1.30275e-10	-1.28219	3.53354e-05	-1.30275e-10	-1.30113
55272944	chr19:55272944:G:A	4.47923e-06	-1.30275e-10	-1.44523	3.13579e-05	-1.30275e-10	-1.42055
55274005	chr19:55274005:G:A	0.000233357	-1.30275e-10	2.50789	0.0014685	-1.30275e-10	2.42598
55274513	chr19:55274513:G:A	2.17702e-05	0.135861	-5.17887e-10	9.80353e-05	-0.280686	-5.17887e-10
55275057	chr19:55275057:G:A	4.38029e-06	-1.30275e-10	-1.46756	3.0579e-05	-1.30275e-10	-1.4457
55275159	chr19:55275159:T:C	1.4996e-05	-0.695112	0.458213	0.000102934	-0.484656	0.252731
55275322	chr19:55275322:C:T	4.31611e-06	-1.30275e-10	-1.48233	2.91925e-05	-1.30275e-10	-1.4921
55275763	chr19:55275763:C:T	5.66616e-06	-1.30275e-10	-1.21017	4.0657e-05	-1.30275e-10	-1.16084
55276288	chr19:55276288:G:A	7.84408e-06	-1.30275e-10	-0.884921	5.23067e-05	-1.30275e-10	-0.908889
55276289	chr19:55276289:C:A	8.18103e-06	-1.30275e-10	-0.842861	5.45123e-05	-1.30275e-10	-0.867588
55276938	chr19:55276938:G:A	8.75141e-06	-0.775465	-5.17887e-10	4.46334e-05	-1.06753	-5.17887e-10
55277127	chr19:55277127:A:G	1.42693e-05	0.409322	-0.69589	0.000130258	0.1577	-0.154199
55277262	chr19:55277262:A:G	1.7397e-05	0.501773	-0.590153	0.000160702	0.235285	-0.021748
55277474	chr19:55277474:T:C	4.31709e-06	-1.30275e-10	-1.4821	3.01796e-05	-1.30275e-10	-1.45885
55277493	chr19:55277493:T:TG	1.12654e-05	0.536876	-1.05982	8.54649e-05	0.27647	-0.694378
55278369	chr19:55278369:C:A	4.17813e-06	-1.30275e-10	-1.51482	2.899e-05	-1.30275e-10	-1.49906
55278435	chr19:55278435:C:T	4.37892e-06	-1.30275e-10	-1.46788	3.05685e-05	-1.30275e-10	-1.44604
55278742	chr19:55278742:C:T	4.43936e-06	-1.30275e-10	-1.45417	3.0087e-05	-1.30275e-10	-1.46192
55279109	chr19:55279109:T:C	9.40378e-07	-1.478	-1.52815	6.08312e-06	-1.54479	-1.51571
55279341	chr19:55279341:G:C	4.57912e-06	-1.30275e-10	-1.42317	3.07783e-05	-1.30275e-10	-1.4392
55279492	chr19:55279492:G:T	5.74181e-06	-1.30275e-10	-1.19691	4.12668e-05	-1.30275e-10	-1.14596
55279535	chr19:55279535:C:A	8.62995e-06	-0.789441	-5.17887e-10	5.9592e-05	-0.778492	-5.17887e-10
55279723	chr19:55279723:C:T	1.88733e-05	0.361949	-0.36888	0.000219733	0.215592	0.310807
55280552	chr19:55280552:C:T	5.81738e-06	-1.18383	-5.17887e-10	3.89163e-05	-1.2046	-5.17887e-10
55280604	chr19:55280604:A:G	6.43791e-06	-1.30275e-10	-1.08248	4.6313e-05	-1.30275e-10	-1.03059
55281571	chr19:55281571:A:G	0.000274676	-1.30275e-10	2.67091	0.00172756	-1.30275e-10	2.58845
55281597	chr19:55281597:C:T	8.09806e-06	-1.30275e-10	-0.853056	5.3971e-05	-1.30275e-10	-0.877567
55282118	chr19:55282118:T:C	3.66289e-05	-1.30275e-10	0.656157	0.00022475	-1.30275e-10	0.548975
55282438	chr19:55282438:C:T	4.1539e-06	-1.30275e-10	-1.52063	2.88003e-05	-1.30275e-10	-1.50563
55282566	chr19:55282566:C:T	2.13128e-05	-1.30275e-10	0.114626	0.000137347	-1.30275e-10	0.0564999
55283071	chr19:55283071:A:C	5.41311e-06	-1.25586	-5.17887e-10	3.31793e-05	-1.36409	-5.17887e-10
55283550	chr19:55283550:C:T	4.46156e-06	-1.30275e-10	-1.44918	3.00561e-05	-1.30275e-10	-1.46295
55283695	chr19:55283695:C:A	4.62775e-06	-1.41261	-5.17887e-10	2.75128e-05	-1.55136	-5.17887e-10
55285002	chr19:55285002:G:A	4.45158e-06	-1.30275e-10	-1.45142	3.09122e-05	-1.30275e-10	-1.43486
55285586	chr19:55285586:G:A	3.72591e-06	-1.62937	-5.17887e-10	2.63007e-05	-1.59642	-5.17887e-10
55286380	chr19:55286380:G:A	4.34769e-06	-1.30275e-10	-1.47503	2.92017e-05	-1.30275e-10	-1.49179
55286674	chr19:55286674:G:GAGAC	4.10675e-06	-1.30275e-10	-1.53205	2.82039e-05	-1.30275e-10	-1.52655
55286682	chr19:55286682:C:A	4.8826e-06	-1.359	-5.17887e-10	3.03526e-05	-1.45313	-5.17887e-10
55286689	chr19:55286689:A:T	4.10828e-06	-1.30275e-10	-1.53168	2.82186e-05	-1.30275e-10	-1.52603
55286702	chr19:55286702:A:AG	4.1047e-06	-1.30275e-10	-1.53255	2.81862e-05	-1.30275e-10	-1.52718
55286720	chr19:55286720:G:A	4.47449e-06	-1.05812	-0.388167	2.80687e-05	-0.999665	-0.531695
55286941	chr19:55286941:G:A	5.99968e-06	-1.30275e-10	-1.15297	4.58148e-05	-1.30275e-10	-1.04141
55287187	chr19:55287187:C:T	4.80455e-06	-1.37512	-5.17887e-10	2.99203e-05	-1.46748	-5.17887e-10
55287197	chr19:55287197:C:T	7.26685e-06	-0.951055	-0.0103017	0.000175581	-0.762138	1.06422
55287489	chr19:55287489:C:T	3.68412e-06	-1.64065	-5.17887e-10	2.52957e-05	-1.63538	-5.17887e-10
55288325	chr19:55288325:A:C	3.04893e-06	-0.80224	-1.02765	3.85794e-05	-0.564129	-0.649166
55288550	chr19:55288550:C:T	2.47811e-05	1.23063	-0.965227	0.000150097	1.31099	-1.16572
55289172	chr19:55289172:C:T	4.96801e-06	-1.30275e-10	-1.34166	3.56632e-05	-1.30275e-10	-1.2919
55289201	chr19:55289201:C:T	4.14145e-06	-1.30275e-10	-1.52363	2.8481e-05	-1.30275e-10	-1.51678
55289277	chr19:55289277:G:A	1.59003e-06	-0.956368	-1.52456	1.28512e-05	-0.778888	-1.53369
55289420	chr19:55289420:C:T	1.73304e-06	-1.3848	-1.01001	1.49404e-05	-1.20523	-0.956718
55289682	chr19:55289682:G:A	1.00867e-06	-1.58174	-1.3543	6.22943e-06	-1.64132	-1.39541
55290058	chr19:55290058:G:C	3.51735e-05	0.945809	-0.330196	0.000189242	1.01769	-0.640674
55290193	chr19:55290193:A:G	8.08058e-06	-1.30275e-10	-0.855216	5.90041e-05	-1.30275e-10	-0.788407
55290307	chr19:55290307:CT:C	3.78278e-06	-1.61422	-5.17887e-10	2.54763e-05	-1.62827	-5.17887e-10
55290575	chr19:55290575:G:A	4.49013e-06	-1.30275e-10	-1.4428	3.00298e-05	-1.30275e-10	-1.46382
55290802	chr19:55290802:C:T	3.58243e-05	-1.30275e-10	0.633948	0.000297975	-1.30275e-10	0.830994
55290806	chr19:55290806:T:A	4.63487e-06	-1.30275e-10	-1.41107	3.24499e-05	-1.30275e-10	-1.38632
55290883	chr19:55290883:C:T	1.61963e-05	-1.30275e-10	-0.159899	0.000106558	-1.30275e-10	-0.197326
55291006	chr19:55291006:C:CT	8.56718e-06	0.537648	-1.33439	2.86758e-05	0.0178873	-1.52785
55291034	chr19:55291034:A:T	3.18572e-06	-0.778039	-1.00796	3.04655e-05	-0.566637	-0.882781
55291413	chr19:55291413:G:A	1.56648e-06	-0.988609	-1.50724	1.25037e-05	-0.816354	-1.52364
55291420	chr19:55291420:C:T	3.73291e-06	-1.62749	-5.17887e-10	2.51327e-05	-1.64184	-5.17887e-10
55291687	chr19:55291687:G:A	3.72025e-06	-1.63089	-5.17887e-10	2.52721e-05	-1.63631	-5.17887e-10
55291712	chr19:55291712:T:G	9.80947e-06	0.624797	-1.28613	3.13808e-05	0.0949791	-1.5148
55292124	chr19:55292124:C:A	5.67042e-06	-1.30275e-10	-1.20942	4.02275e-05	-1.30275e-10	-1.17146
55292452	chr19:55292452:A:C	6.32562e-05	1.47792	-0.275406	0.000219678	1.18953	-0.66338
55292632	chr19:55292632:G:A	3.69477e-06	-1.63776	-5.17887e-10	2.51999e-05	-1.63917	-5.17887e-10
55292782	chr19:55292782:C:T	1.8953e-05	-1.30275e-10	-0.00271991	0.000121318	-1.30275e-10	-0.0675993
55293261	chr19:55293261:C:T	8.69572e-06	0.677548	-1.4594	5.03981e-05	0.135499	-1.08156
55293491	chr19:55293491:G:A	9.42497e-06	-1.30275e-10	-0.701317	6.93152e-05	-1.30275e-10	-0.627349
55293541	chr19:55293541:T:A	5.83828e-06	-1.30275e-10	-1.18024	4.15421e-05	-1.30275e-10	-1.13931
55293897	chr19:55293897:GTC:G	7.57445e-06	-1.30275e-10	-0.919899	5.64472e-05	-1.30275e-10	-0.832708
55294454	chr19:55294454:T:C	7.06484e-06	-1.30275e-10	-0.98955	4.95258e-05	-1.30275e-10	-0.963519
55294473	chr19:55294473:C:T	4.81504e-06	-1.37294	-5.17887e-10	3.77138e-05	-1.23599	-5.17887e-10
55294662	chr19:55294662:C:T	7.41892e-06	0.385642	-1.32629	2.49619e-05	-0.123714	-1.52495
55295031	chr19:55295031:G:A	6.69473e-06	-1.30275e-10	-1.04336	4.94463e-05	-1.30275e-10	-0.965126
55295077	chr19:55295077:C:T	1.24665e-06	-1.45148	-1.27274	1.04393e-05	-1.33718	-1.18325
55295091	chr19:55295091:C:T	9.20624e-06	-1.30275e-10	-0.724799	6.98679e-05	-1.30275e-10	-0.619407
55295258	chr19:55295258:G:A	2.35568e-05	-1.30275e-10	0.214733	0.000189582	-1.30275e-10	0.378807
55295420	chr19:55295420:A:G	3.68608e-06	-1.64012	-5.17887e-10	2.51242e-05	-1.64218	-5.17887e-10
55295901	chr19:55295901:T:G	6.663e-05	0.0845335	1.16994	0.000268149	-0.133667	0.859197
55295924	chr19:55295924:G:A	1.39673e-06	-1.29143	-1.31911	9.6413e-06	-1.36712	-1.23283
55296219	chr19:55296219:C:G	4.8186e-06	-1.3722	-5.17887e-10	3.50541e-05	-1.30912	-5.17887e-10
55296263	chr19:55296263:C:T	7.51415e-05	0.190766	1.18393	0.000302137	-0.0285091	0.873375
55296292	chr19:55296292:G:C	1.24492e-06	-1.21316	-1.51245	9.66667e-06	-1.09274	-1.50459
55296661	chr19:55296661:G:A	5.89347e-06	-1.30275e-10	-1.17083	3.81433e-05	-1.30275e-10	-1.22466
55296780	chr19:55296780:G:A	1.08484e-06	-1.32673	-1.53651	8.18178e-06	-1.22698	-1.53712
55296804	chr19:55296804:T:C	4.09934e-05	-1.30275e-10	0.768731	0.000217181	-1.30275e-10	0.514716
55296868	chr19:55296868:T:G	1.25749e-05	-0.412976	-5.17887e-10	7.86573e-05	-0.500914	-5.17887e-10
55297007	chr19:55297007:C:T	1.32203e-06	-1.21391	-1.45159	1.02134e-05	-1.097	-1.44531
55297328	chr19:55297328:G:A	4.11217e-06	-1.30275e-10	-1.53073	2.79693e-05	-1.30275e-10	-1.53491
55297338	chr19:55297338:A:G	1.20004e-06	-1.23875	-1.52357	9.1599e-06	-1.12576	-1.52542
55297357	chr19:55297357:A:G	2.30317e-06	-1.4729	-0.637494	2.15217e-05	-1.36323	-0.433716
55297457	chr19:55297457:C:T	1.41787e-06	-1.15471	-1.44081	8.96482e-06	-1.22201	-1.45069
55297466	chr19:55297466:G:A	4.93985e-06	-1.30275e-10	-1.34734	3.5105e-05	-1.30275e-10	-1.30767
55297648	chr19:55297648:AC:A	6.27106e-06	-0.423719	-0.685016	2.08041e-05	-0.791956	-1.03891
55297868	chr19:55297868:G:A	5.69599e-06	-1.30275e-10	-1.20492	3.70695e-05	-1.30275e-10	-1.25322
55297945	chr19:55297945:T:TG	3.55738e-06	-1.44296	-0.232699	2.96266e-05	-1.50558	0.0282398
55297953	chr19:55297953:C:T	4.77475e-06	-1.30275e-10	-1.38134	3.37833e-05	-1.30275e-10	-1.34605
55298105	chr19:55298105:T:G	2.20373e-06	-1.503	-0.651524	2.04122e-05	-1.40102	-0.448863
55298558	chr19:55298558:A:G	1.26146e-06	-1.2547	-1.45771	8.04346e-06	-1.31448	-1.46667
55298633	chr19:55298633:C:T	4.32635e-06	-1.47996	-5.17887e-10	3.22166e-05	-1.39353	-5.17887e-10
55298909	chr19:55298909:G:A	5.40529e-06	-1.30275e-10	-1.2573	3.84313e-05	-1.30275e-10	-1.21714
55299367	chr19:55299367:TTTGG:T	1.34269e-06	-1.13347	-1.51654	8.41429e-06	-1.20813	-1.52795
55299408	chr19:55299408:TG:T	5.51916e-06	-1.46403	0.227578	4.67475e-05	-1.52129	0.500034
55300431	chr19:55300431:G:A	7.94821e-06	-1.30275e-10	-0.871733	5.53042e-05	-1.30275e-10	-0.853164
55300503	chr19:55300503:G:C	7.72582e-06	-0.900111	-5.17887e-10	6.97081e-05	-0.621696	-5.17887e-10
55300729	chr19:55300729:C:T	2.48989e-06	-1.51091	-0.521531	2.35744e-05	-1.39955	-0.306303
55301192	chr19:55301192:C:T	1.46475e-05	-0.260413	-5.17887e-10	0.0001157	-0.115016	-5.17887e-10
55301303	chr19:55301303:A:C	1.54919e-05	0.414675	-0.619041	6.57782e-05	0.00392351	-0.683648
55301860	chr19:55301860:G:T	2.82421e-06	-0.545853	-1.3606	2.09166e-05	-0.581447	-1.24402
55301933	chr19:55301933:G:A	2.29942e-05	-1.30275e-10	0.190562	0.000175211	-1.30275e-10	0.299976
55302089	chr19:55302089:G:C	4.54112e-06	-1.43151	-5.17887e-10	3.04184e-05	-1.45096	-5.17887e-10
55302505	chr19:55302505:A:T	6.91676e-06	-1.01073	-5.17887e-10	3.81419e-05	-1.2247	-5.17887e-10
55302528	chr19:55302528:C:A	5.2586e-06	-1.30275e-10	-1.28481	3.45332e-05	-1.30275e-10	-1.32409
55302958	chr19:55302958:C:T	5.18582e-06	-1.30275e-10	-1.29875	3.42158e-05	-1.30275e-10	-1.33333
55303513	chr19:55303513:A:G	2.4055e-06	-0.849145	-1.21778	1.28342e-05	-1.01227	-1.30163
55303791	chr19:55303791:C:A	2.21034e-06	-0.618584	-1.53295	1.30588e-05	-0.758279	-1.53827
55304392	chr19:55304392:T:C	8.24931e-06	-1.30275e-10	-0.83455	5.78632e-05	-1.30275e-10	-0.807933
55304406	chr19:55304406:T:A	1.39023e-06	-1.07803	-1.53718	1.17777e-05	-0.861971	-1.53784
55304538	chr19:55304538:C:T	2.36888e-06	-0.782008	-1.30026	2.0869e-05	-0.532058	-1.29569
55305310	chr19:55305310:C:T	0.00130244	2.01114	2.21618	0.00424078	1.46966	2.01683
55305407	chr19:55305407:G:A	2.77039e-06	-0.732826	-1.19286	2.55171e-05	-0.478227	-1.14844
55305797	chr19:55305797:A:G	4.80582e-06	-1.30275e-10	-1.37485	3.17608e-05	-1.30275e-10	-1.40778
55305803	chr19:55305803:C:T	0.000827529	-1.30275e-10	3.77376	0.00697886	-1.30275e-10	3.98463
55306169	chr19:55306169:C:T	1.4995e-06	-1.00896	-1.53058	1.30428e-05	-0.780072	-1.5177
55306308	chr19:55306308:G:A	1.55672e-06	-0.972871	-1.52922	1.36241e-05	-0.73865	-1.51552
55306544	chr19:55306544:G:A	2.97788e-06	-0.866189	-0.987279	2.64928e-05	-0.628054	-0.961086
55306570	chr19:55306570:ACT:A	2.91321e-06	-0.869118	-1.00631	2.58968e-05	-0.631411	-0.980485
55306843	chr19:55306843:C:T	4.76844e-06	-1.30275e-10	-1.38266	3.1546e-05	-1.30275e-10	-1.41457
55306857	chr19:55306857:T:C	4.80219e-06	-1.37561	-5.17887e-10	4.65446e-05	-1.0256	-5.17887e-10
55307377	chr19:55307377:T:C	1.51587e-06	-1.00049	-1.5282	1.32157e-05	-0.770641	-1.51397
55307409	chr19:55307409:C:T	0.000887388	-1.30275e-10	3.8436	0.00746112	-1.30275e-10	4.05145
55307455	chr19:55307455:A:G	4.91313e-06	-1.30275e-10	-1.35277	3.26411e-05	-1.30275e-10	-1.38044
55307817	chr19:55307817:G:A	8.97829e-06	-1.30275e-10	-0.74987	5.83976e-05	-1.30275e-10	-0.79874
55308007	chr19:55308007:G:T	5.64886e-06	-1.30275e-10	-1.21323	3.69227e-05	-1.30275e-10	-1.25719
55308056	chr19:55308056:T:G	0.000468693	-1.30275e-10	3.20527	0.0036123	-1.30275e-10	3.32609
55308477	chr19:55308477:C:T	4.76703e-05	2.45346	-1.53383	0.00018933	1.83774	-1.46026
55309075	chr19:55309075:G:A	4.76612e-06	-1.30275e-10	-1.38315	3.16397e-05	-1.30275e-10	-1.4116
55309305	chr19:55309305:G:A	5.10638e-06	-1.30275e-10	-1.31419	3.36168e-05	-1.30275e-10	-1.35099
55309759	chr19:55309759:C:T	4.21869e-06	-1.30275e-10	-1.50515	2.9242e-05	-1.30275e-10	-1.49041
55310176	chr19:55310176:G:T	1.58133e-05	-1.30275e-10	-0.18383	0.000225118	-1.30275e-10	0.550612
55310797	chr19:55310797:G:A	1.20923e-06	-1.22474	-1.52996	1.00571e-05	-1.04044	-1.5173
55310888	chr19:55310888:A:G	1.28158e-06	-1.16554	-1.53104	1.10627e-05	-0.952405	-1.51003
55310999	chr19:55310999:C:T	8.36462e-06	-1.30275e-10	-0.820668	8.9045e-05	-1.30275e-10	-0.376872
55311086	chr19:55311086:C:T	3.97275e-06	-1.56522	-5.17887e-10	2.8411e-05	-1.51924	-5.17887e-10
55311123	chr19:55311123:G:A	4.91129e-06	-1.30275e-10	-1.35314	3.25114e-05	-1.30275e-10	-1.38442
55311422	chr19:55311422:C:G	1.28335e-06	-1.27641	-1.41879	1.10032e-05	-1.09344	-1.37439
55312080	chr19:55312080:C:T	5.04611e-06	-1.30275e-10	-1.32606	3.33176e-05	-1.30275e-10	-1.35993
55313218	chr19:55313218:G:A	0.000228846	3.97183	-1.48346	0.00106649	3.64057	-1.53446
55313266	chr19:55313266:T:C	3.37121e-05	2.07414	-1.50096	0.00014904	1.50106	-1.36285
55313293	chr19:55313293:A:T	2.62116e-05	1.5686	-1.24708	0.000100556	1.09399	-1.34929
55313619	chr19:55313619:G:A	5.51109e-06	-1.23792	-5.17887e-10	3.80603e-05	-1.22684	-5.17887e-10
55313810	chr19:55313810:G:GGCTCCA	0.000506398	4.66027	-1.37763	0.0022318	4.28178	-1.43723
55313868	chr19:55313868:T:C	4.71806e-06	-1.30275e-10	-1.39328	3.10627e-05	-1.30275e-10	-1.43
55313970	chr19:55313970:T:G	4.01056e-06	-0.174407	-1.38134	3.72242e-05	0.0980414	-1.3471
55314021	chr19:55314021:G:A	3.55404e-06	-0.179727	-1.49687	3.23409e-05	0.0910246	-1.4807
55314082	chr19:55314082:C:T	4.11607e-06	-1.30275e-10	-1.52978	2.84366e-05	-1.30275e-10	-1.51834
55314387	chr19:55314387:A:G	2.12395e-05	1.40177	-1.29059	7.82846e-05	0.906757	-1.41242
55314430	chr19:55314430:G:C	4.08556e-06	-1.30275e-10	-1.53722	2.80644e-05	-1.30275e-10	-1.53151
55314447	chr19:55314447:C:T	4.53684e-06	-0.312609	-1.11984	4.08738e-05	-0.0660127	-1.08951
55314573	chr19:55314573:G:A	2.78489e-05	1.48766	-1.10554	9.75738e-05	0.982795	-1.2682
55314686	chr19:55314686:T:TG	3.07522e-05	1.59076	-1.10948	0.000109203	1.0833	-1.25611
55315317	chr19:55315317:A:G	1.40235e-05	0.606943	-0.910888	6.07316e-05	0.240527	-1.00008
55315375	chr19:55315375:C:T	4.69191e-06	-1.30275e-10	-1.39884	3.31767e-05	-1.30275e-10	-1.36417
55315408	chr19:55315408:G:T	4.80143e-06	-1.30275e-10	-1.37577	3.20661e-05	-1.30275e-10	-1.39821
55315678	chr19:55315678:A:G	2.8402e-06	-0.458325	-1.44248	2.94508e-05	-0.0853567	-1.39794
55315807	chr19:55315807:G:A	1.66203e-05	1.38455	-1.51861	7.53512e-05	0.869585	-1.41344
55315909	chr19:55315909:G:A	4.40957e-06	-1.30275e-10	-1.4609	3.08976e-05	-1.30275e-10	-1.43533
55316013	chr19:55316013:T:TG	2.5102e-05	1.49552	-1.21726	8.97293e-05	0.987101	-1.35632
55316233	chr19:55316233:C:T	8.38061e-07	-1.58528	-1.53606	5.75039e-06	-1.57851	-1.53823
55316738	chr19:55316738:C:T	5.1142e-06	-1.30275e-10	-1.31266	3.36155e-05	-1.30275e-10	-1.35103
55317240	chr19:55317240:C:T	9.02228e-06	-1.30275e-10	-0.744982	6.009e-05	-1.30275e-10	-0.77017
55317363	chr19:55317363:T:C	0.000379423	3.73602	-0.74205	0.00167293	3.45408	-0.89776
55317426	chr19:55317426:C:G	2.37374e-05	1.13808	-0.915705	8.6777e-05	0.708882	-1.11155
55317502	chr19:55317502:A:G	0.000586632	4.10547	-0.675751	0.00255243	3.81622	-0.837431
55317841	chr19:55317841:T:C	4.77959e-06	-1.30275e-10	-1.38033	3.37944e-05	-1.30275e-10	-1.34572
55318502	chr19:55318502:G:A	4.93581e-05	-1.30275e-10	0.954421	0.000396363	-1.30275e-10	1.11632
55319216	chr19:55319216:A:C	4.38441e-06	-1.30275e-10	-1.46662	3.02387e-05	-1.30275e-10	-1.45689
55319588	chr19:55319588:T:C	4.64301e-06	-1.30275e-10	-1.40932	3.26229e-05	-1.30275e-10	-1.381
55319720	chr19:55319720:A:G	0.000584031	4.1118	-0.686524	0.00236579	3.75148	-0.848629
55319820	chr19:55319820:A:G	2.89458e-05	1.36644	-0.945697	9.94938e-05	0.870543	-1.13646
55319847	chr19:55319847:C:A	2.58868e-06	-0.455584	-1.53795	2.29849e-05	-0.196752	-1.53443
55320208	chr19:55320208:A:C	2.97628e-05	1.35449	-0.905914	0.000101501	0.85791	-1.10385
55320209	chr19:55320209:A:C	3.29075e-05	1.43844	-0.889422	0.000111128	0.934809	-1.09014
55320221	chr19:55320221:A:G	2.92855e-05	1.37567	-0.943259	0.000100561	0.879463	-1.13471
55320225	chr19:55320225:A:G	1.08576e-05	-1.30275e-10	-0.559819	6.9371e-05	-1.30275e-10	-0.626545
55320261	chr19:55320261:G:C	5.78037e-06	-1.30275e-10	-1.19021	3.95521e-05	-1.30275e-10	-1.18839
55320355	chr19:55320355:T:G	0.000413246	3.9834	-0.904041	0.00169248	3.62617	-1.05823
55320914	chr19:55320914:G:A	4.66735e-06	-1.30275e-10	-1.40409	3.09718e-05	-1.30275e-10	-1.43294
55321059	chr19:55321059:T:G	0.000394611	3.96021	-0.926985	0.00167457	3.61121	-1.05391
55321187	chr19:55321187:G:A	0.000448739	4.07499	-0.913231	0.00183209	3.71214	-1.06493
55321265	chr19:55321265:G:A	4.32232e-06	-1.30275e-10	-1.48089	3.01781e-05	-1.30275e-10	-1.4589
55321326	chr19:55321326:T:C	1.47818e-05	-1.30275e-10	-0.25128	0.000110435	-1.30275e-10	-0.161585
55321516	chr19:55321516:G:A	0.000392427	3.71723	-0.689554	0.0015187	3.35536	-0.895762
55321553	chr19:55321553:C:G	5.72454e-06	-1.30275e-10	-1.19992	3.91614e-05	-1.30275e-10	-1.19832
55321708	chr19:55321708:C:A	8.81228e-06	-1.56984	0.801309	5.28285e-05	-1.62428	0.72532
55321756	chr19:55321756:T:C	4.46385e-06	-1.30275e-10	-1.44867	3.09634e-05	-1.30275e-10	-1.43321
55322092	chr19:55322092:C:T	1.26155e-05	1.01989	-1.42964	6.5641e-05	0.5368	-1.21861
55322265	chr19:55322265:C:A	4.7471e-06	-1.30275e-10	-1.38715	3.17655e-05	-1.30275e-10	-1.40763
55322296	chr19:55322296:A:G	3.98303e-05	1.85983	-1.11988	0.000138901	1.35275	-1.285
55322349	chr19:55322349:G:T	9.88197e-06	-1.30275e-10	-0.653967	6.57031e-05	-1.30275e-10	-0.680867
55322817	chr19:55322817:G:A	0.000126825	2.77373	-0.8756	0.00102379	2.75371	-0.688459
55323080	chr19:55323080:C:G	2.8695e-05	1.34429	-0.932244	0.000103681	0.868428	-1.09312
55323665	chr19:55323665:G:A	1.24815e-05	-0.786495	0.366066	0.00010817	-0.429676	0.247363
55324074	chr19:55324074:C:T	1.52318e-05	-0.221291	-5.17887e-10	9.68946e-05	-0.292389	-5.17887e-10
55324416	chr19:55324416:G:A	8.28346e-07	-1.63919	-1.49381	5.83525e-06	-1.63782	-1.46428
55324420	chr19:55324420:T:C	0.000351596	3.83795	-0.920148	0.00269564	3.76978	-0.736401
55324421	chr19:55324421:G:A	1.11004e-05	-0.961612	0.423915	7.93714e-05	-0.672567	0.180691
55324422	chr19:55324422:G:A	1.07691e-05	-0.988866	0.420866	7.65762e-05	-0.705364	0.177637
55324476	chr19:55324476:C:T	4.89794e-06	-1.30275e-10	-1.35586	3.31543e-05	-1.30275e-10	-1.36484
55324562	chr19:55324562:C:T	4.11372e-06	-1.30275e-10	-1.53035	2.80393e-05	-1.30275e-10	-1.53241
55324642	chr19:55324642:C:T	4.64565e-05	1.45789	-0.564058	0.000142531	0.964406	-0.870858
55324717	chr19:55324717:G:A	0.000218577	3.10663	-0.664173	0.00170826	2.98773	-0.410512
55324960	chr19:55324960:A:G	6.27915e-06	-1.30275e-10	-1.10745	4.22053e-05	-1.30275e-10	-1.12347
55325129	chr19:55325129:C:T	8.31776e-07	-1.59076	-1.53811	5.72594e-06	-1.58344	-1.53757
55325346	chr19:55325346:G:A	7.45749e-05	-1.30275e-10	1.36712	0.000599953	-1.30275e-10	1.53084
55325665	chr19:55325665:G:A	1.66977e-05	-1.30275e-10	-0.129407	0.000121167	-1.30275e-10	-0.0688404
55325835	chr19:55325835:G:A	8.39232e-07	-1.59009	-1.52985	5.73835e-06	-1.58299	-1.53585
55326113	chr19:55326113:G:A	5.46933e-05	1.05706	-5.17887e-10	0.000266499	0.719358	-5.17887e-10
55326163	chr19:55326163:G:A	0.000191303	1.10576	1.20341	0.00187717	0.667333	2.00417
55326203	chr19:55326203:A:G	3.95799e-06	-1.56894	-5.17887e-10	2.67434e-05	-1.57973	-5.17887e-10
55326273	chr19:55326273:C:T	8.41308e-07	-1.63928	-1.4782	5.84959e-06	-1.60851	-1.49113
55326862	chr19:55326862:G:A	4.70314e-06	-1.30275e-10	-1.39645	3.16755e-05	-1.30275e-10	-1.41047
55326967	chr19:55326967:A:G	3.96513e-06	-1.56714	-5.17887e-10	2.54203e-05	-1.63047	-5.17887e-10
55326971	chr19:55326971:C:T	3.82347e-06	-1.60352	-5.17887e-10	2.51819e-05	-1.63989	-5.17887e-10
55327808	chr19:55327808:A:G	9.63398e-07	-1.45084	-1.53113	6.90922e-06	-1.40868	-1.52448
55327904	chr19:55327904:T:C	8.5185e-05	2.37882	-0.878671	0.000716732	2.38426	-0.675573
55328164	chr19:55328164:C:T	1.87127e-05	0.737863	-0.753343	0.000140194	0.643165	-0.566154
55328663	chr19:55328663:C:T	5.40025e-06	-1.30275e-10	-1.25823	3.70322e-05	-1.30275e-10	-1.25423
55329533	chr19:55329533:G:A	6.21124e-06	-1.30275e-10	-1.11832	4.11134e-05	-1.30275e-10	-1.14968
55329542	chr19:55329542:A:G	4.34232e-06	-1.30275e-10	-1.47627	2.96153e-05	-1.30275e-10	-1.47772
55329563	chr19:55329563:T:C	2.56357e-05	-0.502752	0.802059	0.000219683	-0.74131	1.26748
55329929	chr19:55329929:A:G	8.62018e-06	-1.30275e-10	-0.790573	6.38345e-05	-1.30275e-10	-0.70972
55330677	chr19:55330677:T:C	9.55404e-07	-1.59191	-1.39839	6.49228e-06	-1.6169	-1.3785
55330911	chr19:55330911:A:G	5.98201e-06	-1.30275e-10	-1.15592	4.09666e-05	-1.30275e-10	-1.15326
55331324	chr19:55331324:G:A	1.51314e-06	-1.37357	-1.15693	1.10474e-05	-1.305	-1.15882
55331846	chr19:55331846:G:C	4.24581e-06	-1.30275e-10	-1.49875	2.91256e-05	-1.30275e-10	-1.4944
55331996	chr19:55331996:C:T	3.75217e-06	-1.62235	-5.17887e-10	2.54282e-05	-1.63015	-5.17887e-10
55332087	chr19:55332087:A:G	7.30447e-06	-1.30275e-10	-0.956193	5.14808e-05	-1.30275e-10	-0.924804
55332437	chr19:55332437:C:T	1.1072e-06	-1.34704	-1.49581	8.09141e-06	-1.27468	-1.50053
55332463	chr19:55332463:G:C	3.67746e-06	-1.64246	-5.17887e-10	2.53613e-05	-1.63279	-5.17887e-10
55332703	chr19:55332703:G:A	1.47164e-05	0.549812	-0.805526	0.000103163	0.396561	-0.626264
55332846	chr19:55332846:C:T	6.42503e-06	-1.30275e-10	-1.08448	4.57467e-05	-1.30275e-10	-1.04289
55333459	chr19:55333459:G:T	8.14158e-06	-1.30275e-10	-0.847695	6.18433e-05	-1.30275e-10	-0.74141
55333486	chr19:55333486:G:A	8.27427e-06	-1.30275e-10	-0.83153	6.29161e-05	-1.30275e-10	-0.724212
55333523	chr19:55333523:C:T	1.96961e-06	-1.52957	-0.737279	1.54382e-05	-1.47753	-0.65164
55333838	chr19:55333838:C:T	7.00097e-06	-1.30275e-10	-0.99863	5.13256e-05	-1.30275e-10	-0.927823
55334018	chr19:55334018:A:G	2.21774e-06	-1.35686	-0.791333	1.80624e-05	-1.45876	-0.513427
55334631	chr19:55334631:C:T	4.11917e-06	-1.30275e-10	-1.52903	2.80074e-05	-1.30275e-10	-1.53355
55334721	chr19:55334721:C:T	4.9424e-06	0.185711	-1.53254	3.02872e-05	0.0578539	-1.51314
55334733	chr19:55334733:G:C	4.08872e-06	-1.30275e-10	-1.53645	2.78791e-05	-1.30275e-10	-1.53813
55334806	chr19:55334806:G:A	1.40194e-06	-1.29492	-1.3119	1.03569e-05	-1.22393	-1.30444
55334909	chr19:55334909:A:G	1.00581e-05	-1.30275e-10	-0.636305	6.88342e-05	-1.30275e-10	-0.634312
55335273	chr19:55335273:G:A	9.59686e-07	-1.64125	-1.34458	6.74084e-06	-1.64174	-1.31609
55335437	chr19:55335437:C:G	1.04178e-06	-1.60879	-1.29497	6.89378e-06	-1.6199	-1.31549
55335467	chr19:55335467:G:A	6.69718e-06	-1.30275e-10	-1.04299	4.44098e-05	-1.30275e-10	-1.07255
55335487	chr19:55335487:C:T	5.11679e-06	-1.30275e-10	-1.31215	3.65345e-05	-1.30275e-10	-1.26776
55335679	chr19:55335679:A:G	4.0851e-06	-1.30275e-10	-1.53733	2.78748e-05	-1.30275e-10	-1.53829
55336036	chr19:55336036:G:A	8.383e-06	-1.30275e-10	-0.818474	6.09326e-05	-1.30275e-10	-0.756246
55336253	chr19:55336253:C:T	1.36065e-06	-1.51803	-1.11869	9.71078e-06	-1.47737	-1.11541
55337197	chr19:55337197:C:T	3.42224e-05	-1.30275e-10	0.588202	0.00028181	-1.30275e-10	0.775221
55337344	chr19:55337344:G:A	1.5769e-06	-1.46783	-1.02138	1.13835e-05	-1.41809	-1.01576
55337354	chr19:55337354:C:G	1.19084e-05	-1.30275e-10	-0.467435	8.76662e-05	-1.30275e-10	-0.392477
55337531	chr19:55337531:A:C	1.19305e-05	-1.30275e-10	-0.465585	8.78364e-05	-1.30275e-10	-0.390538
55337636	chr19:55337636:G:A	1.18612e-06	-1.31285	-1.46114	8.5911e-06	-1.23226	-1.48302
55338149	chr19:55338149:T:C	5.81296e-06	-1.30275e-10	-1.18459	3.97156e-05	-1.30275e-10	-1.18427
55338178	chr19:55338178:A:G	1.27075e-06	-1.64201	-1.06306	8.6969e-06	-1.64246	-1.06059
55338198	chr19:55338198:C:T	4.23766e-06	-1.30275e-10	-1.50067	2.88368e-05	-1.30275e-10	-1.50436
55338255	chr19:55338255:T:C	1.40063e-05	-1.30275e-10	-0.305172	0.000100246	-1.30275e-10	-0.258386
55338362	chr19:55338362:G:A	1.69916e-05	-1.30275e-10	-0.111961	0.00013072	-1.30275e-10	0.00704244
55338697	chr19:55338697:A:G	1.62731e-06	-1.49918	-0.958573	1.17115e-05	-1.45368	-0.951765
55338840	chr19:55338840:C:T	1.34547e-06	-1.13161	-1.51633	1.03494e-05	-1.02752	-1.50156
55338901	chr19:55338901:G:A	2.66638e-06	-0.630877	-1.33308	1.81346e-05	-0.71626	-1.25193
55339024	chr19:55339024:TA:T	1.33854e-06	-1.24748	-1.40562	9.74668e-06	-1.16844	-1.42064
55339074	chr19:55339074:T:C	5.57427e-06	-1.30275e-10	-1.22652	3.86325e-05	-1.30275e-10	-1.21192
55339123	chr19:55339123:C:G	1.17728e-06	-1.24316	-1.53831	8.8407e-06	-1.14987	-1.53678
55339213	chr19:55339213:A:G	8.0833e-06	-1.30275e-10	-0.854879	5.87485e-05	-1.30275e-10	-0.792748
55339283	chr19:55339283:C:T	2.34955e-06	-0.554583	-1.53587	1.72823e-05	-0.478679	-1.53765
55339395	chr19:55339395:G:T	1.27269e-06	-1.16655	-1.537	9.69994e-06	-1.06182	-1.53207
55339465	chr19:55339465:A:G	4.08105e-06	-1.30275e-10	-1.53832	2.78926e-05	-1.30275e-10	-1.53765
55340463	chr19:55340463:G:A	4.14603e-06	-1.30275e-10	-1.52253	2.87693e-05	-1.30275e-10	-1.5067
55340615	chr19:55340615:G:GC	1.29808e-06	-1.57912	-1.10467	9.13676e-06	-1.54465	-1.10905
55340621	chr19:55340621:T:C	1.22226e-06	-1.62944	-1.11454	8.47244e-06	-1.61043	-1.11877
55340638	chr19:55340638:T:G	1.40206e-06	-1.62672	-0.98002	9.87176e-06	-1.6085	-0.967832
55340747	chr19:55340747:G:A	4.51608e-06	-1.30275e-10	-1.43703	3.0398e-05	-1.30275e-10	-1.45164
55340979	chr19:55340979:C:T	3.71791e-06	-1.63152	-5.17887e-10	2.51222e-05	-1.64226	-5.17887e-10
55341050	chr19:55341050:C:A	1.64443e-06	-1.64239	-0.80489	1.13639e-05	-1.63937	-0.796206
55341080	chr19:55341080:C:G	4.22586e-06	-1.30275e-10	-1.50346	2.91444e-05	-1.30275e-10	-1.49375
55341604	chr19:55341604:G:C	3.71511e-06	-1.63227	-5.17887e-10	2.53243e-05	-1.63425	-5.17887e-10
55342129	chr19:55342129:T:C	7.97866e-07	-1.63739	-1.53311	5.4189e-06	-1.63926	-1.53686
55342874	chr19:55342874:A:G	1.00864e-06	-1.39875	-1.53733	7.63276e-06	-1.30129	-1.53227
55342945	chr19:55342945:G:A	8.2573e-06	0.429679	-1.26326	5.59412e-05	0.264364	-1.10608
55343001	chr19:55343001:G:A	4.08193e-06	-1.30275e-10	-1.53811	2.79132e-05	-1.30275e-10	-1.53691
55343021	chr19:55343021:G:A	6.66004e-06	0.151888	-1.20044	5.05022e-05	0.144623	-1.08862
55343040	chr19:55343040:A:C	1.40606e-06	-1.64044	-0.96345	9.57727e-06	-1.64046	-0.96616
55343141	chr19:55343141:C:T	4.64801e-06	-1.30275e-10	-1.40824	3.46158e-05	-1.30275e-10	-1.3217
55344156	chr19:55344156:C:T	7.13942e-06	-1.30275e-10	-0.979048	4.78886e-05	-1.30275e-10	-0.997136
55344222	chr19:55344222:C:T	4.16639e-06	-1.51763	-5.17887e-10	2.98673e-05	-1.46925	-5.17887e-10
55344302	chr19:55344302:C:T	5.58489e-06	-1.30275e-10	-1.22462	4.09303e-05	-1.30275e-10	-1.15414
55344715	chr19:55344715:T:C	5.13123e-06	-0.140495	-1.16884	3.72776e-05	-0.306675	-0.940946
55344729	chr19:55344729:G:C	4.39773e-06	-1.30275e-10	-1.46359	2.9728e-05	-1.30275e-10	-1.47393
55344761	chr19:55344761:C:T	5.7567e-06	-1.19432	-5.17887e-10	4.15314e-05	-1.13956	-5.17887e-10
55344779	chr19:55344779:G:A	4.20287e-06	-1.30275e-10	-1.50891	2.91837e-05	-1.30275e-10	-1.4924
55344843	chr19:55344843:C:T	2.67472e-06	-0.433246	-1.52759	1.54354e-05	-0.592062	-1.53729
55345476	chr19:55345476:G:A	9.24842e-06	-1.30275e-10	-0.720227	5.84881e-05	-1.30275e-10	-0.797191
55345483	chr19:55345483:G:A	1.19113e-06	-1.42484	-1.34494	9.11206e-06	-1.42295	-1.23347
55345490	chr19:55345490:C:T	3.49852e-06	-0.154603	-1.53774	2.60287e-05	-0.0684888	-1.53832
55345494	chr19:55345494:G:A	4.1567e-06	-1.30275e-10	-1.51996	2.81843e-05	-1.30275e-10	-1.52725
55345656	chr19:55345656:C:T	4.08744e-06	-1.30275e-10	-1.53676	2.79117e-05	-1.30275e-10	-1.53697
55345710	chr19:55345710:C:T	5.20519e-06	-1.30275e-10	-1.29502	3.66303e-05	-1.30275e-10	-1.26514
55345798	chr19:55345798:G:A	3.9694e-06	-1.56607	-5.17887e-10	2.71603e-05	-1.56426	-5.17887e-10
55345858	chr19:55345858:C:T	3.69332e-06	-1.63815	-5.17887e-10	2.54551e-05	-1.6291	-5.17887e-10
55346121	chr19:55346121:C:T	4.76834e-05	0.919903	-5.17887e-10	0.000361618	1.02458	-5.17887e-10
55346709	chr19:55346709:C:T	4.2865e-06	-1.30275e-10	-1.48921	2.89836e-05	-1.30275e-10	-1.49928
55347110	chr19:55347110:C:T	4.15359e-06	-1.30275e-10	-1.52071	2.82352e-05	-1.30275e-10	-1.52544
55347206	chr19:55347206:C:A	4.37763e-06	-1.30275e-10	-1.46817	3.08174e-05	-1.30275e-10	-1.43794
55347365	chr19:55347365:C:T	4.71416e-06	-1.30275e-10	-1.39411	3.23115e-05	-1.30275e-10	-1.39059
55347431	chr19:55347431:C:T	4.85887e-06	-1.30275e-10	-1.36387	3.23696e-05	-1.30275e-10	-1.38879
55347858	chr19:55347858:G:A	4.54774e-06	-1.43005	-5.17887e-10	4.38896e-05	-1.08434	-5.17887e-10
55347912	chr19:55347912:G:A	7.75575e-06	-1.30275e-10	-0.896246	5.20218e-05	-1.30275e-10	-0.914351
55348071	chr19:55348071:C:A	2.73316e-06	-0.4065	-1.53272	1.70571e-05	-0.549139	-1.48031
55348747	chr19:55348747:C:G	5.16712e-06	-1.30275e-10	-1.30237	3.22441e-05	-1.30275e-10	-1.39268
55350499	chr19:55350499:A:T	4.16406e-06	-1.30275e-10	-1.51819	2.82794e-05	-1.30275e-10	-1.52388
55350756	chr19:55350756:C:T	8.55502e-06	-1.30275e-10	-0.798162	5.45219e-05	-1.30275e-10	-0.867412
55351372	chr19:55351372:C:G	5.46194e-06	-1.30275e-10	-1.24688	3.60406e-05	-1.30275e-10	-1.28137
55351397	chr19:55351397:C:T	4.08135e-06	-1.30275e-10	-1.53825	2.7915e-05	-1.30275e-10	-1.53685
55351494	chr19:55351494:G:A	4.08594e-06	-1.30275e-10	-1.53713	2.79324e-05	-1.30275e-10	-1.53623
55351749	chr19:55351749:G:A	6.26011e-06	-1.11048	-5.17887e-10	4.46634e-05	-1.06686	-5.17887e-10
55352072	chr19:55352072:G:A	4.11185e-06	-1.30275e-10	-1.53081	2.78942e-05	-1.30275e-10	-1.53759
55352192	chr19:55352192:ACAGGAAG:A	4.51016e-06	-1.30275e-10	-1.43835	3.15395e-05	-1.30275e-10	-1.41477
55352336	chr19:55352336:A:G	4.20002e-06	-1.30275e-10	-1.50959	2.94295e-05	-1.30275e-10	-1.48402
55352806	chr19:55352806:G:A	6.54098e-06	-1.30275e-10	-1.06659	4.21571e-05	-1.30275e-10	-1.12461
55353911	chr19:55353911:G:T	4.18396e-06	-1.30275e-10	-1.51342	2.88163e-05	-1.30275e-10	-1.50507
55354159	chr19:55354159:C:T	1.36563e-06	-1.14551	-1.48755	9.66894e-06	-1.19379	-1.4033
55354163	chr19:55354163:A:G	1.07191e-05	-1.30275e-10	-0.572654	6.76036e-05	-1.30275e-10	-0.652353
55354726	chr19:55354726:C:T	6.85332e-06	-1.30275e-10	-1.01995	4.47414e-05	-1.30275e-10	-1.06511
55355100	chr19:55355100:G:C	1.82695e-06	-0.82316	-1.51887	1.20616e-05	-0.898969	-1.47702
55355669	chr19:55355669:T:C	8.99448e-07	-1.57277	-1.47789	6.11822e-06	-1.58575	-1.46899
55355850	chr19:55355850:T:C	4.18698e-06	-1.30275e-10	-1.5127	2.88662e-05	-1.30275e-10	-1.50334
55356742	chr19:55356742:A:G	3.79764e-06	-1.6103	-5.17887e-10	2.63203e-05	-1.59567	-5.17887e-10
55356957	chr19:55356957:G:C	9.33092e-07	-1.54463	-1.4693	6.69956e-06	-1.51563	-1.44834
55357076	chr19:55357076:G:A	9.32408e-07	-1.54588	-1.46878	6.69307e-06	-1.5172	-1.44775
55357092	chr19:55357092:A:G	3.41824e-06	-1.12524	-0.590314	1.82176e-05	-1.30383	-0.659799
55357253	chr19:55357253:C:G	4.41659e-06	-1.30275e-10	-1.45931	2.93035e-05	-1.30275e-10	-1.48831
55357408	chr19:55357408:G:A	4.12752e-06	-1.30275e-10	-1.527	2.8256e-05	-1.30275e-10	-1.52471
55357725	chr19:55357725:AAT:A	2.63373e-05	0.326307	-5.17887e-10	0.000139376	0.0711602	-5.17887e-10
55357857	chr19:55357857:C:A	4.25997e-06	-1.30275e-10	-1.49542	2.92873e-05	-1.30275e-10	-1.48886
55357923	chr19:55357923:A:G	8.2676e-07	-1.60783	-1.52709	5.67283e-06	-1.59539	-1.53493
55357927	chr19:55357927:G:A	9.79234e-07	-1.45714	-1.50852	6.94616e-06	-1.40105	-1.52678
55358298	chr19:55358298:G:C	2.18907e-05	-1.30275e-10	0.141384	0.000136246	-1.30275e-10	0.0484468
55358759	chr19:55358759:G:A	6.49678e-06	-1.30275e-10	-1.07337	4.62993e-05	-1.30275e-10	-1.03089
55358892	chr19:55358892:G:A	7.03175e-06	-0.994244	-5.17887e-10	4.70416e-05	-1.01498	-5.17887e-10
55358921	chr19:55358921:C:T	1.29585e-06	-1.57233	-1.11318	9.06549e-06	-1.57799	-1.08355
55358951	chr19:55358951:C:T	6.14234e-06	-1.30275e-10	-1.12947	4.49406e-05	-1.30275e-10	-1.06067
55359522	chr19:55359522:G:A	7.75561e-06	-1.30275e-10	-0.896264	5.50081e-05	-1.30275e-10	-0.858533
55359568	chr19:55359568:G:A	4.50197e-06	-1.30275e-10	-1.44016	3.13157e-05	-1.30275e-10	-1.4219
55359651	chr19:55359651:A:G	9.37262e-07	-1.5991	-1.41037	6.40016e-06	-1.60896	-1.40074
55359722	chr19:55359722:C:A	7.5053e-06	-1.30275e-10	-0.929071	5.036e-05	-1.30275e-10	-0.946817
55359837	chr19:55359837:G:A	6.96657e-06	-1.30275e-10	-1.00356	5.05319e-05	-1.30275e-10	-0.943409
55359855	chr19:55359855:C:T	4.21362e-06	-1.30275e-10	-1.50636	2.90912e-05	-1.30275e-10	-1.49558
55360677	chr19:55360677:C:T	4.56401e-06	-1.30275e-10	-1.42648	3.1735e-05	-1.30275e-10	-1.40859
55360823	chr19:55360823:G:A	8.34194e-07	-1.63892	-1.48705	5.47887e-06	-1.62834	-1.53677
55361029	chr19:55361029:A:G	8.34162e-07	-1.60676	-1.51925	5.6265e-06	-1.61768	-1.52084
55361945	chr19:55361945:CAGACCCAGGAGTCCAGGGCCCTTAGCTCCTCCCT:C	2.09521e-06	-1.32177	-0.883263	2.77805e-05	-1.35601	-0.18567
55362076	chr19:55362076:A:G	3.98549e-06	-1.56202	-5.17887e-10	2.81828e-05	-1.5273	-5.17887e-10
55362087	chr19:55362087:C:CCTCGA	1.23036e-05	-1.30275e-10	-0.434784	7.66935e-05	-1.30275e-10	-0.526197
55362274	chr19:55362274:C:T	8.98751e-07	-1.61694	-1.43449	7.49393e-06	-1.62516	-1.22676
55362801	chr19:55362801:C:T	4.59987e-06	-1.30275e-10	-1.41865	3.19993e-05	-1.30275e-10	-1.4003
55363251	chr19:55363251:G:A	5.33183e-06	-1.30275e-10	-1.27099	3.72336e-05	-1.30275e-10	-1.2488
55363274	chr19:55363274:C:T	1.2172e-06	-1.48312	-1.26501	1.44758e-05	-1.5074	-0.686132
55363512	chr19:55363512:T:C	4.19505e-06	-1.30275e-10	-1.51077	2.9301e-05	-1.30275e-10	-1.48839
55363914	chr19:55363914:C:G	5.01585e-06	-1.30275e-10	-1.33208	3.48155e-05	-1.30275e-10	-1.31595
55364051	chr19:55364051:A:G	6.4724e-06	-1.30275e-10	-1.07713	4.18038e-05	-1.30275e-10	-1.13303
55364872	chr19:55364872:C:T	3.26611e-06	-0.22279	-1.53829	1.7015e-05	-0.497749	-1.53417
55365215	chr19:55365215:TGGTGCACACCTGTGATCCCAGCTAATC:T	4.4424e-06	-1.30275e-10	-1.45348	2.99684e-05	-1.30275e-10	-1.46587
55365286	chr19:55365286:G:C	2.41076e-06	-0.526415	-1.53832	1.33541e-05	-0.740763	-1.53343
55365299	chr19:55365299:C:T	9.70106e-07	-1.48194	-1.49309	6.48417e-06	-1.49808	-1.49857
55365379	chr19:55365379:C:T	1.23689e-06	-1.19764	-1.53444	9.51402e-06	-1.09394	-1.5193
55365461	chr19:55365461:C:G	4.74997e-06	-1.30275e-10	-1.38654	3.36555e-05	-1.30275e-10	-1.34984
55365743	chr19:55365743:A:C	1.26079e-05	-1.45148	1.04113	0.000304089	-1.45309	2.3044
55365863	chr19:55365863:C:T	2.37319e-06	-0.622969	-1.45748	1.39252e-05	-0.824014	-1.4083
55365878	chr19:55365878:G:A	4.0812e-06	-1.30275e-10	-1.53829	2.7919e-05	-1.30275e-10	-1.53671
55365887	chr19:55365887:G:T	3.69912e-06	-1.63658	-5.17887e-10	2.51948e-05	-1.63938	-5.17887e-10
55366667	chr19:55366667:C:G	1.67198e-06	-1.21086	-1.21981	1.30091e-05	-1.3186	-0.981766
55366873	chr19:55366873:G:A	4.27893e-05	-1.30275e-10	0.811608	0.00029025	-1.30275e-10	0.804729
55367153	chr19:55367153:G:C	3.9239e-06	-0.584702	-0.992893	3.572e-05	-0.419679	-0.870623
55367688	chr19:55367688:G:A	1.40792e-06	-1.34948	-1.25308	1.09934e-05	-1.43947	-1.02925
55368304	chr19:55368304:C:T	4.10682e-06	-1.53203	-5.17887e-10	2.5692e-05	-1.61984	-5.17887e-10
55368945	chr19:55368945:G:C	9.39292e-06	-1.30275e-10	-0.704723	6.61505e-05	-1.30275e-10	-0.674081
55369017	chr19:55369017:G:T	1.32402e-06	-1.38029	-1.28372	7.68125e-06	-1.45862	-1.36862
55369052	chr19:55369052:C:T	1.15149e-06	-1.3764	-1.42722	6.89075e-06	-1.45565	-1.48018
55369055	chr19:55369055:GGGTCTGAGGGAGGAGAGGCTGGGGGCCTGGACTCCTA:G	5.40567e-06	-1.30275e-10	-1.25723	3.93471e-05	-1.30275e-10	-1.19359
55369402	chr19:55369402:C:G	4.51023e-06	-1.30275e-10	-1.43833	3.03026e-05	-1.30275e-10	-1.45478
55369793	chr19:55369793:C:G	9.25689e-07	-1.4836	-1.5383	6.92305e-06	-1.41229	-1.51887
55369983	chr19:55369983:T:C	8.42038e-07	-1.64245	-1.47416	5.54439e-06	-1.63849	-1.51473
55370387	chr19:55370387:G:A	4.51172e-06	-1.30275e-10	-1.438	3.05987e-05	-1.30275e-10	-1.44506
55370918	chr19:55370918:A:G	4.99472e-06	-1.3363	-5.17887e-10	3.71194e-05	-1.25188	-5.17887e-10
55371438	chr19:55371438:A:G	4.12887e-06	-1.30275e-10	-1.52668	2.86397e-05	-1.30275e-10	-1.51122
55371439	chr19:55371439:G:C	4.78294e-06	-1.30275e-10	-1.37962	3.33903e-05	-1.30275e-10	-1.35775
55371495	chr19:55371495:A:AG	4.26061e-06	-1.30275e-10	-1.49527	2.94462e-05	-1.30275e-10	-1.48345
55371760	chr19:55371760:G:A	5.30485e-06	-1.30275e-10	-1.27606	3.50227e-05	-1.30275e-10	-1.31002
55371992	chr19:55371992:G:C	6.26819e-06	-1.30275e-10	-1.10919	4.58347e-05	-1.30275e-10	-1.04097
55372090	chr19:55372090:T:C	4.95749e-06	-1.30275e-10	-1.34378	3.44843e-05	-1.30275e-10	-1.32551
55372141	chr19:55372141:C:T	8.03545e-07	-1.64225	-1.52115	5.45675e-06	-1.63356	-1.5356
55372323	chr19:55372323:G:A	4.40207e-06	-1.30275e-10	-1.4626	3.10111e-05	-1.30275e-10	-1.43167
55372477	chr19:55372477:G:A	6.38852e-06	-1.30275e-10	-1.09018	4.52826e-05	-1.30275e-10	-1.05309
55372491	chr19:55372491:G:A	3.92393e-06	-1.57758	-5.17887e-10	2.68352e-05	-1.5763	-5.17887e-10
55373599	chr19:55373599:C:T	2.27386e-06	-0.96829	-1.15491	1.80316e-05	-0.88019	-1.0937
55373845	chr19:55373845:G:A	1.03603e-06	-1.62947	-1.27981	1.36344e-05	-1.63053	-0.62289
55374216	chr19:55374216:A:G	2.20997e-06	-0.807345	-1.34436	1.39724e-05	-0.894999	-1.33393
55374226	chr19:55374226:T:A	1.18084e-06	-1.26495	-1.5135	9.62891e-06	-1.16777	-1.43347
55374324	chr19:55374324:T:C	7.1274e-06	-0.444818	-0.535915	6.14976e-05	-0.261539	-0.485477
55374728	chr19:55374728:G:A	5.50498e-06	-1.30275e-10	-1.23903	3.62582e-05	-1.30275e-10	-1.27535
55375584	chr19:55375584:C:A	9.80357e-07	-1.55788	-1.40664	5.80796e-06	-1.56875	-1.53803
55375610	chr19:55375610:A:G	4.11567e-06	-1.30275e-10	-1.52988	2.85747e-05	-1.30275e-10	-1.51349
55375926	chr19:55375926:C:T	4.37118e-06	-1.30275e-10	-1.46965	2.93569e-05	-1.30275e-10	-1.48649
55376509	chr19:55376509:A:G	8.39605e-06	-1.30275e-10	-0.816918	5.51039e-05	-1.30275e-10	-0.856792
55376727	chr19:55376727:C:T	1.12578e-06	-1.28897	-1.53723	7.08766e-06	-1.37717	-1.53049
55376788	chr19:55376788:C:T	1.05526e-06	-1.36952	-1.52138	6.61521e-06	-1.43899	-1.53765
55378083	chr19:55378083:G:A	3.71842e-06	-0.760702	-0.870678	3.02121e-05	-0.661528	-0.796242
55378434	chr19:55378434:C:T	2.61214e-06	-1.40412	-0.580393	1.53792e-05	-1.36278	-0.770217
55378758	chr19:55378758:G:A	1.55935e-06	-0.9621	-1.53831	1.07187e-05	-0.956178	-1.53784
55378801	chr19:55378801:C:T	1.34816e-06	-1.10771	-1.53823	9.261e-06	-1.10371	-1.53649
55379047	chr19:55379047:G:A	2.32313e-06	-1.18118	-0.92058	1.94877e-05	-1.28056	-0.615671
55379466	chr19:55379466:G:A	2.39132e-06	-0.558634	-1.5142	1.22222e-05	-0.837099	-1.52566
55379579	chr19:55379579:A:G	4.99567e-06	-1.30275e-10	-1.33611	3.41009e-05	-1.30275e-10	-1.33669
55379756	chr19:55379756:G:A	4.08277e-06	-1.30275e-10	-1.5379	2.78745e-05	-1.30275e-10	-1.5383
55379791	chr19:55379791:G:A	3.42261e-06	-1.63217	-0.0821067	1.83103e-05	-1.62025	-0.338306
55380222	chr19:55380222:CTGTGCAGCTG:C	0.000107651	2.58246	-0.848253	0.000568539	2.3058	-0.828748
55380531	chr19:55380531:T:A	8.89957e-07	-1.64022	-1.42105	5.71891e-06	-1.64206	-1.48018
55380570	chr19:55380570:G:A	6.18849e-06	0.212527	-1.33452	3.29135e-05	-0.0244869	-1.34764
55380670	chr19:55380670:C:T	4.73506e-06	-0.0789852	-1.3107	2.57208e-05	-0.295268	-1.32345
55380671	chr19:55380671:C:T	4.8777e-06	-0.0542256	-1.30578	2.6438e-05	-0.272842	-1.31837
55380764	chr19:55380764:T:G	9.0185e-07	-1.61581	-1.43218	5.779e-06	-1.62379	-1.48799
55380775	chr19:55380775:T:TC	4.64075e-06	-1.30275e-10	-1.4098	3.08088e-05	-1.30275e-10	-1.43821
55381118	chr19:55381118:T:C	4.09589e-06	-1.30275e-10	-1.5347	2.78929e-05	-1.30275e-10	-1.53764
55381184	chr19:55381184:C:T	4.08136e-06	-1.30275e-10	-1.53825	2.80459e-05	-1.30275e-10	-1.53217
55381216	chr19:55381216:T:G	3.23911e-05	1.97192	-1.43872	0.000171404	1.71823	-1.44022
55381311	chr19:55381311:G:A	7.91697e-07	-1.64181	-1.53645	5.40737e-06	-1.64128	-1.53697
55381562	chr19:55381562:T:C	6.08746e-06	-1.30275e-10	-1.13845	0.000129441	-1.30275e-10	-0.00278877
55381733	chr19:55381733:C:T	4.7536e-06	-1.30275e-10	-1.38578	3.32333e-05	-1.30275e-10	-1.36246
55382151	chr19:55382151:C:T	5.64436e-06	-1.30275e-10	-1.21402	0.00011167	-1.30275e-10	-0.150464
55382235	chr19:55382235:C:T	4.42791e-06	-1.30275e-10	-1.45675	3.11009e-05	-1.30275e-10	-1.42878
55382456	chr19:55382456:G:A	1.28413e-05	-1.30275e-10	-0.392016	9.16325e-05	-1.30275e-10	-0.348228
55383470	chr19:55383470:T:G	1.07748e-05	-1.30275e-10	-0.567468	0.000460717	-1.30275e-10	1.26677
55383698	chr19:55383698:C:G	4.33861e-06	-1.30275e-10	-1.47713	3.02906e-05	-1.30275e-10	-1.45518
55384220	chr19:55384220:G:A	7.90783e-07	-1.64117	-1.53824	5.44965e-06	-1.64082	-1.52964
55384714	chr19:55384714:T:C	1.14455e-06	-1.47018	-1.33949	7.87642e-06	-1.45781	-1.34433
55384741	chr19:55384741:C:T	3.84293e-05	2.19774	-1.4936	0.000201629	1.93436	-1.49394
55384894	chr19:55384894:C:T	5.50807e-06	-1.23847	-5.17887e-10	4.38018e-05	-1.08634	-5.17887e-10
55385251	chr19:55385251:C:T	7.90158e-07	-1.64227	-1.53793	5.40588e-06	-1.64033	-1.5382
55385310	chr19:55385310:A:G	4.65394e-06	-1.30275e-10	-1.40697	3.15342e-05	-1.30275e-10	-1.41494
55385341	chr19:55385341:C:T	7.97398e-07	-1.63729	-1.53379	5.5836e-06	-1.63659	-1.50959
55385398	chr19:55385398:A:G	8.86199e-06	-0.419054	-0.343855	7.80286e-05	-0.220535	-0.288403
55385565	chr19:55385565:C:T	4.40518e-06	-1.30275e-10	-1.4619	3.09209e-05	-1.30275e-10	-1.43458
55386229	chr19:55386229:G:A	4.78608e-06	-1.30275e-10	-1.37897	3.31439e-05	-1.30275e-10	-1.36515
55386449	chr19:55386449:C:T	4.68113e-06	-1.30275e-10	-1.40114	3.19678e-05	-1.30275e-10	-1.40129
55387087	chr19:55387087:C:A	4.23329e-06	-1.30275e-10	-1.5017	2.95124e-05	-1.30275e-10	-1.4812
55387347	chr19:55387347:G:A	4.35962e-06	-1.30275e-10	-1.4723	2.9921e-05	-1.30275e-10	-1.46745
55387395	chr19:55387395:A:T	4.43519e-06	-1.30275e-10	-1.45511	3.08936e-05	-1.30275e-10	-1.43546
55387497	chr19:55387497:C:A	1.76989e-05	-1.30275e-10	-0.0711751	0.000127393	-1.30275e-10	-0.0187367
55387734	chr19:55387734:C:T	6.38587e-06	-1.09059	-5.17887e-10	4.79293e-05	-0.996288	-5.17887e-10
55387810	chr19:55387810:G:C	2.7721e-06	-1.07236	-0.852714	1.85901e-05	-1.16112	-0.78227
55387846	chr19:55387846:A:G	4.73646e-06	-1.30275e-10	-1.38939	3.2688e-05	-1.30275e-10	-1.37901
55387878	chr19:55387878:A:C	4.48675e-06	-1.30275e-10	-1.44355	3.03274e-05	-1.30275e-10	-1.45396
55387994	chr19:55387994:C:T	5.9308e-06	-1.30275e-10	-1.16452	3.97327e-05	-1.30275e-10	-1.18384
55388066	chr19:55388066:G:A	4.24616e-06	-1.30275e-10	-1.49866	2.8744e-05	-1.30275e-10	-1.50758
55388102	chr19:55388102:A:G	4.25964e-06	-1.30275e-10	-1.4955	2.8942e-05	-1.30275e-10	-1.50072
55388113	chr19:55388113:C:T	4.22413e-06	-1.30275e-10	-1.50387	2.94173e-05	-1.30275e-10	-1.48443
55388504	chr19:55388504:A:G	9.09815e-07	-1.62592	-1.41327	6.37329e-06	-1.59629	-1.41761
55388572	chr19:55388572:T:C	3.80151e-06	-0.434808	-1.17447	2.93085e-05	-0.434991	-1.05315
55388675	chr19:55388675:C:T	4.16e-06	-1.30275e-10	-1.51916	2.82437e-05	-1.30275e-10	-1.52514
55388764	chr19:55388764:C:T	4.1236e-06	-1.30275e-10	-1.52795	2.84799e-05	-1.30275e-10	-1.51682
55388806	chr19:55388806:A:C	1.95716e-06	-0.918882	-1.3543	1.2487e-05	-1.02012	-1.3212
55389223	chr19:55389223:G:A	4.04221e-06	-1.54789	-5.17887e-10	2.69993e-05	-1.5702	-5.17887e-10
55389421	chr19:55389421:G:C	5.22874e-06	-1.30275e-10	-1.29051	9.69241e-05	-1.30275e-10	-0.292086
55389450	chr19:55389450:G:A	4.3404e-06	-1.30275e-10	-1.47671	2.97235e-05	-1.30275e-10	-1.47407
55389501	chr19:55389501:A:G	3.62766e-06	-0.316893	-1.3392	2.60682e-05	-0.371481	-1.23381
55389668	chr19:55389668:G:A	4.20277e-06	-1.30275e-10	-1.50894	2.85534e-05	-1.30275e-10	-1.51424
55389672	chr19:55389672:G:A	4.13391e-06	-1.30275e-10	-1.52545	2.82152e-05	-1.30275e-10	-1.52615
55389703	chr19:55389703:CCT:C	5.23393e-06	-1.30275e-10	-1.28952	9.71256e-05	-1.30275e-10	-0.290008
55389818	chr19:55389818:C:T	4.13809e-06	-1.30275e-10	-1.52445	2.86245e-05	-1.30275e-10	-1.51175
55389821	chr19:55389821:C:T	1.25918e-06	-1.1759	-1.53832	7.50674e-06	-1.31502	-1.5352
55389942	chr19:55389942:C:A	4.11469e-06	-1.30275e-10	-1.53012	2.83563e-05	-1.30275e-10	-1.52116
55390005	chr19:55390005:C:T	4.9431e-06	-1.34669	-5.17887e-10	3.40366e-05	-1.33858	-5.17887e-10
55390167	chr19:55390167:A:G	2.16288e-05	1.51134	-1.38199	0.000112618	1.24319	-1.3852
55390184	chr19:55390184:C:G	4.12139e-06	-1.30275e-10	-1.52849	2.84221e-05	-1.30275e-10	-1.51885
55390249	chr19:55390249:C:T	1.86832e-06	-0.93554	-1.3841	1.19073e-05	-1.03525	-1.35361
55390285	chr19:55390285:G:A	1.40758e-06	-1.39222	-1.21058	8.92731e-06	-1.44889	-1.22801
55390410	chr19:55390410:GC:G	4.27351e-06	-1.30275e-10	-1.49224	2.92512e-05	-1.30275e-10	-1.49009
55390553	chr19:55390553:C:G	2.4314e-06	-0.523799	-1.53242	1.80218e-05	-0.44807	-1.52636
55390567	chr19:55390567:C:A	2.32143e-06	-0.566868	-1.53563	1.71652e-05	-0.491943	-1.53119
55390716	chr19:55390716:T:C	1.8749e-06	-1.05019	-1.26593	1.23907e-05	-1.13898	-1.21009
55390889	chr19:55390889:A:G	1.12911e-06	-1.30474	-1.5185	7.08585e-06	-1.40789	-1.50002
55391015	chr19:55391015:A:G	6.61035e-06	-1.30275e-10	-1.05604	4.72642e-05	-1.30275e-10	-1.01026
55391089	chr19:55391089:A:G	1.71356e-05	-1.30275e-10	-0.103525	0.000123284	-1.30275e-10	-0.0515216
55391634	chr19:55391634:T:C	4.1494e-06	-1.30275e-10	-1.52172	2.82298e-05	-1.30275e-10	-1.52564
55392604	chr19:55392604:G:C	4.10594e-06	-1.30275e-10	-1.53225	2.82982e-05	-1.30275e-10	-1.52322
55392612	chr19:55392612:C:T	1.31548e-06	-1.14874	-1.52174	7.92791e-06	-1.2911	-1.50453
55392642	chr19:55392642:C:T	0.000400701	-1.30275e-10	3.04854	0.00238315	-1.30275e-10	2.91016
55392647	chr19:55392647:C:A	4.12425e-06	-1.30275e-10	-1.5278	2.84878e-05	-1.30275e-10	-1.51654
55392941	chr19:55392941:C:T	4.20678e-06	-1.30275e-10	-1.50798	2.84478e-05	-1.30275e-10	-1.51794
55393334	chr19:55393334:C:T	4.19537e-06	-1.30275e-10	-1.5107	2.91371e-05	-1.30275e-10	-1.494
55393371	chr19:55393371:T:C	6.09357e-06	-1.30275e-10	-1.13745	3.95524e-05	-1.30275e-10	-1.18839
55393373	chr19:55393373:C:T	6.48598e-06	-1.30275e-10	-1.07504	4.19481e-05	-1.30275e-10	-1.12958
55393449	chr19:55393449:A:G	2.00177e-06	-0.981669	-1.26898	1.30488e-05	-1.07696	-1.22036
55393560	chr19:55393560:C:T	4.10207e-06	-1.30275e-10	-1.53319	2.82559e-05	-1.30275e-10	-1.52471
55393699	chr19:55393699:C:T	4.12641e-06	-1.30275e-10	-1.52727	2.85117e-05	-1.30275e-10	-1.5157
55393907	chr19:55393907:C:T	1.3254e-06	-1.13138	-1.53159	7.91507e-06	-1.27697	-1.52028
55393992	chr19:55393992:G:A	2.65303e-06	-0.43977	-1.52921	1.95037e-05	-0.361053	-1.53436
55394043	chr19:55394043:A:G	2.24694e-06	-0.885754	-1.24936	1.21679e-05	-1.06995	-1.29726
55394134	chr19:55394134:C:T	1.01347e-06	-1.60052	-1.33078	7.16202e-06	-1.55686	-1.34036
55394193	chr19:55394193:C:T	4.11735e-06	-1.30275e-10	-1.52947	2.80772e-05	-1.30275e-10	-1.53105
55394194	chr19:55394194:G:A	9.72746e-07	-1.60964	-1.36268	6.85363e-06	-1.56986	-1.37138
55394218	chr19:55394218:C:T	4.11243e-06	-1.30275e-10	-1.53067	2.83672e-05	-1.30275e-10	-1.52078
55394404	chr19:55394404:T:C	1.24058e-06	-1.20513	-1.52397	7.52411e-06	-1.33932	-1.50858
55394590	chr19:55394590:T:A	4.18125e-06	-1.30275e-10	-1.51407	2.90313e-05	-1.30275e-10	-1.49764
55394774	chr19:55394774:A:G	4.22652e-06	-1.30275e-10	-1.5033	2.93241e-05	-1.30275e-10	-1.4876
55395012	chr19:55395012:T:C	4.98543e-06	-1.30275e-10	-1.33816	3.32687e-05	-1.30275e-10	-1.3614
55395060	chr19:55395060:A:G	4.10945e-06	-1.30275e-10	-1.53139	2.83371e-05	-1.30275e-10	-1.52184
55395126	chr19:55395126:T:C	4.26173e-06	-1.30275e-10	-1.49501	2.91299e-05	-1.30275e-10	-1.49425
55395499	chr19:55395499:A:G	1.48298e-06	-1.05849	-1.49214	9.37864e-06	-1.15411	-1.47347
55395544	chr19:55395544:C:T	4.62504e-06	-1.30275e-10	-1.41319	3.25306e-05	-1.30275e-10	-1.38383
55395573	chr19:55395573:A:G	4.32213e-06	-0.0643607	-1.41657	3.15921e-05	0.0454116	-1.45852
55395685	chr19:55395685:T:C	3.69606e-06	-1.63741	-5.17887e-10	2.54797e-05	-1.62813	-5.17887e-10
55395855	chr19:55395855:C:T	4.08141e-06	-1.30275e-10	-1.53824	2.79374e-05	-1.30275e-10	-1.53605
55395926	chr19:55395926:C:T	4.08167e-06	-1.30275e-10	-1.53817	2.78925e-05	-1.30275e-10	-1.53765
55396082	chr19:55396082:G:A	4.08631e-06	-1.30275e-10	-1.53704	2.78742e-05	-1.30275e-10	-1.53831
55396131	chr19:55396131:C:T	4.10243e-06	-1.30275e-10	-1.5331	2.79057e-05	-1.30275e-10	-1.53718
55396209	chr19:55396209:T:TG	3.64218e-06	-0.305532	-1.34657	2.2926e-05	-0.41196	-1.32178
55396286	chr19:55396286:A:G	5.32738e-06	-1.30275e-10	-1.27182	3.53391e-05	-1.30275e-10	-1.30102
55396299	chr19:55396299:C:G	4.70197e-06	-1.3967	-5.17887e-10	3.00975e-05	-1.46157	-5.17887e-10
55396385	chr19:55396385:G:C	3.36363e-06	-0.353346	-1.37831	2.11056e-05	-0.460508	-1.35597
55396667	chr19:55396667:A:G	4.23931e-06	-1.50028	-5.17887e-10	2.85946e-05	-1.51279	-5.17887e-10
55397623	chr19:55397623:A:G	4.7332e-06	-1.30275e-10	-1.39008	3.30705e-05	-1.30275e-10	-1.36737
55397633	chr19:55397633:A:G	5.25521e-06	-1.30275e-10	-1.28546	3.68974e-05	-1.30275e-10	-1.25787
55397834	chr19:55397834:C:T	3.89962e-06	-1.5838	-5.17887e-10	2.73487e-05	-1.55735	-5.17887e-10
55397903	chr19:55397903:T:C	3.07489e-06	-0.319393	-1.50202	2.20833e-05	-0.36202	-1.40917
55398040	chr19:55398040:A:G	4.08881e-06	-1.30275e-10	-1.53643	2.79065e-05	-1.30275e-10	-1.53715
55398132	chr19:55398132:G:A	3.15257e-06	-0.321926	-1.47453	2.31042e-05	-0.365351	-1.36065
55398342	chr19:55398342:C:A	3.41179e-06	-0.243677	-1.47376	2.50438e-05	-0.28602	-1.35937
55398400	chr19:55398400:T:C	3.12851e-06	-0.326852	-1.47727	2.28873e-05	-0.370192	-1.36524
55398414	chr19:55398414:T:G	3.09155e-06	-0.34334	-1.47267	2.26943e-05	-0.386364	-1.35753
55398432	chr19:55398432:T:A	4.08105e-06	-1.30275e-10	-1.53832	2.78889e-05	-1.30275e-10	-1.53778
55398542	chr19:55398542:T:C	3.11234e-06	-0.338747	-1.47056	2.28749e-05	-0.381916	-1.35406
55398690	chr19:55398690:G:A	3.25189e-06	-0.302138	-1.46331	2.39922e-05	-0.346106	-1.34218
55398801	chr19:55398801:A:G	4.08665e-06	-1.30275e-10	-1.53695	2.80931e-05	-1.30275e-10	-1.53049
55398808	chr19:55398808:TCTC:T	2.56996e-06	-0.46575	-1.53504	1.72573e-05	-0.523493	-1.49429
55398953	chr19:55398953:T:C	3.09254e-06	-0.338214	-1.47747	2.26207e-05	-0.381596	-1.36555
55398989	chr19:55398989:C:T	2.22236e-06	-0.671532	-1.47458	1.86006e-05	-0.693194	-1.24963
55399557	chr19:55399557:C:T	1.64095e-05	-0.146821	-5.17887e-10	0.000128295	-0.0116803	-5.17887e-10
55399953	chr19:55399953:C:T	0.000169147	3.58682	-1.40073	0.00173427	3.95886	-1.36653
55399973	chr19:55399973:G:A	1.3897e-06	-1.63077	-0.98482	9.34047e-06	-1.61958	-1.01207
55400097	chr19:55400097:G:A	6.94447e-06	0.478344	-1.48508	4.09324e-05	0.33381	-1.4879
55400158	chr19:55400158:T:C	8.74051e-06	0.726753	-1.50346	5.11347e-05	0.574213	-1.50576
55400182	chr19:55400182:T:C	4.41008e-06	-1.30275e-10	-1.46079	2.99764e-05	-1.30275e-10	-1.4656
55400292	chr19:55400292:C:T	1.0198e-05	0.872343	-1.49483	5.93156e-05	0.714181	-1.49732
55400307	chr19:55400307:G:T	4.08215e-06	-1.30275e-10	-1.53806	2.78739e-05	-1.30275e-10	-1.53832
55400468	chr19:55400468:CCT:C	4.69411e-06	-1.30275e-10	-1.39837	3.27773e-05	-1.30275e-10	-1.37628
55400731	chr19:55400731:A:G	2.36088e-05	0.216939	-5.17887e-10	0.00012642	-0.0264056	-5.17887e-10
55400964	chr19:55400964:C:T	1.61804e-05	0.502337	-0.663215	0.000104822	0.53366	-0.747413
55401107	chr19:55401107:T:C	4.05129e-06	-0.0554671	-1.49018	2.97495e-05	-0.0816691	-1.39153
55401344	chr19:55401344:G:A	6.49918e-06	-1.073	-5.17887e-10	3.80038e-05	-1.22833	-5.17887e-10
55401397	chr19:55401397:G:T	4.70177e-06	-1.30275e-10	-1.39674	3.09171e-05	-1.30275e-10	-1.4347
55401578	chr19:55401578:T:G	1.24751e-06	-1.54334	-1.18019	8.64248e-06	-1.5739	-1.13543
55401610	chr19:55401610:G:A	4.73558e-06	-1.30275e-10	-1.38958	3.18883e-05	-1.30275e-10	-1.40377
55401670	chr19:55401670:C:T	1.28744e-06	-1.21209	-1.47993	8.05247e-06	-1.26967	-1.51037
55401869	chr19:55401869:C:T	5.4717e-06	-1.30275e-10	-1.24509	3.89528e-05	-1.30275e-10	-1.20366
55402310	chr19:55402310:C:A	2.13793e-05	1.01861	-0.900862	0.000146846	1.02505	-0.901673
55402660	chr19:55402660:A:G	4.08529e-06	-1.30275e-10	-1.53729	2.78933e-05	-1.30275e-10	-1.53763
55403053	chr19:55403053:G:A	4.10165e-06	-1.30275e-10	-1.53329	2.79695e-05	-1.30275e-10	-1.5349
55403061	chr19:55403061:G:A	4.08622e-06	-1.30275e-10	-1.53706	2.80286e-05	-1.30275e-10	-1.53279
55403497	chr19:55403497:AGAAAGAAAG:A	2.27677e-06	-0.590103	-1.53182	1.59407e-05	-0.61995	-1.47719
55403517	chr19:55403517:GAAGAAAGAAAAAGGA:G	6.0667e-06	-1.14186	-5.17887e-10	4.39773e-05	-1.08234	-5.17887e-10
55403702	chr19:55403702:G:A	4.21885e-06	-1.30275e-10	-1.50512	2.87295e-05	-1.30275e-10	-1.50809
55403814	chr19:55403814:C:T	9.04443e-07	-1.61946	-1.42566	6.17748e-06	-1.60285	-1.44225
55403894	chr19:55403894:C:T	4.08252e-06	-1.30275e-10	-1.53796	2.7885e-05	-1.30275e-10	-1.53793
55403931	chr19:55403931:G:C	4.1697e-06	-1.30275e-10	-1.51684	2.85117e-05	-1.30275e-10	-1.5157
55404083	chr19:55404083:TC:T	4.18291e-06	-1.30275e-10	-1.51367	2.84328e-05	-1.30275e-10	-1.51847
55404542	chr19:55404542:A:G	5.76871e-06	-1.30275e-10	-1.19223	3.94425e-05	-1.30275e-10	-1.19117
55404646	chr19:55404646:G:T	0.000391743	-1.30275e-10	3.02593	0.00232121	-1.30275e-10	2.88383
55404690	chr19:55404690:C:T	4.63092e-06	-1.30275e-10	-1.41192	3.19335e-05	-1.30275e-10	-1.40236
55404815	chr19:55404815:C:T	6.18724e-06	-1.12219	-5.17887e-10	3.72786e-05	-1.24759	-5.17887e-10
55405061	chr19:55405061:T:C	4.10087e-06	-1.30275e-10	-1.53348	2.79647e-05	-1.30275e-10	-1.53507
55405171	chr19:55405171:C:T	1.75548e-05	1.23184	-1.31119	0.000109674	1.24334	-1.41184
55405305	chr19:55405305:C:T	8.89803e-06	-0.75885	-5.17887e-10	4.9315e-05	-0.967786	-5.17887e-10
55405393	chr19:55405393:C:A	4.28423e-06	-1.30275e-10	-1.48974	2.88752e-05	-1.30275e-10	-1.50303
55405504	chr19:55405504:G:A	4.66763e-06	-1.30275e-10	-1.40403	3.24012e-05	-1.30275e-10	-1.38782
55405529	chr19:55405529:C:G	4.09049e-06	-1.30275e-10	-1.53602	2.79093e-05	-1.30275e-10	-1.53705
55405537	chr19:55405537:G:A	4.74402e-06	-1.30275e-10	-1.38779	3.2422e-05	-1.30275e-10	-1.38718
55405568	chr19:55405568:C:T	2.05482e-06	-0.692986	-1.53151	1.44473e-05	-0.719778	-1.47573
55405822	chr19:55405822:T:G	5.95398e-06	-1.30275e-10	-1.16062	3.9842e-05	-1.30275e-10	-1.18109
55406348	chr19:55406348:A:C	3.9866e-06	-1.56174	-5.17887e-10	2.86732e-05	-1.51005	-5.17887e-10
55406677	chr19:55406677:G:A	4.08288e-06	-1.30275e-10	-1.53788	2.79724e-05	-1.30275e-10	-1.53479
55406994	chr19:55406994:G:C	4.19661e-06	-1.30275e-10	-1.5104	2.87792e-05	-1.30275e-10	-1.50636
55407630	chr19:55407630:CT:C	3.93813e-06	-1.57397	-5.17887e-10	2.77596e-05	-1.54243	-5.17887e-10
55407861	chr19:55407861:C:T	8.33736e-07	-1.63227	-1.49425	5.87715e-06	-1.62944	-1.4655
55408570	chr19:55408570:T:G	5.82077e-06	-1.30275e-10	-1.18325	3.98038e-05	-1.30275e-10	-1.18205
55408780	chr19:55408780:G:T	4.09761e-06	-1.30275e-10	-1.53428	2.81641e-05	-1.30275e-10	-1.52796
55408934	chr19:55408934:G:A	4.48538e-05	0.858728	-5.17887e-10	0.000241517	0.620927	-5.17887e-10
55408966	chr19:55408966:T:C	1.44883e-05	-1.30275e-10	-0.271339	0.000109632	-1.30275e-10	-0.168881
55409154	chr19:55409154:A:G	4.12687e-06	-1.30275e-10	-1.52716	2.80621e-05	-1.30275e-10	-1.53159
55409184	chr19:55409184:G:A	1.71079e-06	-0.979565	-1.42816	1.13644e-05	-1.03262	-1.4029
55409256	chr19:55409256:G:A	4.08773e-06	-1.30275e-10	-1.53669	2.79124e-05	-1.30275e-10	-1.53694
55409349	chr19:55409349:G:A	3.84669e-06	-1.59747	-5.17887e-10	2.64539e-05	-1.59061	-5.17887e-10
55409554	chr19:55409554:G:A	4.10023e-06	-1.30275e-10	-1.53364	2.81894e-05	-1.30275e-10	-1.52707
55409796	chr19:55409796:C:T	4.13803e-06	-1.30275e-10	-1.52446	2.81238e-05	-1.30275e-10	-1.5294
55410211	chr19:55410211:T:C	9.56984e-05	1.248	0.368522	0.000495908	1.25178	0.0886001
55410263	chr19:55410263:G:A	5.20574e-05	1.31805	-0.310384	0.000348103	1.25214	-0.265652
55410365	chr19:55410365:T:A	4.08133e-06	-1.30275e-10	-1.53826	2.78765e-05	-1.30275e-10	-1.53823
55410674	chr19:55410674:G:A	4.55155e-06	-1.30275e-10	-1.42921	3.1668e-05	-1.30275e-10	-1.41071
55411269	chr19:55411269:C:T	4.4422e-06	-1.30275e-10	-1.45353	3.03166e-05	-1.30275e-10	-1.45432
55411473	chr19:55411473:G:T	5.63775e-06	-1.30275e-10	-1.21519	3.85827e-05	-1.30275e-10	-1.21321
55411517	chr19:55411517:T:C	2.11423e-06	-0.660208	-1.53578	1.51621e-05	-0.656292	-1.49092
55412214	chr19:55412214:A:G	4.08113e-06	-1.30275e-10	-1.53831	2.78745e-05	-1.30275e-10	-1.5383
55412439	chr19:55412439:G:A	1.81233e-06	-1.16426	-1.18581	1.12021e-05	-1.24646	-1.20345
55412795	chr19:55412795:G:A	3.81448e-06	-1.60587	-5.17887e-10	2.62175e-05	-1.59959	-5.17887e-10
55412940	chr19:55412940:C:T	1.01748e-06	-1.55438	-1.37298	6.96231e-06	-1.52531	-1.40019
55412989	chr19:55412989:A:C	1.03936e-06	-1.37009	-1.53599	7.24955e-06	-1.34677	-1.5383
55413410	chr19:55413410:G:A	5.16393e-06	-1.30275e-10	-1.30298	3.53861e-05	-1.30275e-10	-1.2997
55413513	chr19:55413513:T:G	4.14134e-06	-1.30275e-10	-1.52366	2.85924e-05	-1.30275e-10	-1.51287
55413619	chr19:55413619:G:A	4.08216e-06	-1.30275e-10	-1.53805	2.79685e-05	-1.30275e-10	-1.53493
55413990	chr19:55413990:T:A	7.40247e-06	-0.942866	-5.17887e-10	5.13673e-05	-0.927011	-5.17887e-10
55413991	chr19:55413991:T:A	4.19796e-06	-1.30275e-10	-1.51008	2.90681e-05	-1.30275e-10	-1.49637
55414132	chr19:55414132:G:A	3.94028e-05	1.30847	-0.57931	0.000265235	1.24631	-0.531712
55414380	chr19:55414380:T:C	4.1275e-06	-1.30275e-10	-1.52701	2.82472e-05	-1.30275e-10	-1.52502
55414389	chr19:55414389:G:C	1.02744e-05	-1.30275e-10	-0.615023	7.71289e-05	-1.30275e-10	-0.520535
55414458	chr19:55414458:G:A	4.81529e-06	-1.30275e-10	-1.37288	3.30762e-05	-1.30275e-10	-1.3672
55414662	chr19:55414662:C:T	4.49704e-06	-1.30275e-10	-1.44126	3.02279e-05	-1.30275e-10	-1.45725
55414769	chr19:55414769:A:C	4.0848e-06	-1.30275e-10	-1.53741	2.79046e-05	-1.30275e-10	-1.53722
55414820	chr19:55414820:C:A	1.96463e-06	-0.731827	-1.53755	1.39682e-05	-0.729175	-1.50006
55414906	chr19:55414906:T:A	1.00939e-06	-1.39724	-1.53808	6.66613e-06	-1.43108	-1.5379
55415103	chr19:55415103:G:A	1.97363e-06	-0.726479	-1.53832	1.38754e-05	-0.724296	-1.5116
55415180	chr19:55415180:T:C	2.00553e-06	-0.710625	-1.53814	1.41694e-05	-0.708346	-1.50658
55415303	chr19:55415303:C:T	4.09237e-06	-1.30275e-10	-1.53555	2.80155e-05	-1.30275e-10	-1.53326
55415542	chr19:55415542:A:G	4.57884e-06	-1.30275e-10	-1.42323	3.18772e-05	-1.30275e-10	-1.40412
55415637	chr19:55415637:A:G	3.84651e-06	-1.59751	-5.17887e-10	2.62595e-05	-1.59799	-5.17887e-10
55416127	chr19:55416127:G:A	9.65906e-06	-0.110664	-0.566119	5.56398e-05	-0.215161	-0.631953
55416462	chr19:55416462:G:A	4.75748e-06	-1.30275e-10	-1.38496	3.2298e-05	-1.30275e-10	-1.39101
55416789	chr19:55416789:C:T	4.26221e-06	-1.30275e-10	-1.49489	2.85743e-05	-1.30275e-10	-1.5135
55417359	chr19:55417359:A:G	4.26337e-06	-1.30275e-10	-1.49462	2.85831e-05	-1.30275e-10	-1.5132
55417420	chr19:55417420:G:C	5.26776e-06	-1.30275e-10	-1.28307	3.67854e-05	-1.30275e-10	-1.26091
55417602	chr19:55417602:G:A	4.36332e-06	-1.30275e-10	-1.47145	2.99821e-05	-1.30275e-10	-1.46541
55417858	chr19:55417858:C:T	1.71327e-06	-1.01899	-1.38729	1.25186e-05	-0.940068	-1.39873
55417950	chr19:55417950:G:A	4.63628e-06	-1.30275e-10	-1.41077	3.13428e-05	-1.30275e-10	-1.42103
55418135	chr19:55418135:C:G	1.56518e-06	-1.02363	-1.47305	1.16108e-05	-0.937602	-1.47648
55418556	chr19:55418556:A:G	2.18414e-06	-0.630785	-1.53267	1.71516e-05	-0.488105	-1.53581
55418959	chr19:55418959:G:A	1.72558e-06	-1.08528	-1.31384	1.11244e-05	-1.11161	-1.34526
55419033	chr19:55419033:T:C	2.32081e-06	-0.591135	-1.51163	1.84854e-05	-0.442672	-1.50636
55419098	chr19:55419098:A:G	1.32133e-05	-0.363459	-5.17887e-10	8.55433e-05	-0.416991	-5.17887e-10
55419839	chr19:55419839:G:A	1.99305e-06	-0.738068	-1.51695	1.19387e-05	-0.873562	-1.51266
55420096	chr19:55420096:G:T	1.64506e-06	-0.942717	-1.50419	1.23563e-05	-0.84399	-1.50786
55420401	chr19:55420401:T:C	4.96519e-06	-1.30275e-10	-1.34223	3.46417e-05	-1.30275e-10	-1.32095
55420518	chr19:55420518:G:T	5.06491e-06	-0.405635	-0.916709	3.26576e-05	-0.408467	-0.971468
55420629	chr19:55420629:G:A	2.75317e-06	-0.605453	-1.32647	1.76019e-05	-0.691082	-1.30692
55420671	chr19:55420671:C:T	9.91518e-06	-0.650613	-5.17887e-10	7.2924e-05	-0.576596	-5.17887e-10
55421094	chr19:55421094:C:T	8.89839e-07	-1.54447	-1.51693	6.03559e-06	-1.57869	-1.48965
55421220	chr19:55421220:C:G	1.6026e-06	-0.980406	-1.49264	1.19906e-05	-0.885068	-1.49682
55421629	chr19:55421629:A:G	4.10795e-06	-1.30275e-10	-1.53175	2.79844e-05	-1.30275e-10	-1.53437
55421865	chr19:55421865:G:A	8.51279e-06	-1.30275e-10	-0.80311	6.22945e-05	-1.30275e-10	-0.734141
55421879	chr19:55421879:A:C	1.35848e-06	-1.36358	-1.27473	9.3987e-06	-1.41884	-1.2066
55421970	chr19:55421970:G:A	9.44739e-06	-1.30275e-10	-0.698941	6.25664e-05	-1.30275e-10	-0.729785
55422068	chr19:55422068:A:G	8.49846e-06	0.23885	-1.04364	5.40987e-05	0.216354	-1.09156
55422366	chr19:55422366:A:C	3.68919e-06	-1.63927	-5.17887e-10	2.51941e-05	-1.63941	-5.17887e-10
55422449	chr19:55422449:C:T	4.11892e-06	-0.17341	-1.35568	2.8229e-05	-0.175583	-1.35008
55422709	chr19:55422709:A:G	4.08225e-06	-1.30275e-10	-1.53803	2.7913e-05	-1.30275e-10	-1.53692
55423482	chr19:55423482:A:T	4.26851e-06	-1.30275e-10	-1.49342	2.89148e-05	-1.30275e-10	-1.50166
55423657	chr19:55423657:T:C	7.99503e-06	-1.30275e-10	-0.865859	5.30335e-05	-1.30275e-10	-0.895089
55423716	chr19:55423716:A:G	8.23124e-06	-0.836743	-5.17887e-10	5.70939e-05	-0.821316	-5.17887e-10
55423817	chr19:55423817:C:T	4.46034e-06	0.0550304	-1.50449	3.15519e-05	0.0980659	-1.51244
55424139	chr19:55424139:T:TAA	5.32181e-05	1.02972	-5.17887e-10	0.000288023	0.797027	-5.17887e-10
55424144	chr19:55424144:T:A	7.19762e-06	-0.970929	-5.17887e-10	4.88285e-05	-0.9777	-5.17887e-10
55424326	chr19:55424326:G:A	4.1044e-06	-1.30275e-10	-1.53262	2.79751e-05	-1.30275e-10	-1.5347
55425009	chr19:55425009:C:T	4.08132e-06	-1.30275e-10	-1.53826	2.80297e-05	-1.30275e-10	-1.53275
55425026	chr19:55425026:G:A	4.22679e-06	-1.30275e-10	-1.50324	2.86286e-05	-1.30275e-10	-1.51161
55425303	chr19:55425303:G:A	4.33801e-06	-1.47726	-5.17887e-10	2.92108e-05	-1.49147	-5.17887e-10
55425320	chr19:55425320:A:G	3.31128e-05	-1.30275e-10	0.555239	0.000252828	-1.30275e-10	0.666698
55425544	chr19:55425544:G:A	4.1172e-06	-1.30275e-10	-1.52951	2.79156e-05	-1.30275e-10	-1.53683
55425685	chr19:55425685:C:T	1.97361e-06	-0.7265	-1.53831	1.32763e-05	-0.742357	-1.53768
55425766	chr19:55425766:A:G	3.46349e-05	-1.30275e-10	0.600182	0.000202846	-1.30275e-10	0.446434
55425823	chr19:55425823:G:A	4.51046e-05	-1.30275e-10	0.864304	0.000260014	-1.30275e-10	0.694721
55426050	chr19:55426050:T:G	3.78406e-05	0.688704	-5.17887e-10	0.000231393	0.578105	-5.17887e-10
55426987	chr19:55426987:G:GC	4.15956e-05	-1.30275e-10	0.783314	0.000240482	-1.30275e-10	0.61663
55427675	chr19:55427675:G:A	4.6148e-05	-1.30275e-10	0.887175	0.000265819	-1.30275e-10	0.7168
55427768	chr19:55427768:C:T	3.69948e-06	-1.63649	-5.17887e-10	2.6055e-05	-1.6058	-5.17887e-10
55428504	chr19:55428504:G:C	3.08841e-05	-1.30275e-10	0.485562	0.000181525	-1.30275e-10	0.33538
55429167	chr19:55429167:A:G	3.60718e-05	-1.30275e-10	0.640833	0.000211138	-1.30275e-10	0.486496
55429297	chr19:55429297:C:T	4.47059e-05	-1.30275e-10	0.855425	0.000258473	-1.30275e-10	0.688777
55429509	chr19:55429509:T:TG	4.51438e-05	-1.30275e-10	0.865174	0.000260235	-1.30275e-10	0.69557
55429526	chr19:55429526:C:T	6.64601e-06	-1.05066	-5.17887e-10	4.88806e-05	-0.976634	-5.17887e-10
55429825	chr19:55429825:T:TC	1.75892e-06	-0.856663	-1.52332	1.1785e-05	-0.869756	-1.52943
55429931	chr19:55429931:T:C	9.19441e-06	0.695959	-1.42204	6.16229e-05	0.647127	-1.39211
55430141	chr19:55430141:A:G	3.85289e-06	-0.204311	-1.39154	2.63078e-05	-0.214339	-1.38181
55430232	chr19:55430232:G:A	4.53339e-05	-1.30275e-10	0.869374	0.000261278	-1.30275e-10	0.699572
55430373	chr19:55430373:T:C	3.83223e-06	-0.0659974	-1.53523	3.14722e-05	0.113273	-1.53018
55430620	chr19:55430620:C:T	4.13385e-06	-1.30275e-10	-1.52547	2.79748e-05	-1.30275e-10	-1.53471
55431089	chr19:55431089:G:A	1.01401e-05	-1.30275e-10	-0.628179	7.62369e-05	-1.30275e-10	-0.532168
55431183	chr19:55431183:G:C	1.29807e-05	-1.30275e-10	-0.381218	9.87037e-05	-1.30275e-10	-0.273891
55431693	chr19:55431693:A:C	4.08535e-06	-1.30275e-10	-1.53727	2.79373e-05	-1.30275e-10	-1.53605
55432153	chr19:55432153:C:T	4.76587e-06	-1.30275e-10	-1.3832	3.33657e-05	-1.30275e-10	-1.35848
55432452	chr19:55432452:G:A	4.64003e-06	-1.30275e-10	-1.40996	3.19727e-05	-1.30275e-10	-1.40113
55432573	chr19:55432573:C:T	4.13704e-06	-1.30275e-10	-1.5247	2.82382e-05	-1.30275e-10	-1.52534
55432758	chr19:55432758:A:G	4.24203e-05	-1.30275e-10	0.802947	0.000244986	-1.30275e-10	0.635188
55432762	chr19:55432762:T:C	5.80319e-06	-1.18627	-5.17887e-10	4.05167e-05	-1.1643	-5.17887e-10
55432799	chr19:55432799:A:G	3.7283e-06	-0.0917354	-1.53699	3.05421e-05	0.0860039	-1.53291
55432896	chr19:55432896:CACAG:C	5.83337e-06	-1.30275e-10	-1.18109	3.99328e-05	-1.30275e-10	-1.17882
55433851	chr19:55433851:C:T	4.47433e-05	-1.30275e-10	0.856261	0.000257829	-1.30275e-10	0.686284
55433883	chr19:55433883:A:G	5.92887e-06	-1.30275e-10	-1.16485	3.92775e-05	-1.30275e-10	-1.19536
55434001	chr19:55434001:C:T	1.04695e-05	-1.30275e-10	-0.596213	7.86853e-05	-1.30275e-10	-0.500557
55435929	chr19:55435929:A:C	4.26654e-06	-0.0498185	-1.44406	3.14425e-05	-0.0205021	-1.39735
55436025	chr19:55436025:A:G	3.52619e-05	-1.30275e-10	0.618123	0.000206208	-1.30275e-10	0.462872
55436082	chr19:55436082:T:G	4.25832e-05	-1.30275e-10	0.806781	0.000245419	-1.30275e-10	0.636954
55436370	chr19:55436370:C:T	4.08107e-06	-1.30275e-10	-1.53832	2.78823e-05	-1.30275e-10	-1.53802
55436499	chr19:55436499:G:A	1.89752e-06	-1.00842	-1.29571	1.23793e-05	-0.994714	-1.35528
55436685	chr19:55436685:G:A	5.58854e-06	-1.30275e-10	-1.22396	3.80835e-05	-1.30275e-10	-1.22623
55437162	chr19:55437162:C:G	3.78767e-05	-1.30275e-10	0.689657	0.000290882	-1.30275e-10	0.806904
55438017	chr19:55438017:C:T	4.10439e-06	-1.30275e-10	-1.53262	2.78828e-05	-1.30275e-10	-1.538
55438486	chr19:55438486:T:C	2.83541e-06	-0.372141	-1.53035	2.28138e-05	-0.208601	-1.53005
55438657	chr19:55438657:C:T	4.08993e-06	-1.30275e-10	-1.53615	2.79806e-05	-1.30275e-10	-1.5345
55438881	chr19:55438881:T:C	1.72344e-05	-1.30275e-10	-0.0977733	0.000116376	-1.30275e-10	-0.109191
55439337	chr19:55439337:T:C	4.08233e-06	-1.30275e-10	-1.53801	2.7874e-05	-1.30275e-10	-1.53832
55439502	chr19:55439502:C:T	4.40659e-06	-1.30275e-10	-1.46158	3.04481e-05	-1.30275e-10	-1.44999
55439695	chr19:55439695:C:T	4.31949e-05	0.821042	-5.17887e-10	0.000259912	0.694331	-5.17887e-10
55439862	chr19:55439862:T:G	4.10253e-06	-1.30275e-10	-1.53308	2.79802e-05	-1.30275e-10	-1.53452
55439870	chr19:55439870:G:A	3.62787e-06	-0.562945	-1.09309	2.3078e-05	-0.583938	-1.1432
55441453	chr19:55441453:T:G	3.09321e-05	-1.30275e-10	0.487114	0.000181344	-1.30275e-10	0.334383
55441532	chr19:55441532:A:T	5.11372e-06	-1.31275	-5.17887e-10	3.26655e-05	-1.37969	-5.17887e-10
55441637	chr19:55441637:C:G	4.76136e-06	-1.30275e-10	-1.38415	3.34359e-05	-1.30275e-10	-1.35638
55442294	chr19:55442294:G:A	4.79284e-06	-1.30275e-10	-1.37756	3.28574e-05	-1.30275e-10	-1.37384
55443096	chr19:55443096:C:T	1.27494e-06	-1.21608	-1.48571	8.70191e-06	-1.2219	-1.48058
55443812	chr19:55443812:A:T	3.73949e-06	-1.62573	-5.17887e-10	2.55914e-05	-1.62376	-5.17887e-10
55444093	chr19:55444093:G:C	4.77358e-06	-1.30275e-10	-1.38158	3.35107e-05	-1.30275e-10	-1.35415
55444308	chr19:55444308:C:T	9.09227e-07	-1.60671	-1.43313	6.65382e-06	-1.57188	-1.39894
55444606	chr19:55444606:G:A	2.4647e-05	0.259977	-5.17887e-10	0.000167263	0.253554	-5.17887e-10
55444860	chr19:55444860:A:G	5.47493e-06	-1.30275e-10	-1.2445	3.80055e-05	-1.30275e-10	-1.22828
55444927	chr19:55444927:G:A	4.2815e-06	-1.30275e-10	-1.49038	2.91842e-05	-1.30275e-10	-1.49239
55445084	chr19:55445084:C:T	5.35838e-06	-1.30275e-10	-1.26602	3.66658e-05	-1.30275e-10	-1.26417
55445239	chr19:55445239:G:A	1.78295e-05	-1.30275e-10	-0.0638237	0.0001365	-1.30275e-10	0.050309
55445874	chr19:55445874:T:C	4.3297e-06	0.0152482	-1.49443	3.55943e-05	0.186416	-1.48024
55446508	chr19:55446508:A:G	9.0211e-07	-1.63847	-1.40923	6.3052e-06	-1.62602	-1.39862
55446791	chr19:55446791:C:T	5.00423e-06	-1.30275e-10	-1.3344	3.42084e-05	-1.30275e-10	-1.33354
55447103	chr19:55447103:C:T	1.69193e-06	-0.9896	-1.42921	1.25393e-05	-0.87037	-1.46678
55447116	chr19:55447116:T:C	4.33142e-06	-0.0570532	-1.42173	2.67816e-05	-0.179655	-1.39864
55447752	chr19:55447752:TG:T	1.23901e-06	-1.58344	-1.14693	8.54967e-06	-1.58914	-1.13098
55449213	chr19:55449213:C:T	4.12716e-06	-1.30275e-10	-1.52709	2.80185e-05	-1.30275e-10	-1.53315
55449471	chr19:55449471:C:T	4.85332e-06	-1.30275e-10	-1.36502	3.35181e-05	-1.30275e-10	-1.35393
55449573	chr19:55449573:G:A	4.80999e-06	-1.37399	-5.17887e-10	3.55401e-05	-1.29535	-5.17887e-10
55451371	chr19:55451371:C:A	8.44468e-07	-1.6014	-1.51232	5.57311e-06	-1.62384	-1.52422
55451816	chr19:55451816:C:T	4.95085e-06	-1.30275e-10	-1.34512	3.42028e-05	-1.30275e-10	-1.33371
55452280	chr19:55452280:C:T	4.0936e-06	-1.30275e-10	-1.53525	2.80227e-05	-1.30275e-10	-1.533
55452447	chr19:55452447:A:AG	9.47231e-07	-1.5591	-1.43979	6.50909e-06	-1.57956	-1.41325
55452530	chr19:55452530:T:G	1.02629e-06	-1.60819	-1.31054	6.86476e-06	-1.63895	-1.30066
55452783	chr19:55452783:C:A	4.09123e-06	-1.30275e-10	-1.53584	2.79117e-05	-1.30275e-10	-1.53697
55453097	chr19:55453097:T:C	9.36027e-07	-1.63995	-1.37084	6.44093e-06	-1.6367	-1.36664
55453353	chr19:55453353:G:A	4.49528e-06	-1.30275e-10	-1.44165	3.0356e-05	-1.30275e-10	-1.45302
55453772	chr19:55453772:G:C	7.12756e-06	-1.30275e-10	-0.980711	5.15486e-05	-1.30275e-10	-0.923488
55453878	chr19:55453878:A:C	4.80967e-06	-1.30275e-10	-1.37405	3.31938e-05	-1.30275e-10	-1.36365
55453933	chr19:55453933:T:A	7.58059e-06	-1.30275e-10	-0.919089	5.22951e-05	-1.30275e-10	-0.909111
55453954	chr19:55453954:C:T	4.52778e-06	-1.30275e-10	-1.43445	3.08624e-05	-1.30275e-10	-1.43648
55454053	chr19:55454053:C:T	1.32346e-06	-1.13211	-1.53231	1.08125e-05	-0.955615	-1.52969
55454088	chr19:55454088:C:T	1.32652e-06	-1.12596	-1.53616	1.08086e-05	-0.953219	-1.53245
55454268	chr19:55454268:C:T	4.3536e-06	-1.30275e-10	-1.47368	2.92835e-05	-1.30275e-10	-1.48899
55454447	chr19:55454447:G:C	4.71111e-06	-1.30275e-10	-1.39476	3.16582e-05	-1.30275e-10	-1.41102
55454565	chr19:55454565:G:A	4.54365e-06	-1.30275e-10	-1.43095	3.11258e-05	-1.30275e-10	-1.42798
55454613	chr19:55454613:G:A	1.18035e-06	-1.56819	-1.21067	7.82057e-06	-1.62358	-1.18567
55454908	chr19:55454908:G:A	1.03369e-05	-0.608963	-5.17887e-10	9.14273e-05	-0.350469	-5.17887e-10
55454979	chr19:55454979:C:T	1.80686e-06	-1.08224	-1.27085	1.37206e-05	-1.01207	-1.23505
55455528	chr19:55455528:TG:T	1.07337e-06	-1.33666	-1.53722	7.95536e-06	-1.25875	-1.53342
55455629	chr19:55455629:A:G	4.68302e-06	-1.30275e-10	-1.40074	3.16178e-05	-1.30275e-10	-1.41229
55456116	chr19:55456116:C:T	1.18085e-06	-1.25726	-1.52119	8.7014e-06	-1.17118	-1.53135
55456131	chr19:55456131:G:A	4.08988e-06	-1.30275e-10	-1.53616	2.79851e-05	-1.30275e-10	-1.53434
55456481	chr19:55456481:C:T	1.42049e-05	1.22656	-1.51765	0.000117998	1.4175	-1.51285
55456649	chr19:55456649:A:G	3.21323e-05	1.80726	-1.28208	0.00015278	1.43849	-1.2755
55456827	chr19:55456827:C:T	5.88868e-06	-1.30275e-10	-1.17165	3.94254e-05	-1.30275e-10	-1.1916
55456937	chr19:55456937:C:A	4.69212e-06	-1.3988	-5.17887e-10	3.08251e-05	-1.43768	-5.17887e-10
55457021	chr19:55457021:G:C	9.59834e-07	-1.49556	-1.49011	6.52917e-06	-1.49465	-1.49508
55457116	chr19:55457116:C:T	8.52547e-07	-1.5659	-1.53831	5.80955e-06	-1.56819	-1.53832
55457201	chr19:55457201:G:A	2.59136e-05	1.01357	-0.703484	0.000204159	1.16207	-0.709184
55457600	chr19:55457600:G:A	6.02442e-06	-1.30275e-10	-1.14886	4.14756e-05	-1.30275e-10	-1.14091
55457865	chr19:55457865:A:G	2.39484e-06	-1.2056	-0.865763	1.64847e-05	-1.1098	-0.953779
55457912	chr19:55457912:G:C	5.03689e-06	-0.28712	-1.04077	2.64877e-05	-0.510335	-1.079
55457922	chr19:55457922:T:G	4.42726e-06	-1.30275e-10	-1.4569	3.05589e-05	-1.30275e-10	-1.44636
55458146	chr19:55458146:G:A	1.42368e-06	-1.35952	-1.23192	1.06311e-05	-1.35072	-1.1515
55458294	chr19:55458294:C:T	9.89447e-06	-0.652703	-5.17887e-10	7.53965e-05	-0.543253	-5.17887e-10
55458379	chr19:55458379:G:A	2.12487e-06	-0.814373	-1.3766	1.52692e-05	-0.727491	-1.41269
55458492	chr19:55458492:G:T	4.39996e-06	-1.30275e-10	-1.46308	3.03777e-05	-1.30275e-10	-1.45231
55458776	chr19:55458776:T:C	9.40577e-06	-1.30275e-10	-0.703356	6.21572e-05	-1.30275e-10	-0.736346
55458780	chr19:55458780:T:C	7.67763e-06	0.305333	-1.2117	6.43362e-05	0.41075	-1.11264
55458847	chr19:55458847:C:T	1.76037e-05	-1.30275e-10	-0.076572	0.000132984	-1.30275e-10	0.0242165
55458856	chr19:55458856:T:G	4.44205e-06	-1.30275e-10	-1.45356	3.06778e-05	-1.30275e-10	-1.44247
55459207	chr19:55459207:G:C	0.000123021	1.86767	-5.17887e-10	0.000851437	1.88091	-5.17887e-10
55459222	chr19:55459222:C:A	2.58717e-06	-0.643182	-1.35093	1.93863e-05	-0.505214	-1.39624
55459415	chr19:55459415:A:G	4.25212e-06	-1.30275e-10	-1.49726	2.94849e-05	-1.30275e-10	-1.48213
55459505	chr19:55459505:A:T	4.49048e-06	-1.30275e-10	-1.44272	3.04959e-05	-1.30275e-10	-1.44842
55459603	chr19:55459603:G:A	4.39713e-06	-1.30275e-10	-1.46373	2.97248e-05	-1.30275e-10	-1.47403
55459732	chr19:55459732:A:G	3.62132e-06	-0.230422	-1.42742	2.81467e-05	-0.113987	-1.4146
55459766	chr19:55459766:G:A	5.34397e-06	-0.772617	-0.496095	3.11187e-05	-0.915944	-0.512261
55459788	chr19:55459788:GT:G	4.95054e-06	-0.0659557	-1.27923	3.72138e-05	-0.000647156	-1.24869
55459857	chr19:55459857:G:A	3.97078e-06	-0.199272	-1.36644	3.14924e-05	-0.0726707	-1.3436
55459975	chr19:55459975:C:T	1.21392e-06	-1.26189	-1.48893	9.03117e-06	-1.18528	-1.48005
55460232	chr19:55460232:C:CT	1.74239e-05	-0.0868358	-5.17887e-10	0.000112421	-0.14376	-5.17887e-10
55460256	chr19:55460256:G:A	1.89582e-05	-0.00244474	-5.17887e-10	0.000122448	-0.0583311	-5.17887e-10
55460407	chr19:55460407:T:C	1.14105e-05	-0.354605	-0.155542	6.96501e-05	-0.435547	-0.186982
55460878	chr19:55460878:C:G	9.18248e-06	-1.30275e-10	-0.727382	6.10278e-05	-1.30275e-10	-0.754683
55460925	chr19:55460925:CCAGTT:C	4.77465e-06	0.146735	-1.52809	3.17063e-05	0.109456	-1.51895
55461242	chr19:55461242:T:C	8.44413e-06	-1.30275e-10	-0.811208	5.57073e-05	-1.30275e-10	-0.845902
55461434	chr19:55461434:A:T	4.97e-06	-1.30275e-10	-1.34126	3.46715e-05	-1.30275e-10	-1.32009
55461616	chr19:55461616:C:A	7.93624e-06	-0.87324	-5.17887e-10	6.98801e-05	-0.619233	-5.17887e-10
55461736	chr19:55461736:G:C	7.63873e-06	-1.30275e-10	-0.911448	5.06127e-05	-1.30275e-10	-0.941811
55461812	chr19:55461812:T:C	8.9259e-06	-1.30275e-10	-0.755722	5.8913e-05	-1.30275e-10	-0.789952
55461938	chr19:55461938:C:T	2.95087e-06	-0.324275	-1.5383	1.9672e-05	-0.349993	-1.53682
55462114	chr19:55462114:G:A	6.93316e-06	-1.30275e-10	-1.00836	4.70162e-05	-1.30275e-10	-1.01552
55462394	chr19:55462394:G:T	6.92354e-06	-1.30275e-10	-1.00975	4.69514e-05	-1.30275e-10	-1.0169
55462427	chr19:55462427:C:G	4.90242e-06	-1.30275e-10	-1.35495	3.35547e-05	-1.30275e-10	-1.35284
55462779	chr19:55462779:C:T	6.35118e-06	-0.752202	-0.343838	4.1296e-05	-0.739466	-0.405783
55462850	chr19:55462850:T:C	6.89488e-06	-0.775513	-0.238388	4.4827e-05	-0.764165	-0.299038
55462895	chr19:55462895:A:G	1.27098e-05	-1.30275e-10	-0.402309	8.67785e-05	-1.30275e-10	-0.402655
55463175	chr19:55463175:A:G	5.23839e-06	-1.30275e-10	-1.28867	3.66382e-05	-1.30275e-10	-1.26492
55463644	chr19:55463644:A:G	5.63038e-06	-1.30275e-10	-1.2165	3.80829e-05	-1.30275e-10	-1.22625
55463675	chr19:55463675:G:T	3.22078e-06	-0.245986	-1.52907	2.1391e-05	-0.268984	-1.53406
55463989	chr19:55463989:G:A	4.90072e-06	-1.30275e-10	-1.3553	3.3416e-05	-1.30275e-10	-1.35698
55463998	chr19:55463998:C:CT	1.66976e-05	-1.30275e-10	-0.129414	0.000111761	-1.30275e-10	-0.149651
55464074	chr19:55464074:C:T	8.90752e-06	-1.30275e-10	-0.757784	5.71497e-05	-1.30275e-10	-0.82034
55464119	chr19:55464119:G:A	1.82538e-06	-1.29731	-1.04558	1.37597e-05	-1.20791	-1.03636
55464512	chr19:55464512:C:T	9.36793e-05	1.5952	-5.17887e-10	0.000585059	1.5057	-5.17887e-10
55464537	chr19:55464537:G:A	5.23611e-06	-1.30275e-10	-1.2891	3.64225e-05	-1.30275e-10	-1.27083
55464580	chr19:55464580:C:T	9.3853e-06	-1.30275e-10	-0.705535	5.84488e-05	-1.30275e-10	-0.797862
55464792	chr19:55464792:A:G	5.56065e-06	-1.30275e-10	-1.22896	3.80263e-05	-1.30275e-10	-1.22773
55465278	chr19:55465278:G:A	1.42535e-06	-1.43732	-1.15295	9.20489e-06	-1.47646	-1.16982
55465816	chr19:55465816:T:C	9.22336e-06	-1.30275e-10	-0.72294	6.61299e-05	-1.30275e-10	-0.674392
55465975	chr19:55465975:G:C	4.56149e-06	-1.30275e-10	-1.42703	3.26416e-05	-1.30275e-10	-1.38043
55466542	chr19:55466542:G:A	9.84267e-07	-1.6353	-1.32524	6.66823e-06	-1.62816	-1.3405
55466656	chr19:55466656:CTCTG:C	6.86289e-06	-1.01855	-5.17887e-10	4.71995e-05	-1.01163	-5.17887e-10
55466853	chr19:55466853:G:A	4.44315e-06	-1.30275e-10	-1.45332	2.99033e-05	-1.30275e-10	-1.46804
55466893	chr19:55466893:C:T	4.75768e-06	-1.30275e-10	-1.38492	3.07382e-05	-1.30275e-10	-1.44051
55467022	chr19:55467022:C:T	4.49903e-06	-1.30275e-10	-1.44082	3.01698e-05	-1.30275e-10	-1.45917
55467693	chr19:55467693:G:A	6.59646e-06	-1.30275e-10	-1.05815	4.32184e-05	-1.30275e-10	-1.09975
55467904	chr19:55467904:C:G	5.54231e-06	-1.30275e-10	-1.23227	3.77922e-05	-1.30275e-10	-1.23391
55467997	chr19:55467997:C:T	4.08118e-06	-1.30275e-10	-1.53829	2.78779e-05	-1.30275e-10	-1.53818
55468090	chr19:55468090:G:A	4.22628e-06	-1.30275e-10	-1.50336	2.82041e-05	-1.30275e-10	-1.52654
55468212	chr19:55468212:T:C	6.02711e-06	-1.30275e-10	-1.14841	4.1883e-05	-1.30275e-10	-1.13113
55468236	chr19:55468236:G:A	9.02507e-06	-1.30275e-10	-0.744673	6.44231e-05	-1.30275e-10	-0.700541
55468396	chr19:55468396:G:C	4.08194e-06	-1.30275e-10	-1.53811	2.79051e-05	-1.30275e-10	-1.5372
55468470	chr19:55468470:A:G	2.41236e-06	-0.731154	-1.33292	1.63827e-05	-0.774265	-1.29552
55468617	chr19:55468617:G:A	9.5222e-07	-1.61514	-1.3785	6.59028e-06	-1.60984	-1.37058
55468650	chr19:55468650:G:A	4.08109e-06	-1.30275e-10	-1.53832	2.78895e-05	-1.30275e-10	-1.53776
55468665	chr19:55468665:G:A	4.56882e-06	-1.30275e-10	-1.42542	3.06793e-05	-1.30275e-10	-1.44243
55468708	chr19:55468708:T:C	4.08665e-06	-1.30275e-10	-1.53696	2.79933e-05	-1.30275e-10	-1.53405
55469008	chr19:55469008:C:T	5.65794e-06	-1.30275e-10	-1.21162	3.2436e-05	-1.30275e-10	-1.38675
55469151	chr19:55469151:G:A	9.16261e-06	-1.30275e-10	-0.729548	6.24498e-05	-1.30275e-10	-0.731651
55469210	chr19:55469210:C:T	4.98024e-06	-1.30275e-10	-1.3392	3.44006e-05	-1.30275e-10	-1.32794
55469361	chr19:55469361:C:T	1.68133e-05	1.35549	-1.478	0.000120055	1.42983	-1.50789
55469743	chr19:55469743:T:C	1.06468e-05	-1.30275e-10	-0.579419	7.52562e-05	-1.30275e-10	-0.545115
55469818	chr19:55469818:A:T	6.35128e-06	-1.09602	-5.17887e-10	4.55336e-05	-1.04756	-5.17887e-10
55469845	chr19:55469845:C:T	2.12168e-06	-1.09767	-1.0948	1.50034e-05	-1.08686	-1.07088
55470186	chr19:55470186:G:A	7.79406e-06	-1.30275e-10	-0.891317	5.73578e-05	-1.30275e-10	-0.816705
55470317	chr19:55470317:A:G	4.66226e-06	-1.30275e-10	-1.40518	3.23728e-05	-1.30275e-10	-1.38869
55470534	chr19:55470534:A:G	4.32125e-06	-1.30275e-10	-1.48114	2.99145e-05	-1.30275e-10	-1.46767
55470631	chr19:55470631:C:T	4.61162e-06	0.116599	-1.5327	3.57172e-05	0.232708	-1.52309
55470639	chr19:55470639:T:C	4.73001e-06	-1.30275e-10	-1.39075	3.29021e-05	-1.30275e-10	-1.37248
55470670	chr19:55470670:C:T	4.81116e-06	-1.30275e-10	-1.37374	3.25342e-05	-1.30275e-10	-1.38372
55470786	chr19:55470786:G:T	4.37982e-06	-0.0343769	-1.43329	3.17943e-05	0.0563058	-1.46303
55470816	chr19:55470816:A:G	5.7795e-06	-1.30275e-10	-1.19036	4.05506e-05	-1.30275e-10	-1.16346
55470820	chr19:55470820:C:T	5.95162e-06	-1.30275e-10	-1.16102	4.18152e-05	-1.30275e-10	-1.13275
55470880	chr19:55470880:C:T	5.55631e-06	-1.30275e-10	-1.22975	3.89518e-05	-1.30275e-10	-1.20369
55471039	chr19:55471039:C:G	4.08213e-06	-1.30275e-10	-1.53806	2.78887e-05	-1.30275e-10	-1.53779
55471170	chr19:55471170:G:C	5.08498e-06	-1.30275e-10	-1.31839	3.5499e-05	-1.30275e-10	-1.29651
55471291	chr19:55471291:T:C	5.48911e-06	-1.30275e-10	-1.24191	3.77539e-05	-1.30275e-10	-1.23492
55471414	chr19:55471414:G:A	8.34961e-07	-1.61174	-1.51331	5.70707e-06	-1.60582	-1.51849
55471783	chr19:55471783:A:G	8.92446e-07	-1.55972	-1.49875	6.18349e-06	-1.54945	-1.49468
55471951	chr19:55471951:A:G	4.08376e-06	-1.30275e-10	-1.53766	2.79011e-05	-1.30275e-10	-1.53735
55472565	chr19:55472565:T:C	4.59044e-06	-1.30275e-10	-1.4207	3.21034e-05	-1.30275e-10	-1.39705
55472826	chr19:55472826:A:C	4.17279e-06	-1.30275e-10	-1.5161	2.82026e-05	-1.30275e-10	-1.5266
55472883	chr19:55472883:A:G	2.61332e-05	1.57841	-1.25988	0.000188588	1.70653	-1.33298
55472947	chr19:55472947:G:A	7.23772e-06	-1.30275e-10	-0.965374	4.86988e-05	-1.30275e-10	-0.98036
55473013	chr19:55473013:G:C	1.18047e-05	0.551119	-1.0273	0.000106001	0.778393	-0.980956
55473612	chr19:55473612:A:C	7.2719e-06	-0.960662	-5.17887e-10	4.24315e-05	-1.11812	-5.17887e-10
55473759	chr19:55473759:T:G	1.40572e-06	-1.50041	-1.10372	9.95638e-06	-1.52134	-1.04646
55473915	chr19:55473915:C:T	4.79466e-06	-1.30275e-10	-1.37718	3.28998e-05	-1.30275e-10	-1.37255
55474107	chr19:55474107:T:C	5.1664e-06	-1.30275e-10	-1.3025	3.54327e-05	-1.30275e-10	-1.29838
55474108	chr19:55474108:G:T	5.17166e-06	-1.30275e-10	-1.30149	3.5449e-05	-1.30275e-10	-1.29792
55474127	chr19:55474127:C:T	5.07392e-06	-1.30275e-10	-1.32057	3.47772e-05	-1.30275e-10	-1.31705
55474132	chr19:55474132:G:A	4.85789e-06	-1.30275e-10	-1.36408	3.3329e-05	-1.30275e-10	-1.35959
55474284	chr19:55474284:C:A	4.08111e-06	-1.30275e-10	-1.53831	2.84317e-05	-1.30275e-10	-1.51851
55474419	chr19:55474419:T:C	2.02105e-06	-1.64135	-0.599713	1.51218e-05	-1.64203	-0.507846
55474665	chr19:55474665:A:G	4.80864e-06	-1.30275e-10	-1.37427	3.29503e-05	-1.30275e-10	-1.37101
55474763	chr19:55474763:A:G	5.07853e-06	-1.30275e-10	-1.31966	3.46545e-05	-1.30275e-10	-1.32059
55474766	chr19:55474766:T:C	2.11463e-05	1.24197	-1.13519	0.000147477	1.34917	-1.22151
55475270	chr19:55475270:T:C	1.01554e-06	-1.62971	-1.29955	6.60082e-06	-1.62701	-1.35181
55475552	chr19:55475552:T:G	1.47753e-06	-1.229	-1.32531	9.31808e-06	-1.2057	-1.42836
55475959	chr19:55475959:A:G	4.53423e-06	-1.30275e-10	-1.43302	3.07185e-05	-1.30275e-10	-1.44115
55476504	chr19:55476504:A:C	2.27083e-06	-0.603408	-1.52113	1.60335e-05	-0.577769	-1.51356
55476938	chr19:55476938:A:T	2.55393e-05	1.14525	-0.849707	0.000172098	1.25168	-0.969631
55476982	chr19:55476982:C:T	2.06246e-05	1.0931	-1.0113	0.000140425	1.19324	-1.11458
55476995	chr19:55476995:C:T	4.13435e-06	-1.30275e-10	-1.52535	2.79137e-05	-1.30275e-10	-1.5369
55477115	chr19:55477115:G:A	8.64347e-06	-1.30275e-10	-0.787876	5.7777e-05	-1.30275e-10	-0.809423
55477194	chr19:55477194:A:G	4.93896e-06	-1.34752	-5.17887e-10	3.38089e-05	-1.34529	-5.17887e-10
55477303	chr19:55477303:A:C	3.4218e-05	0.588071	-5.17887e-10	0.000325161	0.918307	-5.17887e-10
55477440	chr19:55477440:A:G	2.70091e-05	1.36084	-1.00935	0.000189501	1.48936	-1.11098
55477756	chr19:55477756:T:C	1.86766e-05	0.916237	-0.933643	0.000125769	1.01294	-1.04451
55477875	chr19:55477875:A:G	4.33091e-06	-1.30275e-10	-1.4789	2.94911e-05	-1.30275e-10	-1.48193
55477882	chr19:55477882:G:A	4.08595e-06	-1.30275e-10	-1.53713	2.82539e-05	-1.30275e-10	-1.52478
55478025	chr19:55478025:C:T	1.51838e-06	-1.64057	-0.886465	1.01606e-05	-1.62518	-0.922316
55478152	chr19:55478152:T:C	4.13305e-06	-1.30275e-10	-1.52566	2.79166e-05	-1.30275e-10	-1.53679
55478153	chr19:55478153:G:A	4.13555e-06	-1.30275e-10	-1.52506	2.7911e-05	-1.30275e-10	-1.53699
55478285	chr19:55478285:G:A	9.90732e-06	-1.30275e-10	-0.651405	6.73777e-05	-1.30275e-10	-0.655699
55478293	chr19:55478293:A:G	4.22797e-06	-1.30275e-10	-1.50296	2.89245e-05	-1.30275e-10	-1.50132
55478479	chr19:55478479:T:C	4.08313e-06	-1.30275e-10	-1.53782	2.80004e-05	-1.30275e-10	-1.5338
55478662	chr19:55478662:A:G	6.42333e-06	-1.30275e-10	-1.08474	4.41358e-05	-1.30275e-10	-1.07874
55479236	chr19:55479236:G:A	4.99095e-06	-1.33705	-5.17887e-10	3.32954e-05	-1.3606	-5.17887e-10
55479242	chr19:55479242:C:T	4.14008e-06	-1.30275e-10	-1.52397	2.82153e-05	-1.30275e-10	-1.52615
55479542	chr19:55479542:T:C	5.05351e-06	-1.30275e-10	-1.3246	3.63186e-05	-1.30275e-10	-1.27368
55479608	chr19:55479608:C:A	7.09139e-06	0.246513	-1.23231	5.05079e-05	0.361722	-1.30561
55479637	chr19:55479637:A:G	6.5917e-06	0.279153	-1.33802	4.8203e-05	0.406324	-1.39692
55479739	chr19:55479739:C:T	1.04619e-05	-0.596935	-5.17887e-10	5.82255e-05	-0.80169	-5.17887e-10
55480427	chr19:55480427:A:C	8.19391e-06	0.580385	-1.42167	6.606e-05	0.715794	-1.39124
55480444	chr19:55480444:G:A	4.70656e-06	-1.39572	-5.17887e-10	3.19832e-05	-1.4008	-5.17887e-10
55480503	chr19:55480503:C:T	1.41464e-06	-1.64225	-0.955557	1.00313e-05	-1.64158	-0.918727
55480658	chr19:55480658:T:C	4.21471e-06	-1.30275e-10	-1.5061	2.88345e-05	-1.30275e-10	-1.50444
55481532	chr19:55481532:G:A	4.27083e-06	-1.30275e-10	-1.49287	2.88422e-05	-1.30275e-10	-1.50417
55481625	chr19:55481625:C:T	8.49656e-07	-1.58952	-1.51809	5.83961e-06	-1.59363	-1.50772
55482069	chr19:55482069:G:T	6.33177e-06	-1.0991	-5.17887e-10	4.09528e-05	-1.15359	-5.17887e-10
55482423	chr19:55482423:A:G	6.34343e-06	0.398939	-1.4962	5.25017e-05	0.581815	-1.48698
55482873	chr19:55482873:C:T	6.06546e-06	0.322454	-1.46452	4.56452e-05	0.405473	-1.45059
55483341	chr19:55483341:A:G	8.18371e-07	-1.6284	-1.51671	5.64107e-06	-1.63034	-1.5056
55483710	chr19:55483710:G:A	1.68423e-05	-1.30275e-10	-0.120784	0.000132017	-1.30275e-10	0.0169198
55483781	chr19:55483781:C:G	4.08126e-06	-1.30275e-10	-1.53827	2.78943e-05	-1.30275e-10	-1.53759
55483905	chr19:55483905:G:A	3.08847e-06	-0.374703	-1.4423	2.36184e-05	-0.213865	-1.49012
55483932	chr19:55483932:G:T	1.63127e-05	-1.30275e-10	-0.152738	0.000127493	-1.30275e-10	-0.0179505
55484343	chr19:55484343:A:G	5.43236e-06	-1.25231	-5.17887e-10	3.63118e-05	-1.27387	-5.17887e-10
55484474	chr19:55484474:C:G	3.95199e-06	-1.57046	-5.17887e-10	2.6688e-05	-1.5818	-5.17887e-10
55484519	chr19:55484519:G:A	1.3512e-06	-1.6153	-1.02839	9.81047e-06	-1.63746	-0.945105
55484697	chr19:55484697:T:C	5.63201e-05	2.25701	-1.17064	0.000469718	2.3243	-1.03818
55484786	chr19:55484786:A:AC	1.03274e-05	-1.30275e-10	-0.609881	6.81887e-05	-1.30275e-10	-0.643734
55484861	chr19:55484861:G:A	1.81456e-06	-1.51385	-0.83499	1.39771e-05	-1.44882	-0.77978
55485572	chr19:55485572:G:A	2.01201e-06	-0.712209	-1.53334	1.45667e-05	-0.649008	-1.53827
55485707	chr19:55485707:C:T	4.24237e-06	-1.30275e-10	-1.49956	2.90733e-05	-1.30275e-10	-1.49619
55485813	chr19:55485813:T:C	4.84658e-06	-1.30275e-10	-1.36641	3.4796e-05	-1.30275e-10	-1.31651
55485983	chr19:55485983:C:T	4.08667e-06	-1.30275e-10	-1.53695	2.80603e-05	-1.30275e-10	-1.53166
55485990	chr19:55485990:C:CA	1.34053e-06	-1.50079	-1.15083	8.95722e-06	-1.51725	-1.1563
55486113	chr19:55486113:CCTCCAGCCTCCA:C	8.04197e-07	-1.64243	-1.52016	5.57764e-06	-1.63969	-1.50755
55486293	chr19:55486293:C:T	4.39946e-06	-1.30275e-10	-1.4632	2.96482e-05	-1.30275e-10	-1.47661
55486895	chr19:55486895:C:T	1.44009e-06	-1.37781	-1.20217	9.30828e-06	-1.40408	-1.23103
55486914	chr19:55486914:C:T	4.13239e-06	-1.30275e-10	-1.52582	2.79882e-05	-1.30275e-10	-1.53423
55487144	chr19:55487144:T:A	5.76391e-05	2.61035	-1.50083	0.000474295	2.82302	-1.5272
55487496	chr19:55487496:C:T	8.04105e-06	0.548327	-1.40845	5.44656e-05	0.502438	-1.37088
55487584	chr19:55487584:T:C	5.62374e-06	-1.30275e-10	-1.21768	3.88661e-05	-1.30275e-10	-1.20589
55487920	chr19:55487920:A:C	4.09475e-06	-1.30275e-10	-1.53497	2.82425e-05	-1.30275e-10	-1.52519
55487987	chr19:55487987:G:C	1.40962e-05	-1.30275e-10	-0.298775	0.000108413	-1.30275e-10	-0.180069
55489112	chr19:55489112:C:T	4.85828e-06	-1.30275e-10	-1.364	3.08747e-05	-1.30275e-10	-1.43608
55489125	chr19:55489125:C:T	0.00027429	4.20707	-1.53756	0.00204722	4.29653	-1.53831
55489442	chr19:55489442:C:T	4.86121e-06	-1.36339	-5.17887e-10	3.46576e-05	-1.3205	-5.17887e-10
55489907	chr19:55489907:C:T	4.22882e-06	-1.30275e-10	-1.50276	2.86962e-05	-1.30275e-10	-1.50925
55490157	chr19:55490157:C:T	9.47378e-06	-0.742716	0.0465638	7.10152e-05	-0.662329	0.05921
55490504	chr19:55490504:C:T	3.44412e-06	-0.462604	-1.24541	2.50491e-05	-0.356873	-1.2883
55490619	chr19:55490619:G:A	4.09145e-06	-1.30275e-10	-1.53578	2.78772e-05	-1.30275e-10	-1.53821
55491313	chr19:55491313:G:T	5.47265e-06	-1.30275e-10	-1.24492	3.57936e-05	-1.30275e-10	-1.28824
55491332	chr19:55491332:T:C	8.71097e-07	-1.63155	-1.45113	5.9801e-06	-1.6376	-1.43997
55491535	chr19:55491535:AGGAG:A	9.75396e-07	-1.64132	-1.32827	6.6821e-06	-1.63323	-1.33335
55491570	chr19:55491570:G:A	4.08106e-06	-1.30275e-10	-1.53832	2.79416e-05	-1.30275e-10	-1.5359
55491682	chr19:55491682:C:G	2.32957e-06	-0.598892	-1.5001	1.86292e-05	-0.447395	-1.49389
55491891	chr19:55491891:G:T	6.28853e-06	-1.30275e-10	-1.10595	4.2137e-05	-1.30275e-10	-1.12509
55491953	chr19:55491953:G:A	1.9627e-06	-0.758892	-1.51146	1.5611e-05	-0.602778	-1.51526
55491984	chr19:55491984:T:C	7.93801e-07	-1.63869	-1.53691	5.50165e-06	-1.62276	-1.53821
55492187	chr19:55492187:C:T	5.73534e-06	-1.30275e-10	-1.19803	3.84333e-05	-1.30275e-10	-1.21709
55492324	chr19:55492324:T:G	4.24005e-06	-1.30275e-10	-1.50011	2.89802e-05	-1.30275e-10	-1.4994
55492369	chr19:55492369:G:A	3.85966e-06	-1.5941	-5.17887e-10	2.63922e-05	-1.59295	-5.17887e-10
55492410	chr19:55492410:G:A	0.000363659	4.34477	-1.39323	0.00364272	4.6959	-1.36142
55492645	chr19:55492645:T:C	8.11651e-07	-1.639	-1.51436	5.54661e-06	-1.64153	-1.5113
55492713	chr19:55492713:G:C	2.39498e-06	-0.916186	-1.15512	1.62814e-05	-0.864315	-1.21168
55492783	chr19:55492783:C:T	1.42569e-06	-1.63628	-0.953737	8.93833e-06	-1.64246	-1.0332
55492895	chr19:55492895:C:T	7.36664e-06	-1.30275e-10	-0.947718	4.98748e-05	-1.30275e-10	-0.956497
55493377	chr19:55493377:A:AG	6.44397e-06	0.456523	-1.53806	4.40804e-05	0.443008	-1.52301
55493415	chr19:55493415:G:A	4.47188e-06	-1.30275e-10	-1.44687	3.01074e-05	-1.30275e-10	-1.46124
55493489	chr19:55493489:T:C	4.60646e-05	1.98699	-1.10163	0.000306855	2.00341	-1.14305
55493534	chr19:55493534:G:A	8.53333e-07	-1.56511	-1.53818	5.70391e-06	-1.59718	-1.52768
55493607	chr19:55493607:G:A	4.55089e-06	-1.30275e-10	-1.42936	3.07527e-05	-1.30275e-10	-1.44004
55493922	chr19:55493922:T:C	1.04973e-06	-1.4531	-1.44305	6.90977e-06	-1.45184	-1.48123
55494192	chr19:55494192:A:G	8.26667e-07	-1.60328	-1.53175	5.53134e-06	-1.62363	-1.53195
55494231	chr19:55494231:C:G	4.28816e-06	-1.30275e-10	-1.48882	2.94802e-05	-1.30275e-10	-1.4823
55494326	chr19:55494326:G:A	6.06859e-06	-1.30275e-10	-1.14155	4.07858e-05	-1.30275e-10	-1.15768
55494460	chr19:55494460:G:C	4.15641e-06	-1.30275e-10	-1.52003	2.84825e-05	-1.30275e-10	-1.51672
55495075	chr19:55495075:A:G	4.09247e-06	-1.30275e-10	-1.53553	2.82466e-05	-1.30275e-10	-1.52504
55495083	chr19:55495083:C:T	8.26885e-06	-1.30275e-10	-0.832184	6.07546e-05	-1.30275e-10	-0.759171
55495608	chr19:55495608:T:G	1.95098e-06	-1.43675	-0.839599	1.20292e-05	-1.44293	-0.935745
55495674	chr19:55495674:G:A	1.24167e-06	-1.60303	-1.12519	9.10316e-06	-1.5851	-1.0723
55496004	chr19:55496004:G:A	1.23165e-05	0.83117	-1.26491	7.73536e-05	0.801021	-1.31865
55496206	chr19:55496206:T:G	4.74865e-06	-1.30275e-10	-1.38682	3.20977e-05	-1.30275e-10	-1.39723
55496468	chr19:55496468:G:A	4.56499e-06	-1.30275e-10	-1.42626	3.23914e-05	-1.30275e-10	-1.38812
55496843	chr19:55496843:C:T	7.12895e-06	-1.30275e-10	-0.980516	5.14673e-05	-1.30275e-10	-0.925067
55497224	chr19:55497224:T:C	4.429e-06	-1.30275e-10	-1.45651	2.99811e-05	-1.30275e-10	-1.46545
55497231	chr19:55497231:G:A	1.07768e-05	0.806233	-1.37352	6.92516e-05	0.785929	-1.4142
55497341	chr19:55497341:A:G	4.11056e-06	-1.30275e-10	-1.53112	2.81282e-05	-1.30275e-10	-1.52924
55497848	chr19:55497848:G:A	1.2303e-05	1.08333	-1.51817	8.19371e-05	1.07147	-1.53153
55498098	chr19:55498098:G:A	3.83679e-06	-1.60004	-5.17887e-10	2.66854e-05	-1.5819	-5.17887e-10
55498274	chr19:55498274:T:C	5.10833e-06	-1.30275e-10	-1.31381	3.52369e-05	-1.30275e-10	-1.30392
55498374	chr19:55498374:C:T	1.1464e-05	0.867252	-1.37272	7.37265e-05	0.848084	-1.41374
55498514	chr19:55498514:T:C	1.49827e-05	1.05319	-1.29097	9.46915e-05	1.03185	-1.34724
55498759	chr19:55498759:C:T	2.05501e-05	1.34099	-1.2628	0.000130252	1.33629	-1.33283
55498818	chr19:55498818:A:G	5.72501e-06	-1.30275e-10	-1.19983	3.97331e-05	-1.30275e-10	-1.18383
55499133	chr19:55499133:A:G	8.4396e-06	0.472711	-1.28446	5.47357e-05	0.463152	-1.32665
55499660	chr19:55499660:T:C	4.08383e-06	-1.30275e-10	-1.53764	2.78791e-05	-1.30275e-10	-1.53814
55499724	chr19:55499724:G:A	2.90081e-05	1.62261	-1.19971	0.000214494	1.76701	-1.26474
55500093	chr19:55500093:C:T	8.32284e-06	0.712634	-1.53831	5.90944e-05	0.748713	-1.53559
55500161	chr19:55500161:C:T	4.58947e-06	-1.30275e-10	-1.42091	3.11792e-05	-1.30275e-10	-1.42626
55500178	chr19:55500178:C:G	5.36319e-06	-1.30275e-10	-1.26512	3.64521e-05	-1.30275e-10	-1.27001
55500202	chr19:55500202:G:A	4.17198e-06	-1.30275e-10	-1.51629	2.84547e-05	-1.30275e-10	-1.5177
55500206	chr19:55500206:C:T	9.44113e-07	-1.49137	-1.51082	6.39929e-06	-1.49154	-1.51829
55500513	chr19:55500513:G:A	4.08358e-06	-1.30275e-10	-1.53771	2.78753e-05	-1.30275e-10	-1.53827
55500542	chr19:55500542:G:A	1.22284e-05	-1.30275e-10	-0.440922	9.14248e-05	-1.30275e-10	-0.350497
55500548	chr19:55500548:G:A	4.72332e-06	0.143685	-1.53585	3.46844e-05	0.214508	-1.53423
55500602	chr19:55500602:C:T	4.09596e-06	-1.30275e-10	-1.53468	2.79548e-05	-1.30275e-10	-1.53543
55500668	chr19:55500668:C:T	5.1065e-06	-1.30275e-10	-1.31416	3.47972e-05	-1.30275e-10	-1.31648
55500908	chr19:55500908:G:A	4.32046e-06	-1.48132	-5.17887e-10	2.9037e-05	-1.49744	-5.17887e-10
55501014	chr19:55501014:T:C	1.26561e-06	-1.37697	-1.33216	8.96583e-06	-1.34597	-1.32663
55501229	chr19:55501229:G:A	5.3256e-06	-1.30275e-10	-1.27216	3.53525e-05	-1.30275e-10	-1.30064
55501526	chr19:55501526:G:A	4.08694e-06	-1.30275e-10	-1.53688	2.78788e-05	-1.30275e-10	-1.53815
55501592	chr19:55501592:G:A	5.1441e-06	-1.30275e-10	-1.30683	3.7324e-05	-1.30275e-10	-1.24638
55501711	chr19:55501711:C:T	8.82941e-07	-1.58473	-1.48445	5.90762e-06	-1.59176	-1.49801
55501878	chr19:55501878:A:C	1.09044e-05	-1.30275e-10	-0.555513	7.50539e-05	-1.30275e-10	-0.547807
55502877	chr19:55502877:G:A	4.10183e-06	-1.30275e-10	-1.53325	2.79684e-05	-1.30275e-10	-1.53494
55503015	chr19:55503015:A:G	3.93052e-06	-1.57591	-5.17887e-10	2.82392e-05	-1.5253	-5.17887e-10
55503202	chr19:55503202:A:C	1.08374e-06	-1.56919	-1.29507	7.42492e-06	-1.57453	-1.28664
55503242	chr19:55503242:G:A	4.10768e-06	-1.30275e-10	-1.53182	2.8036e-05	-1.30275e-10	-1.53252
55503257	chr19:55503257:G:A	1.1044e-05	0.304055	-0.846851	6.49001e-05	0.161164	-0.854328
55503289	chr19:55503289:T:C	1.97785e-06	-1.59544	-0.66723	1.76069e-05	-1.59324	-0.404488
55503633	chr19:55503633:C:A	4.09056e-06	-1.30275e-10	-1.536	2.79299e-05	-1.30275e-10	-1.53632
55503723	chr19:55503723:G:A	5.13617e-06	-1.30275e-10	-1.30837	3.66275e-05	-1.30275e-10	-1.26521
55503794	chr19:55503794:C:A	2.37781e-05	-1.30275e-10	0.224086	0.000165877	-1.30275e-10	0.245235
55503855	chr19:55503855:G:A	1.8243e-05	-1.30275e-10	-0.0408982	0.000140036	-1.30275e-10	0.0758825
55504081	chr19:55504081:C:T	5.90268e-05	0.463699	0.669613	0.000479293	0.319333	0.986966
55504166	chr19:55504166:A:G	4.13392e-06	-1.30275e-10	-1.52545	2.81014e-05	-1.30275e-10	-1.53019
55504191	chr19:55504191:T:C	4.49059e-06	-1.30275e-10	-1.44269	3.13709e-05	-1.30275e-10	-1.42013
55504246	chr19:55504246:A:C	4.91525e-06	0.0044816	-1.35682	3.00301e-05	-0.121563	-1.34225
55504253	chr19:55504253:C:G	4.16084e-06	-1.30275e-10	-1.51896	2.83944e-05	-1.30275e-10	-1.51982
55504358	chr19:55504358:A:G	4.13341e-06	-1.30275e-10	-1.52558	2.82171e-05	-1.30275e-10	-1.52609
55504567	chr19:55504567:C:T	4.14593e-06	-1.30275e-10	-1.52255	2.83166e-05	-1.30275e-10	-1.52257
55504896	chr19:55504896:T:G	9.53321e-07	-1.46902	-1.52347	6.71082e-06	-1.44018	-1.52212
55505026	chr19:55505026:G:A	8.09675e-07	-1.61988	-1.53592	5.52922e-06	-1.6209	-1.53507
55505404	chr19:55505404:C:G	1.33976e-05	-1.30275e-10	-0.349605	9.24464e-05	-1.30275e-10	-0.339384
55505620	chr19:55505620:A:G	8.34661e-07	-1.63467	-1.49074	5.75922e-06	-1.63372	-1.48149
55505792	chr19:55505792:A:G	1.46165e-06	-1.60162	-0.963496	1.0281e-05	-1.595	-0.940723
55506021	chr19:55506021:G:A	2.67517e-06	-0.894427	-1.06624	2.17622e-05	-0.850856	-0.934984
55506685	chr19:55506685:C:T	8.99754e-07	-1.57904	-1.47128	6.12843e-06	-1.58061	-1.47246
55506761	chr19:55506761:C:T	4.19426e-06	-1.30275e-10	-1.51096	2.85344e-05	-1.30275e-10	-1.5149
55506828	chr19:55506828:G:A	8.94175e-07	-1.58924	-1.4673	6.08596e-06	-1.59147	-1.46856
55506868	chr19:55506868:G:A	5.81082e-06	-1.30275e-10	-1.18496	3.93126e-05	-1.30275e-10	-1.19447
55507100	chr19:55507100:C:T	9.27725e-07	-1.55946	-1.46024	6.31508e-06	-1.56162	-1.46146
55507435	chr19:55507435:CAGG:C	9.96e-06	-1.30275e-10	-0.646103	7.18358e-05	-1.30275e-10	-0.591631
55507638	chr19:55507638:C:T	1.61224e-05	-1.30275e-10	-0.164469	0.000110841	-1.30275e-10	-0.157918
55507999	chr19:55507999:G:T	2.85257e-06	-1.63989	-0.25657	2.37861e-05	-1.63988	-0.0570285
55508230	chr19:55508230:C:T	1.11223e-05	0.995184	-1.53091	7.28635e-05	0.937305	-1.51473
55509244	chr19:55509244:G:A	2.04926e-05	1.19005	-1.11466	0.000143066	1.10607	-1.00878
55509272	chr19:55509272:A:T	1.18811e-05	0.891009	-1.36074	7.84862e-05	0.796858	-1.29995
55509347	chr19:55509347:A:G	4.61893e-06	-1.41452	-5.17887e-10	3.16816e-05	-1.41028	-5.17887e-10
55509379	chr19:55509379:C:T	1.33093e-05	-1.30275e-10	-0.356214	9.06884e-05	-1.30275e-10	-0.358584
55509513	chr19:55509513:G:T	1.32617e-05	-1.30275e-10	-0.359798	9.03905e-05	-1.30275e-10	-0.361874
55509582	chr19:55509582:G:A	5.17398e-06	-1.30275e-10	-1.30104	3.45061e-05	-1.30275e-10	-1.32488
55509754	chr19:55509754:G:A	7.88773e-06	0.635109	-1.51448	5.05735e-05	0.546781	-1.48937
55510001	chr19:55510001:T:C	5.87941e-06	-1.30275e-10	-1.17322	3.97441e-05	-1.30275e-10	-1.18355
55510084	chr19:55510084:G:A	4.65342e-06	-1.30275e-10	-1.40708	3.18911e-05	-1.30275e-10	-1.40369
55510321	chr19:55510321:C:A	5.45649e-06	-1.30275e-10	-1.24787	3.712e-05	-1.30275e-10	-1.25186
55510393	chr19:55510393:G:A	4.6272e-06	-1.30275e-10	-1.41273	3.07264e-05	-1.30275e-10	-1.44089
55510442	chr19:55510442:A:G	1.49068e-05	-0.242863	-5.17887e-10	0.000120462	-0.0746815	-5.17887e-10
55510487	chr19:55510487:T:C	4.08215e-06	-1.30275e-10	-1.53806	2.79637e-05	-1.30275e-10	-1.5351
55510565	chr19:55510565:T:G	8.88611e-06	-0.760191	-5.17887e-10	6.40851e-05	-0.705801	-5.17887e-10
55510991	chr19:55510991:C:T	4.0812e-06	-1.30275e-10	-1.53829	2.79341e-05	-1.30275e-10	-1.53617
55511074	chr19:55511074:C:T	4.2389e-06	-1.30275e-10	-1.50038	2.89823e-05	-1.30275e-10	-1.49933
55511391	chr19:55511391:G:C	5.05542e-06	-1.30275e-10	-1.32422	3.435e-05	-1.30275e-10	-1.32941
55511392	chr19:55511392:C:G	4.08275e-06	-1.30275e-10	-1.53791	2.7885e-05	-1.30275e-10	-1.53793
55511672	chr19:55511672:C:T	4.19926e-06	-1.30275e-10	-1.50977	2.83465e-05	-1.30275e-10	-1.52151
55512775	chr19:55512775:G:A	1.41095e-06	-1.62181	-0.978607	1.10022e-05	-1.62815	-0.839769
55513336	chr19:55513336:C:T	4.605e-06	-1.30275e-10	-1.41754	3.13845e-05	-1.30275e-10	-1.4197
55513510	chr19:55513510:C:T	4.41165e-06	-1.30275e-10	-1.46043	2.94657e-05	-1.30275e-10	-1.48279
55513775	chr19:55513775:A:T	1.07535e-05	-1.30275e-10	-0.569447	7.21174e-05	-1.30275e-10	-0.587719
55513942	chr19:55513942:G:T	7.87388e-05	2.06035	-0.638894	0.00047769	1.85185	-0.548905
55514027	chr19:55514027:C:A	4.51418e-05	1.91403	-1.0489	0.000266744	1.69685	-0.976579
55514042	chr19:55514042:T:C	3.43646e-05	1.29199	-0.699641	0.000212839	1.10239	-0.607864
55514047	chr19:55514047:G:A	8.67856e-07	-1.56388	-1.52253	5.88516e-06	-1.58376	-1.50982
55514217	chr19:55514217:A:G	9.48837e-06	0.494407	-1.18902	5.70224e-05	0.405997	-1.22857
55514222	chr19:55514222:G:A	9.46538e-07	-1.60869	-1.39094	6.96758e-06	-1.62419	-1.30056
55514273	chr19:55514273:T:C	7.02387e-06	0.389493	-1.38486	4.33264e-05	0.305438	-1.40269
55514287	chr19:55514287:C:T	1.07082e-06	-1.55929	-1.31697	7.78009e-06	-1.58066	-1.23379
55514349	chr19:55514349:G:A	8.93471e-07	-1.62817	-1.42915	6.49202e-06	-1.63704	-1.3584
55515478	chr19:55515478:A:G	1.25596e-05	0.943512	-1.35771	7.833e-05	0.869083	-1.37417
55515491	chr19:55515491:G:A	4.1288e-06	-1.30275e-10	-1.52669	2.81134e-05	-1.30275e-10	-1.52977
55515529	chr19:55515529:G:A	4.3248e-06	-1.30275e-10	-1.48031	2.93729e-05	-1.30275e-10	-1.48594
55515679	chr19:55515679:G:C	1.20839e-05	0.929245	-1.38205	7.56622e-05	0.857018	-1.39675
55515704	chr19:55515704:C:T	1.36478e-06	-1.49279	-1.1409	8.75738e-06	-1.50576	-1.19035
55516181	chr19:55516181:C:A	1.10235e-05	0.82952	-1.37417	6.92068e-05	0.758978	-1.38789
55516225	chr19:55516225:C:T	1.32884e-05	1.01749	-1.37527	8.31354e-05	0.944397	-1.38994
55516227	chr19:55516227:A:G	1.44708e-05	1.08555	-1.35809	9.03948e-05	1.01165	-1.37348
55516432	chr19:55516432:G:A	1.62035e-05	1.18415	-1.3436	9.86376e-05	1.07503	-1.34959
55516627	chr19:55516627:TTTTG:T	1.37686e-05	1.03026	-1.35255	8.58045e-05	0.953949	-1.36789
55516741	chr19:55516741:T:G	1.36041e-05	1.02318	-1.35749	8.46912e-05	0.945593	-1.37259
55517101	chr19:55517101:A:G	7.6569e-05	1.39351	-5.17887e-10	0.00056385	1.46878	-5.17887e-10
55517195	chr19:55517195:C:G	3.6779e-06	-1.64234	-5.17887e-10	2.51437e-05	-1.64141	-5.17887e-10
55517551	chr19:55517551:C:T	3.67749e-06	-1.64245	-5.17887e-10	2.5175e-05	-1.64016	-5.17887e-10
55517821	chr19:55517821:C:G	1.5945e-05	1.33718	-1.51272	9.96714e-05	1.25393	-1.51806
55518546	chr19:55518546:CCCA:C	4.97793e-06	-1.30275e-10	-1.33966	3.43366e-05	-1.30275e-10	-1.3298
55518642	chr19:55518642:C:T	1.09539e-06	-1.48796	-1.36561	7.12572e-06	-1.52322	-1.37908
55518950	chr19:55518950:C:T	8.06343e-06	-1.30275e-10	-0.85734	5.25108e-05	-1.30275e-10	-0.904996
55519228	chr19:55519228:T:C	2.61436e-06	-0.520547	-1.46311	1.56545e-05	-0.645075	-1.47018
55519240	chr19:55519240:C:T	2.48645e-06	-0.582931	-1.45089	1.49615e-05	-0.701708	-1.45882
55519436	chr19:55519436:G:A	7.64155e-06	-0.911079	-5.17887e-10	5.5481e-05	-0.849974	-5.17887e-10
55519620	chr19:55519620:TG:T	4.86793e-06	-1.30275e-10	-1.36201	3.6321e-05	-1.30275e-10	-1.27362
55519740	chr19:55519740:TGAG:T	4.46505e-06	-1.30275e-10	-1.4484	3.01873e-05	-1.30275e-10	-1.45859
55520003	chr19:55520003:C:A	4.59418e-06	-1.30275e-10	-1.41989	3.05489e-05	-1.30275e-10	-1.44668
55520121	chr19:55520121:C:T	2.12191e-06	-0.704564	-1.4878	1.27724e-05	-0.824271	-1.49445
55520484	chr19:55520484:A:C	4.15973e-06	-1.51923	-5.17887e-10	2.90653e-05	-1.49647	-5.17887e-10
55520514	chr19:55520514:G:A	2.16651e-05	-1.30275e-10	0.131023	0.000149211	-1.30275e-10	0.139345
55520534	chr19:55520534:C:T	4.00389e-06	-1.55741	-5.17887e-10	2.75037e-05	-1.55169	-5.17887e-10
55520754	chr19:55520754:C:T	3.5598e-05	-1.30275e-10	0.62761	0.000243181	-1.30275e-10	0.627793
55520796	chr19:55520796:A:G	3.05725e-06	-1.61981	-0.207352	2.60786e-05	-1.63522	0.0303169
55520803	chr19:55520803:G:A	3.68173e-06	-1.6413	-5.17887e-10	2.53309e-05	-1.63399	-5.17887e-10
55521106	chr19:55521106:G:A	8.02511e-06	-1.30275e-10	-0.862105	5.59981e-05	-1.30275e-10	-0.840695
55521299	chr19:55521299:G:A	2.09141e-06	-1.6312	-0.57564	1.75213e-05	-1.64109	-0.361506
55521344	chr19:55521344:A:G	1.48951e-06	-1.4504	-1.09583	1.08236e-05	-1.49433	-0.989948
55521524	chr19:55521524:G:A	4.98531e-06	-1.30275e-10	-1.33818	3.3862e-05	-1.30275e-10	-1.34372
55521636	chr19:55521636:G:A	6.19146e-06	-0.267246	-0.854262	4.0894e-05	-0.428628	-0.726403
55521679	chr19:55521679:G:A	1.84305e-06	-1.52383	-0.80943	1.38967e-05	-1.55941	-0.674947
55521721	chr19:55521721:C:T	4.0845e-06	-1.30275e-10	-1.53748	2.78838e-05	-1.30275e-10	-1.53797
55521794	chr19:55521794:C:T	6.57331e-06	-1.06166	-5.17887e-10	4.29614e-05	-1.10571	-5.17887e-10
55521840	chr19:55521840:C:T	6.81287e-06	-1.30275e-10	-1.02587	4.58472e-05	-1.30275e-10	-1.0407
55522013	chr19:55522013:A:T	4.12942e-06	-1.30275e-10	-1.52654	2.8358e-05	-1.30275e-10	-1.52111
55522280	chr19:55522280:C:T	4.64092e-06	-1.30275e-10	-1.40977	3.32016e-05	-1.30275e-10	-1.36341
55522508	chr19:55522508:T:C	2.12917e-06	-1.50638	-0.682568	1.63279e-05	-1.54467	-0.528465
55522543	chr19:55522543:G:C	4.24183e-06	-1.30275e-10	-1.49969	2.83644e-05	-1.30275e-10	-1.52088
55522783	chr19:55522783:T:C	5.22876e-06	-1.30275e-10	-1.29051	3.59335e-05	-1.30275e-10	-1.28434
55522812	chr19:55522812:TA:T	4.24798e-06	-1.30275e-10	-1.49824	2.88879e-05	-1.30275e-10	-1.50259
55522824	chr19:55522824:G:A	4.40403e-06	-1.30275e-10	-1.46216	2.98953e-05	-1.30275e-10	-1.46831
55522826	chr19:55522826:C:T	4.38131e-06	-1.30275e-10	-1.46733	2.97496e-05	-1.30275e-10	-1.4732
55522832	chr19:55522832:G:A	4.37282e-06	-1.30275e-10	-1.46927	2.96936e-05	-1.30275e-10	-1.47508
55522836	chr19:55522836:G:A	4.55787e-06	-1.30275e-10	-1.42783	3.09021e-05	-1.30275e-10	-1.43519
55522841	chr19:55522841:AT:A	4.48442e-06	-1.30275e-10	-1.44407	3.03991e-05	-1.30275e-10	-1.4516
55523082	chr19:55523082:A:T	4.17859e-06	-1.30275e-10	-1.51471	2.80867e-05	-1.30275e-10	-1.53072
55523431	chr19:55523431:G:A	8.40477e-06	-0.81588	-5.17887e-10	6.49054e-05	-0.693083	-5.17887e-10
55523483	chr19:55523483:T:C	1.41632e-05	0.529849	-0.823882	8.58644e-05	0.393122	-0.806367
55523572	chr19:55523572:A:G	4.13994e-06	-1.30275e-10	-1.524	2.79546e-05	-1.30275e-10	-1.53543
55523694	chr19:55523694:G:A	1.77393e-06	-1.19901	-1.17247	1.0877e-05	-1.28447	-1.19489
55523947	chr19:55523947:C:T	7.51896e-06	-0.927253	-5.17887e-10	5.75498e-05	-0.813362	-5.17887e-10
55524164	chr19:55524164:C:G	7.98982e-07	-1.63141	-1.53768	5.49553e-06	-1.62509	-1.53699
55524168	chr19:55524168:A:G	8.0992e-07	-1.61718	-1.53832	5.58407e-06	-1.60794	-1.53816
55524170	chr19:55524170:A:G	8.03845e-07	-1.62471	-1.53832	5.53466e-06	-1.61675	-1.53824
55524174	chr19:55524174:T:C	8.92599e-07	-1.61463	-1.44367	6.21846e-06	-1.60519	-1.4333
55524532	chr19:55524532:G:A	4.16459e-06	-1.30275e-10	-1.51806	2.83193e-05	-1.30275e-10	-1.52247
55524612	chr19:55524612:C:A	6.43427e-06	-1.30275e-10	-1.08304	4.19629e-05	-1.30275e-10	-1.12923
55524770	chr19:55524770:T:C	1.13976e-06	-1.64166	-1.17219	7.70965e-06	-1.63815	-1.18539
55525145	chr19:55525145:GC:G	6.81291e-06	-1.30275e-10	-1.02586	4.59216e-05	-1.30275e-10	-1.03908
55525172	chr19:55525172:C:T	6.29793e-06	-1.30275e-10	-1.10446	4.11245e-05	-1.30275e-10	-1.14941
55525210	chr19:55525210:AAAAC:A	1.36962e-06	-1.3308	-1.29935	9.80266e-06	-1.37723	-1.20613
55525249	chr19:55525249:C:A	2.00748e-06	-1.63344	-0.61436	1.34919e-05	-1.63821	-0.625712
55525577	chr19:55525577:C:G	1.1359e-06	-1.27988	-1.53738	7.69418e-06	-1.29236	-1.53319
55525677	chr19:55525677:C:T	6.68943e-06	-1.30275e-10	-1.04415	4.39138e-05	-1.30275e-10	-1.08379
55525741	chr19:55525741:G:A	6.82373e-06	-1.30275e-10	-1.02427	4.4772e-05	-1.30275e-10	-1.06443
55526254	chr19:55526254:G:C	4.16461e-06	-1.30275e-10	-1.51806	2.85344e-05	-1.30275e-10	-1.5149
55526374	chr19:55526374:C:G	7.61233e-06	-1.30275e-10	-0.91491	4.96975e-05	-1.30275e-10	-0.96006
55526458	chr19:55526458:G:A	7.27186e-06	-1.30275e-10	-0.960667	4.756e-05	-1.30275e-10	-1.00402
55526662	chr19:55526662:A:G	1.63997e-06	-1.62432	-0.825682	1.15677e-05	-1.6129	-0.804893
55526684	chr19:55526684:A:G	5.42087e-06	-1.30275e-10	-1.25442	3.68145e-05	-1.30275e-10	-1.26012
55526733	chr19:55526733:A:G	1.31443e-05	-0.368692	-5.17887e-10	8.30878e-05	-0.446116	-5.17887e-10
55526843	chr19:55526843:ACT:A	1.15883e-05	-1.30275e-10	-0.49468	8.16301e-05	-1.30275e-10	-0.463815
55526919	chr19:55526919:T:C	1.81302e-06	-1.61356	-0.736127	1.28309e-05	-1.59983	-0.714329
55526979	chr19:55526979:CAT:C	5.90975e-06	-1.30275e-10	-1.16808	4.08176e-05	-1.30275e-10	-1.1569
55527223	chr19:55527223:C:T	7.91466e-06	-1.30275e-10	-0.875963	5.16537e-05	-1.30275e-10	-0.921451
55527422	chr19:55527422:A:G	1.33875e-06	-1.26586	-1.38709	9.00249e-06	-1.33863	-1.32988
```
