## Supplementary material for "Characterization of shared and ancestry-specific signals driving complex traits using multi-ancestry fine-mapping": susiex_nc3.cs80.cs

```
CS_ID	SNP	BP	REF_ALLELE	ALT_ALLELE	REF_FRQ	BETA	SE	-LOG10P	CS_PIP	OVRL_PIP
1	chr19:55182298:G:A	55182298	A,A	G,G	1,1	inf,-inf	inf,inf	6.40071,0.692254	0.434356	0.434387
1	chr19:55157451:A:G	55157451	G,G	A,A	1,1	inf,inf	inf,inf	6.34279,0.521871	0.268963	0.269011
1	chr19:55153585:G:A	55153585	A,A	G,G	1,1	inf,-inf	inf,inf	5.62395,0.679896	0.0640964	0.0642277
1	chr19:55181876:T:C	55181876	C,C	T,T	1,1	inf,inf	inf,inf	5.84625,0.249642	0.0599731	0.0600564
2	chr19:55262247:A:T	55262247	NA,T	NA,A	NA,1	NA,-inf	NA,inf	NA,5.26377	0.596369	0.596535
2	chr19:55220699:C:T	55220699	NA,T	NA,C	NA,1	NA,-inf	NA,inf	NA,3.7119	0.0238599	0.0240528
2	chr19:54661910:A:G	54661910	NA,G	NA,A	NA,1	NA,inf	NA,inf	NA,3.68726	0.0119385	0.0572862
2	chr19:54997195:G:A	54997195	NA,A	NA,G	NA,1	NA,-inf	NA,inf	NA,3.33945	0.00807164	0.0289605
2	chr19:54963503:C:A	54963503	NA,A	NA,C	NA,1	NA,inf	NA,inf	NA,3.31162	0.00643751	0.0247451
2	chr19:55190757:G:A	55190757	A,A	G,G	1,1	-inf,-inf	inf,inf	3.2578,2.0827	0.00566302	0.0237247
2	chr19:55307409:C:T	55307409	NA,T	NA,C	NA,1	NA,-inf	NA,inf	NA,3.24801	0.00431822	0.0210189
2	chr19:55305803:C:T	55305803	NA,T	NA,C	NA,1	NA,-inf	NA,inf	NA,3.21509	0.00405624	0.0196275
2	chr19:55492410:G:A	55492410	A,A	G,G	1,1	-inf,inf	inf,inf	3.42073,0.265055	0.00311627	0.0116616
2	chr19:55207327:T:C	55207327	C,C	T,T	1,1	-inf,inf	inf,inf	2.78391,0.941827	0.002769	0.0104738
2	chr19:55259461:A:G	55259461	G,G	A,A	1,1	-inf,-inf	inf,inf	2.44855,1.63632	0.00273012	0.0079214
2	chr19:55203991:A:G	55203991	G,NA	A,NA	1,NA	inf,NA	inf,NA	2.26334,NA	0.00257849	0.00960339
2	chr19:54973488:G:A	54973488	NA,A	NA,G	NA,1	NA,inf	NA,inf	NA,2.79315	0.00232176	0.00888671
2	chr19:55308056:T:G	55308056	NA,G	NA,T	NA,1	NA,-inf	NA,inf	NA,2.88069	0.00226624	0.0112034
2	chr19:55305310:C:T	55305310	T,T	C,C	1,1	-inf,-inf	inf,inf	2.34189,2.21179	0.00210814	0.015667
2	chr19:55392642:C:T	55392642	NA,T	NA,C	NA,1	NA,-inf	NA,inf	NA,2.66994	0.00195669	0.00925484
2	chr19:54962494:C:T	54962494	NA,T	NA,C	NA,1	NA,inf	NA,inf	NA,2.68858	0.00192921	0.00748899
2	chr19:55404646:G:T	55404646	NA,T	NA,G	NA,1	NA,-inf	NA,inf	NA,2.65648	0.00191345	0.00905062
2	chr19:55489125:C:T	55489125	T,T	C,C	1,1	inf,-inf	inf,inf	3.34641,0.00299178	0.00182194	0.00687992
2	chr19:55207438:T:C	55207438	C,C	T,T	1,1	-inf,inf	inf,inf	2.72808,0.529933	0.00180836	0.00698938
2	chr19:54859993:C:T	54859993	T,NA	C,NA	1,NA	inf,NA	inf,NA	2.46436,NA	0.00165213	0.00591959
2	chr19:55101233:C:T	55101233	T,T	C,C	1,1	-inf,inf	inf,inf	2.60438,1.08298	0.00156562	0.00561908
2	chr19:55185911:C:T	55185911	T,T	C,C	1,1	-inf,-inf	inf,inf	3.46871,1.14757	0.00153416	0.00714793
2	chr19:55399953:C:T	55399953	T,T	C,C	1,1	inf,inf	inf,inf	3.05008,0.257968	0.00151411	0.00571174
2	chr19:55281571:A:G	55281571	NA,G	NA,A	NA,1	NA,-inf	NA,inf	NA,2.48603	0.00149681	0.00663401
2	chr19:55324420:T:C	55324420	C,C	T,T	1,1	-inf,-inf	inf,inf	3.27861,0.687518	0.00147045	0.00685312
2	chr19:55211028:C:T	55211028	T,T	C,C	1,1	-inf,inf	inf,inf	2.22619,1.04005	0.00137775	0.00520184
2	chr19:54666772:G:A	54666772	A,A	G,G	1,1	-inf,inf	inf,inf	1.29288,2.2828	0.001366	0.00476909
2	chr19:54954559:C:T	54954559	NA,T	NA,C	NA,1	NA,-inf	NA,inf	NA,2.41628	0.00136406	0.00475015
2	chr19:55211554:C:T	55211554	T,T	C,C	1,1	-inf,inf	inf,inf	2.40574,0.798786	0.00134948	0.00504889
2	chr19:55088262:T:C	55088262	NA,C	NA,T	NA,1	NA,-inf	NA,inf	NA,2.3479	0.00132936	0.00410811
2	chr19:55274005:G:A	55274005	NA,A	NA,G	NA,1	NA,-inf	NA,inf	NA,2.40542	0.00127815	0.00563608
2	chr19:55317502:A:G	55317502	G,G	A,A	1,1	-inf,inf	inf,inf	3.4188,0.679609	0.00123583	0.00813598
2	chr19:55211836:C:A	55211836	A,A	C,C	1,1	-inf,inf	inf,inf	2.24008,0.935509	0.00120516	0.00454706
2	chr19:54817816:CAGAG:C	54817816	C,NA	CAGAG,NA	1,NA	inf,NA	inf,NA	2.31442,NA	0.00119625	0.00429608
2	chr19:55319720:A:G	55319720	G,G	A,A	1,1	-inf,inf	inf,inf	3.42252,0.672661	0.00114863	0.00756498
2	chr19:55313810:G:GGCTCCA	55313810	GGCTCCA,GGCTCCA	G,G	1,1	-inf,inf	inf,inf	3.69333,0.212824	0.00113658	0.0066131
2	chr19:54579727:C:T	54579727	T,NA	C,NA	1,NA	-inf,NA	inf,NA	2.49017,NA	0.00110082	0.00399255
2	chr19:54886824:C:T	54886824	T,T	C,C	1,1	inf,inf	inf,inf	1.49024,1.88579	0.00108489	0.00370511
2	chr19:55326163:G:A	55326163	A,A	G,G	1,1	-inf,-inf	inf,inf	1.87028,2.20647	0.00105267	0.00311777
2	chr19:55227972:A:G	55227972	G,G	A,A	1,1	inf,inf	inf,inf	1.33312,2.10052	0.00104303	0.00209555
2	chr19:55324717:G:A	55324717	A,A	G,G	1,1	-inf,-inf	inf,inf	2.90578,0.888907	0.000972197	0.00420268
2	chr19:54636637:G:A	54636637	NA,A	NA,G	NA,1	NA,inf	NA,inf	NA,2.19009	0.000969267	0.00333714
2	chr19:55321187:G:A	55321187	A,A	G,G	1,1	-inf,inf	inf,inf	3.40417,0.527759	0.000916263	0.00583456
2	chr19:54549602:G:A	54549602	NA,A	NA,G	NA,1	NA,inf	NA,inf	NA,2.14932	0.000903791	0.00325337
2	chr19:55253284:G:A	55253284	NA,A	NA,G	NA,1	NA,-inf	NA,inf	NA,2.22352	0.000900903	0.00387577
2	chr19:55261044:A:G	55261044	G,G	A,A	1,1	-inf,-inf	inf,inf	2.70428,0.659012	0.000888491	0.00313377
2	chr19:54646481:G:A	54646481	NA,A	NA,G	NA,1	NA,inf	NA,inf	NA,2.17281	0.000866611	0.00290431
2	chr19:55257954:G:A	55257954	NA,A	NA,G	NA,1	NA,-inf	NA,inf	NA,2.20034	0.00086188	0.00372231
2	chr19:55320355:T:G	55320355	G,G	T,T	1,1	-inf,inf	inf,inf	3.35867,0.532671	0.000850509	0.00540892
2	chr19:55321059:T:G	55321059	G,G	T,T	1,1	-inf,inf	inf,inf	3.34721,0.533986	0.000836321	0.00523617
2	chr19:55317363:T:C	55317363	C,C	T,T	1,1	-inf,inf	inf,inf	3.23509,0.64014	0.000833691	0.00535466
2	chr19:54563815:ATTC:A	54563815	NA,A	NA,ATTC	NA,1	NA,inf	NA,inf	NA,2.11788	0.000830347	0.00297242
2	chr19:55130299:A:G	55130299	G,G	A,A	1,1	-inf,inf	inf,inf	2.92031,0.499022	0.000818678	0.00306186
2	chr19:55459207:G:C	55459207	C,NA	G,NA	1,NA	-inf,NA	inf,NA	2.18403,NA	0.000816275	0.00303899
2	chr19:55237206:G:T	55237206	NA,T	NA,G	NA,1	NA,-inf	NA,inf	NA,2.15251	0.000785879	0.0033675
2	chr19:55321516:G:A	55321516	A,A	G,G	1,1	-inf,inf	inf,inf	3.2257,0.638756	0.000771369	0.00512918
2	chr19:54954279:C:A	54954279	NA,A	NA,C	NA,1	NA,-inf	NA,inf	NA,2.11098	0.000756609	0.00264589
2	chr19:55261916:A:G	55261916	G,G	A,A	1,1	-inf,-inf	inf,inf	2.69175,0.569504	0.000753986	0.00271458
2	chr19:54921005:A:G	54921005	NA,G	NA,A	NA,1	NA,-inf	NA,inf	NA,2.08938	0.000752142	0.0024779
2	chr19:54615532:G:A	54615532	A,NA	G,NA	1,NA	-inf,NA	inf,NA	2.267,NA	0.000737457	0.00266993
2	chr19:55198980:C:T	55198980	NA,T	NA,C	NA,1	NA,inf	NA,inf	NA,2.0263	0.000707865	0.00284365
2	chr19:54976073:A:G	54976073	NA,G	NA,A	NA,1	NA,inf	NA,inf	NA,2.1449	0.000687162	0.00258639
2	chr19:55197205:G:A	55197205	A,A	G,G	1,1	-inf,-inf	inf,inf	1.15663,2.43685	0.000650573	0.00260791
2	chr19:55257488:C:T	55257488	T,T	C,C	1,1	-inf,inf	inf,inf	0.101441,2.7206	0.000620166	0.00177186
2	chr19:55265775:T:C	55265775	C,C	T,T	1,1	-inf,-inf	inf,inf	2.55742,0.59666	0.00061465	0.00217891
2	chr19:54885201:A:G	54885201	G,G	A,A	1,1	inf,inf	inf,inf	2.31929,0.73053	0.000614159	0.00224321
2	chr19:55325346:G:A	55325346	NA,A	NA,G	NA,1	NA,inf	NA,inf	NA,1.93429	0.000606278	0.00201186
2	chr19:54955325:G:A	54955325	NA,A	NA,G	NA,1	NA,-inf	NA,inf	NA,1.99807	0.00060566	0.00211231
2	chr19:54934360:C:T	54934360	NA,T	NA,C	NA,1	NA,-inf	NA,inf	NA,1.94583	0.000605041	0.00193354
2	chr19:54959427:G:A	54959427	NA,A	NA,G	NA,1	NA,inf	NA,inf	NA,1.9357	0.000602604	0.00226601
2	chr19:54999188:T:C	54999188	NA,C	NA,T	NA,1	NA,-inf	NA,inf	NA,2.02291	0.000599513	0.00249344
2	chr19:55517101:A:G	55517101	G,NA	A,NA	1,NA	inf,NA	inf,NA	1.92032,NA	0.000599442	0.00210423
2	chr19:55322817:G:A	55322817	A,A	G,G	1,1	-inf,-inf	inf,inf	2.74316,0.717465	0.00059929	0.00266994
2	chr19:55380222:CTGTGCAGCTG:C	55380222	C,C	CTGTGCAGCTG,CTGTGCAGCTG	1,1	inf,inf	inf,inf	2.52023,0.660703	0.000596057	0.00208053
2	chr19:55313218:G:A	55313218	A,A	G,G	1,1	-inf,inf	inf,inf	3.35073,0.0406573	0.000595701	0.00323911
2	chr19:54956653:C:T	54956653	NA,T	NA,C	NA,1	NA,inf	NA,inf	NA,1.90808	0.000591223	0.00231852
2	chr19:55464512:C:T	55464512	T,NA	C,NA	1,NA	inf,NA	inf,NA	2.03437,NA	0.000589207	0.00213749
2	chr19:54885941:C:G	54885941	G,NA	C,NA	1,NA	-inf,NA	inf,NA	1.99165,NA	0.000582677	0.00208575
2	chr19:55182166:G:T	55182166	T,NA	G,NA	1,NA	inf,NA	inf,NA	1.75052,NA	0.000582236	0.00203374
2	chr19:54647922:G:A	54647922	A,NA	G,NA	1,NA	-inf,NA	inf,NA	2.12647,NA	0.000558287	0.00202119
2	chr19:54832165:G:A	54832165	NA,A	NA,G	NA,1	NA,inf	NA,inf	NA,1.86678	0.000554552	0.00180265
2	chr19:54818977:G:A	54818977	NA,A	NA,G	NA,1	NA,inf	NA,inf	NA,1.86705	0.000553589	0.00181457
2	chr19:55252292:C:T	55252292	NA,T	NA,C	NA,1	NA,-inf	NA,inf	NA,1.965	0.00055225	0.00235271
2	chr19:55239533:G:A	55239533	NA,A	NA,G	NA,1	NA,-inf	NA,inf	NA,1.97101	0.000547455	0.00244287
2	chr19:55180848:T:C	55180848	C,NA	T,NA	1,NA	-inf,NA	inf,NA	2.40628,NA	0.000547356	0.0020758
2	chr19:54920306:G:A	54920306	NA,A	NA,G	NA,1	NA,-inf	NA,inf	NA,1.90854	0.000531648	0.00175118
2	chr19:55236451:G:A	55236451	NA,A	NA,G	NA,1	NA,-inf	NA,inf	NA,1.94679	0.000523238	0.0023284
2	chr19:54923772:T:C	54923772	NA,C	NA,T	NA,1	NA,-inf	NA,inf	NA,1.89645	0.00051867	0.00171256
2	chr19:55216462:G:A	55216462	NA,A	NA,G	NA,1	NA,-inf	NA,inf	NA,1.79449	0.00051492	0.00102614
2	chr19:55410211:T:C	55410211	C,C	T,T	1,1	inf,inf	inf,inf	1.83998,1.21014	0.000509673	0.00223386
2	chr19:54996330:G:A	54996330	NA,A	NA,G	NA,1	NA,-inf	NA,inf	NA,1.90918	0.000502204	0.00192728
2	chr19:54925416:A:C	54925416	NA,C	NA,A	NA,1	NA,-inf	NA,inf	NA,1.87383	0.000496926	0.00164078
2	chr19:55383470:T:G	55383470	NA,G	NA,T	NA,1	NA,-inf	NA,inf	NA,1.80757	0.000495385	0.000678631
2	chr19:54887009:TGCCTGTAATCCCAGCACTTTGGGAGGCTGGGCGCCGTGGCTCAC:T	54887009	T,T	TGCCTGTAATCCCAGCACTTTGGGAGGCTGGGCGCCGTGGCTCAC,TGCCTGTAATCCCAGCACTTTGGGAGGCTGGGCGCCGTGGCTCAC	1,1	inf,inf	inf,inf	2.29168,0.604641	0.000494856	0.0018241
2	chr19:55186913:C:T	55186913	T,T	C,C	1,1	-inf,-inf	inf,inf	3.47484,0.421923	0.000490593	0.00218248
2	chr19:55189004:G:A	55189004	A,A	G,G	1,1	-inf,-inf	inf,inf	3.30589,0.577794	0.000481839	0.00209528
2	chr19:55327904:T:C	55327904	C,C	T,T	1,1	-inf,-inf	inf,inf	2.51986,0.740174	0.000480336	0.00190308
2	chr19:54595059:G:A	54595059	A,NA	G,NA	1,NA	-inf,NA	inf,NA	1.81023,NA	0.000467433	0.00166513
2	chr19:54558666:G:A	54558666	NA,A	NA,G	NA,1	NA,inf	NA,inf	NA,1.83211	0.000462957	0.00163037
2	chr19:55484697:T:C	55484697	C,C	T,T	1,1	inf,inf	inf,inf	2.3638,0.504196	0.000461603	0.00153586
2	chr19:55504081:C:T	55504081	T,T	C,C	1,1	inf,inf	inf,inf	1.45332,1.66986	0.000449357	0.00135264
2	chr19:55513942:G:T	55513942	T,T	G,G	1,1	inf,inf	inf,inf	2.2757,0.810461	0.000445498	0.00161058
2	chr19:55245909:C:A	55245909	NA,A	NA,C	NA,1	NA,-inf	NA,inf	NA,1.85485	0.000441761	0.00196304
2	chr19:54661497:T:C	54661497	C,C	T,T	1,1	-inf,-inf	inf,inf	0.293719,2.49176	0.00044098	0.00160139
2	chr19:54952283:C:T	54952283	NA,T	NA,C	NA,1	NA,inf	NA,inf	NA,1.7607	0.000439958	0.00153462
2	chr19:55487144:T:A	55487144	A,A	T,T	1,1	inf,-inf	inf,inf	2.56148,0.0585407	0.000435397	0.00164784
2	chr19:54567083:C:T	54567083	T,NA	C,NA	1,NA	-inf,NA	inf,NA	1.77644,NA	0.000433319	0.00154411
2	chr19:54681660:A:G	54681660	NA,G	NA,A	NA,1	NA,inf	NA,inf	NA,1.76022	0.000429078	0.00154813
2	chr19:55130179:G:A	55130179	NA,A	NA,G	NA,1	NA,-inf	NA,inf	NA,1.81336	0.000426382	0.00160196
2	chr19:55133547:G:A	55133547	NA,A	NA,G	NA,1	NA,-inf	NA,inf	NA,1.79885	0.0004161	0.00156862
2	chr19:55238218:C:A	55238218	NA,A	NA,C	NA,1	NA,-inf	NA,inf	NA,1.82273	0.000414771	0.00182935
2	chr19:55183850:G:A	55183850	A,A	G,G	1,1	-inf,-inf	inf,inf	3.19285,0.600824	0.000406771	0.00178996
2	chr19:55068053:CTT:C	55068053	NA,C	NA,CTT	NA,1	NA,inf	NA,inf	NA,1.77425	0.000392933	0.00140019
2	chr19:54896524:G:A	54896524	NA,A	NA,G	NA,1	NA,inf	NA,inf	NA,1.68211	0.000390614	0.00130976
2	chr19:54998361:C:T	54998361	NA,T	NA,C	NA,1	NA,-inf	NA,inf	NA,1.78429	0.000382682	0.00157106
2	chr19:55318502:G:A	55318502	NA,A	NA,G	NA,1	NA,inf	NA,inf	NA,1.7704	0.000382328	0.00124291
2	chr19:54998372:A:G	54998372	NA,G	NA,A	NA,1	NA,-inf	NA,inf	NA,1.78035	0.000379859	0.00155878
2	chr19:55153295:T:G	55153295	G,NA	T,NA	1,NA	-inf,NA	inf,NA	2.27349,NA	0.000376939	0.00147072
2	chr19:54999800:G:A	54999800	NA,A	NA,G	NA,1	NA,-inf	NA,inf	NA,1.77535	0.000376514	0.00154672
2	chr19:54885968:T:C	54885968	C,C	T,T	1,1	inf,inf	inf,inf	2.19352,0.546829	0.00037297	0.00136846
2	chr19:54885805:G:A	54885805	A,A	G,G	1,1	inf,inf	inf,inf	2.21078,0.509759	0.000365025	0.00134057
2	chr19:55103206:T:C	55103206	C,C	T,T	1,1	-inf,inf	inf,inf	2.51334,0.285052	0.000364033	0.00142462
2	chr19:54595475:G:A	54595475	A,NA	G,NA	1,NA	-inf,NA	inf,NA	1.6786,NA	0.000361657	0.00128776
2	chr19:55346121:C:T	55346121	T,NA	C,NA	1,NA	inf,NA	inf,NA	1.69839,NA	0.000351642	0.00129474
2	chr19:55085180:G:GT	55085180	NA,GT	NA,G	NA,1	NA,-inf	NA,inf	NA,1.59792	0.000350875	0.00132491
2	chr19:55206455:A:G	55206455	G,G	A,A	1,1	-inf,-inf	inf,inf	2.15182,0.0210394	0.000349618	0.00136337
2	chr19:55000662:T:C	55000662	NA,C	NA,T	NA,1	NA,-inf	NA,inf	NA,1.73442	0.000349138	0.00142992
2	chr19:55105060:G:A	55105060	A,A	G,G	1,1	-inf,inf	inf,inf	2.43772,0.179991	0.00034747	0.00135253
2	chr19:55410263:G:A	55410263	A,A	G,G	1,1	inf,inf	inf,inf	1.8866,0.972896	0.000347315	0.00125544
2	chr19:54948395:A:G	54948395	NA,G	NA,A	NA,1	NA,-inf	NA,inf	NA,1.70444	0.000345787	0.00120382
2	chr19:54996852:G:T	54996852	NA,T	NA,G	NA,1	NA,-inf	NA,inf	NA,1.72492	0.000343357	0.00141159
2	chr19:55117080:A:G	55117080	NA,G	NA,A	NA,1	NA,inf	NA,inf	NA,1.69615	0.000342902	0.00116822
2	chr19:55083883:T:C	55083883	NA,C	NA,T	NA,1	NA,-inf	NA,inf	NA,1.5829	0.000340844	0.00128644
2	chr19:55117078:G:A	55117078	NA,A	NA,G	NA,1	NA,inf	NA,inf	NA,1.68972	0.000338849	0.00115465
2	chr19:54886606:C:T	54886606	T,T	C,C	1,1	inf,inf	inf,inf	2.06258,0.656207	0.000338797	0.00124332
2	chr19:54876655:C:T	54876655	T,NA	C,NA	1,NA	-inf,NA	inf,NA	1.69429,NA	0.000338529	0.00120893
2	chr19:55117241:A:G	55117241	G,G	A,A	1,1	-inf,-inf	inf,inf	2.0401,0.730848	0.000338481	0.00113559
2	chr19:55128366:G:C	55128366	NA,C	NA,G	NA,1	NA,inf	NA,inf	NA,1.67844	0.000338439	0.00115168
2	chr19:54987942:G:T	54987942	NA,T	NA,G	NA,1	NA,-inf	NA,inf	NA,1.69413	0.000337536	0.00129797
2	chr19:55116866:G:A	55116866	NA,A	NA,G	NA,1	NA,inf	NA,inf	NA,1.68732	0.000337438	0.00114557
2	chr19:54646248:A:G	54646248	G,G	A,A	1,1	inf,inf	inf,inf	2.14014,0.756354	0.000336938	0.0012726
2	chr19:54963542:G:A	54963542	A,NA	G,NA	1,NA	-inf,NA	inf,NA	1.76989,NA	0.000335822	0.00120572
2	chr19:55122074:A:C	55122074	NA,C	NA,A	NA,1	NA,-inf	NA,inf	NA,1.63222	0.000335465	0.00109906
2	chr19:55477303:A:C	55477303	C,NA	A,NA	1,NA	-inf,NA	inf,NA	1.51174,NA	0.000334918	0.00118599
2	chr19:55125049:G:A	55125049	NA,A	NA,G	NA,1	NA,-inf	NA,inf	NA,1.6124	0.000334551	0.00118786
2	chr19:55085658:A:G	55085658	NA,G	NA,A	NA,1	NA,-inf	NA,inf	NA,1.56772	0.000331012	0.00124899
2	chr19:55000500:G:A	55000500	NA,A	NA,G	NA,1	NA,-inf	NA,inf	NA,1.68751	0.000319888	0.00130761
2	chr19:54887197:T:C	54887197	C,C	T,T	1,1	inf,inf	inf,inf	2.07859,0.597952	0.000318695	0.00116983
2	chr19:55000036:C:G	55000036	NA,G	NA,C	NA,1	NA,-inf	NA,inf	NA,1.68396	0.00031776	0.00129792
2	chr19:55008977:T:C	55008977	NA,C	NA,T	NA,1	NA,-inf	NA,inf	NA,1.67839	0.000316114	0.00128834
2	chr19:54887495:C:T	54887495	T,T	C,C	1,1	inf,inf	inf,inf	2.06135,0.614878	0.000315893	0.00115885
2	chr19:54999875:T:G	54999875	NA,G	NA,T	NA,1	NA,-inf	NA,inf	NA,1.68041	0.000315663	0.00128913
2	chr19:55249107:C:T	55249107	NA,T	NA,C	NA,1	NA,inf	NA,inf	NA,1.64417	0.00031517	0.001019
2	chr19:54999328:A:G	54999328	NA,G	NA,A	NA,1	NA,-inf	NA,inf	NA,1.6793	0.000314953	0.00128617
2	chr19:54887180:C:T	54887180	T,T	C,C	1,1	inf,inf	inf,inf	2.06475,0.60726	0.000314379	0.00115381
2	chr19:55114230:C:T	55114230	NA,T	NA,C	NA,1	NA,-inf	NA,inf	NA,1.5394	0.000314085	0.00117712
2	chr19:55141929:A:C	55141929	C,C	A,A	1,1	-inf,inf	inf,inf	2.34179,0.652564	0.000312298	0.00115797
2	chr19:54999883:T:C	54999883	NA,C	NA,T	NA,1	NA,-inf	NA,inf	NA,1.67325	0.000311527	0.00127175
2	chr19:55105474:TTTTC:T	55105474	T,T	TTTTC,TTTTC	1,1	-inf,inf	inf,inf	2.39626,0.144807	0.000309684	0.001192
2	chr19:55001052:T:C	55001052	NA,C	NA,T	NA,1	NA,-inf	NA,inf	NA,1.66733	0.000309153	0.00126104
2	chr19:54588509:G:A	54588509	NA,A	NA,G	NA,1	NA,inf	NA,inf	NA,1.58865	0.000309065	0.0011088
2	chr19:55366873:G:A	55366873	NA,A	NA,G	NA,1	NA,inf	NA,inf	NA,1.6077	0.000307253	0.00104739
2	chr19:54962762:G:C	54962762	NA,C	NA,G	NA,1	NA,-inf	NA,inf	NA,1.55355	0.000306939	0.00110305
2	chr19:55202371:A:G	55202371	NA,G	NA,A	NA,1	NA,inf	NA,inf	NA,1.61968	0.000301815	0.00118941
2	chr19:55337197:C:T	55337197	NA,T	NA,C	NA,1	NA,inf	NA,inf	NA,1.56539	0.00030122	0.000913437
2	chr19:55079553:T:G	55079553	NA,G	NA,T	NA,1	NA,-inf	NA,inf	NA,1.51589	0.000297992	0.00112144
2	chr19:55424139:T:TAA	55424139	TAA,NA	T,NA	1,NA	inf,NA	inf,NA	1.74136,NA	0.000296803	0.00107202
2	chr19:54886454:C:T	54886454	T,T	C,C	1,1	inf,inf	inf,inf	2.09112,0.527829	0.000295511	0.00108352
2	chr19:55365743:A:C	55365743	C,C	A,A	1,1	inf,-inf	inf,inf	0.278475,2.36526	0.000295495	0.000504682
2	chr19:55000109:A:G	55000109	NA,G	NA,A	NA,1	NA,-inf	NA,inf	NA,1.64352	0.00029492	0.00120196
2	chr19:55493489:T:C	55493489	C,C	T,T	1,1	inf,-inf	inf,inf	2.24562,0.439832	0.000294409	0.00110871
2	chr19:54593493:T:G	54593493	G,G	T,T	1,1	inf,inf	inf,inf	0.65981,2.09793	0.000293422	0.00108273
2	chr19:55290802:C:T	55290802	NA,T	NA,C	NA,1	NA,inf	NA,inf	NA,1.59845	0.000292691	0.000940707
2	chr19:54923735:G:A	54923735	NA,A	NA,G	NA,1	NA,inf	NA,inf	NA,1.54033	0.000289991	0.00103458
2	chr19:55326113:G:A	55326113	A,NA	G,NA	1,NA	-inf,NA	inf,NA	1.74455,NA	0.000288965	0.0010229
2	chr19:54999484:T:C	54999484	NA,C	NA,T	NA,1	NA,-inf	NA,inf	NA,1.62938	0.000287379	0.00117014
2	chr19:54997173:G:A	54997173	NA,A	NA,G	NA,1	NA,-inf	NA,inf	NA,1.62364	0.000285078	0.00116526
2	chr19:54996477:C:T	54996477	NA,T	NA,C	NA,1	NA,-inf	NA,inf	NA,1.62352	0.000285022	0.00116503
2	chr19:55000545:TG:T	55000545	NA,T	NA,TG	NA,1	NA,-inf	NA,inf	NA,1.62373	0.00028403	0.00115112
2	chr19:54996528:T:C	54996528	NA,C	NA,T	NA,1	NA,-inf	NA,inf	NA,1.62114	0.000283756	0.00115949
2	chr19:54546574:G:A	54546574	A,NA	G,NA	1,NA	-inf,NA	inf,NA	1.75406,NA	0.000283261	0.00102082
2	chr19:54660061:C:T	54660061	NA,T	NA,C	NA,1	NA,-inf	NA,inf	NA,1.54434	0.000281738	0.000927694
2	chr19:55005513:C:T	55005513	NA,T	NA,C	NA,1	NA,-inf	NA,inf	NA,1.61219	0.000279923	0.00113596
2	chr19:55007771:A:G	55007771	NA,G	NA,A	NA,1	NA,-inf	NA,inf	NA,1.61189	0.00027973	0.00113498
2	chr19:54918184:G:A	54918184	NA,A	NA,G	NA,1	NA,-inf	NA,inf	NA,1.54167	0.000279503	0.000916988
2	chr19:54576244:A:G	54576244	NA,G	NA,A	NA,1	NA,inf	NA,inf	NA,1.54013	0.000278189	0.000987695
2	chr19:55270456:A:T	55270456	T,T	A,A	1,1	-inf,inf	inf,inf	1.06233,1.5513	0.000277788	0.000852002
2	chr19:55213719:T:C	55213719	C,C	T,T	1,1	-inf,inf	inf,inf	1.87383,0.488795	0.000275933	0.00104959
2	chr19:55008212:A:T	55008212	NA,T	NA,A	NA,1	NA,-inf	NA,inf	NA,1.60124	0.000274314	0.00111235
2	chr19:54996305:C:T	54996305	NA,T	NA,C	NA,1	NA,-inf	NA,inf	NA,1.6007	0.000273332	0.00111574
2	chr19:54969150:T:C	54969150	C,NA	T,NA	1,NA	-inf,NA	inf,NA	1.66117,NA	0.00027272	0.00097876
2	chr19:55008769:A:G	55008769	NA,G	NA,A	NA,1	NA,-inf	NA,inf	NA,1.59445	0.000271508	0.00109808
2	chr19:54886690:G:A	54886690	A,A	G,G	1,1	inf,inf	inf,inf	2.00756,0.585127	0.000270532	0.000991964
2	chr19:55439695:C:T	55439695	T,NA	C,NA	1,NA	-inf,NA	inf,NA	1.63201,NA	0.000269124	0.000970337
2	chr19:54672327:A:C	54672327	NA,C	NA,A	NA,1	NA,inf	NA,inf	NA,1.51201	0.000267605	0.000980415
2	chr19:54900331:G:A	54900331	A,NA	G,NA	1,NA	inf,NA	inf,NA	1.57329,NA	0.000267452	0.000957135
2	chr19:55427675:G:A	55427675	NA,A	NA,G	NA,1	NA,inf	NA,inf	NA,1.53243	0.000266692	0.0011184
2	chr19:54557436:T:A	54557436	NA,A	NA,T	NA,1	NA,inf	NA,inf	NA,1.51408	0.000266062	0.000954656
2	chr19:55437162:C:G	55437162	NA,G	NA,C	NA,1	NA,-inf	NA,inf	NA,1.5849	0.000265612	0.000960667
2	chr19:55414132:G:A	55414132	A,A	G,G	1,1	inf,inf	inf,inf	1.88167,0.818683	0.000265506	0.000953354
2	chr19:54898338:A:G	54898338	NA,G	NA,A	NA,1	NA,-inf	NA,inf	NA,1.51811	0.00026423	0.000899541
2	chr19:54933184:C:T	54933184	NA,T	NA,C	NA,1	NA,-inf	NA,inf	NA,1.53483	0.000263505	0.000878924
2	chr19:55430232:G:A	55430232	NA,A	NA,G	NA,1	NA,inf	NA,inf	NA,1.52331	0.000262193	0.00109885
2	chr19:55429509:T:TG	55429509	NA,TG	NA,T	NA,1	NA,inf	NA,inf	NA,1.52119	0.000261158	0.0010943
2	chr19:55425823:G:A	55425823	NA,A	NA,G	NA,1	NA,inf	NA,inf	NA,1.52074	0.000260936	0.00109336
2	chr19:55106040:G:A	55106040	NA,A	NA,G	NA,1	NA,-inf	NA,inf	NA,1.44908	0.000260239	0.000975392
2	chr19:55429297:C:T	55429297	NA,T	NA,C	NA,1	NA,inf	NA,inf	NA,1.51719	0.000259319	0.00108495
2	chr19:55433851:C:T	55433851	NA,T	NA,C	NA,1	NA,inf	NA,inf	NA,1.51639	0.000258795	0.00108435
2	chr19:55106549:A:G	55106549	NA,G	NA,A	NA,1	NA,-inf	NA,inf	NA,1.44283	0.000258114	0.000967954
2	chr19:54647754:C:T	54647754	NA,T	NA,C	NA,1	NA,inf	NA,inf	NA,1.48417	0.000257034	0.00084403
2	chr19:54606995:C:G	54606995	G,G	C,C	1,1	inf,inf	inf,inf	1.25367,1.43443	0.000256901	0.000908636
2	chr19:54817462:C:T	54817462	T,NA	C,NA	1,NA	inf,NA	inf,NA	1.5349,NA	0.000256051	0.000914086
2	chr19:55212628:C:G	55212628	NA,G	NA,C	NA,1	NA,inf	NA,inf	NA,1.51303	0.000254874	0.000912621
2	chr19:55520754:C:T	55520754	NA,T	NA,C	NA,1	NA,-inf	NA,inf	NA,1.46388	0.000254672	0.000930821
2	chr19:55023422:G:A	55023422	NA,A	NA,G	NA,1	NA,inf	NA,inf	NA,1.48368	0.000252586	0.000879734
2	chr19:55514027:C:A	55514027	A,A	C,C	1,1	inf,inf	inf,inf	2.20259,0.54472	0.000251473	0.000910057
2	chr19:55002627:AATC:A	55002627	NA,A	NA,AATC	NA,1	NA,-inf	NA,inf	NA,1.55305	0.000251274	0.0010118
2	chr19:55234874:G:C	55234874	C,C	G,G	1,1	-inf,-inf	inf,inf	0.0325243,2.3352	0.000251016	0.000315078
2	chr19:55205275:C:A	55205275	NA,A	NA,C	NA,1	NA,-inf	NA,inf	NA,1.44034	0.000248464	0.00036328
2	chr19:54881709:G:A	54881709	A,A	G,G	1,1	inf,inf	inf,inf	2.21121,0.252377	0.00024678	0.000898475
2	chr19:55436082:T:G	55436082	NA,G	NA,T	NA,1	NA,inf	NA,inf	NA,1.49068	0.000246601	0.00103154
2	chr19:54686560:G:A	54686560	NA,A	NA,G	NA,1	NA,inf	NA,inf	NA,1.4835	0.000246355	0.000892903
2	chr19:55432758:A:G	55432758	NA,G	NA,A	NA,1	NA,inf	NA,inf	NA,1.48909	0.00024606	0.00102896
2	chr19:55009821:G:A	55009821	NA,A	NA,G	NA,1	NA,-inf	NA,inf	NA,1.53155	0.000243782	0.000969899
2	chr19:55117094:T:G	55117094	NA,G	NA,T	NA,1	NA,-inf	NA,inf	NA,1.41406	0.000242926	0.00090555
2	chr19:54931628:T:C	54931628	C,C	T,T	1,1	-inf,inf	inf,inf	0.256749,2.2243	0.000242735	0.000790127
2	chr19:55130574:C:T	55130574	NA,T	NA,C	NA,1	NA,-inf	NA,inf	NA,1.51021	0.000242692	0.00091107
2	chr19:55426987:G:GC	55426987	NA,GC	NA,G	NA,1	NA,inf	NA,inf	NA,1.47921	0.000241595	0.00100925
2	chr19:55030676:G:C	55030676	NA,C	NA,G	NA,1	NA,inf	NA,inf	NA,1.46021	0.000240603	0.00083614
2	chr19:54989706:G:A	54989706	NA,A	NA,G	NA,1	NA,-inf	NA,inf	NA,1.49061	0.000240439	0.000839546
2	chr19:55095576:G:A	55095576	NA,A	NA,G	NA,1	NA,-inf	NA,inf	NA,1.40325	0.000238705	0.000890382
2	chr19:55426050:T:G	55426050	G,NA	T,NA	1,NA	inf,NA	inf,NA	1.56313,NA	0.000238679	0.000861584
2	chr19:54932262:C:T	54932262	T,T	C,C	1,1	-inf,inf	inf,inf	0.240072,2.22417	0.000238	0.000774307
2	chr19:55210599:AAG:A	55210599	NA,A	NA,AAG	NA,1	NA,inf	NA,inf	NA,1.47627	0.000237918	0.000851748
2	chr19:55408934:G:A	55408934	A,NA	G,NA	1,NA	-inf,NA	inf,NA	1.66567,NA	0.000237231	0.000881728
2	chr19:54930912:A:C	54930912	C,C	A,A	1,1	-inf,inf	inf,inf	0.426796,2.10801	0.000236582	0.000739975
2	chr19:54559809:A:T	54559809	NA,T	NA,A	NA,1	NA,inf	NA,inf	NA,1.44846	0.00023601	0.000861701
2	chr19:54648667:A:G	54648667	G,G	A,A	1,1	inf,inf	inf,inf	2.02699,0.618417	0.000235477	0.000850927
2	chr19:54597645:C:T	54597645	NA,T	NA,C	NA,1	NA,inf	NA,inf	NA,1.4433	0.000235345	0.00084575
2	chr19:55220549:C:G	55220549	NA,G	NA,C	NA,1	NA,inf	NA,inf	NA,1.47297	0.000234162	0.000783439
2	chr19:54887078:A:G	54887078	G,G	A,A	1,1	inf,inf	inf,inf	1.93468,0.580528	0.000233398	0.000856784
2	chr19:55425320:A:G	55425320	NA,G	NA,A	NA,1	NA,-inf	NA,inf	NA,1.51029	0.000232301	0.000840259
2	chr19:55002411:T:G	55002411	NA,G	NA,T	NA,1	NA,-inf	NA,inf	NA,1.51081	0.000232171	0.000932285
2	chr19:54621648:A:G	54621648	NA,G	NA,A	NA,1	NA,-inf	NA,inf	NA,1.42367	0.000231787	0.000858506
2	chr19:55114526:C:G	55114526	NA,G	NA,C	NA,1	NA,inf	NA,inf	NA,1.47705	0.000229915	0.000782822
2	chr19:55113530:G:A	55113530	NA,A	NA,G	NA,1	NA,inf	NA,inf	NA,1.47447	0.000228829	0.000779161
2	chr19:55006138:G:A	55006138	NA,A	NA,G	NA,1	NA,-inf	NA,inf	NA,1.48918	0.000227026	0.000911874
2	chr19:55108912:G:A	55108912	NA,A	NA,G	NA,1	NA,inf	NA,inf	NA,1.461	0.000223015	0.00075993
2	chr19:55002309:AAG:A	55002309	NA,A	NA,AAG	NA,1	NA,-inf	NA,inf	NA,1.48539	0.000221676	0.000888769
2	chr19:54989865:C:A	54989865	NA,A	NA,C	NA,1	NA,-inf	NA,inf	NA,1.44565	0.000221317	0.000773714
2	chr19:55310176:G:T	55310176	NA,T	NA,G	NA,1	NA,-inf	NA,inf	NA,1.42866	0.000221193	0.000508809
3	chr19:54661910:A:G	54661910	NA,G	NA,A	NA,1	NA,inf	NA,inf	NA,3.68726	0.0443275	0.0572862
3	chr19:54997195:G:A	54997195	NA,A	NA,G	NA,1	NA,-inf	NA,inf	NA,3.33945	0.0200976	0.0289605
3	chr19:54963503:C:A	54963503	NA,A	NA,C	NA,1	NA,inf	NA,inf	NA,3.31162	0.0175817	0.0247451
3	chr19:55307409:C:T	55307409	NA,T	NA,C	NA,1	NA,-inf	NA,inf	NA,3.24801	0.0162132	0.0210189
3	chr19:55305803:C:T	55305803	NA,T	NA,C	NA,1	NA,-inf	NA,inf	NA,3.21509	0.0151101	0.0196275
3	chr19:55190757:G:A	55190757	A,A	G,G	1,1	-inf,-inf	inf,inf	3.2578,2.0827	0.0140354	0.0237247
3	chr19:55305310:C:T	55305310	T,T	C,C	1,1	-inf,-inf	inf,inf	2.34189,2.21179	0.0128778	0.015667
3	chr19:55308056:T:G	55308056	NA,G	NA,T	NA,1	NA,-inf	NA,inf	NA,2.88069	0.00863825	0.0112034
3	chr19:55492410:G:A	55492410	A,A	G,G	1,1	-inf,inf	inf,inf	3.42073,0.265055	0.00825756	0.0116616
3	chr19:55207327:T:C	55207327	C,C	T,T	1,1	-inf,inf	inf,inf	2.78391,0.941827	0.00753777	0.0104738
3	chr19:55392642:C:T	55392642	NA,T	NA,C	NA,1	NA,-inf	NA,inf	NA,2.66994	0.00697254	0.00925484
3	chr19:55203991:A:G	55203991	G,NA	A,NA	1,NA	inf,NA	inf,NA	2.26334,NA	0.0069125	0.00960339
3	chr19:55404646:G:T	55404646	NA,T	NA,G	NA,1	NA,-inf	NA,inf	NA,2.65648	0.00681729	0.00905062
3	chr19:55317502:A:G	55317502	G,G	A,A	1,1	-inf,inf	inf,inf	3.4188,0.679609	0.00659428	0.00813598
3	chr19:54973488:G:A	54973488	NA,A	NA,G	NA,1	NA,inf	NA,inf	NA,2.79315	0.0062675	0.00888671
3	chr19:55319720:A:G	55319720	G,G	A,A	1,1	-inf,inf	inf,inf	3.42252,0.672661	0.00611102	0.00756498
3	chr19:54962494:C:T	54962494	NA,T	NA,C	NA,1	NA,inf	NA,inf	NA,2.68858	0.00529321	0.00748899
3	chr19:55313810:G:GGCTCCA	55313810	GGCTCCA,GGCTCCA	G,G	1,1	-inf,inf	inf,inf	3.69333,0.212824	0.00520113	0.0066131
3	chr19:55324420:T:C	55324420	C,C	T,T	1,1	-inf,-inf	inf,inf	3.27861,0.687518	0.00517825	0.00685312
3	chr19:55207438:T:C	55207438	C,C	T,T	1,1	-inf,inf	inf,inf	2.72808,0.529933	0.00509938	0.00698938
3	chr19:55259461:A:G	55259461	G,G	A,A	1,1	-inf,-inf	inf,inf	2.44855,1.63632	0.00500492	0.0079214
3	chr19:55281571:A:G	55281571	NA,G	NA,A	NA,1	NA,-inf	NA,inf	NA,2.48603	0.00490252	0.00663401
3	chr19:55489125:C:T	55489125	T,T	C,C	1,1	inf,-inf	inf,inf	3.34641,0.00299178	0.0048218	0.00687992
3	chr19:55321187:G:A	55321187	A,A	G,G	1,1	-inf,inf	inf,inf	3.40417,0.527759	0.00467644	0.00583456
3	chr19:55320355:T:G	55320355	G,G	T,T	1,1	-inf,inf	inf,inf	3.35867,0.532671	0.00433439	0.00540892
3	chr19:55317363:T:C	55317363	C,C	T,T	1,1	-inf,inf	inf,inf	3.23509,0.64014	0.00431604	0.00535466
3	chr19:55185911:C:T	55185911	T,T	C,C	1,1	-inf,-inf	inf,inf	3.46871,1.14757	0.00426701	0.00714793
3	chr19:55321059:T:G	55321059	G,G	T,T	1,1	-inf,inf	inf,inf	3.34721,0.533986	0.00418695	0.00523617
3	chr19:55274005:G:A	55274005	NA,A	NA,G	NA,1	NA,-inf	NA,inf	NA,2.40542	0.0041566	0.00563608
3	chr19:55321516:G:A	55321516	A,A	G,G	1,1	-inf,inf	inf,inf	3.2257,0.638756	0.00414243	0.00512918
3	chr19:55399953:C:T	55399953	T,T	C,C	1,1	inf,inf	inf,inf	3.05008,0.257968	0.00405171	0.00571174
3	chr19:54859993:C:T	54859993	T,NA	C,NA	1,NA	inf,NA	inf,NA	2.46436,NA	0.00404838	0.00591959
3	chr19:55101233:C:T	55101233	T,T	C,C	1,1	-inf,inf	inf,inf	2.60438,1.08298	0.00383719	0.00561908
3	chr19:55211028:C:T	55211028	T,T	C,C	1,1	-inf,inf	inf,inf	2.22619,1.04005	0.00375497	0.00520184
3	chr19:55211554:C:T	55211554	T,T	C,C	1,1	-inf,inf	inf,inf	2.40574,0.798786	0.00363354	0.00504889
3	chr19:55211836:C:A	55211836	A,A	C,C	1,1	-inf,inf	inf,inf	2.24008,0.935509	0.00328168	0.00454706
3	chr19:54666772:G:A	54666772	A,A	G,G	1,1	-inf,inf	inf,inf	1.29288,2.2828	0.003221	0.00476909
3	chr19:54954559:C:T	54954559	NA,T	NA,C	NA,1	NA,-inf	NA,inf	NA,2.41628	0.00321996	0.00475015
3	chr19:55324717:G:A	55324717	A,A	G,G	1,1	-inf,-inf	inf,inf	2.90578,0.888907	0.00309695	0.00420268
3	chr19:54817816:CAGAG:C	54817816	C,NA	CAGAG,NA	1,NA	inf,NA	inf,NA	2.31442,NA	0.0029371	0.00429608
3	chr19:55253284:G:A	55253284	NA,A	NA,G	NA,1	NA,-inf	NA,inf	NA,2.22352	0.00283483	0.00387577
3	chr19:55257954:G:A	55257954	NA,A	NA,G	NA,1	NA,-inf	NA,inf	NA,2.20034	0.00272514	0.00372231
3	chr19:54579727:C:T	54579727	T,NA	C,NA	1,NA	-inf,NA	inf,NA	2.49017,NA	0.00264808	0.00399255
3	chr19:55088262:T:C	55088262	NA,C	NA,T	NA,1	NA,-inf	NA,inf	NA,2.3479	0.00262669	0.00410811
3	chr19:54886824:C:T	54886824	T,T	C,C	1,1	inf,inf	inf,inf	1.49024,1.88579	0.00251806	0.00370511
3	chr19:55313218:G:A	55313218	A,A	G,G	1,1	-inf,inf	inf,inf	3.35073,0.0406573	0.00250716	0.00323911
3	chr19:55237206:G:T	55237206	NA,T	NA,G	NA,1	NA,-inf	NA,inf	NA,2.15251	0.00245923	0.0033675
3	chr19:54636637:G:A	54636637	NA,A	NA,G	NA,1	NA,inf	NA,inf	NA,2.19009	0.00223458	0.00333714
3	chr19:54549602:G:A	54549602	NA,A	NA,G	NA,1	NA,inf	NA,inf	NA,2.14932	0.00221647	0.00325337
3	chr19:55261044:A:G	55261044	G,G	A,A	1,1	-inf,-inf	inf,inf	2.70428,0.659012	0.00216519	0.00313377
3	chr19:55459207:G:C	55459207	C,NA	G,NA	1,NA	-inf,NA	inf,NA	2.18403,NA	0.00210535	0.00303899
3	chr19:55130299:A:G	55130299	G,G	A,A	1,1	-inf,inf	inf,inf	2.92031,0.499022	0.00207453	0.00306186
3	chr19:55198980:C:T	55198980	NA,T	NA,C	NA,1	NA,inf	NA,inf	NA,2.0263	0.00202283	0.00284365
3	chr19:54563815:ATTC:A	54563815	NA,A	NA,ATTC	NA,1	NA,inf	NA,inf	NA,2.11788	0.00202148	0.00297242
3	chr19:55322817:G:A	55322817	A,A	G,G	1,1	-inf,-inf	inf,inf	2.74316,0.717465	0.00199019	0.00266994
3	chr19:55326163:G:A	55326163	A,A	G,G	1,1	-inf,-inf	inf,inf	1.87028,2.20647	0.00195278	0.00311777
3	chr19:54646481:G:A	54646481	NA,A	NA,G	NA,1	NA,inf	NA,inf	NA,2.17281	0.00193603	0.00290431
3	chr19:55261916:A:G	55261916	G,G	A,A	1,1	-inf,-inf	inf,inf	2.69175,0.569504	0.00189018	0.00271458
3	chr19:54999188:T:C	54999188	NA,C	NA,T	NA,1	NA,-inf	NA,inf	NA,2.02291	0.00180897	0.00249344
3	chr19:54976073:A:G	54976073	NA,G	NA,A	NA,1	NA,inf	NA,inf	NA,2.1449	0.00180656	0.00258639
3	chr19:55239533:G:A	55239533	NA,A	NA,G	NA,1	NA,-inf	NA,inf	NA,1.97101	0.00180224	0.00244287
3	chr19:54954279:C:A	54954279	NA,A	NA,C	NA,1	NA,-inf	NA,inf	NA,2.11098	0.00179393	0.00264589
3	chr19:54615532:G:A	54615532	A,NA	G,NA	1,NA	-inf,NA	inf,NA	2.267,NA	0.00177637	0.00266993
3	chr19:55197205:G:A	55197205	A,A	G,G	1,1	-inf,-inf	inf,inf	1.15663,2.43685	0.00174274	0.00260791
3	chr19:55236451:G:A	55236451	NA,A	NA,G	NA,1	NA,-inf	NA,inf	NA,1.94679	0.0017163	0.0023284
3	chr19:55252292:C:T	55252292	NA,T	NA,C	NA,1	NA,-inf	NA,inf	NA,1.965	0.00171335	0.00235271
3	chr19:54956653:C:T	54956653	NA,T	NA,C	NA,1	NA,inf	NA,inf	NA,1.90808	0.00163243	0.00231852
3	chr19:54921005:A:G	54921005	NA,G	NA,A	NA,1	NA,-inf	NA,inf	NA,2.08938	0.00163025	0.0024779
3	chr19:55410211:T:C	55410211	C,C	T,T	1,1	inf,inf	inf,inf	1.83998,1.21014	0.00162548	0.00223386
3	chr19:54959427:G:A	54959427	NA,A	NA,G	NA,1	NA,inf	NA,inf	NA,1.9357	0.00156752	0.00226601
3	chr19:54885201:A:G	54885201	G,G	A,A	1,1	inf,inf	inf,inf	2.31929,0.73053	0.00156003	0.00224321
3	chr19:55265775:T:C	55265775	C,C	T,T	1,1	-inf,-inf	inf,inf	2.55742,0.59666	0.00150762	0.00217891
3	chr19:55464512:C:T	55464512	T,NA	C,NA	1,NA	inf,NA	inf,NA	2.03437,NA	0.00145436	0.00213749
3	chr19:55245909:C:A	55245909	NA,A	NA,C	NA,1	NA,-inf	NA,inf	NA,1.85485	0.00144667	0.00196304
3	chr19:54955325:G:A	54955325	NA,A	NA,G	NA,1	NA,-inf	NA,inf	NA,1.99807	0.00143001	0.00211231
3	chr19:55517101:A:G	55517101	G,NA	A,NA	1,NA	inf,NA	inf,NA	1.92032,NA	0.00142452	0.00210423
3	chr19:54885941:C:G	54885941	G,NA	C,NA	1,NA	-inf,NA	inf,NA	1.99165,NA	0.00141346	0.00208575
3	chr19:55182166:G:T	55182166	T,NA	G,NA	1,NA	inf,NA	inf,NA	1.75052,NA	0.00139455	0.00203374
3	chr19:55380222:CTGTGCAGCTG:C	55380222	C,C	CTGTGCAGCTG,CTGTGCAGCTG	1,1	inf,inf	inf,inf	2.52023,0.660703	0.00137304	0.00208053
3	chr19:55327904:T:C	55327904	C,C	T,T	1,1	-inf,-inf	inf,inf	2.51986,0.740174	0.00136231	0.00190308
3	chr19:54996330:G:A	54996330	NA,A	NA,G	NA,1	NA,-inf	NA,inf	NA,1.90918	0.00135791	0.00192728
3	chr19:54647922:G:A	54647922	A,NA	G,NA	1,NA	-inf,NA	inf,NA	2.12647,NA	0.00134447	0.00202119
3	chr19:55238218:C:A	55238218	NA,A	NA,C	NA,1	NA,-inf	NA,inf	NA,1.82273	0.0013444	0.00182935
3	chr19:55325346:G:A	55325346	NA,A	NA,G	NA,1	NA,inf	NA,inf	NA,1.93429	0.00133089	0.00201186
3	chr19:55180848:T:C	55180848	C,NA	T,NA	1,NA	-inf,NA	inf,NA	2.40628,NA	0.00132026	0.0020758
3	chr19:54887009:TGCCTGTAATCCCAGCACTTTGGGAGGCTGGGCGCCGTGGCTCAC:T	54887009	T,T	TGCCTGTAATCCCAGCACTTTGGGAGGCTGGGCGCCGTGGCTCAC,TGCCTGTAATCCCAGCACTTTGGGAGGCTGGGCGCCGTGGCTCAC	1,1	inf,inf	inf,inf	2.29168,0.604641	0.00127337	0.0018241
3	chr19:55186913:C:T	55186913	T,T	C,C	1,1	-inf,-inf	inf,inf	3.47484,0.421923	0.00126394	0.00218248
3	chr19:54934360:C:T	54934360	NA,T	NA,C	NA,1	NA,-inf	NA,inf	NA,1.94583	0.0012526	0.00193354
3	chr19:55189004:G:A	55189004	A,A	G,G	1,1	-inf,-inf	inf,inf	3.30589,0.577794	0.00124833	0.00209528
3	chr19:54818977:G:A	54818977	NA,A	NA,G	NA,1	NA,inf	NA,inf	NA,1.86705	0.00119122	0.00181457
3	chr19:54832165:G:A	54832165	NA,A	NA,G	NA,1	NA,inf	NA,inf	NA,1.86678	0.00117913	0.00180265
3	chr19:55487144:T:A	55487144	A,A	T,T	1,1	inf,-inf	inf,inf	2.56148,0.0585407	0.00115931	0.00164784
3	chr19:54920306:G:A	54920306	NA,A	NA,G	NA,1	NA,-inf	NA,inf	NA,1.90854	0.00115166	0.00175118
3	chr19:54595059:G:A	54595059	A,NA	G,NA	1,NA	-inf,NA	inf,NA	1.81023,NA	0.00113493	0.00166513
3	chr19:54998361:C:T	54998361	NA,T	NA,C	NA,1	NA,-inf	NA,inf	NA,1.78429	0.00113374	0.00157106
3	chr19:54923772:T:C	54923772	NA,C	NA,T	NA,1	NA,-inf	NA,inf	NA,1.89645	0.00112729	0.00171256
3	chr19:54998372:A:G	54998372	NA,G	NA,A	NA,1	NA,-inf	NA,inf	NA,1.78035	0.0011247	0.00155878
3	chr19:54999800:G:A	54999800	NA,A	NA,G	NA,1	NA,-inf	NA,inf	NA,1.77535	0.00111637	0.00154672
3	chr19:55130179:G:A	55130179	NA,A	NA,G	NA,1	NA,-inf	NA,inf	NA,1.81336	0.00110477	0.00160196
3	chr19:54558666:G:A	54558666	NA,A	NA,G	NA,1	NA,inf	NA,inf	NA,1.83211	0.00110376	0.00163037
3	chr19:55257488:C:T	55257488	T,T	C,C	1,1	-inf,inf	inf,inf	0.101441,2.7206	0.0011022	0.00177186
3	chr19:54661497:T:C	54661497	C,C	T,T	1,1	-inf,-inf	inf,inf	0.293719,2.49176	0.00109243	0.00160139
3	chr19:55513942:G:T	55513942	T,T	G,G	1,1	inf,inf	inf,inf	2.2757,0.810461	0.00109125	0.00161058
3	chr19:55133547:G:A	55133547	NA,A	NA,G	NA,1	NA,-inf	NA,inf	NA,1.79885	0.0010834	0.00156862
3	chr19:54925416:A:C	54925416	NA,C	NA,A	NA,1	NA,-inf	NA,inf	NA,1.87383	0.00108001	0.00164078
3	chr19:55183850:G:A	55183850	A,A	G,G	1,1	-inf,-inf	inf,inf	3.19285,0.600824	0.00106645	0.00178996
3	chr19:54681660:A:G	54681660	NA,G	NA,A	NA,1	NA,inf	NA,inf	NA,1.76022	0.00105508	0.00154813
3	chr19:54567083:C:T	54567083	T,NA	C,NA	1,NA	-inf,NA	inf,NA	1.77644,NA	0.00105195	0.00154411
3	chr19:55000662:T:C	55000662	NA,C	NA,T	NA,1	NA,-inf	NA,inf	NA,1.73442	0.00103085	0.00142992
3	chr19:54952283:C:T	54952283	NA,T	NA,C	NA,1	NA,inf	NA,inf	NA,1.7607	0.00102898	0.00153462
3	chr19:55484697:T:C	55484697	C,C	T,T	1,1	inf,inf	inf,inf	2.3638,0.504196	0.00101909	0.00153586
3	chr19:54996852:G:T	54996852	NA,T	NA,G	NA,1	NA,-inf	NA,inf	NA,1.72492	0.00101845	0.00141159
3	chr19:55103206:T:C	55103206	C,C	T,T	1,1	-inf,inf	inf,inf	2.51334,0.285052	0.000998067	0.00142462
3	chr19:55227972:A:G	55227972	G,G	A,A	1,1	inf,inf	inf,inf	1.33312,2.10052	0.000997239	0.00209555
3	chr19:55206455:A:G	55206455	G,G	A,A	1,1	-inf,-inf	inf,inf	2.15182,0.0210394	0.000993389	0.00136337
3	chr19:55296263:C:T	55296263	T,T	C,C	1,1	-inf,inf	inf,inf	1.37451,1.64538	0.000987239	0.00122746
3	chr19:55105060:G:A	55105060	A,A	G,G	1,1	-inf,inf	inf,inf	2.43772,0.179991	0.000956971	0.00135253
3	chr19:54885968:T:C	54885968	C,C	T,T	1,1	inf,inf	inf,inf	2.19352,0.546829	0.000953233	0.00136846
3	chr19:55153295:T:G	55153295	G,NA	T,NA	1,NA	-inf,NA	inf,NA	2.27349,NA	0.000952739	0.00147072
3	chr19:55068053:CTT:C	55068053	NA,C	NA,CTT	NA,1	NA,inf	NA,inf	NA,1.77425	0.000945835	0.00140019
3	chr19:55000500:G:A	55000500	NA,A	NA,G	NA,1	NA,-inf	NA,inf	NA,1.68751	0.000941914	0.00130761
3	chr19:55000036:C:G	55000036	NA,G	NA,C	NA,1	NA,-inf	NA,inf	NA,1.68396	0.000934666	0.00129792
3	chr19:54885805:G:A	54885805	A,A	G,G	1,1	inf,inf	inf,inf	2.21078,0.509759	0.000934057	0.00134057
3	chr19:55085180:G:GT	55085180	NA,GT	NA,G	NA,1	NA,-inf	NA,inf	NA,1.59792	0.000930671	0.00132491
3	chr19:54999875:T:G	54999875	NA,G	NA,T	NA,1	NA,-inf	NA,inf	NA,1.68041	0.000928273	0.00128913
3	chr19:55008977:T:C	55008977	NA,C	NA,T	NA,1	NA,-inf	NA,inf	NA,1.67839	0.000927083	0.00128834
3	chr19:54999328:A:G	54999328	NA,G	NA,A	NA,1	NA,-inf	NA,inf	NA,1.6793	0.000926114	0.00128617
3	chr19:54999883:T:C	54999883	NA,C	NA,T	NA,1	NA,-inf	NA,inf	NA,1.67325	0.000915613	0.00127175
3	chr19:54987942:G:T	54987942	NA,T	NA,G	NA,1	NA,-inf	NA,inf	NA,1.69413	0.000914063	0.00129797
3	chr19:55001052:T:C	55001052	NA,C	NA,T	NA,1	NA,-inf	NA,inf	NA,1.66733	0.000907734	0.00126104
3	chr19:55083883:T:C	55083883	NA,C	NA,T	NA,1	NA,-inf	NA,inf	NA,1.5829	0.000903423	0.00128644
3	chr19:55346121:C:T	55346121	T,NA	C,NA	1,NA	inf,NA	inf,NA	1.69839,NA	0.000896247	0.00129474
3	chr19:54595475:G:A	54595475	A,NA	G,NA	1,NA	-inf,NA	inf,NA	1.6786,NA	0.000877274	0.00128776
3	chr19:55085658:A:G	55085658	NA,G	NA,A	NA,1	NA,-inf	NA,inf	NA,1.56772	0.000876985	0.00124899
3	chr19:54646248:A:G	54646248	G,G	A,A	1,1	inf,inf	inf,inf	2.14014,0.756354	0.000876922	0.0012726
3	chr19:55295901:T:G	55295901	G,G	T,T	1,1	-inf,inf	inf,inf	1.31488,1.64087	0.000872845	0.00108837
3	chr19:54886606:C:T	54886606	T,T	C,C	1,1	inf,inf	inf,inf	2.06258,0.656207	0.000865746	0.00124332
3	chr19:54896524:G:A	54896524	NA,A	NA,G	NA,1	NA,inf	NA,inf	NA,1.68211	0.000865438	0.00130976
3	chr19:55000109:A:G	55000109	NA,G	NA,A	NA,1	NA,-inf	NA,inf	NA,1.64352	0.000864788	0.00120196
3	chr19:55410263:G:A	55410263	A,A	G,G	1,1	inf,inf	inf,inf	1.8866,0.972896	0.000855656	0.00125544
3	chr19:55504081:C:T	55504081	T,T	C,C	1,1	inf,inf	inf,inf	1.45332,1.66986	0.000848327	0.00135264
3	chr19:54999484:T:C	54999484	NA,C	NA,T	NA,1	NA,-inf	NA,inf	NA,1.62938	0.000841569	0.00117014
3	chr19:55105474:TTTTC:T	55105474	T,T	TTTTC,TTTTC	1,1	-inf,inf	inf,inf	2.39626,0.144807	0.000839754	0.001192
3	chr19:54997173:G:A	54997173	NA,A	NA,G	NA,1	NA,-inf	NA,inf	NA,1.62364	0.00083872	0.00116526
3	chr19:54996477:C:T	54996477	NA,T	NA,C	NA,1	NA,-inf	NA,inf	NA,1.62352	0.000838557	0.00116503
3	chr19:55202371:A:G	55202371	NA,G	NA,A	NA,1	NA,inf	NA,inf	NA,1.61968	0.000835545	0.00118941
3	chr19:54996528:T:C	54996528	NA,C	NA,T	NA,1	NA,-inf	NA,inf	NA,1.62114	0.000834476	0.00115949
3	chr19:55000545:TG:T	55000545	NA,T	NA,TG	NA,1	NA,-inf	NA,inf	NA,1.62373	0.00082656	0.00115112
3	chr19:55114230:C:T	55114230	NA,T	NA,C	NA,1	NA,-inf	NA,inf	NA,1.5394	0.000824445	0.00117712
3	chr19:54876655:C:T	54876655	T,NA	C,NA	1,NA	-inf,NA	inf,NA	1.69429,NA	0.000819853	0.00120893
3	chr19:55005513:C:T	55005513	NA,T	NA,C	NA,1	NA,-inf	NA,inf	NA,1.61219	0.000816094	0.00113596
3	chr19:55477303:A:C	55477303	C,NA	A,NA	1,NA	-inf,NA	inf,NA	1.51174,NA	0.000815999	0.00118599
3	chr19:55007771:A:G	55007771	NA,G	NA,A	NA,1	NA,-inf	NA,inf	NA,1.61189	0.000815311	0.00113498
3	chr19:54887197:T:C	54887197	C,C	T,T	1,1	inf,inf	inf,inf	2.07859,0.597952	0.000814502	0.00116983
3	chr19:55318502:G:A	55318502	NA,A	NA,G	NA,1	NA,inf	NA,inf	NA,1.7704	0.00081317	0.00124291
3	chr19:54963542:G:A	54963542	A,NA	G,NA	1,NA	-inf,NA	inf,NA	1.76989,NA	0.00081087	0.00120572
3	chr19:54948395:A:G	54948395	NA,G	NA,A	NA,1	NA,-inf	NA,inf	NA,1.70444	0.000810344	0.00120382
3	chr19:54887495:C:T	54887495	T,T	C,C	1,1	inf,inf	inf,inf	2.06135,0.614878	0.000806628	0.00115885
3	chr19:55125049:G:A	55125049	NA,A	NA,G	NA,1	NA,-inf	NA,inf	NA,1.6124	0.000806076	0.00118786
3	chr19:55427675:G:A	55427675	NA,A	NA,G	NA,1	NA,inf	NA,inf	NA,1.53243	0.000804988	0.0011184
3	chr19:54887180:C:T	54887180	T,T	C,C	1,1	inf,inf	inf,inf	2.06475,0.60726	0.000803259	0.00115381
3	chr19:54996305:C:T	54996305	NA,T	NA,C	NA,1	NA,-inf	NA,inf	NA,1.6007	0.000802639	0.00111574
3	chr19:55008212:A:T	55008212	NA,T	NA,A	NA,1	NA,-inf	NA,inf	NA,1.60124	0.000798856	0.00111235
3	chr19:55430232:G:A	55430232	NA,A	NA,G	NA,1	NA,inf	NA,inf	NA,1.52331	0.000790749	0.00109885
3	chr19:55008769:A:G	55008769	NA,G	NA,A	NA,1	NA,-inf	NA,inf	NA,1.59445	0.00078786	0.00109808
3	chr19:55429509:T:TG	55429509	NA,TG	NA,T	NA,1	NA,inf	NA,inf	NA,1.52119	0.000787422	0.0010943
3	chr19:55425823:G:A	55425823	NA,A	NA,G	NA,1	NA,inf	NA,inf	NA,1.52074	0.000786742	0.00109336
3	chr19:55079553:T:G	55079553	NA,G	NA,T	NA,1	NA,-inf	NA,inf	NA,1.51589	0.000786211	0.00112144
3	chr19:55429297:C:T	55429297	NA,T	NA,C	NA,1	NA,inf	NA,inf	NA,1.51719	0.000780374	0.00108495
3	chr19:55433851:C:T	55433851	NA,T	NA,C	NA,1	NA,inf	NA,inf	NA,1.51639	0.000780235	0.00108435
3	chr19:55141929:A:C	55141929	C,C	A,A	1,1	-inf,inf	inf,inf	2.34179,0.652564	0.000778052	0.00115797
3	chr19:55117080:A:G	55117080	NA,G	NA,A	NA,1	NA,inf	NA,inf	NA,1.69615	0.000774725	0.00116822
3	chr19:55493489:T:C	55493489	C,C	T,T	1,1	inf,-inf	inf,inf	2.24562,0.439832	0.000770158	0.00110871
3	chr19:55117078:G:A	55117078	NA,A	NA,G	NA,1	NA,inf	NA,inf	NA,1.68972	0.000765802	0.00115465
3	chr19:55292452:A:C	55292452	C,C	A,A	1,1	-inf,inf	inf,inf	2.06028,0.779698	0.000759813	0.000951865
3	chr19:55128366:G:C	55128366	NA,C	NA,G	NA,1	NA,inf	NA,inf	NA,1.67844	0.000759422	0.00115168
3	chr19:55116866:G:A	55116866	NA,A	NA,G	NA,1	NA,inf	NA,inf	NA,1.68732	0.000758615	0.00114557
3	chr19:55117241:A:G	55117241	G,G	A,A	1,1	-inf,-inf	inf,inf	2.0401,0.730848	0.000758082	0.00113559
3	chr19:55213719:T:C	55213719	C,C	T,T	1,1	-inf,inf	inf,inf	1.87383,0.488795	0.00075652	0.00104959
3	chr19:54886454:C:T	54886454	T,T	C,C	1,1	inf,inf	inf,inf	2.09112,0.527829	0.000754231	0.00108352
3	chr19:54588509:G:A	54588509	NA,A	NA,G	NA,1	NA,inf	NA,inf	NA,1.58865	0.000753446	0.0011088
3	chr19:54962762:G:C	54962762	NA,C	NA,G	NA,1	NA,-inf	NA,inf	NA,1.55355	0.000751123	0.00110305
3	chr19:55436082:T:G	55436082	NA,G	NA,T	NA,1	NA,inf	NA,inf	NA,1.49068	0.00074175	0.00103154
3	chr19:54593493:T:G	54593493	G,G	T,T	1,1	inf,inf	inf,inf	0.65981,2.09793	0.00074166	0.00108273
3	chr19:55432758:A:G	55432758	NA,G	NA,A	NA,1	NA,inf	NA,inf	NA,1.48909	0.000739901	0.00102896
3	chr19:55426987:G:GC	55426987	NA,GC	NA,G	NA,1	NA,inf	NA,inf	NA,1.47921	0.000725479	0.00100925
3	chr19:55002627:AATC:A	55002627	NA,A	NA,AATC	NA,1	NA,-inf	NA,inf	NA,1.55305	0.000724832	0.0010118
3	chr19:55296804:T:C	55296804	NA,C	NA,T	NA,1	NA,-inf	NA,inf	NA,1.44337	0.000721478	0.000951636
3	chr19:55424139:T:TAA	55424139	TAA,NA	T,NA	1,NA	inf,NA	inf,NA	1.74136,NA	0.000720617	0.00107202
3	chr19:55122074:A:C	55122074	NA,C	NA,A	NA,1	NA,-inf	NA,inf	NA,1.63222	0.000720597	0.00109906
3	chr19:54923735:G:A	54923735	NA,A	NA,G	NA,1	NA,inf	NA,inf	NA,1.54033	0.000701369	0.00103458
3	chr19:55366873:G:A	55366873	NA,A	NA,G	NA,1	NA,inf	NA,inf	NA,1.6077	0.000695149	0.00104739
3	chr19:55009821:G:A	55009821	NA,A	NA,G	NA,1	NA,-inf	NA,inf	NA,1.53155	0.000691064	0.000969899
3	chr19:54886690:G:A	54886690	A,A	G,G	1,1	inf,inf	inf,inf	2.00756,0.585127	0.000690069	0.000991964
3	chr19:55106040:G:A	55106040	NA,A	NA,G	NA,1	NA,-inf	NA,inf	NA,1.44908	0.000682383	0.000975392
3	chr19:54546574:G:A	54546574	A,NA	G,NA	1,NA	-inf,NA	inf,NA	1.75406,NA	0.000679982	0.00102082
3	chr19:55106549:A:G	55106549	NA,G	NA,A	NA,1	NA,-inf	NA,inf	NA,1.44283	0.000677427	0.000967954
3	chr19:55326113:G:A	55326113	A,NA	G,NA	1,NA	-inf,NA	inf,NA	1.74455,NA	0.000675089	0.0010229
3	chr19:54672327:A:C	54672327	NA,C	NA,A	NA,1	NA,inf	NA,inf	NA,1.51201	0.000671036	0.000980415
3	chr19:54576244:A:G	54576244	NA,G	NA,A	NA,1	NA,inf	NA,inf	NA,1.54013	0.000669132	0.000987695
3	chr19:55002411:T:G	55002411	NA,G	NA,T	NA,1	NA,-inf	NA,inf	NA,1.51081	0.000667135	0.000932285
3	chr19:55249107:C:T	55249107	NA,T	NA,C	NA,1	NA,inf	NA,inf	NA,1.64417	0.000666495	0.001019
3	chr19:55437162:C:G	55437162	NA,G	NA,C	NA,1	NA,-inf	NA,inf	NA,1.5849	0.000659967	0.000960667
3	chr19:54969150:T:C	54969150	C,NA	T,NA	1,NA	-inf,NA	inf,NA	1.66117,NA	0.000658109	0.00097876
3	chr19:55439695:C:T	55439695	T,NA	C,NA	1,NA	-inf,NA	inf,NA	1.63201,NA	0.000656416	0.000970337
3	chr19:55006138:G:A	55006138	NA,A	NA,G	NA,1	NA,-inf	NA,inf	NA,1.48918	0.000652347	0.000911874
3	chr19:54900331:G:A	54900331	A,NA	G,NA	1,NA	inf,NA	inf,NA	1.57329,NA	0.000650134	0.000957135
3	chr19:54557436:T:A	54557436	NA,A	NA,T	NA,1	NA,inf	NA,inf	NA,1.51408	0.000649386	0.000954656
3	chr19:55414132:G:A	55414132	A,A	G,G	1,1	inf,inf	inf,inf	1.88167,0.818683	0.000647965	0.000953354
3	chr19:55233167:T:C	55233167	NA,C	NA,T	NA,1	NA,-inf	NA,inf	NA,1.44024	0.000647284	0.000892731
3	chr19:55000804:A:T	55000804	NA,T	NA,A	NA,1	NA,-inf	NA,inf	NA,1.48691	0.000641243	0.000894228
3	chr19:55520754:C:T	55520754	NA,T	NA,C	NA,1	NA,-inf	NA,inf	NA,1.46388	0.000638816	0.000930821
3	chr19:55002309:AAG:A	55002309	NA,A	NA,AAG	NA,1	NA,-inf	NA,inf	NA,1.48539	0.000635585	0.000888769
3	chr19:55004728:T:C	55004728	NA,C	NA,T	NA,1	NA,-inf	NA,inf	NA,1.48397	0.000632879	0.000885095
3	chr19:55282118:T:C	55282118	NA,C	NA,T	NA,1	NA,-inf	NA,inf	NA,1.45094	0.000632455	0.000878416
3	chr19:55117094:T:G	55117094	NA,G	NA,T	NA,1	NA,-inf	NA,inf	NA,1.41406	0.000631963	0.00090555
3	chr19:55429167:A:G	55429167	NA,G	NA,A	NA,1	NA,inf	NA,inf	NA,1.40953	0.000628865	0.000877977
3	chr19:55130574:C:T	55130574	NA,T	NA,C	NA,1	NA,-inf	NA,inf	NA,1.51021	0.00062822	0.00091107
3	chr19:55002004:C:T	55002004	NA,T	NA,C	NA,1	NA,-inf	NA,inf	NA,1.47693	0.000625422	0.000874763
3	chr19:55095576:G:A	55095576	NA,A	NA,G	NA,1	NA,-inf	NA,inf	NA,1.40325	0.000621509	0.000890382
3	chr19:54817462:C:T	54817462	T,NA	C,NA	1,NA	inf,NA	inf,NA	1.5349,NA	0.000621162	0.000914086
3	chr19:55212628:C:G	55212628	NA,G	NA,C	NA,1	NA,inf	NA,inf	NA,1.51303	0.000621121	0.000912621
3	chr19:54881709:G:A	54881709	A,A	G,G	1,1	inf,inf	inf,inf	2.21121,0.252377	0.000620126	0.000898475
3	chr19:54606995:C:G	54606995	G,G	C,C	1,1	inf,inf	inf,inf	1.25367,1.43443	0.000618763	0.000908636
3	chr19:55514027:C:A	55514027	A,A	C,C	1,1	inf,inf	inf,inf	2.20259,0.54472	0.000615687	0.000910057
3	chr19:55436025:A:G	55436025	NA,G	NA,A	NA,1	NA,inf	NA,inf	NA,1.39764	0.000613736	0.000857192
3	chr19:55290802:C:T	55290802	NA,T	NA,C	NA,1	NA,inf	NA,inf	NA,1.59845	0.000612978	0.000940707
3	chr19:55002844:C:G	55002844	NA,G	NA,C	NA,1	NA,-inf	NA,inf	NA,1.46451	0.000611151	0.000855001
3	chr19:54686560:G:A	54686560	NA,A	NA,G	NA,1	NA,inf	NA,inf	NA,1.4835	0.000610163	0.000892903
3	chr19:54660061:C:T	54660061	NA,T	NA,C	NA,1	NA,-inf	NA,inf	NA,1.54434	0.000609393	0.000927694
3	chr19:55290058:G:C	55290058	C,C	G,G	1,1	inf,-inf	inf,inf	1.77758,0.799301	0.000604072	0.000755532
3	chr19:55425766:A:G	55425766	NA,G	NA,A	NA,1	NA,inf	NA,inf	NA,1.38793	0.000603902	0.000843362
3	chr19:54918184:G:A	54918184	NA,A	NA,G	NA,1	NA,-inf	NA,inf	NA,1.54167	0.000601522	0.000916988
3	chr19:55408934:G:A	55408934	A,NA	G,NA	1,NA	-inf,NA	inf,NA	1.66567,NA	0.000600292	0.000881728
3	chr19:54898338:A:G	54898338	NA,G	NA,A	NA,1	NA,-inf	NA,inf	NA,1.51811	0.000599983	0.000899541
3	chr19:55096079:G:A	55096079	NA,A	NA,G	NA,1	NA,-inf	NA,inf	NA,1.36138	0.000599588	0.000849386
3	chr19:55002957:T:C	55002957	NA,C	NA,T	NA,1	NA,-inf	NA,inf	NA,1.45105	0.000597184	0.000834895
3	chr19:54887078:A:G	54887078	G,G	A,A	1,1	inf,inf	inf,inf	1.93468,0.580528	0.000596225	0.000856784
3	chr19:54621648:A:G	54621648	NA,G	NA,A	NA,1	NA,-inf	NA,inf	NA,1.42367	0.00059208	0.000858506
3	chr19:54559809:A:T	54559809	NA,T	NA,A	NA,1	NA,inf	NA,inf	NA,1.44846	0.000589794	0.000861701
3	chr19:55023422:G:A	55023422	NA,A	NA,G	NA,1	NA,inf	NA,inf	NA,1.48368	0.000589538	0.000879734
3	chr19:55426050:T:G	55426050	G,NA	T,NA	1,NA	inf,NA	inf,NA	1.56313,NA	0.00058362	0.000861584
3	chr19:54933184:C:T	54933184	NA,T	NA,C	NA,1	NA,-inf	NA,inf	NA,1.53483	0.000580914	0.000878924
3	chr19:55210599:AAG:A	55210599	NA,A	NA,AAG	NA,1	NA,inf	NA,inf	NA,1.47627	0.000579587	0.000851748
3	chr19:55425320:A:G	55425320	NA,G	NA,A	NA,1	NA,-inf	NA,inf	NA,1.51029	0.000577088	0.000840259
3	chr19:55337197:C:T	55337197	NA,T	NA,C	NA,1	NA,inf	NA,inf	NA,1.56539	0.00057628	0.000913437
3	chr19:55101459:A:G	55101459	G,G	A,A	1,1	-inf,inf	inf,inf	2.29829,0.159449	0.00057622	0.000826235
3	chr19:54597645:C:T	54597645	NA,T	NA,C	NA,1	NA,inf	NA,inf	NA,1.4433	0.000574993	0.00084575
3	chr19:54648667:A:G	54648667	G,G	A,A	1,1	inf,inf	inf,inf	2.02699,0.618417	0.000573783	0.000850927
3	chr19:55193913:A:G	55193913	G,G	A,A	1,1	-inf,-inf	inf,inf	1.42526,1.57942	0.000572623	0.000842994
3	chr19:54989706:G:A	54989706	NA,A	NA,G	NA,1	NA,-inf	NA,inf	NA,1.49061	0.000568714	0.000839546
3	chr19:55131192:G:T	55131192	NA,T	NA,G	NA,1	NA,-inf	NA,inf	NA,1.45074	0.000562126	0.00081568
3	chr19:55030676:G:C	55030676	NA,C	NA,G	NA,1	NA,inf	NA,inf	NA,1.46021	0.000561001	0.00083614
3	chr19:55110347:GGTTGGT:G	55110347	NA,G	NA,GGTTGGT	NA,1	NA,-inf	NA,inf	NA,1.35001	0.000559185	0.000801662
3	chr19:55499724:G:A	55499724	A,A	G,G	1,1	inf,-inf	inf,inf	2.04882,0.351247	0.000557834	0.000803928
3	chr19:55270456:A:T	55270456	T,T	A,A	1,1	-inf,inf	inf,inf	1.06233,1.5513	0.00055464	0.000852002
3	chr19:54647754:C:T	54647754	NA,T	NA,C	NA,1	NA,inf	NA,inf	NA,1.48417	0.000554463	0.00084403
3	chr19:54897997:A:T	54897997	NA,T	NA,A	NA,1	NA,inf	NA,inf	NA,1.40371	0.000547033	0.00079748
3	chr19:55138370:C:T	55138370	NA,T	NA,C	NA,1	NA,-inf	NA,inf	NA,1.44598	0.000546409	0.000794058
3	chr19:55149131:A:G	55149131	G,G	A,A	1,1	inf,-inf	inf,inf	0.409546,1.93541	0.00054495	0.000767408
3	chr19:54892125:C:T	54892125	NA,T	NA,C	NA,1	NA,inf	NA,inf	NA,1.40915	0.000544021	0.00079431
3	chr19:55002659:TTTC:T	55002659	NA,T	NA,TTTC	NA,1	NA,-inf	NA,inf	NA,1.40174	0.00054394	0.00076199
3	chr19:55428504:G:C	55428504	NA,C	NA,G	NA,1	NA,inf	NA,inf	NA,1.32825	0.000538074	0.000752642
3	chr19:55441453:T:G	55441453	NA,G	NA,T	NA,1	NA,inf	NA,inf	NA,1.32858	0.000537786	0.000752968
3	chr19:55071333:G:C	55071333	C,C	G,G	1,1	inf,-inf	inf,inf	1.64282,0.813084	0.000537062	0.000777087
3	chr19:54989865:C:A	54989865	NA,A	NA,C	NA,1	NA,-inf	NA,inf	NA,1.44565	0.000524343	0.000773714
3	chr19:55212622:TC:T	55212622	NA,T	NA,TC	NA,1	NA,inf	NA,inf	NA,1.4165	0.000522808	0.000767609
3	chr19:54593456:T:G	54593456	G,G	T,T	1,1	inf,inf	inf,inf	0.648116,1.94368	0.000521649	0.000762063
3	chr19:55220549:C:G	55220549	NA,G	NA,C	NA,1	NA,inf	NA,inf	NA,1.47297	0.000519321	0.000783439
3	chr19:55114526:C:G	55114526	NA,G	NA,C	NA,1	NA,inf	NA,inf	NA,1.47705	0.000519091	0.000782822
3	chr19:54931628:T:C	54931628	C,C	T,T	1,1	-inf,inf	inf,inf	0.256749,2.2243	0.000518601	0.000790127
3	chr19:55113530:G:A	55113530	NA,A	NA,G	NA,1	NA,inf	NA,inf	NA,1.47447	0.000516676	0.000779161
3	chr19:55080702:G:A	55080702	A,A	G,G	1,1	inf,inf	inf,inf	2.12284,0.0285922	0.000512635	0.000747712
3	chr19:54671245:C:T	54671245	T,T	C,C	1,1	-inf,-inf	inf,inf	0.391122,2.02978	0.000511659	0.00074669
3	chr19:55457201:G:A	55457201	A,A	G,G	1,1	-inf,-inf	inf,inf	1.7392,0.728151	0.000510671	0.000743107
3	chr19:55139022:T:C	55139022	C,C	T,T	1,1	-inf,inf	inf,inf	2.13935,0.578172	0.000510552	0.000755584
3	chr19:55477440:A:G	55477440	G,G	A,A	1,1	inf,inf	inf,inf	1.91962,0.471123	0.000509635	0.000725323
3	chr19:54932262:C:T	54932262	T,T	C,C	1,1	-inf,inf	inf,inf	0.240072,2.22417	0.000508051	0.000774307
3	chr19:54969045:T:C	54969045	NA,C	NA,T	NA,1	NA,-inf	NA,inf	NA,1.3786	0.000505566	0.000723776
3	chr19:54596980:T:C	54596980	C,C	T,T	1,1	inf,inf	inf,inf	0.605795,1.93037	0.000504553	0.000736771
3	chr19:55108912:G:A	55108912	NA,A	NA,G	NA,1	NA,inf	NA,inf	NA,1.461	0.00050408	0.00075993
3	chr19:54661058:G:A	54661058	A,A	G,G	1,1	inf,-inf	inf,inf	1.82879,0.728432	0.000504044	0.000749022
3	chr19:55384741:C:T	55384741	T,T	C,C	1,1	inf,inf	inf,inf	2.32923,0.126776	0.000501974	0.000752667
3	chr19:54900591:C:T	54900591	NA,T	NA,C	NA,1	NA,-inf	NA,inf	NA,1.41938	0.00050116	0.000750846
3	chr19:55019596:G:A	55019596	NA,A	NA,G	NA,1	NA,-inf	NA,inf	NA,1.3603	0.000501045	0.000704548
3	chr19:54906032:C:T	54906032	NA,T	NA,C	NA,1	NA,-inf	NA,inf	NA,1.41862	0.000500353	0.000749788
3	chr19:55472883:A:G	55472883	G,G	A,A	1,1	inf,inf	inf,inf	2.03199,0.298006	0.000492384	0.000703871
3	chr19:55100852:T:A	55100852	NA,A	NA,T	NA,1	NA,inf	NA,inf	NA,1.44555	0.000490512	0.000739519
3	chr19:55514042:T:C	55514042	C,C	T,T	1,1	inf,inf	inf,inf	1.88615,0.775647	0.000486863	0.000720193
3	chr19:54735882:C:G	54735882	NA,G	NA,C	NA,1	NA,inf	NA,inf	NA,1.37773	0.00048621	0.000727563
3	chr19:55216462:G:A	55216462	NA,A	NA,G	NA,1	NA,-inf	NA,inf	NA,1.79449	0.000484941	0.00102614
3	chr19:54667469:A:G	54667469	G,G	A,A	1,1	inf,-inf	inf,inf	0.346557,2.09092	0.000483906	0.000720843
3	chr19:54647326:G:A	54647326	A,A	G,G	1,1	inf,inf	inf,inf	1.93205,0.626352	0.000478417	0.000695966
3	chr19:54930912:A:C	54930912	C,C	A,A	1,1	-inf,inf	inf,inf	0.426796,2.10801	0.000477947	0.000739975
3	chr19:55009906:A:G	55009906	NA,G	NA,A	NA,1	NA,-inf	NA,inf	NA,1.32098	0.000476172	0.000671863
3	chr19:54647402:C:T	54647402	T,T	C,C	1,1	inf,inf	inf,inf	1.90522,0.655056	0.000475269	0.000691177
3	chr19:54887576:G:A	54887576	A,A	G,G	1,1	inf,inf	inf,inf	1.61685,0.84467	0.000471822	0.000684574
3	chr19:54601009:T:C	54601009	NA,C	NA,T	NA,1	NA,inf	NA,inf	NA,1.33564	0.000471201	0.000695346
3	chr19:55476938:A:T	55476938	T,T	A,A	1,1	inf,inf	inf,inf	1.80887,0.569995	0.000470403	0.000668176
3	chr19:55141390:A:G	55141390	G,G	A,A	1,1	inf,-inf	inf,inf	0.823896,2.01585	0.00046471	0.000725485
3	chr19:54647442:G:A	54647442	A,A	G,G	1,1	inf,inf	inf,inf	1.884,0.664099	0.000462881	0.0006731
3	chr19:54647169:C:T	54647169	T,T	C,C	1,1	inf,inf	inf,inf	1.89323,0.651949	0.00046283	0.000673095
3	chr19:54647325:T:C	54647325	C,C	T,T	1,1	inf,inf	inf,inf	1.90671,0.633685	0.000460735	0.000670246
3	chr19:54660716:G:A	54660716	A,A	G,G	1,1	inf,-inf	inf,inf	1.75091,0.799825	0.000459293	0.00069248
3	chr19:55324642:C:T	55324642	T,T	C,C	1,1	-inf,inf	inf,inf	2.05603,0.641906	0.000456515	0.000586267
3	chr19:55071112:A:C	55071112	NA,C	NA,A	NA,1	NA,inf	NA,inf	NA,1.40181	0.00045564	0.000686763
3	chr19:54658553:C:T	54658553	NA,T	NA,C	NA,1	NA,inf	NA,inf	NA,1.33572	0.000455497	0.000679165
3	chr19:54999200:C:T	54999200	NA,T	NA,C	NA,1	NA,-inf	NA,inf	NA,1.31097	0.000454358	0.00063971
3	chr19:55140603:C:A	55140603	NA,A	NA,C	NA,1	NA,inf	NA,inf	NA,1.4083	0.00045322	0.000681925
3	chr19:55110922:A:G	55110922	NA,G	NA,A	NA,1	NA,inf	NA,inf	NA,1.39676	0.000452995	0.000681063
3	chr19:54647715:A:G	54647715	G,G	A,A	1,1	inf,inf	inf,inf	1.91045,0.618807	0.000452433	0.000658579
3	chr19:55132805:A:G	55132805	NA,G	NA,A	NA,1	NA,inf	NA,inf	NA,1.27789	0.000446996	0.000645377
3	chr19:54932749:A:G	54932749	G,G	A,A	1,1	-inf,inf	inf,inf	0.221173,2.16872	0.000445085	0.000678801
3	chr19:55095617:G:A	55095617	NA,A	NA,G	NA,1	NA,-inf	NA,inf	NA,1.38797	0.000441644	0.000667067
3	chr19:54681133:G:A	54681133	NA,A	NA,G	NA,1	NA,inf	NA,inf	NA,1.28985	0.000439716	0.000652123
3	chr19:54624396:G:A	54624396	NA,A	NA,G	NA,1	NA,-inf	NA,inf	NA,1.26638	0.000439207	0.000637817
3	chr19:55110617:A:G	55110617	NA,G	NA,A	NA,1	NA,-inf	NA,inf	NA,1.38935	0.000436802	0.000662134
3	chr19:55099494:C:T	55099494	NA,T	NA,C	NA,1	NA,-inf	NA,inf	NA,1.20054	0.000432825	0.000618738
3	chr19:54646407:G:A	54646407	A,A	G,G	1,1	inf,inf	inf,inf	1.89838,0.626794	0.000431721	0.000631711
3	chr19:54919874:C:T	54919874	NA,T	NA,C	NA,1	NA,inf	NA,inf	NA,1.30664	0.000429129	0.000644044
3	chr19:55288550:C:T	55288550	T,T	C,C	1,1	inf,-inf	inf,inf	1.92758,0.445987	0.000428671	0.000550685
3	chr19:54622569:T:C	54622569	NA,C	NA,T	NA,1	NA,-inf	NA,inf	NA,1.25065	0.000426468	0.000619424
3	chr19:55381216:T:G	55381216	G,G	T,T	1,1	inf,inf	inf,inf	2.21627,0.195337	0.000426137	0.000639677
3	chr19:54560848:C:T	54560848	NA,T	NA,C	NA,1	NA,inf	NA,inf	NA,1.27796	0.00042514	0.000623693
3	chr19:55503794:C:A	55503794	NA,A	NA,C	NA,1	NA,-inf	NA,inf	NA,1.25931	0.000424897	0.000623738
3	chr19:55301933:G:A	55301933	NA,A	NA,G	NA,1	NA,-inf	NA,inf	NA,1.28697	0.000424485	0.000606398
3	chr19:55295258:G:A	55295258	NA,A	NA,G	NA,1	NA,inf	NA,inf	NA,1.33015	0.000421128	0.000639725
3	chr19:55083566:G:A	55083566	NA,A	NA,G	NA,1	NA,inf	NA,inf	NA,1.35823	0.000420752	0.000633503
3	chr19:54559403:G:A	54559403	A,NA	G,NA	1,NA	inf,NA	inf,NA	1.30156,NA	0.000417576	0.000615955
3	chr19:55444606:G:A	55444606	A,NA	G,NA	1,NA	inf,NA	inf,NA	1.34125,NA	0.000417466	0.000612175
3	chr19:54655379:T:C	54655379	C,C	T,T	1,1	inf,inf	inf,inf	1.83364,0.672425	0.000416706	0.000611407
3	chr19:54560430:C:T	54560430	NA,T	NA,C	NA,1	NA,inf	NA,inf	NA,1.26119	0.000411804	0.000604276
3	chr19:55025158:G:C	55025158	NA,C	NA,G	NA,1	NA,-inf	NA,inf	NA,1.25273	0.000409976	0.000578327
3	chr19:55078068:A:T	55078068	NA,T	NA,A	NA,1	NA,-inf	NA,inf	NA,1.14143	0.000409281	0.000573297
3	chr19:54859500:C:T	54859500	NA,T	NA,C	NA,1	NA,inf	NA,inf	NA,1.28692	0.000409134	0.000616751
3	chr19:54931281:G:A	54931281	A,A	G,G	1,1	-inf,inf	inf,inf	0.264366,2.09359	0.000406883	0.000618889
3	chr19:55308477:C:T	55308477	T,T	C,C	1,1	-inf,-inf	inf,inf	2.56885,0.158437	0.000405769	0.000568532
3	chr19:55140731:C:T	55140731	NA,T	NA,C	NA,1	NA,inf	NA,inf	NA,1.36241	0.000405418	0.000601398
3	chr19:55191903:C:T	55191903	NA,T	NA,C	NA,1	NA,-inf	NA,inf	NA,1.24376	0.000403082	0.000588825
3	chr19:54932413:G:A	54932413	A,A	G,G	1,1	-inf,inf	inf,inf	0.252393,2.09561	0.000402641	0.000612791
3	chr19:55082887:G:T	55082887	NA,T	NA,G	NA,1	NA,inf	NA,inf	NA,1.33029	0.000400215	0.00060247
3	chr19:55235754:G:A	55235754	NA,A	NA,G	NA,1	NA,inf	NA,inf	NA,1.38559	0.000396841	0.000607853
3	chr19:54915980:A:G	54915980	G,G	A,A	1,1	-inf,inf	inf,inf	0.790171,1.58319	0.000393077	0.000572183
3	chr19:55057628:C:T	55057628	NA,T	NA,C	NA,1	NA,-inf	NA,inf	NA,1.19733	0.000392294	0.000575142
3	chr19:55079231:G:A	55079231	A,A	G,G	1,1	-inf,inf	inf,inf	2.0234,0.594902	0.000391392	0.000596634
3	chr19:55474766:T:C	55474766	C,C	T,T	1,1	inf,inf	inf,inf	1.85842,0.389217	0.000391142	0.000559335
3	chr19:55019662:G:A	55019662	NA,A	NA,G	NA,1	NA,-inf	NA,inf	NA,1.22473	0.000389854	0.000549985
3	chr19:55131448:G:A	55131448	NA,A	NA,G	NA,1	NA,inf	NA,inf	NA,1.20578	0.000388862	0.000562773
3	chr19:55520514:G:A	55520514	NA,A	NA,G	NA,1	NA,-inf	NA,inf	NA,1.20073	0.000387691	0.000567314
3	chr19:55262247:A:T	55262247	NA,T	NA,A	NA,1	NA,-inf	NA,inf	NA,5.26377	0.00038754	0.596535
3	chr19:55116784:G:A	55116784	NA,A	NA,G	NA,1	NA,-inf	NA,inf	NA,1.32117	0.000387239	0.000586591
3	chr19:55017635:G:C	55017635	NA,C	NA,G	NA,1	NA,-inf	NA,inf	NA,1.22035	0.000386805	0.000545806
3	chr19:55026344:C:T	55026344	NA,T	NA,C	NA,1	NA,-inf	NA,inf	NA,1.21983	0.000385922	0.000544872
3	chr19:55108004:C:T	55108004	NA,T	NA,C	NA,1	NA,-inf	NA,inf	NA,1.3205	0.000384726	0.000583601
3	chr19:55322296:A:G	55322296	G,G	A,A	1,1	-inf,inf	inf,inf	2.26451,0.343597	0.000383394	0.000504413
3	chr19:55456649:A:G	55456649	G,G	A,A	1,1	inf,inf	inf,inf	2.13574,0.338897	0.000380989	0.000570149
3	chr19:54666689:C:T	54666689	T,T	C,C	1,1	-inf,inf	inf,inf	1.18056,1.28504	0.000379154	0.00056797
3	chr19:55476982:C:T	55476982	T,T	C,C	1,1	inf,inf	inf,inf	1.78191,0.469064	0.00037843	0.000539483
3	chr19:55014658:C:T	55014658	NA,T	NA,C	NA,1	NA,inf	NA,inf	NA,1.22311	0.000374033	0.00055797
3	chr19:54930106:G:A	54930106	NA,A	NA,G	NA,1	NA,inf	NA,inf	NA,1.22774	0.000373317	0.000560336
3	chr19:55011298:C:T	55011298	NA,T	NA,C	NA,1	NA,-inf	NA,inf	NA,1.19914	0.000372633	0.000525946
3	chr19:55282566:C:T	55282566	NA,T	NA,C	NA,1	NA,-inf	NA,inf	NA,1.17506	0.000369692	0.000528678
3	chr19:55358298:G:C	55358298	NA,C	NA,G	NA,1	NA,-inf	NA,inf	NA,1.19664	0.000369626	0.000516806
3	chr19:55082711:G:A	55082711	A,A	G,G	1,1	inf,inf	inf,inf	1.08597,1.16224	0.000368469	0.000543729
3	chr19:55017541:T:C	55017541	NA,C	NA,T	NA,1	NA,-inf	NA,inf	NA,1.19222	0.000367768	0.000519251
3	chr19:54994848:A:G	54994848	NA,G	NA,A	NA,1	NA,-inf	NA,inf	NA,1.19527	0.000367375	0.000519037
3	chr19:54691053:G:T	54691053	T,NA	G,NA	1,NA	-inf,NA	inf,NA	1.26346,NA	0.000365815	0.000541001
3	chr19:54830690:TTC:T	54830690	NA,T	NA,TTC	NA,1	NA,inf	NA,inf	NA,1.26346	0.00036576	0.000556829
3	chr19:55013834:A:G	55013834	NA,G	NA,A	NA,1	NA,-inf	NA,inf	NA,1.18706	0.000364362	0.000514499
3	chr19:55036528:G:A	55036528	NA,A	NA,G	NA,1	NA,-inf	NA,inf	NA,1.19335	0.00036374	0.000531774
3	chr19:54733135:T:A	54733135	NA,A	NA,T	NA,1	NA,-inf	NA,inf	NA,1.1831	0.000363649	0.000535009
3	chr19:54992004:C:T	54992004	NA,T	NA,C	NA,1	NA,-inf	NA,inf	NA,1.18829	0.000363397	0.000513535
3	chr19:55007341:T:C	55007341	C,NA	T,NA	1,NA	inf,NA	inf,NA	1.18635,NA	0.000362875	0.000532209
3	chr19:55034980:C:T	55034980	NA,T	NA,C	NA,1	NA,inf	NA,inf	NA,1.2147	0.0003624	0.000541795
3	chr19:55013840:T:G	55013840	NA,G	NA,T	NA,1	NA,-inf	NA,inf	NA,1.18384	0.000362242	0.000511549
3	chr19:55402310:C:A	55402310	A,A	C,C	1,1	inf,inf	inf,inf	1.7226,0.622856	0.000361403	0.000539623
3	chr19:55026715:G:A	55026715	NA,A	NA,G	NA,1	NA,-inf	NA,inf	NA,1.18327	0.000361206	0.000510428
3	chr19:55011523:T:C	55011523	NA,C	NA,T	NA,1	NA,-inf	NA,inf	NA,1.18168	0.000360829	0.000509544
3	chr19:55018901:C:T	55018901	NA,T	NA,C	NA,1	NA,-inf	NA,inf	NA,1.17814	0.000358528	0.000506416
3	chr19:54665143:C:T	54665143	NA,T	NA,C	NA,1	NA,-inf	NA,inf	NA,1.19016	0.000357838	0.000528906
3	chr19:55204096:T:C	55204096	C,C	T,T	1,1	-inf,inf	inf,inf	2.8353,0.0833157	0.000356224	0.000613561
3	chr19:55022127:T:C	55022127	NA,C	NA,T	NA,1	NA,-inf	NA,inf	NA,1.17438	0.000355474	0.000502904
3	chr19:54737312:C:G	54737312	G,NA	C,NA	1,NA	inf,NA	inf,NA	1.23076,NA	0.000355287	0.000524585
3	chr19:55215821:A:C	55215821	C,C	A,A	1,1	-inf,-inf	inf,inf	1.82237,0.339024	0.000355243	0.000548615
3	chr19:54661290:CCACT:C	54661290	NA,C	NA,CCACT	NA,1	NA,inf	NA,inf	NA,1.23259	0.000354537	0.000538802
3	chr19:55357725:AAT:A	55357725	A,NA	AAT,NA	1,NA	-inf,NA	inf,NA	1.36309,NA	0.000353449	0.000531852
3	chr19:55095406:C:A	55095406	NA,A	NA,C	NA,1	NA,-inf	NA,inf	NA,1.08381	0.000351698	0.000507378
3	chr19:55235201:G:T	55235201	NA,T	NA,G	NA,1	NA,-inf	NA,inf	NA,1.02686	0.00034992	0.000489879
3	chr19:54990286:C:T	54990286	NA,T	NA,C	NA,1	NA,-inf	NA,inf	NA,1.16517	0.00034923	0.000493685
3	chr19:54827907:C:A	54827907	NA,A	NA,C	NA,1	NA,inf	NA,inf	NA,1.17054	0.000349029	0.000517018
3	chr19:55019261:A:C	55019261	NA,C	NA,A	NA,1	NA,-inf	NA,inf	NA,1.15136	0.000348772	0.000502981
3	chr19:55158072:A:G	55158072	NA,G	NA,A	NA,1	NA,inf	NA,inf	NA,1.24965	0.000348715	0.000526799
3	chr19:55203722:A:G	55203722	NA,G	NA,A	NA,1	NA,inf	NA,inf	NA,1.12495	0.000346112	0.000494994
3	chr19:55095562:C:T	55095562	NA,T	NA,C	NA,1	NA,inf	NA,inf	NA,1.24368	0.000346088	0.000519407
3	chr19:55108092:T:C	55108092	C,C	T,T	1,1	-inf,-inf	inf,inf	1.61247,0.025039	0.0003453	0.000493246
3	chr19:54852249:G:A	54852249	A,A	G,G	1,1	inf,inf	inf,inf	0.280818,2.00539	0.000345212	0.000524407
3	chr19:54881299:C:T	54881299	T,T	C,C	1,1	inf,inf	inf,inf	0.223746,2.03427	0.000343571	0.000527612
3	chr19:55477756:T:C	55477756	C,C	T,T	1,1	inf,inf	inf,inf	1.6903,0.518361	0.000341805	0.000486677
3	chr19:55016595:T:C	55016595	NA,C	NA,T	NA,1	NA,-inf	NA,inf	NA,1.15151	0.000341758	0.000482959
3	chr19:54593448:T:C	54593448	C,C	T,T	1,1	inf,inf	inf,inf	0.741409,1.59616	0.000339343	0.000494552
3	chr19:54795353:G:A	54795353	A,A	G,G	1,1	inf,-inf	inf,inf	0.0561606,1.98669	0.000338753	0.000494638
3	chr19:54651622:A:T	54651622	T,T	A,A	1,1	inf,inf	inf,inf	1.80154,0.575525	0.000338366	0.000496196
3	chr19:55498759:C:T	55498759	T,T	C,C	1,1	inf,-inf	inf,inf	1.91263,0.296397	0.000337663	0.000485624
3	chr19:55017821:A:G	55017821	NA,G	NA,A	NA,1	NA,-inf	NA,inf	NA,1.1443	0.000337133	0.000476578
3	chr19:55329563:T:C	55329563	C,C	T,T	1,1	-inf,-inf	inf,inf	0.969017,1.82248	0.000336565	0.000513212
3	chr19:55240423:G:A	55240423	A,A	G,G	1,1	-inf,inf	inf,inf	0.230252,2.10121	0.000335917	0.000521762
3	chr19:55015284:A:G	55015284	NA,G	NA,A	NA,1	NA,-inf	NA,inf	NA,1.14103	0.000335159	0.000473838
3	chr19:54536153:C:T	54536153	T,NA	C,NA	1,NA	inf,NA	inf,NA	1.14424,NA	0.000333502	0.000491204
3	chr19:55015549:G:A	55015549	NA,A	NA,G	NA,1	NA,-inf	NA,inf	NA,1.13812	0.000333451	0.00047144
3	chr19:55018326:A:G	55018326	NA,G	NA,A	NA,1	NA,-inf	NA,inf	NA,1.13743	0.000332972	0.000470793
3	chr19:55016094:A:G	55016094	NA,G	NA,A	NA,1	NA,-inf	NA,inf	NA,1.13573	0.000332523	0.000470006
3	chr19:55011988:C:A	55011988	NA,A	NA,C	NA,1	NA,-inf	NA,inf	NA,1.13593	0.000332155	0.000469627
3	chr19:54645591:T:C	54645591	C,C	T,T	1,1	inf,inf	inf,inf	1.64683,0.758359	0.000331908	0.000485059
3	chr19:55140974:A:G	55140974	NA,G	NA,A	NA,1	NA,-inf	NA,inf	NA,1.15265	0.000330003	0.000484658
3	chr19:55017088:A:G	55017088	NA,G	NA,A	NA,1	NA,-inf	NA,inf	NA,1.13185	0.000329875	0.000466856
3	chr19:55503855:G:A	55503855	NA,A	NA,G	NA,1	NA,inf	NA,inf	NA,1.15144	0.000329552	0.000504866
3	chr19:55458847:C:T	55458847	NA,T	NA,C	NA,1	NA,inf	NA,inf	NA,1.11557	0.000329397	0.000485673
3	chr19:55009858:G:A	55009858	NA,A	NA,G	NA,1	NA,-inf	NA,inf	NA,1.14035	0.000329222	0.000467632
3	chr19:55292782:C:T	55292782	NA,T	NA,C	NA,1	NA,-inf	NA,inf	NA,1.1057	0.000329064	0.000470467
3	chr19:55016208:A:G	55016208	NA,G	NA,A	NA,1	NA,-inf	NA,inf	NA,1.13053	0.000328809	0.000465003
3	chr19:54593736:T:G	54593736	G,G	T,T	1,1	inf,inf	inf,inf	0.937846,1.47839	0.000328139	0.000484768
3	chr19:55509244:G:A	55509244	A,A	G,G	1,1	inf,inf	inf,inf	1.82491,0.513686	0.000328093	0.00049364
3	chr19:55399557:C:T	55399557	T,NA	C,NA	1,NA	inf,NA	inf,NA	1.10058,NA	0.000328001	0.000487022
3	chr19:54691440:G:C	54691440	C,C	G,G	1,1	inf,-inf	inf,inf	0.79677,1.51864	0.000327746	0.000482231
3	chr19:55012473:C:T	55012473	NA,T	NA,C	NA,1	NA,-inf	NA,inf	NA,1.11534	0.000326222	0.000470802
3	chr19:55102643:A:AAGG	55102643	NA,AAGG	NA,A	NA,1	NA,inf	NA,inf	NA,1.2002	0.00032614	0.000489115
3	chr19:54733177:A:C	54733177	C,C	A,A	1,1	-inf,inf	inf,inf	0.492534,1.7736	0.000325523	0.000483179
3	chr19:55179690:A:G	55179690	NA,G	NA,A	NA,1	NA,-inf	NA,inf	NA,1.06142	0.000323117	0.000475838
3	chr19:55249092:G:A	55249092	A,A	G,G	1,1	-inf,-inf	inf,inf	1.25009,0.822335	0.000322725	0.000438035
3	chr19:55275159:T:C	55275159	C,C	T,T	1,1	-inf,-inf	inf,inf	0.816287,1.2717	0.000321522	0.000441992
3	chr19:54909558:G:A	54909558	NA,A	NA,G	NA,1	NA,inf	NA,inf	NA,1.11954	0.000321367	0.000477734
3	chr19:55222398:C:T	55222398	NA,T	NA,C	NA,1	NA,-inf	NA,inf	NA,1.0734	0.000321261	0.000470386
3	chr19:55400731:A:G	55400731	G,NA	A,NA	1,NA	-inf,NA	inf,NA	1.30439,NA	0.000320544	0.000482133
3	chr19:55320209:A:C	55320209	C,C	A,A	1,1	-inf,inf	inf,inf	2.04529,0.496692	0.000319527	0.000417759
3	chr19:55069819:A:C	55069819	NA,C	NA,A	NA,1	NA,-inf	NA,inf	NA,1.20931	0.000319298	0.000482917
3	chr19:55214661:G:A	55214661	NA,A	NA,G	NA,1	NA,inf	NA,inf	NA,1.125	0.000318881	0.000470182
3	chr19:55012472:G:C	55012472	NA,C	NA,G	NA,1	NA,-inf	NA,inf	NA,1.10155	0.000318185	0.0004593
3	chr19:54689860:TG:T	54689860	T,NA	TG,NA	1,NA	inf,NA	inf,NA	1.17584,NA	0.000317763	0.000470781
3	chr19:55258086:A:G	55258086	G,G	A,A	1,1	-inf,-inf	inf,inf	1.70336,0.622977	0.000317416	0.000469766
3	chr19:55015853:A:G	55015853	NA,G	NA,A	NA,1	NA,-inf	NA,inf	NA,1.10892	0.000316267	0.000447522
3	chr19:55445239:G:A	55445239	NA,A	NA,G	NA,1	NA,inf	NA,inf	NA,1.14738	0.000315419	0.000485806
3	chr19:55018283:T:C	55018283	NA,C	NA,T	NA,1	NA,-inf	NA,inf	NA,1.10754	0.000315319	0.000446248
3	chr19:55323665:G:A	55323665	A,A	G,G	1,1	-inf,-inf	inf,inf	0.753546,1.2897	0.000314858	0.000416911
3	chr19:54595848:T:C	54595848	C,C	T,T	1,1	inf,inf	inf,inf	0.654758,1.63062	0.000313692	0.000456192
3	chr19:55022955:T:C	55022955	NA,C	NA,T	NA,1	NA,-inf	NA,inf	NA,1.09225	0.000313466	0.000452434
3	chr19:54792628:C:T	54792628	NA,T	NA,C	NA,1	NA,inf	NA,inf	NA,1.13164	0.000312194	0.000465189
3	chr19:54990483:A:G	54990483	NA,G	NA,A	NA,1	NA,-inf	NA,inf	NA,1.10274	0.000312149	0.000441968
3	chr19:54634060:A:C	54634060	NA,C	NA,A	NA,1	NA,-inf	NA,inf	NA,1.08795	0.000310778	0.000454662
3	chr19:55202518:T:G	55202518	G,G	T,T	1,1	-inf,inf	inf,inf	2.84948,0.218316	0.00031066	0.000566036
3	chr19:55067521:AG:A	55067521	A,A	AG,AG	1,1	-inf,-inf	inf,inf	1.19025,1.04606	0.000310523	0.000460979
3	chr19:55387497:C:A	55387497	NA,A	NA,C	NA,1	NA,inf	NA,inf	NA,1.1236	0.000310389	0.000460966
3	chr19:55106009:T:C	55106009	NA,C	NA,T	NA,1	NA,inf	NA,inf	NA,1.18438	0.000310222	0.000466148
3	chr19:55228995:A:C	55228995	NA,C	NA,A	NA,1	NA,-inf	NA,inf	NA,1.04771	0.000309565	0.000432391
3	chr19:55510442:A:G	55510442	G,NA	A,NA	1,NA	inf,NA	inf,NA	1.0443,NA	0.000309444	0.000459928
3	chr19:55201173:G:C	55201173	C,C	G,G	1,1	inf,inf	inf,inf	2.1025,1.1123	0.000309316	0.000530147
3	chr19:54764928:T:C	54764928	NA,C	NA,T	NA,1	NA,-inf	NA,inf	NA,1.16248	0.000309199	0.000470423
3	chr19:54590195:AT:A	54590195	NA,A	NA,AT	NA,1	NA,inf	NA,inf	NA,1.08652	0.000308739	0.00045265
3	chr19:54987121:G:A	54987121	NA,A	NA,G	NA,1	NA,-inf	NA,inf	NA,1.06288	0.000308343	0.000450426
3	chr19:55469361:C:T	55469361	T,T	C,C	1,1	inf,inf	inf,inf	1.91104,0.0944016	0.000308228	0.00044619
3	chr19:54908116:C:T	54908116	NA,T	NA,C	NA,1	NA,inf	NA,inf	NA,1.102	0.000308154	0.000455569
3	chr19:55460256:G:A	55460256	A,NA	G,NA	1,NA	inf,NA	inf,NA	1.19818,NA	0.000306064	0.000450303
3	chr19:54901596:G:A	54901596	NA,A	NA,G	NA,1	NA,inf	NA,inf	NA,1.05452	0.000305147	0.000443429
3	chr19:54906981:C:T	54906981	NA,T	NA,C	NA,1	NA,-inf	NA,inf	NA,1.21476	0.000304603	0.000478314
3	chr19:54954872:T:C	54954872	NA,C	NA,T	NA,1	NA,-inf	NA,inf	NA,1.07591	0.000304554	0.000447126
3	chr19:54929407:TTACTC:T	54929407	T,T	TTACTC,TTACTC	1,1	-inf,inf	inf,inf	0.55834,1.78341	0.000304341	0.000473282
3	chr19:55089663:T:C	55089663	C,NA	T,NA	1,NA	inf,NA	inf,NA	1.042,NA	0.000304063	0.000444906
3	chr19:54700431:A:G	54700431	NA,G	NA,A	NA,1	NA,inf	NA,inf	NA,1.07946	0.000303383	0.000442973
3	chr19:55405171:C:T	55405171	T,T	C,C	1,1	inf,inf	inf,inf	1.83182,0.231274	0.000303347	0.000439292
3	chr19:55088077:G:C	55088077	C,NA	G,NA	1,NA	-inf,NA	inf,NA	0.863503,NA	0.000303325	0.000442553
3	chr19:54671572:T:C	54671572	C,C	T,T	1,1	inf,-inf	inf,inf	1.10786,1.17065	0.000302021	0.00044712
3	chr19:54889090:T:C	54889090	C,C	T,T	1,1	inf,-inf	inf,inf	0.0240629,2.04905	0.000301902	0.000462122
3	chr19:55338362:G:A	55338362	NA,A	NA,G	NA,1	NA,inf	NA,inf	NA,1.13069	0.00030136	0.000455596
3	chr19:55011863:T:C	55011863	NA,C	NA,T	NA,1	NA,-inf	NA,inf	NA,1.07824	0.000301005	0.000426022
3	chr19:55438881:T:C	55438881	NA,C	NA,T	NA,1	NA,-inf	NA,inf	NA,1.08761	0.000300769	0.000426992
3	chr19:55391089:A:G	55391089	NA,G	NA,A	NA,1	NA,inf	NA,inf	NA,1.10536	0.000300438	0.000446261
3	chr19:55192719:T:C	55192719	NA,C	NA,T	NA,1	NA,-inf	NA,inf	NA,1.0877	0.000300419	0.000440755
3	chr19:54565976:T:C	54565976	NA,C	NA,T	NA,1	NA,inf	NA,inf	NA,1.08932	0.000299844	0.00044088
3	chr19:55313266:T:C	55313266	C,C	T,T	1,1	-inf,-inf	inf,inf	2.37562,0.256853	0.000299794	0.000429294
3	chr19:54596724:A:G	54596724	G,G	A,A	1,1	inf,inf	inf,inf	0.659124,1.63511	0.000299612	0.000437591
3	chr19:55235648:C:A	55235648	A,A	C,C	1,1	inf,inf	inf,inf	1.18499,1.17353	0.00029933	0.000423043
3	chr19:55483710:G:A	55483710	NA,A	NA,G	NA,1	NA,-inf	NA,inf	NA,1.13231	0.000299255	0.000455488
3	chr19:55290883:C:T	55290883	NA,T	NA,C	NA,1	NA,-inf	NA,inf	NA,1.01793	0.000297706	0.000412244
3	chr19:55314686:T:TG	55314686	TG,TG	T,T	1,1	-inf,inf	inf,inf	2.12439,0.369912	0.000297357	0.000392768
3	chr19:55231785:T:C	55231785	C,C	T,T	1,1	-inf,inf	inf,inf	0.863975,0.682803	0.000297253	0.000363147
3	chr19:54713881:C:T	54713881	NA,T	NA,C	NA,1	NA,-inf	NA,inf	NA,1.12402	0.000295138	0.000448925
3	chr19:55301192:C:T	55301192	T,NA	C,NA	1,NA	inf,NA	inf,NA	1.04907,NA	0.000294424	0.000430765
3	chr19:55017027:C:T	55017027	NA,T	NA,C	NA,1	NA,-inf	NA,inf	NA,1.06825	0.000294391	0.000416957
3	chr19:54915205:G:A	54915205	NA,A	NA,G	NA,1	NA,inf	NA,inf	NA,1.06674	0.000294358	0.000436753
3	chr19:55009855:C:A	55009855	NA,A	NA,C	NA,1	NA,-inf	NA,inf	NA,1.07819	0.000294136	0.000418548
3	chr19:54954192:T:A	54954192	NA,A	NA,T	NA,1	NA,-inf	NA,inf	NA,1.04994	0.00029381	0.000430185
3	chr19:55456481:C:T	55456481	T,T	C,C	1,1	-inf,inf	inf,inf	1.84929,0.0823237	0.000293063	0.000425174
3	chr19:55320208:A:C	55320208	C,C	A,A	1,1	-inf,inf	inf,inf	2.00144,0.486866	0.000291372	0.000381508
3	chr19:54919634:G:A	54919634	NA,A	NA,G	NA,1	NA,inf	NA,inf	NA,1.05269	0.000290751	0.000429798
3	chr19:55325665:G:A	55325665	NA,A	NA,G	NA,1	NA,inf	NA,inf	NA,1.10033	0.000290382	0.000432978
3	chr19:55483932:G:T	55483932	NA,T	NA,G	NA,1	NA,-inf	NA,inf	NA,1.11234	0.000290167	0.000441232
3	chr19:55014156:T:G	55014156	NA,G	NA,T	NA,1	NA,-inf	NA,inf	NA,1.14382	0.000289044	0.00043756
3	chr19:54907644:T:C	54907644	NA,C	NA,T	NA,1	NA,-inf	NA,inf	NA,1.10418	0.000288871	0.00043186
3	chr19:55124208:T:A	55124208	NA,A	NA,T	NA,1	NA,inf	NA,inf	NA,1.13593	0.000288335	0.0004328
3	chr19:55507638:C:T	55507638	NA,T	NA,C	NA,1	NA,-inf	NA,inf	NA,1.03722	0.000287403	0.000420907
3	chr19:54561662:T:A	54561662	NA,A	NA,T	NA,1	NA,inf	NA,inf	NA,1.06266	0.000286952	0.000421927
3	chr19:55463998:C:CT	55463998	NA,CT	NA,C	NA,1	NA,inf	NA,inf	NA,1.06128	0.00028694	0.00042351
3	chr19:55320221:A:G	55320221	G,G	A,A	1,1	-inf,inf	inf,inf	2.0125,0.464463	0.000286685	0.000375914
3	chr19:54658645:C:T	54658645	T,T	C,C	1,1	inf,inf	inf,inf	1.94102,0.0245893	0.000285146	0.000419418
3	chr19:55323080:C:G	55323080	G,G	C,C	1,1	-inf,inf	inf,inf	1.99586,0.497839	0.000284987	0.00037524
3	chr19:54726211:C:T	54726211	NA,T	NA,C	NA,1	NA,inf	NA,inf	NA,1.05867	0.000284222	0.000418096
3	chr19:55261586:T:A	55261586	A,A	T,T	1,1	-inf,-inf	inf,inf	1.66088,1.20387	0.000284162	0.000495179
3	chr19:55319820:A:G	55319820	G,G	A,A	1,1	-inf,inf	inf,inf	2.00768,0.463268	0.000283438	0.000371767
3	chr19:55072027:A:G	55072027	NA,G	NA,A	NA,1	NA,inf	NA,inf	NA,1.12261	0.000283203	0.000428541
3	chr19:55261587:T:G	55261587	G,G	T,T	1,1	-inf,-inf	inf,inf	1.65515,1.206	0.000282116	0.000491869
3	chr19:54897871:G:A	54897871	NA,A	NA,G	NA,1	NA,inf	NA,inf	NA,1.04726	0.000282104	0.000419488
3	chr19:54590808:T:G	54590808	NA,G	NA,T	NA,1	NA,inf	NA,inf	NA,1.03595	0.000281994	0.000413594
3	chr19:55069721:A:G	55069721	NA,G	NA,A	NA,1	NA,-inf	NA,inf	NA,0.972337	0.000281434	0.000405513
3	chr19:54594262:A:G	54594262	G,G	A,A	1,1	inf,inf	inf,inf	0.636485,1.58747	0.000281385	0.000409453
3	chr19:55400964:C:T	55400964	T,T	C,C	1,1	inf,inf	inf,inf	1.45821,0.720989	0.000281248	0.000407493
3	chr19:55460232:C:CT	55460232	CT,NA	C,NA	1,NA	inf,NA	inf,NA	1.15161,NA	0.000281145	0.000413781
3	chr19:55024779:C:A	55024779	NA,A	NA,C	NA,1	NA,inf	NA,inf	NA,1.08643	0.000280072	0.000417358
3	chr19:54900741:A:T	54900741	NA,T	NA,A	NA,1	NA,inf	NA,inf	NA,1.05124	0.000279764	0.00041406
3	chr19:55390167:A:G	55390167	G,G	A,A	1,1	inf,inf	inf,inf	1.98512,0.252493	0.000279694	0.000420302
3	chr19:54595889:C:G	54595889	G,G	C,C	1,1	inf,inf	inf,inf	0.645767,1.61039	0.000279672	0.000409025
3	chr19:55328164:C:T	55328164	T,T	C,C	1,1	inf,inf	inf,inf	1.67426,0.802761	0.000279503	0.000393754
3	chr19:54574685:T:C	54574685	NA,C	NA,T	NA,1	NA,-inf	NA,inf	NA,1.04904	0.000277167	0.000410611
3	chr19:55268159:G:A	55268159	A,NA	G,NA	1,NA	-inf,NA	inf,NA	0.850835,NA	0.000276999	0.000399798
3	chr19:54591596:G:A	54591596	A,A	G,G	1,1	inf,inf	inf,inf	0.329689,1.80667	0.00027669	0.000403266
3	chr19:55125440:G:A	55125440	A,NA	G,NA	1,NA	-inf,NA	inf,NA	1.22254,NA	0.000276147	0.000413684
3	chr19:54651282:G:T	54651282	NA,T	NA,G	NA,1	NA,-inf	NA,inf	NA,1.04158	0.000275004	0.000406599
3	chr19:54556654:G:A	54556654	A,A	G,G	1,1	-inf,inf	inf,inf	0.0655856,1.89533	0.000274534	0.000401949
3	chr19:54595871:C:T	54595871	T,T	C,C	1,1	inf,inf	inf,inf	0.656522,1.55924	0.000274172	0.000399034
3	chr19:55018259:G:C	55018259	NA,C	NA,G	NA,1	NA,inf	NA,inf	NA,1.05065	0.000273911	0.000409812
3	chr19:55089001:A:G	55089001	NA,G	NA,A	NA,1	NA,-inf	NA,inf	NA,0.973582	0.000273197	0.00039788
3	chr19:54593525:T:G	54593525	G,G	T,T	1,1	inf,inf	inf,inf	0.386212,1.7709	0.000273018	0.00039883
3	chr19:54794782:G:T	54794782	NA,T	NA,G	NA,1	NA,inf	NA,inf	NA,1.05052	0.000272658	0.0004051
3	chr19:54666927:A:G	54666927	G,NA	A,NA	1,NA	-inf,NA	inf,NA	1.05102,NA	0.000272331	0.000401229
3	chr19:55211570:T:G	55211570	G,NA	T,NA	1,NA	-inf,NA	inf,NA	1.3544,NA	0.00027233	0.000412912
3	chr19:55310176:G:T	55310176	NA,T	NA,G	NA,1	NA,-inf	NA,inf	NA,1.42866	0.000272264	0.000508809
3	chr19:54912371:C:T	54912371	NA,T	NA,C	NA,1	NA,inf	NA,inf	NA,1.02529	0.000272113	0.000404266
3	chr19:55089419:C:G	55089419	NA,G	NA,C	NA,1	NA,inf	NA,inf	NA,1.10961	0.000271953	0.00040859
3	chr19:54912339:G:A	54912339	NA,A	NA,G	NA,1	NA,inf	NA,inf	NA,1.02478	0.000271885	0.00040393
3	chr19:55010921:G:A	55010921	NA,A	NA,G	NA,1	NA,-inf	NA,inf	NA,1.02346	0.00027175	0.000385411
3	chr19:54930373:A:G	54930373	G,G	A,A	1,1	-inf,inf	inf,inf	0.552017,1.71893	0.000270451	0.000420392
3	chr19:54912375:T:G	54912375	NA,G	NA,T	NA,1	NA,inf	NA,inf	NA,1.02137	0.000270245	0.000401487
3	chr19:54591433:T:C	54591433	C,C	T,T	1,1	inf,inf	inf,inf	0.643952,1.56014	0.00026982	0.000392853
3	chr19:54594278:A:G	54594278	G,G	A,A	1,1	inf,inf	inf,inf	0.650501,1.55363	0.000269701	0.000392482
3	chr19:55314573:G:A	55314573	A,A	G,G	1,1	-inf,inf	inf,inf	2.0706,0.362424	0.000269369	0.00035599
3	chr19:55324421:G:A	55324421	A,A	G,G	1,1	-inf,-inf	inf,inf	0.643561,1.23931	0.000268089	0.000349202
3	chr19:54956161:AGGGAAG:A	54956161	NA,A	NA,AGGGAAG	NA,1	NA,-inf	NA,inf	NA,1.01928	0.000267927	0.000390858
3	chr19:54653875:C:T	54653875	T,T	C,C	1,1	inf,inf	inf,inf	1.77562,0.408289	0.000266192	0.000387374
3	chr19:54885898:G:C	54885898	NA,C	NA,G	NA,1	NA,inf	NA,inf	NA,1.02102	0.000265997	0.000396938
3	chr19:54595400:T:C	54595400	C,C	T,T	1,1	inf,inf	inf,inf	0.625066,1.56873	0.000265122	0.000385848
3	chr19:55179270:T:C	55179270	NA,C	NA,T	NA,1	NA,-inf	NA,inf	NA,0.944273	0.000264626	0.000387455
3	chr19:54950693:T:G	54950693	G,G	T,T	1,1	inf,-inf	inf,inf	0.626967,1.69767	0.000264503	0.000388335
3	chr19:55321326:T:C	55321326	NA,C	NA,T	NA,1	NA,inf	NA,inf	NA,1.03436	0.000263735	0.000393879
3	chr19:55074466:C:T	55074466	T,T	C,C	1,1	inf,inf	inf,inf	1.76375,0.117126	0.000263609	0.000385153
3	chr19:54594852:A:G	54594852	G,G	A,A	1,1	inf,inf	inf,inf	0.64569,1.544	0.000262981	0.000382695
3	chr19:54541345:A:G	54541345	NA,G	NA,A	NA,1	NA,inf	NA,inf	NA,0.99713	0.000262717	0.000386174
3	chr19:55313293:A:T	55313293	T,T	A,A	1,1	-inf,inf	inf,inf	2.11239,0.289947	0.000261705	0.000348979
3	chr19:54893961:C:T	54893961	NA,T	NA,C	NA,1	NA,-inf	NA,inf	NA,1.04505	0.000261479	0.000391829
3	chr19:55235668:G:A	55235668	A,NA	G,NA	1,NA	-inf,NA	inf,NA	1.20682,NA	0.000260528	0.000391442
3	chr19:55117865:C:T	55117865	T,T	C,C	1,1	inf,inf	inf,inf	1.76891,0.120336	0.00026027	0.000381094
3	chr19:54594208:C:T	54594208	T,T	C,C	1,1	inf,inf	inf,inf	0.649905,1.53491	0.000259715	0.000378176
3	chr19:54660973:C:T	54660973	NA,T	NA,C	NA,1	NA,-inf	NA,inf	NA,1.04149	0.000259379	0.000389188
3	chr19:54988596:T:G	54988596	NA,G	NA,T	NA,1	NA,inf	NA,inf	NA,0.949494	0.000259297	0.00037537
3	chr19:54930376:C:T	54930376	T,T	C,C	1,1	-inf,inf	inf,inf	0.546775,1.69845	0.00025918	0.000402615
3	chr19:54612177:C:T	54612177	NA,T	NA,C	NA,1	NA,-inf	NA,inf	NA,0.982817	0.000259135	0.000378559
3	chr19:55324422:G:A	55324422	A,A	G,G	1,1	-inf,-inf	inf,inf	0.625979,1.23769	0.000258659	0.00033704
3	chr19:55487987:G:C	55487987	NA,C	NA,G	NA,1	NA,inf	NA,inf	NA,1.00371	0.000256633	0.000391799
3	chr19:55115458:G:A	55115458	A,A	G,G	1,1	-inf,inf	inf,inf	1.39363,0.684829	0.000256509	0.000374643
3	chr19:54687164:T:G	54687164	NA,G	NA,T	NA,1	NA,-inf	NA,inf	NA,0.981111	0.00025631	0.00037551
3	chr19:54908111:C:T	54908111	NA,T	NA,C	NA,1	NA,-inf	NA,inf	NA,1.11036	0.000256144	0.000400201
3	chr19:54685630:C:T	54685630	NA,T	NA,C	NA,1	NA,inf	NA,inf	NA,0.97417	0.000256108	0.000375912
3	chr19:55279723:C:T	55279723	T,T	C,C	1,1	inf,inf	inf,inf	1.44645,1.31774	0.000255942	0.000460832
3	chr19:55473013:G:C	55473013	C,C	G,G	1,1	inf,-inf	inf,inf	1.5034,0.537566	0.000254314	0.000370084
3	chr19:54638357:T:C	54638357	C,C	T,T	1,1	inf,inf	inf,inf	0.585978,1.6392	0.00025381	0.000381073
3	chr19:54679965:G:A	54679965	NA,A	NA,G	NA,1	NA,-inf	NA,inf	NA,0.967147	0.000253465	0.000370984
3	chr19:54908072:A:G	54908072	NA,G	NA,A	NA,1	NA,-inf	NA,inf	NA,1.1059	0.00025343	0.000396258
3	chr19:55408966:T:C	55408966	NA,C	NA,T	NA,1	NA,inf	NA,inf	NA,1.03678	0.000252654	0.000384254
3	chr19:54662070:A:G	54662070	NA,G	NA,A	NA,1	NA,inf	NA,inf	NA,1.03437	0.000250604	0.000376636
3	chr19:54912887:C:CA	54912887	NA,CA	NA,C	NA,1	NA,inf	NA,inf	NA,1.01624	0.000249621	0.000375616
3	chr19:55317426:C:G	55317426	G,G	C,C	1,1	-inf,inf	inf,inf	1.8873,0.481426	0.000249284	0.000326263
3	chr19:54592138:T:C	54592138	C,C	T,T	1,1	inf,inf	inf,inf	0.833738,1.32719	0.000248606	0.000360691
3	chr19:54927482:A:G	54927482	G,G	A,A	1,1	-inf,inf	inf,inf	0.443729,1.75837	0.000248594	0.000384181
3	chr19:55158319:C:T	55158319	NA,T	NA,C	NA,1	NA,inf	NA,inf	NA,1.07821	0.000248357	0.000376654
3	chr19:54669830:C:T	54669830	NA,T	NA,C	NA,1	NA,-inf	NA,inf	NA,1.00972	0.000247973	0.000371877
3	chr19:55517821:C:G	55517821	G,G	C,C	1,1	-inf,inf	inf,inf	1.90136,0.0840832	0.000247713	0.00036462
3	chr19:54956158:AGG:A	54956158	NA,A	NA,AGG	NA,1	NA,-inf	NA,inf	NA,0.97193	0.000246949	0.000360311
3	chr19:55161599:G:T	55161599	T,T	G,G	1,1	-inf,inf	inf,inf	2.50028,0.400935	0.000246866	0.000421724
3	chr19:54573499:A:G	54573499	G,G	A,A	1,1	inf,inf	inf,inf	0.622464,1.59715	0.000246488	0.000363918
3	chr19:55144933:G:A	55144933	NA,A	NA,G	NA,1	NA,inf	NA,inf	NA,1.07107	0.000245769	0.000372925
3	chr19:55274513:G:A	55274513	A,NA	G,NA	1,NA	-inf,NA	inf,NA	1.28376,NA	0.000245156	0.000363942
3	chr19:54651505:G:A	54651505	A,A	G,G	1,1	inf,inf	inf,inf	1.64379,0.553851	0.000244534	0.000358646
3	chr19:54669996:T:C	54669996	NA,C	NA,T	NA,1	NA,-inf	NA,inf	NA,1.00134	0.000243946	0.00036659
3	chr19:55516432:G:A	55516432	A,A	G,G	1,1	-inf,inf	inf,inf	1.82247,0.286998	0.000243413	0.000360133
3	chr19:55075734:C:A	55075734	A,A	C,C	1,1	inf,inf	inf,inf	1.73435,0.0596529	0.000242835	0.000354427
3	chr19:54917533:T:C	54917533	NA,C	NA,T	NA,1	NA,-inf	NA,inf	NA,1.02628	0.000242801	0.000367001
3	chr19:55498514:T:C	55498514	C,C	T,T	1,1	inf,-inf	inf,inf	1.76434,0.284427	0.000242546	0.00035055
3	chr19:54703251:C:T	54703251	NA,T	NA,C	NA,1	NA,inf	NA,inf	NA,0.9566	0.000242147	0.000354503
3	chr19:55316013:T:TG	55316013	TG,TG	T,T	1,1	-inf,inf	inf,inf	2.07497,0.285725	0.000242114	0.000322028
3	chr19:54640289:C:T	54640289	T,T	C,C	1,1	inf,inf	inf,inf	0.428305,1.72821	0.000241809	0.000362061
3	chr19:54574694:G:T	54574694	NA,T	NA,G	NA,1	NA,-inf	NA,inf	NA,0.970448	0.000241785	0.000358164
3	chr19:55324074:C:T	55324074	T,NA	C,NA	1,NA	inf,NA	inf,NA	1.08517,NA	0.000241585	0.000353203
3	chr19:55163639:T:C	55163639	NA,C	NA,T	NA,1	NA,-inf	NA,inf	NA,0.891135	0.00024072	0.000354078
3	chr19:54925857:G:A	54925857	A,A	G,G	1,1	-inf,inf	inf,inf	0.561389,1.64842	0.000240233	0.000371211
3	chr19:55505404:C:G	55505404	NA,G	NA,C	NA,1	NA,-inf	NA,inf	NA,0.932796	0.000238949	0.000350424
3	chr19:55252435:G:A	55252435	NA,A	NA,G	NA,1	NA,-inf	NA,inf	NA,0.906279	0.000238794	0.000346242
3	chr19:54994525:C:G	54994525	NA,G	NA,C	NA,1	NA,-inf	NA,inf	NA,0.931988	0.000238581	0.000340052
3	chr19:55509379:C:T	55509379	NA,T	NA,C	NA,1	NA,-inf	NA,inf	NA,0.92107	0.000237802	0.000347418
3	chr19:55338255:T:C	55338255	NA,C	NA,T	NA,1	NA,inf	NA,inf	NA,1.00777	0.000237273	0.000356133
3	chr19:54941766:G:A	54941766	A,A	G,G	1,1	-inf,-inf	inf,inf	0.0033177,1.81815	0.000237048	0.000344714
3	chr19:55509513:G:T	55509513	NA,T	NA,G	NA,1	NA,-inf	NA,inf	NA,0.919158	0.000236945	0.0003462
3	chr19:55131519:T:A	55131519	NA,A	NA,T	NA,1	NA,-inf	NA,inf	NA,0.946845	0.000236624	0.000350785
3	chr19:55128764:T:C	55128764	NA,C	NA,T	NA,1	NA,inf	NA,inf	NA,1.03609	0.000234657	0.000346764
3	chr19:55073543:G:T	55073543	NA,T	NA,G	NA,1	NA,inf	NA,inf	NA,1.01063	0.000234385	0.000351533
3	chr19:55168728:TA:T	55168728	NA,T	NA,TA	NA,1	NA,-inf	NA,inf	NA,0.98383	0.000234159	0.000344215
3	chr19:54659152:C:T	54659152	NA,T	NA,C	NA,1	NA,inf	NA,inf	NA,0.958906	0.000233668	0.000347585
3	chr19:54899861:C:T	54899861	NA,T	NA,C	NA,1	NA,-inf	NA,inf	NA,0.983138	0.000233531	0.000349227
3	chr19:54930401:G:A	54930401	A,A	G,G	1,1	-inf,inf	inf,inf	0.562203,1.62483	0.000232893	0.000360982
3	chr19:54954580:T:C	54954580	NA,C	NA,T	NA,1	NA,-inf	NA,inf	NA,0.925343	0.000232676	0.000342084
3	chr19:54953902:G:C	54953902	C,C	G,G	1,1	inf,-inf	inf,inf	0.341602,1.77217	0.00023221	0.000335794
3	chr19:54928177:G:A	54928177	A,A	G,G	1,1	-inf,inf	inf,inf	0.524061,1.66002	0.000232062	0.000358715
3	chr19:55035038:G:A	55035038	NA,A	NA,G	NA,1	NA,-inf	NA,inf	NA,0.899066	0.000231769	0.000338869
3	chr19:55094713:T:C	55094713	NA,C	NA,T	NA,1	NA,-inf	NA,inf	NA,0.938158	0.000231673	0.000340371
3	chr19:55454908:G:A	55454908	A,NA	G,NA	1,NA	-inf,NA	inf,NA	0.849635,NA	0.000231121	0.000337737
3	chr19:54640572:T:C	54640572	C,C	T,T	1,1	inf,inf	inf,inf	0.432985,1.70137	0.000230848	0.000345841
3	chr19:54644589:T:C	54644589	C,C	T,T	1,1	inf,inf	inf,inf	1.56124,0.628518	0.000230458	0.000337155
3	chr19:54644563:C:T	54644563	T,T	C,C	1,1	inf,inf	inf,inf	1.57098,0.612007	0.000229006	0.000335049
3	chr19:55431183:G:C	55431183	NA,C	NA,G	NA,1	NA,inf	NA,inf	NA,0.967775	0.00022844	0.000351401
3	chr19:54635023:C:T	54635023	NA,T	NA,C	NA,1	NA,-inf	NA,inf	NA,0.976726	0.000228393	0.000343756
3	chr19:54955949:A:G	54955949	NA,G	NA,A	NA,1	NA,-inf	NA,inf	NA,0.971163	0.000227452	0.000343616
3	chr19:55227038:C:T	55227038	NA,T	NA,C	NA,1	NA,-inf	NA,inf	NA,0.891507	0.000227383	0.00032522
3	chr19:54708842:C:T	54708842	T,NA	C,NA	1,NA	-inf,NA	inf,NA	1.01131,NA	0.000227328	0.000336047
3	chr19:55093093:GC:G	55093093	NA,G	NA,GC	NA,1	NA,-inf	NA,inf	NA,0.89505	0.000227073	0.000334164
3	chr19:54930534:T:C	54930534	C,C	T,T	1,1	-inf,inf	inf,inf	0.564731,1.60711	0.000226393	0.000350875
3	chr19:54540271:A:C	54540271	NA,C	NA,A	NA,1	NA,-inf	NA,inf	NA,0.939622	0.00022625	0.000336607
3	chr19:54595313:G:A	54595313	A,A	G,G	1,1	inf,inf	inf,inf	0.367979,1.67661	0.000226005	0.000329518
3	chr19:55516227:A:G	55516227	G,G	A,A	1,1	-inf,inf	inf,inf	1.77221,0.263077	0.000225668	0.000331921
3	chr19:55213074:C:T	55213074	T,NA	C,NA	1,NA	inf,NA	inf,NA	1.59557,NA	0.000225176	0.000359727
3	chr19:55169003:G:A	55169003	NA,A	NA,G	NA,1	NA,-inf	NA,inf	NA,0.960054	0.000224949	0.000330837
3	chr19:55382456:G:A	55382456	NA,A	NA,G	NA,1	NA,inf	NA,inf	NA,0.937631	0.00022485	0.000333657
3	chr19:54928470:A:G	54928470	G,G	A,A	1,1	-inf,inf	inf,inf	0.516251,1.64942	0.000224812	0.000347385
3	chr19:54659671:T:C	54659671	NA,C	NA,T	NA,1	NA,inf	NA,inf	NA,0.933493	0.000224301	0.000333444
3	chr19:54928989:G:A	54928989	A,A	G,G	1,1	-inf,inf	inf,inf	0.540437,1.62802	0.000223873	0.000345978
3	chr19:54988773:C:T	54988773	NA,T	NA,C	NA,1	NA,-inf	NA,inf	NA,0.889933	0.000223127	0.000326384
3	chr19:55053356:T:C	55053356	C,NA	T,NA	1,NA	-inf,NA	inf,NA	1.04548,NA	0.000223085	0.000331865
3	chr19:54930627:A:G	54930627	G,G	A,A	1,1	-inf,inf	inf,inf	0.564095,1.59739	0.000222783	0.00034506
3	chr19:54926518:G:A	54926518	A,A	G,G	1,1	-inf,inf	inf,inf	0.516315,1.64394	0.000222628	0.000343979
3	chr19:55267400:C:T	55267400	T,T	C,C	1,1	-inf,-inf	inf,inf	1.43523,1.33611	0.000222576	0.000408365
3	chr19:54913992:C:T	54913992	NA,T	NA,C	NA,1	NA,inf	NA,inf	NA,0.916879	0.000222316	0.000331083
3	chr19:54929972:A:G	54929972	G,G	A,A	1,1	-inf,inf	inf,inf	0.529806,1.62676	0.000221445	0.000343703
3	chr19:55074850:C:T	55074850	T,T	C,C	1,1	inf,inf	inf,inf	1.68667,0.0722469	0.0002214	0.000323276
3	chr19:54607056:G:A	54607056	A,A	G,G	1,1	-inf,-inf	inf,inf	0.980144,1.12991	0.000221366	0.000326828
3	chr19:54552995:C:T	54552995	NA,T	NA,C	NA,1	NA,inf	NA,inf	NA,0.920541	0.000220781	0.000329568
3	chr19:55044308:G:A	55044308	A,NA	G,NA	1,NA	inf,NA	inf,NA	0.879944,NA	0.000220484	0.000324338
3	chr19:55462895:A:G	55462895	NA,G	NA,A	NA,1	NA,-inf	NA,inf	NA,0.923418	0.000219038	0.000315688
3	chr19:54908127:T:A	54908127	NA,A	NA,T	NA,1	NA,-inf	NA,inf	NA,1.01459	0.000218537	0.00034044
3	chr19:54927798:T:C	54927798	C,C	T,T	1,1	-inf,inf	inf,inf	0.525386,1.62616	0.000218501	0.00033746
3	chr19:54667180:A:T	54667180	NA,T	NA,A	NA,1	NA,-inf	NA,inf	NA,0.929788	0.000218217	0.000326384
3	chr19:54638892:T:C	54638892	C,C	T,T	1,1	inf,inf	inf,inf	1.60346,0.51325	0.000217276	0.000321993
3	chr19:55104276:TCTC:T	55104276	NA,T	NA,TCTC	NA,1	NA,inf	NA,inf	NA,0.968695	0.00021725	0.000320786
3	chr19:55053919:A:ATAAATGTTCATCCACC	55053919	NA,ATAAATGTTCATCCACC	NA,A	NA,1	NA,inf	NA,inf	NA,0.914483	0.000216879	0.000322264
3	chr19:55169468:G:T	55169468	NA,T	NA,G	NA,1	NA,-inf	NA,inf	NA,1.0762	0.000216125	0.000321569
3	chr19:55172609:T:C	55172609	NA,C	NA,T	NA,1	NA,-inf	NA,inf	NA,0.914195	0.000215931	0.000315723
3	chr19:55362087:C:CCTCGA	55362087	NA,CCTCGA	NA,C	NA,1	NA,-inf	NA,inf	NA,0.834194	0.000215343	0.000310782
3	chr19:54644556:G:A	54644556	A,A	G,G	1,1	inf,inf	inf,inf	1.53076,0.620487	0.0002153	0.000314994
3	chr19:55500542:G:A	55500542	NA,A	NA,G	NA,1	NA,-inf	NA,inf	NA,0.929901	0.000215254	0.000324966
3	chr19:54898973:G:A	54898973	A,NA	G,NA	1,NA	-inf,NA	inf,NA	0.98366,NA	0.000214753	0.000317521
3	chr19:55419098:A:G	55419098	G,NA	A,NA	1,NA	inf,NA	inf,NA	0.993586,NA	0.000214601	0.000316976
3	chr19:54930275:C:T	54930275	T,T	C,C	1,1	-inf,inf	inf,inf	0.523258,1.61329	0.000214291	0.000332308
3	chr19:55516627:TTTTG:T	55516627	T,T	TTTTG,TTTTG	1,1	-inf,inf	inf,inf	1.74369,0.268251	0.00021422	0.000315163
3	chr19:54609456:G:A	54609456	NA,A	NA,G	NA,1	NA,inf	NA,inf	NA,0.92876	0.000213907	0.000319056
3	chr19:55145152:AAC:A	55145152	NA,A	NA,AAC	NA,1	NA,-inf	NA,inf	NA,0.923056	0.000213836	0.000333589
3	chr19:54659349:A:G	54659349	NA,G	NA,A	NA,1	NA,-inf	NA,inf	NA,0.897691	0.00021382	0.000316456
3	chr19:54920821:C:T	54920821	NA,T	NA,C	NA,1	NA,inf	NA,inf	NA,0.847232	0.000213529	0.000309931
3	chr19:55084865:T:C	55084865	NA,C	NA,T	NA,1	NA,-inf	NA,inf	NA,0.832772	0.000213203	0.000310665
3	chr19:54991553:A:AC	54991553	AC,AC	A,A	1,1	-inf,inf	inf,inf	0.392308,1.66989	0.000213117	0.00031064
3	chr19:55150822:T:C	55150822	NA,C	NA,T	NA,1	NA,inf	NA,inf	NA,0.946905	0.000212804	0.000319261
3	chr19:54928104:T:C	54928104	C,C	T,T	1,1	-inf,inf	inf,inf	0.506402,1.62814	0.000212684	0.000328692
3	chr19:55059620:G:A	55059620	A,A	G,G	1,1	-inf,-inf	inf,inf	0.136857,1.73477	0.000212205	0.000315899
3	chr19:55015458:G:C	55015458	C,C	G,G	1,1	-inf,inf	inf,inf	1.03653,1.13731	0.000212163	0.000313541
3	chr19:55114576:T:C	55114576	C,C	T,T	1,1	-inf,-inf	inf,inf	1.61177,0.264042	0.000212062	0.000309935
3	chr19:54897816:T:C	54897816	C,C	T,T	1,1	inf,inf	inf,inf	1.15294,0.858755	0.000212011	0.000311167
3	chr19:55032557:G:A	55032557	A,NA	G,NA	1,NA	-inf,NA	inf,NA	0.959144,NA	0.000211905	0.000313485
3	chr19:54901766:A:G	54901766	G,G	A,A	1,1	inf,inf	inf,inf	0.936906,1.12177	0.000211846	0.000316969
3	chr19:55516741:T:G	55516741	G,G	T,T	1,1	-inf,inf	inf,inf	1.74,0.263862	0.000211432	0.000311095
3	chr19:55526733:A:G	55526733	G,NA	A,NA	1,NA	-inf,NA	inf,NA	0.984888,NA	0.000211207	0.000313499
3	chr19:54726551:A:T	54726551	NA,T	NA,A	NA,1	NA,inf	NA,inf	NA,0.900495	0.000211126	0.000312622
3	chr19:55150261:C:T	55150261	T,NA	C,NA	1,NA	inf,NA	inf,NA	3.44417,NA	0.000210788	0.00197945
3	chr19:55077283:A:G	55077283	G,G	A,A	1,1	-inf,-inf	inf,inf	1.70257,0.0598871	0.000210373	0.000307645
3	chr19:54597278:T:C	54597278	C,C	T,T	1,1	inf,inf	inf,inf	0.768685,1.36594	0.00021001	0.000308404
3	chr19:54565281:T:C	54565281	NA,C	NA,T	NA,1	NA,inf	NA,inf	NA,0.895284	0.000209741	0.000306992
3	chr19:54659138:A:G	54659138	G,G	A,A	1,1	inf,inf	inf,inf	1.78823,0.0204252	0.00020949	0.000308364
3	chr19:55332703:G:A	55332703	A,A	G,G	1,1	inf,inf	inf,inf	1.56155,0.766764	0.000209337	0.000299649
3	chr19:54572700:G:A	54572700	NA,A	NA,G	NA,1	NA,inf	NA,inf	NA,0.872283	0.000208964	0.000306881
3	chr19:55277262:A:G	55277262	G,G	A,A	1,1	inf,inf	inf,inf	1.52699,1.13795	0.00020873	0.000359471
3	chr19:55090424:A:G	55090424	G,G	A,A	1,1	-inf,-inf	inf,inf	1.64085,0.195247	0.000208392	0.000305958
3	chr19:55314387:A:G	55314387	G,G	A,A	1,1	-inf,inf	inf,inf	2.0259,0.230971	0.00020791	0.000278191
3	chr19:55516225:C:T	55516225	T,T	C,C	1,1	-inf,inf	inf,inf	1.73705,0.247306	0.000207561	0.000305326
3	chr19:54928174:T:C	54928174	C,C	T,T	1,1	-inf,inf	inf,inf	0.479847,1.63715	0.00020749	0.000320761
3	chr19:54928271:A:G	54928271	G,G	A,A	1,1	-inf,inf	inf,inf	0.51732,1.60342	0.000207086	0.000319712
3	chr19:54608740:G:A	54608740	NA,A	NA,G	NA,1	NA,inf	NA,inf	NA,0.909279	0.000206931	0.000308724
3	chr19:55188374:G:A	55188374	NA,A	NA,G	NA,1	NA,inf	NA,inf	NA,0.903088	0.000206424	0.000306163
3	chr19:54826823:G:C	54826823	C,C	G,G	1,1	-inf,inf	inf,inf	0.955845,1.16639	0.000206389	0.000310392
3	chr19:54655851:G:A	54655851	NA,A	NA,G	NA,1	NA,inf	NA,inf	NA,0.884945	0.000206371	0.000306797
3	chr19:55523483:T:C	55523483	C,C	T,T	1,1	-inf,inf	inf,inf	1.48144,0.676633	0.000206302	0.000309065
3	chr19:54607947:G:A	54607947	NA,A	NA,G	NA,1	NA,inf	NA,inf	NA,0.905441	0.000205889	0.000307047
3	chr19:55337531:A:C	55337531	NA,C	NA,A	NA,1	NA,inf	NA,inf	NA,0.922241	0.000205212	0.000310535
3	chr19:55526843:ACT:A	55526843	NA,A	NA,ACT	NA,1	NA,-inf	NA,inf	NA,0.862912	0.0002052	0.000303908
3	chr19:55337354:C:G	55337354	NA,G	NA,C	NA,1	NA,inf	NA,inf	NA,0.9211	0.000204838	0.00030996
3	chr19:54732285:C:T	54732285	NA,T	NA,C	NA,1	NA,inf	NA,inf	NA,0.876	0.000204777	0.000302302
3	chr19:55119501:C:T	55119501	T,NA	C,NA	1,NA	-inf,NA	inf,NA	0.986743,NA	0.000204445	0.000304402
3	chr19:55019141:T:A	55019141	A,A	T,T	1,1	-inf,inf	inf,inf	0.829517,1.27683	0.000204206	0.000301779
3	chr19:54979079:G:T	54979079	NA,T	NA,G	NA,1	NA,-inf	NA,inf	NA,0.839199	0.000203751	0.000299263
3	chr19:54919273:G:A	54919273	NA,A	NA,G	NA,1	NA,-inf	NA,inf	NA,0.922405	0.000203512	0.000308576
3	chr19:55191542:C:A	55191542	A,A	C,C	1,1	inf,inf	inf,inf	2.35665,1.11013	0.000203237	0.000442433
3	chr19:54917548:C:T	54917548	T,T	C,C	1,1	-inf,inf	inf,inf	0.289891,1.65822	0.0002028	0.000300805
3	chr19:55263137:T:C	55263137	C,C	T,T	1,1	-inf,-inf	inf,inf	1.66473,0.894089	0.000202784	0.000330956
3	chr19:54978258:A:T	54978258	NA,T	NA,A	NA,1	NA,-inf	NA,inf	NA,0.834923	0.0002024	0.000297247
3	chr19:54909990:A:C	54909990	NA,C	NA,A	NA,1	NA,-inf	NA,inf	NA,0.840439	0.000202248	0.000298616
3	chr19:55138334:G:C	55138334	NA,C	NA,G	NA,1	NA,-inf	NA,inf	NA,0.889761	0.000202143	0.000313517
3	chr19:54658846:G:T	54658846	T,T	G,G	1,1	inf,inf	inf,inf	1.76951,0.0205506	0.000202055	0.000297433
3	chr19:55497848:G:A	55497848	A,A	G,G	1,1	inf,-inf	inf,inf	1.78142,0.0472717	0.000202054	0.000293492
3	chr19:54644344:T:C	54644344	C,C	T,T	1,1	inf,inf	inf,inf	1.47107,0.652432	0.000201358	0.000294616
3	chr19:54542762:T:C	54542762	NA,C	NA,T	NA,1	NA,inf	NA,inf	NA,0.874185	0.000201255	0.000300988
3	chr19:54826780:G:C	54826780	C,NA	G,NA	1,NA	-inf,NA	inf,NA	0.911866,NA	0.000200719	0.000296454
3	chr19:55296868:T:G	55296868	G,NA	T,NA	1,NA	inf,NA	inf,NA	0.962193,NA	0.000199928	0.000295576
3	chr19:54643313:G:A	54643313	A,A	G,G	1,1	inf,inf	inf,inf	1.514,0.591962	0.000199746	0.000292466
3	chr19:55116452:C:T	55116452	NA,T	NA,C	NA,1	NA,-inf	NA,inf	NA,0.802538	0.000199703	0.000291745
3	chr19:55172377:T:C	55172377	NA,C	NA,T	NA,1	NA,-inf	NA,inf	NA,0.865104	0.000199187	0.000291333
3	chr19:55199801:GAA:G	55199801	NA,G	NA,GAA	NA,1	NA,inf	NA,inf	NA,0.774659	0.000199183	0.000281996
3	chr19:55097965:G:A	55097965	NA,A	NA,G	NA,1	NA,inf	NA,inf	NA,0.8671	0.000198952	0.000291433
3	chr19:55004416:T:C	55004416	C,C	T,T	1,1	-inf,inf	inf,inf	0.473799,1.61566	0.000198747	0.000287757
3	chr19:54609757:C:T	54609757	NA,T	NA,C	NA,1	NA,inf	NA,inf	NA,0.880792	0.000198467	0.000295654
3	chr19:54659346:C:T	54659346	T,T	C,C	1,1	inf,inf	inf,inf	1.72231,0.142654	0.000198276	0.000291011
3	chr19:55496004:G:A	55496004	A,A	G,G	1,1	inf,-inf	inf,inf	1.64861,0.308783	0.000198015	0.000286927
3	chr19:54665120:T:A	54665120	A,NA	T,NA	1,NA	-inf,NA	inf,NA	0.890289,NA	0.000197739	0.000292717
3	chr19:55365743:A:C	55365743	C,C	A,A	1,1	inf,-inf	inf,inf	0.278475,2.36526	0.000197493	0.000504682
3	chr19:54644372:T:TG	54644372	TG,TG	T,T	1,1	inf,inf	inf,inf	1.47376,0.628786	0.000196602	0.000287624
3	chr19:55101601:T:G	55101601	G,G	T,T	1,1	-inf,-inf	inf,inf	1.63363,0.096236	0.00019623	0.000287329
3	chr19:55515478:A:G	55515478	G,G	A,A	1,1	-inf,inf	inf,inf	1.69878,0.262584	0.000195872	0.000288034
3	chr19:54652362:A:G	54652362	NA,G	NA,A	NA,1	NA,inf	NA,inf	NA,0.887618	0.000195322	0.00029334
3	chr19:54832048:G:A	54832048	A,A	G,G	1,1	-inf,inf	inf,inf	0.711282,1.35657	0.000194606	0.000290004
3	chr19:55085810:C:G	55085810	NA,G	NA,C	NA,1	NA,inf	NA,inf	NA,0.88829	0.000194592	0.000290326
3	chr19:54556956:G:A	54556956	A,NA	G,NA	1,NA	-inf,NA	inf,NA	0.876676,NA	0.000193792	0.000286515
3	chr19:54553150:G:A	54553150	A,NA	G,NA	1,NA	inf,NA	inf,NA	0.915697,NA	0.00019372	0.000286156
3	chr19:54612032:C:T	54612032	NA,T	NA,C	NA,1	NA,inf	NA,inf	NA,0.867552	0.00019372	0.000288606
3	chr19:55501878:A:C	55501878	NA,C	NA,A	NA,1	NA,-inf	NA,inf	NA,0.813134	0.000193455	0.000284036
3	chr19:55072833:A:C	55072833	NA,C	NA,A	NA,1	NA,-inf	NA,inf	NA,0.811308	0.000193272	0.000282407
3	chr19:55073213:T:C	55073213	C,C	T,T	1,1	inf,inf	inf,inf	1.61394,0.105783	0.000193148	0.000282442
3	chr19:54928003:A:G	54928003	G,G	A,A	1,1	-inf,inf	inf,inf	0.507394,1.57231	0.000192497	0.000297073
3	chr19:54703583:G:A	54703583	NA,A	NA,G	NA,1	NA,inf	NA,inf	NA,0.811365	0.000191266	0.000279743
3	chr19:55126437:ACT:A	55126437	NA,A	NA,ACT	NA,1	NA,-inf	NA,inf	NA,0.785798	0.000191071	0.000282031
3	chr19:55239536:T:C	55239536	NA,C	NA,T	NA,1	NA,inf	NA,inf	NA,0.881456	0.000191022	0.00028692
3	chr19:55160362:G:A	55160362	A,A	G,G	1,1	-inf,-inf	inf,inf	2.53645,0.0134476	0.000190603	0.000325393
3	chr19:54917148:C:T	54917148	NA,T	NA,C	NA,1	NA,inf	NA,inf	NA,0.832429	0.000190213	0.000283133
3	chr19:54624657:G:C	54624657	NA,C	NA,G	NA,1	NA,inf	NA,inf	NA,0.85126	0.000190181	0.000284503
3	chr19:55458294:C:T	55458294	T,NA	C,NA	1,NA	inf,NA	inf,NA	0.827459,NA	0.000190074	0.000278264
3	chr19:54545590:A:C	54545590	C,C	A,A	1,1	-inf,inf	inf,inf	0.15178,1.69372	0.00019004	0.000279752
3	chr19:55513775:A:T	55513775	NA,T	NA,A	NA,1	NA,-inf	NA,inf	NA,0.790056	0.000190032	0.000279419
3	chr19:55515679:G:C	55515679	C,C	G,G	1,1	-inf,inf	inf,inf	1.69141,0.240823	0.000188984	0.000277967
3	chr19:55247327:T:C	55247327	NA,C	NA,T	NA,1	NA,inf	NA,inf	NA,0.873752	0.000188742	0.000283434
3	chr19:54643363:A:T	54643363	T,T	A,A	1,1	inf,inf	inf,inf	1.46711,0.614634	0.000188668	0.000276165
3	chr19:54898390:C:T	54898390	NA,T	NA,C	NA,1	NA,-inf	NA,inf	NA,0.913965	0.000187916	0.000290875
3	chr19:55354163:A:G	55354163	NA,G	NA,A	NA,1	NA,-inf	NA,inf	NA,0.759545	0.000187748	0.000270709
3	chr19:54535241:G:A	54535241	NA,A	NA,G	NA,1	NA,-inf	NA,inf	NA,0.804336	0.000187523	0.000275405
3	chr19:55498374:C:T	55498374	T,T	C,C	1,1	inf,-inf	inf,inf	1.66767,0.219805	0.000186629	0.000270702
3	chr19:55385398:A:G	55385398	G,G	A,A	1,1	inf,inf	inf,inf	0.973111,0.969288	0.000186497	0.000271
3	chr19:55509272:A:T	55509272	T,T	A,A	1,1	-inf,-inf	inf,inf	1.67148,0.305004	0.000186298	0.000277919
3	chr19:54611206:G:T	54611206	NA,T	NA,G	NA,1	NA,-inf	NA,inf	NA,0.799307	0.000186283	0.000273341
3	chr19:55220699:C:T	55220699	NA,T	NA,C	NA,1	NA,-inf	NA,inf	NA,3.7119	0.000186282	0.0240528
3	chr19:54956670:G:T	54956670	NA,T	NA,G	NA,1	NA,-inf	NA,inf	NA,0.800433	0.000185915	0.000274092
3	chr19:54898676:C:T	54898676	T,T	C,C	1,1	-inf,-inf	inf,inf	0.170851,1.63491	0.000185847	0.000272324
3	chr19:54721384:G:T	54721384	T,NA	G,NA	1,NA	inf,NA	inf,NA	0.868982,NA	0.000185396	0.000273831
3	chr19:54898137:C:T	54898137	T,T	C,C	1,1	-inf,-inf	inf,inf	0.168141,1.62285	0.000185193	0.000269823
3	chr19:54644182:A:G	54644182	G,G	A,A	1,1	inf,inf	inf,inf	1.44248,0.626808	0.000185168	0.000270906
3	chr19:55469743:T:C	55469743	NA,C	NA,T	NA,1	NA,inf	NA,inf	NA,0.826678	0.000184967	0.000274462
3	chr19:54672200:C:CAG	54672200	NA,CAG	NA,C	NA,1	NA,inf	NA,inf	NA,0.840581	0.000184472	0.000278272
3	chr19:54949461:AAAAG:A	54949461	NA,A	NA,AAAAG	NA,1	NA,inf	NA,inf	NA,0.748292	0.000183704	0.000270105
3	chr19:55320225:A:G	55320225	NA,G	NA,A	NA,1	NA,-inf	NA,inf	NA,0.80619	0.000183633	0.000260667
3	chr19:55420671:C:T	55420671	T,NA	C,NA	1,NA	inf,NA	inf,NA	0.830817,NA	0.000183551	0.000268297
3	chr19:54946942:A:G	54946942	G,G	A,A	1,1	inf,-inf	inf,inf	0.309253,1.67546	0.000183127	0.000266193
3	chr19:54544060:G:GT	54544060	NA,GT	NA,G	NA,1	NA,inf	NA,inf	NA,0.802211	0.000183085	0.000271885
3	chr19:55434001:C:T	55434001	NA,T	NA,C	NA,1	NA,inf	NA,inf	NA,0.843213	0.000182315	0.000280165
3	chr19:55484786:A:AC	55484786	NA,AC	NA,A	NA,1	NA,inf	NA,inf	NA,0.755206	0.000182247	0.000268414
3	chr19:55050773:G:A	55050773	NA,A	NA,G	NA,1	NA,-inf	NA,inf	NA,0.815492	0.000182197	0.000271429
3	chr19:54799265:A:C	54799265	C,C	A,A	1,1	inf,-inf	inf,inf	0.499103,1.50687	0.000182193	0.000269862
3	chr19:54654958:A:G	54654958	NA,G	NA,A	NA,1	NA,inf	NA,inf	NA,0.809725	0.00018195	0.000270456
3	chr19:55190847:C:T	55190847	T,T	C,C	1,1	-inf,-inf	inf,inf	0.255667,0.751392	0.000181889	0.000253613
3	chr19:55071788:A:T	55071788	NA,T	NA,A	NA,1	NA,-inf	NA,inf	NA,0.806945	0.000181791	0.000267594
3	chr19:54546061:G:A	54546061	A,A	G,G	1,1	-inf,inf	inf,inf	0.107236,1.68868	0.000181774	0.000267452
3	chr19:54667597:A:G	54667597	NA,G	NA,A	NA,1	NA,inf	NA,inf	NA,0.770712	0.000181763	0.000265517
3	chr19:55460407:T:C	55460407	C,C	T,T	1,1	inf,-inf	inf,inf	0.99976,1.0338	0.000180936	0.000264823
3	chr19:54974943:G:A	54974943	A,A	G,G	1,1	inf,inf	inf,inf	1.19506,0.721768	0.000180887	0.000269768
3	chr19:54700937:C:T	54700937	T,NA	C,NA	1,NA	inf,NA	inf,NA	0.829015,NA	0.000180793	0.000266969
3	chr19:55172372:A:G	55172372	NA,G	NA,A	NA,1	NA,-inf	NA,inf	NA,0.806786	0.000180747	0.000264553
3	chr19:55197478:C:G	55197478	NA,G	NA,C	NA,1	NA,inf	NA,inf	NA,0.872378	0.000180631	0.00026923
3	chr19:54627130:G:A	54627130	A,A	G,G	1,1	-inf,-inf	inf,inf	0.683409,1.26506	0.000180601	0.000265293
3	chr19:54619711:C:A	54619711	A,A	C,C	1,1	-inf,-inf	inf,inf	0.760101,1.17856	0.000180226	0.000263955
3	chr19:54944479:C:T	54944479	NA,T	NA,C	NA,1	NA,-inf	NA,inf	NA,0.777827	0.000180065	0.000265008
3	chr19:55240622:CACAT:C	55240622	NA,C	NA,CACAT	NA,1	NA,inf	NA,inf	NA,0.840627	0.000179623	0.000269295
3	chr19:55414389:G:C	55414389	NA,C	NA,G	NA,1	NA,inf	NA,inf	NA,0.833341	0.000179227	0.000271999
3	chr19:54686518:C:T	54686518	NA,T	NA,C	NA,1	NA,-inf	NA,inf	NA,0.797986	0.00017873	0.000265753
3	chr19:54654580:C:T	54654580	NA,T	NA,C	NA,1	NA,-inf	NA,inf	NA,0.788598	0.000178711	0.000264356
3	chr19:54635585:G:A	54635585	NA,A	NA,G	NA,1	NA,-inf	NA,inf	NA,0.772123	0.000178704	0.000262388
3	chr19:54632235:T:C	54632235	NA,C	NA,T	NA,1	NA,inf	NA,inf	NA,0.80503	0.000178648	0.000266049
3	chr19:54921446:G:A	54921446	NA,A	NA,G	NA,1	NA,inf	NA,inf	NA,0.790781	0.000178609	0.000265351
3	chr19:54697724:G:A	54697724	NA,A	NA,G	NA,1	NA,inf	NA,inf	NA,0.801234	0.000178515	0.000263678
3	chr19:55508230:C:T	55508230	T,T	C,C	1,1	inf,inf	inf,inf	1.72627,0.0774595	0.000178263	0.000263154
3	chr19:54702415:C:T	54702415	T,T	C,C	1,1	inf,inf	inf,inf	1.4519,0.508637	0.000178176	0.000263194
3	chr19:55148741:C:T	55148741	NA,T	NA,C	NA,1	NA,-inf	NA,inf	NA,0.803989	0.000178079	0.000262246
3	chr19:54595151:C:T	54595151	NA,T	NA,C	NA,1	NA,-inf	NA,inf	NA,0.786257	0.000177652	0.000263107
3	chr19:54824741:T:C	54824741	C,C	T,T	1,1	-inf,inf	inf,inf	0.939997,1.08176	0.000177483	0.000264711
3	chr19:55490157:C:T	55490157	T,T	C,C	1,1	inf,inf	inf,inf	0.778478,1.16593	0.00017743	0.000257808
3	chr19:54936249:C:T	54936249	NA,T	NA,C	NA,1	NA,-inf	NA,inf	NA,0.813868	0.000177158	0.000267288
3	chr19:55431089:G:A	55431089	NA,A	NA,G	NA,1	NA,inf	NA,inf	NA,0.823588	0.000176925	0.000271418
3	chr19:55184466:G:A	55184466	NA,A	NA,G	NA,1	NA,inf	NA,inf	NA,0.839924	0.000176894	0.000264288
3	chr19:54930059:A:G	54930059	G,G	A,A	1,1	-inf,inf	inf,inf	0.510546,1.51934	0.000176842	0.000273559
3	chr19:55461616:C:A	55461616	A,NA	C,NA	1,NA	-inf,NA	inf,NA	0.690391,NA	0.000176566	0.000258078
3	chr19:54883017:C:T	54883017	NA,T	NA,C	NA,1	NA,-inf	NA,inf	NA,0.789256	0.000176497	0.000261513
3	chr19:54627536:G:A	54627536	A,A	G,G	1,1	-inf,-inf	inf,inf	0.680535,1.25204	0.000176363	0.00025858
3	chr19:55300503:G:C	55300503	C,NA	G,NA	1,NA	-inf,NA	inf,NA	0.678684,NA	0.000175791	0.000255677
3	chr19:55507435:CAGG:C	55507435	NA,C	NA,CAGG	NA,1	NA,inf	NA,inf	NA,0.785704	0.000175496	0.000264029
3	chr19:54925531:C:CACAGT	54925531	NA,CACAGT	NA,C	NA,1	NA,inf	NA,inf	NA,0.778517	0.000175434	0.000260902
3	chr19:55497231:G:A	55497231	A,A	G,G	1,1	inf,-inf	inf,inf	1.63573,0.219435	0.00017531	0.000254386
3	chr19:54797048:T:A	54797048	A,A	T,T	1,1	inf,-inf	inf,inf	0.506249,1.47705	0.000175007	0.000258848
3	chr19:55301303:A:C	55301303	C,C	A,A	1,1	-inf,-inf	inf,inf	1.43995,0.744508	0.000174692	0.000253732
3	chr19:54827378:G:A	54827378	A,A	G,G	1,1	-inf,inf	inf,inf	0.651577,1.34902	0.000174678	0.000260345
3	chr19:55277127:A:G	55277127	G,G	A,A	1,1	inf,inf	inf,inf	1.47622,1.06408	0.000174394	0.00029755
3	chr19:55044292:G:A	55044292	NA,A	NA,G	NA,1	NA,inf	NA,inf	NA,0.79414	0.000174312	0.000260005
3	chr19:54655295:G:A	54655295	A,NA	G,NA	1,NA	inf,NA	inf,NA	0.869412,NA	0.000174271	0.00025711
3	chr19:54927463:G:T	54927463	T,T	G,G	1,1	-inf,inf	inf,inf	0.527441,1.49623	0.000173856	0.000267841
3	chr19:54694889:AT:A	54694889	A,A	AT,AT	1,1	inf,inf	inf,inf	0.357525,1.47916	0.000173782	0.000248057
3	chr19:55252239:T:A	55252239	A,A	T,T	1,1	inf,inf	inf,inf	1.14843,0.822972	0.00017373	0.000254491
3	chr19:54698840:C:T	54698840	NA,T	NA,C	NA,1	NA,inf	NA,inf	NA,0.783106	0.000173682	0.000259685
3	chr19:54812586:C:G	54812586	G,G	C,C	1,1	inf,-inf	inf,inf	0.477527,1.49486	0.000173139	0.000256399
3	chr19:55079399:T:C	55079399	C,C	T,T	1,1	-inf,inf	inf,inf	1.02264,0.916233	0.000173042	0.000257626
3	chr19:55272409:G:A	55272409	NA,A	NA,G	NA,1	NA,-inf	NA,inf	NA,0.76016	0.00017281	0.000246881
3	chr19:54644025:G:A	54644025	A,A	G,G	1,1	inf,inf	inf,inf	1.43111,0.596928	0.000172804	0.000253007
3	chr19:55516181:C:A	55516181	A,A	C,C	1,1	-inf,inf	inf,inf	1.63946,0.24955	0.000172693	0.000254201
3	chr19:55383470:T:G	55383470	NA,G	NA,T	NA,1	NA,-inf	NA,inf	NA,1.80757	0.000172672	0.000678631
3	chr19:55172832:G:A	55172832	A,A	G,G	1,1	-inf,inf	inf,inf	2.33754,0.162934	0.000172599	0.000282546
3	chr19:54556474:AC:A	54556474	A,NA	AC,NA	1,NA	inf,NA	inf,NA	0.821806,NA	0.000172515	0.000255437
3	chr19:54794870:T:A	54794870	A,A	T,T	1,1	inf,-inf	inf,inf	0.523714,1.46004	0.000172332	0.000255396
3	chr19:55254090:C:T	55254090	NA,T	NA,C	NA,1	NA,inf	NA,inf	NA,0.799081	0.000172038	0.000258689
3	chr19:54646735:C:T	54646735	NA,T	NA,C	NA,1	NA,-inf	NA,inf	NA,0.796278	0.000171994	0.000258241
3	chr19:54892175:G:A	54892175	NA,A	NA,G	NA,1	NA,inf	NA,inf	NA,0.78046	0.000171708	0.000257673
3	chr19:55112910:G:C	55112910	NA,C	NA,G	NA,1	NA,-inf	NA,inf	NA,0.689909	0.000171582	0.00024956
3	chr19:55478285:G:A	55478285	NA,A	NA,G	NA,1	NA,inf	NA,inf	NA,0.758266	0.00017137	0.000255985
3	chr19:54708995:C:T	54708995	NA,T	NA,C	NA,1	NA,inf	NA,inf	NA,0.74869	0.00017113	0.000250857
3	chr19:55098014:A:G	55098014	G,G	A,A	1,1	-inf,-inf	inf,inf	1.57795,0.0166749	0.000171125	0.000250313
3	chr19:54641555:A:G	54641555	G,G	A,A	1,1	inf,inf	inf,inf	1.42737,0.602148	0.000170994	0.000250902
3	chr19:55334909:A:G	55334909	NA,G	NA,A	NA,1	NA,inf	NA,inf	NA,0.78753	0.000170719	0.000253538
3	chr19:54655285:C:T	54655285	T,NA	C,NA	1,NA	inf,NA	inf,NA	0.856536,NA	0.000170674	0.000251808
3	chr19:54634331:A:G	54634331	NA,G	NA,A	NA,1	NA,-inf	NA,inf	NA,0.743414	0.000170559	0.000250492
3	chr19:54667694:A:T	54667694	NA,T	NA,A	NA,1	NA,-inf	NA,inf	NA,0.784956	0.000170017	0.000254674
3	chr19:54696714:G:A	54696714	A,NA	G,NA	1,NA	-inf,NA	inf,NA	0.910008,NA	0.000169075	0.000252685
3	chr19:54595764:C:T	54595764	NA,T	NA,C	NA,1	NA,inf	NA,inf	NA,0.739241	0.000168988	0.000247119
3	chr19:54887643:A:G	54887643	G,G	A,A	1,1	inf,inf	inf,inf	1.15158,0.747666	0.000168975	0.000246768
3	chr19:54929978:G:A	54929978	NA,A	NA,G	NA,1	NA,inf	NA,inf	NA,0.752588	0.000168369	0.000250249
3	chr19:55176673:T:C	55176673	NA,C	NA,T	NA,1	NA,inf	NA,inf	NA,0.779134	0.000168135	0.000250669
3	chr19:54733859:A:G	54733859	NA,G	NA,A	NA,1	NA,inf	NA,inf	NA,0.72833	0.000168109	0.000246439
3	chr19:54687362:A:C	54687362	C,NA	A,NA	1,NA	inf,NA	inf,NA	0.855595,NA	0.000167344	0.000248357
3	chr19:54920533:T:G	54920533	NA,G	NA,T	NA,1	NA,inf	NA,inf	NA,0.757938	0.000167245	0.000249199
3	chr19:54995338:A:G	54995338	G,NA	A,NA	1,NA	inf,NA	inf,NA	0.896007,NA	0.000167229	0.000248894
3	chr19:54634031:G:A	54634031	NA,A	NA,G	NA,1	NA,inf	NA,inf	NA,0.742695	0.000166942	0.000245907
3	chr19:54571902:G:A	54571902	A,NA	G,NA	1,NA	inf,NA	inf,NA	0.801253,NA	0.000166851	0.000247047
3	chr19:55097943:G:A	55097943	NA,A	NA,G	NA,1	NA,inf	NA,inf	NA,0.792911	0.000166725	0.000249267
3	chr19:55175046:G:T	55175046	NA,T	NA,G	NA,1	NA,inf	NA,inf	NA,0.771388	0.000166702	0.000248213
3	chr19:54594294:G:C	54594294	NA,C	NA,G	NA,1	NA,inf	NA,inf	NA,0.730095	0.0001665	0.000243488
3	chr19:54594504:C:A	54594504	A,NA	C,NA	1,NA	inf,NA	inf,NA	0.820914,NA	0.000166377	0.000245697
3	chr19:54594409:G:A	54594409	NA,A	NA,G	NA,1	NA,inf	NA,inf	NA,0.729381	0.000166305	0.000243205
3	chr19:54706528:C:T	54706528	T,NA	C,NA	1,NA	inf,NA	inf,NA	0.807656,NA	0.000166282	0.000246404
3	chr19:54994703:C:T	54994703	NA,T	NA,C	NA,1	NA,-inf	NA,inf	NA,0.821392	0.000166188	0.000251122
3	chr19:54961249:G:A	54961249	A,A	G,G	1,1	inf,-inf	inf,inf	1.58911,0.489326	0.000166054	0.000247957
3	chr19:55206595:A:G	55206595	NA,G	NA,A	NA,1	NA,inf	NA,inf	NA,0.803953	0.000165827	0.000249343
3	chr19:54539310:G:A	54539310	NA,A	NA,G	NA,1	NA,-inf	NA,inf	NA,0.721839	0.000165515	0.00024367
3	chr19:54592083:G:A	54592083	NA,A	NA,G	NA,1	NA,inf	NA,inf	NA,0.731937	0.000164984	0.000243577
3	chr19:55184022:C:T	55184022	NA,T	NA,C	NA,1	NA,-inf	NA,inf	NA,0.813237	0.000164974	0.000250829
3	chr19:54559742:ATAAG:A	54559742	NA,A	NA,ATAAG	NA,1	NA,-inf	NA,inf	NA,0.736925	0.000164711	0.00024316
3	chr19:55322349:G:T	55322349	NA,T	NA,G	NA,1	NA,inf	NA,inf	NA,0.772052	0.000164458	0.000244255
3	chr19:55133943:A:G	55133943	NA,G	NA,A	NA,1	NA,-inf	NA,inf	NA,0.615363	0.000164238	0.000234519
3	chr19:54610811:G:A	54610811	NA,A	NA,G	NA,1	NA,-inf	NA,inf	NA,0.713362	0.000164165	0.000240167
3	chr19:54922576:G:A	54922576	NA,A	NA,G	NA,1	NA,inf	NA,inf	NA,0.73795	0.000164147	0.0002441
3	chr19:55295091:C:T	55295091	NA,T	NA,C	NA,1	NA,inf	NA,inf	NA,0.76612	0.000164028	0.000246295
3	chr19:54666465:G:A	54666465	NA,A	NA,G	NA,1	NA,inf	NA,inf	NA,0.742918	0.000164001	0.00024446
3	chr19:55523431:G:A	55523431	A,NA	G,NA	1,NA	inf,NA	inf,NA	0.725302,NA	0.000163901	0.000240784
3	chr19:54920934:C:T	54920934	NA,T	NA,C	NA,1	NA,inf	NA,inf	NA,0.736394	0.000163694	0.000243415
3	chr19:55195129:A:G	55195129	G,G	A,A	1,1	-inf,-inf	inf,inf	2.41406,0.0439983	0.000163691	0.00027661
3	chr19:54806420:C:G	54806420	NA,G	NA,C	NA,1	NA,inf	NA,inf	NA,0.758793	0.000163604	0.000245173
3	chr19:55368945:G:C	55368945	NA,C	NA,G	NA,1	NA,inf	NA,inf	NA,0.747162	0.000163462	0.00024381
3	chr19:54932056:A:G	54932056	G,G	A,A	1,1	-inf,inf	inf,inf	0.476775,1.36169	0.000163401	0.000236675
3	chr19:54698514:T:C	54698514	C,NA	T,NA	1,NA	-inf,NA	inf,NA	0.750644,NA	0.000163328	0.000240792
3	chr19:55315317:A:G	55315317	G,G	A,A	1,1	-inf,-inf	inf,inf	1.55878,0.544389	0.000162766	0.000231003
3	chr19:54647416:A:G	54647416	G,G	A,A	1,1	inf,inf	inf,inf	1.3157,0.60928	0.000162585	0.000238078
3	chr19:54955614:C:A	54955614	NA,A	NA,C	NA,1	NA,-inf	NA,inf	NA,0.713058	0.000162563	0.000239227
3	chr19:55458776:T:C	55458776	NA,C	NA,T	NA,1	NA,-inf	NA,inf	NA,0.713723	0.00016251	0.000238813
3	chr19:55066727:C:G	55066727	NA,G	NA,C	NA,1	NA,inf	NA,inf	NA,0.698483	0.000162305	0.000235907
3	chr19:55469151:G:A	55469151	NA,A	NA,G	NA,1	NA,-inf	NA,inf	NA,0.702631	0.000162293	0.000237929
3	chr19:55421970:G:A	55421970	NA,A	NA,G	NA,1	NA,-inf	NA,inf	NA,0.719447	0.000162126	0.000239748
3	chr19:54926479:T:C	54926479	NA,C	NA,T	NA,1	NA,inf	NA,inf	NA,0.730112	0.000162114	0.000241033
3	chr19:55078257:G:A	55078257	NA,A	NA,G	NA,1	NA,-inf	NA,inf	NA,0.764938	0.000162086	0.000242986
3	chr19:54619220:G:A	54619220	NA,A	NA,G	NA,1	NA,inf	NA,inf	NA,0.762953	0.000162024	0.000241764
3	chr19:55345476:G:A	55345476	NA,A	NA,G	NA,1	NA,-inf	NA,inf	NA,0.67017	0.000161906	0.000233637
3	chr19:55510565:T:G	55510565	G,NA	T,NA	1,NA	inf,NA	inf,NA	0.758912,NA	0.000161757	0.000238314
3	chr19:54892288:G:A	54892288	NA,A	NA,G	NA,1	NA,inf	NA,inf	NA,0.743784	0.000161737	0.000242644
3	chr19:55244538:G:A	55244538	NA,A	NA,G	NA,1	NA,inf	NA,inf	NA,0.802201	0.000161329	0.000252743
3	chr19:54802427:G:T	54802427	T,T	G,G	1,1	-inf,inf	inf,inf	1.12181,0.791518	0.000161143	0.000232814
3	chr19:55052667:T:G	55052667	NA,G	NA,T	NA,1	NA,inf	NA,inf	NA,0.739339	0.000161035	0.00023873
3	chr19:54997932:C:T	54997932	T,T	C,C	1,1	inf,-inf	inf,inf	0.20975,1.57678	0.000160985	0.000228716
3	chr19:54881661:G:A	54881661	A,A	G,G	1,1	inf,-inf	inf,inf	0.213733,1.58926	0.0001608	0.000239634
3	chr19:54930223:T:C	54930223	NA,C	NA,T	NA,1	NA,inf	NA,inf	NA,0.722107	0.000160433	0.000238397
3	chr19:55503257:G:A	55503257	A,A	G,G	1,1	-inf,-inf	inf,inf	1.37179,0.641352	0.000160192	0.000233048
3	chr19:55012900:C:T	55012900	T,NA	C,NA	1,NA	inf,NA	inf,NA	0.669028,NA	0.000160096	0.000234735
3	chr19:55293491:G:A	55293491	NA,A	NA,G	NA,1	NA,inf	NA,inf	NA,0.793837	0.000160096	0.000240427
3	chr19:54694665:C:A	54694665	NA,A	NA,C	NA,1	NA,-inf	NA,inf	NA,0.701891	0.000159895	0.000235899
3	chr19:55464580:C:T	55464580	NA,T	NA,C	NA,1	NA,inf	NA,inf	NA,0.686552	0.000159703	0.000231976
3	chr19:54588872:G:A	54588872	NA,A	NA,G	NA,1	NA,inf	NA,inf	NA,0.711739	0.000159643	0.000235708
3	chr19:54667425:G:A	54667425	NA,A	NA,G	NA,1	NA,-inf	NA,inf	NA,0.714321	0.000159401	0.000234492
3	chr19:55465816:T:C	55465816	NA,C	NA,T	NA,1	NA,inf	NA,inf	NA,0.750761	0.000159384	0.000238641
3	chr19:54663675:A:T	54663675	T,NA	A,NA	1,NA	inf,NA	inf,NA	0.741309,NA	0.000159019	0.000235192
3	chr19:54898115:T:C	54898115	C,NA	T,NA	1,NA	-inf,NA	inf,NA	0.73534,NA	0.000158843	0.000234638
3	chr19:55134432:T:C	55134432	NA,C	NA,T	NA,1	NA,-inf	NA,inf	NA,0.624938	0.000158737	0.000230903
3	chr19:54701785:G:A	54701785	A,NA	G,NA	1,NA	-inf,NA	inf,NA	0.7337,NA	0.000158669	0.000233944
3	chr19:55460878:C:G	55460878	NA,G	NA,C	NA,1	NA,-inf	NA,inf	NA,0.702266	0.000158542	0.00023344
3	chr19:55315807:G:A	55315807	A,A	G,G	1,1	-inf,-inf	inf,inf	2.01761,0.214095	0.000158451	0.000226671
3	chr19:55107624:G:T	55107624	T,T	G,G	1,1	-inf,-inf	inf,inf	1.52872,0.0538339	0.000158149	0.000231578
3	chr19:55178093:G:A	55178093	A,NA	G,NA	1,NA	-inf,NA	inf,NA	1.06029,NA	0.000158121	0.000239081
3	chr19:54930442:A:G	54930442	NA,G	NA,A	NA,1	NA,inf	NA,inf	NA,0.716739	0.000158022	0.000234078
3	chr19:54797051:AG:A	54797051	A,A	AG,AG	1,1	inf,-inf	inf,inf	0.491662,1.4327	0.000157272	0.00023294
3	chr19:55307817:G:A	55307817	NA,A	NA,G	NA,1	NA,-inf	NA,inf	NA,0.668975	0.000157217	0.000228621
3	chr19:55480427:A:C	55480427	C,C	A,A	1,1	inf,inf	inf,inf	1.50871,0.244333	0.000157194	0.000233199
3	chr19:55468236:G:A	55468236	NA,A	NA,G	NA,1	NA,inf	NA,inf	NA,0.732095	0.000156435	0.000234346
3	chr19:54929815:A:G	54929815	NA,G	NA,A	NA,1	NA,inf	NA,inf	NA,0.709714	0.000156026	0.000231324
3	chr19:54969455:G:A	54969455	NA,A	NA,G	NA,1	NA,-inf	NA,inf	NA,0.708633	0.00015584	0.000230731
3	chr19:54652087:C:T	54652087	NA,T	NA,C	NA,1	NA,-inf	NA,inf	NA,0.725487	0.00015563	0.00023242
3	chr19:55182863:C:T	55182863	NA,T	NA,C	NA,1	NA,-inf	NA,inf	NA,0.681501	0.000155585	0.000228832
3	chr19:54933865:T:C	54933865	NA,C	NA,T	NA,1	NA,inf	NA,inf	NA,0.708604	0.000155547	0.000230686
3	chr19:55464074:C:T	55464074	NA,T	NA,C	NA,1	NA,inf	NA,inf	NA,0.657804	0.000155482	0.000224656
3	chr19:54892287:C:T	54892287	NA,T	NA,C	NA,1	NA,-inf	NA,inf	NA,0.737037	0.000155363	0.000232561
3	chr19:54611817:G:A	54611817	NA,A	NA,G	NA,1	NA,-inf	NA,inf	NA,0.681135	0.00015527	0.000227357
3	chr19:54832521:A:G	54832521	G,NA	A,NA	1,NA	-inf,NA	inf,NA	0.734174,NA	0.000155214	0.000229274
3	chr19:54796523:T:C	54796523	C,C	T,T	1,1	inf,-inf	inf,inf	0.466833,1.44061	0.000154379	0.000228643
3	chr19:54549535:C:T	54549535	NA,T	NA,C	NA,1	NA,inf	NA,inf	NA,0.717158	0.00015396	0.000229238
3	chr19:54995758:C:T	54995758	T,T	C,C	1,1	-inf,inf	inf,inf	0.302463,1.55467	0.000153916	0.000224002
3	chr19:54815901:G:A	54815901	A,NA	G,NA	1,NA	inf,NA	inf,NA	0.75847,NA	0.000153791	0.000227861
3	chr19:54618453:T:C	54618453	NA,C	NA,T	NA,1	NA,inf	NA,inf	NA,0.72999	0.000153775	0.000229409
3	chr19:55181647:C:T	55181647	NA,T	NA,C	NA,1	NA,inf	NA,inf	NA,0.752334	0.000153452	0.000229319
3	chr19:54586214:A:G	54586214	NA,G	NA,A	NA,1	NA,-inf	NA,inf	NA,0.695952	0.000153396	0.000227233
3	chr19:55187587:C:T	55187587	T,NA	C,NA	1,NA	-inf,NA	inf,NA	1.00117,NA	0.000153242	0.000232444
3	chr19:55461812:T:C	55461812	NA,C	NA,T	NA,1	NA,inf	NA,inf	NA,0.686942	0.0001527	0.000224389
3	chr19:54930603:G:A	54930603	NA,A	NA,G	NA,1	NA,inf	NA,inf	NA,0.696519	0.000152638	0.00022638
3	chr19:55039129:T:G	55039129	NA,G	NA,T	NA,1	NA,-inf	NA,inf	NA,0.690493	0.000152511	0.000221499
3	chr19:55038266:G:A	55038266	NA,A	NA,G	NA,1	NA,-inf	NA,inf	NA,0.690493	0.000152511	0.000221499
3	chr19:55126716:C:G	55126716	G,NA	C,NA	1,NA	inf,NA	inf,NA	0.825353,NA	0.000152373	0.000225712
3	chr19:55190775:G:A	55190775	NA,A	NA,G	NA,1	NA,inf	NA,inf	NA,0.740369	0.00015198	0.00022842
3	chr19:55163154:C:T	55163154	NA,T	NA,C	NA,1	NA,-inf	NA,inf	NA,0.842625	0.000151738	0.000225499
3	chr19:54978336:G:A	54978336	A,A	G,G	1,1	inf,inf	inf,inf	1.04058,0.816489	0.000151656	0.000227028
3	chr19:54737056:A:G	54737056	NA,G	NA,A	NA,1	NA,-inf	NA,inf	NA,0.722481	0.000151463	0.000227286
3	chr19:54659166:T:C	54659166	C,C	T,T	1,1	inf,-inf	inf,inf	1.65785,0.0745968	0.00015143	0.000223593
3	chr19:55252112:G:A	55252112	NA,A	NA,G	NA,1	NA,inf	NA,inf	NA,0.752693	0.000151231	0.000227218
3	chr19:54682153:G:A	54682153	NA,A	NA,G	NA,1	NA,inf	NA,inf	NA,0.661696	0.000151159	0.000221956
3	chr19:55279535:C:A	55279535	A,NA	C,NA	1,NA	-inf,NA	inf,NA	0.741475,NA	0.000151132	0.000222934
3	chr19:55477115:G:A	55477115	NA,A	NA,G	NA,1	NA,-inf	NA,inf	NA,0.662655	0.000151028	0.000221201
3	chr19:54689268:T:C	54689268	NA,C	NA,T	NA,1	NA,inf	NA,inf	NA,0.664813	0.000150871	0.000221853
3	chr19:54793633:C:T	54793633	T,T	C,C	1,1	inf,-inf	inf,inf	0.475212,1.42157	0.000150757	0.000223285
3	chr19:55317240:C:T	55317240	NA,T	NA,C	NA,1	NA,inf	NA,inf	NA,0.71586	0.000150496	0.000223488
3	chr19:55416127:G:A	55416127	A,A	G,G	1,1	-inf,-inf	inf,inf	1.14493,0.769778	0.000150388	0.000216953
3	chr19:55400292:C:T	55400292	T,T	C,C	1,1	-inf,-inf	inf,inf	1.65861,0.110423	0.000150337	0.000222985
3	chr19:55350756:C:T	55350756	NA,T	NA,C	NA,1	NA,-inf	NA,inf	NA,0.625864	0.000149588	0.000216355
3	chr19:54649737:C:T	54649737	T,NA	C,NA	1,NA	inf,NA	inf,NA	0.775484,NA	0.000149433	0.000220528
3	chr19:54667601:T:C	54667601	NA,C	NA,T	NA,1	NA,inf	NA,inf	NA,0.652696	0.000149416	0.000218685
3	chr19:54543419:G:A	54543419	A,A	G,G	1,1	-inf,-inf	inf,inf	1.34517,0.498376	0.000149225	0.000221171
3	chr19:54891325:T:G	54891325	G,G	T,T	1,1	inf,-inf	inf,inf	0.440147,1.49218	0.000149195	0.000231255
3	chr19:55074783:C:T	55074783	T,T	C,C	1,1	-inf,inf	inf,inf	1.50653,0.185103	0.000149124	0.000217537
3	chr19:55234758:T:C	55234758	NA,C	NA,T	NA,1	NA,-inf	NA,inf	NA,0.612387	0.000149104	0.000213492
3	chr19:55429931:T:C	55429931	C,C	T,T	1,1	-inf,inf	inf,inf	1.56322,0.242131	0.000148886	0.000222042
3	chr19:55458780:T:C	55458780	C,C	T,T	1,1	inf,inf	inf,inf	1.35873,0.448731	0.000148444	0.000223085
3	chr19:55514217:A:G	55514217	G,G	A,A	1,1	inf,inf	inf,inf	1.46807,0.37115	0.000148404	0.000214146
3	chr19:55061584:A:G	55061584	NA,G	NA,A	NA,1	NA,inf	NA,inf	NA,0.689352	0.00014826	0.000220574
3	chr19:54668154:G:A	54668154	NA,A	NA,G	NA,1	NA,-inf	NA,inf	NA,0.693273	0.000148179	0.00022124
3	chr19:54801167:A:G	54801167	G,G	A,A	1,1	inf,-inf	inf,inf	0.466518,1.41785	0.000148148	0.000219341
3	chr19:55329929:A:G	55329929	NA,G	NA,A	NA,1	NA,inf	NA,inf	NA,0.73649	0.000148076	0.000222153
3	chr19:55205432:A:G	55205432	G,G	A,A	1,1	-inf,inf	inf,inf	0.681326,0.154327	0.000147927	0.00020444
3	chr19:55321708:C:A	55321708	A,A	C,C	1,1	inf,-inf	inf,inf	0.16147,1.56113	0.000147623	0.000197439
3	chr19:55374324:T:C	55374324	C,C	T,T	1,1	inf,inf	inf,inf	0.958221,0.855127	0.000147618	0.000214511
3	chr19:55263194:G:A	55263194	NA,A	NA,G	NA,1	NA,-inf	NA,inf	NA,0.628994	0.000147565	0.000211522
3	chr19:55479739:C:T	55479739	T,NA	C,NA	1,NA	-inf,NA	inf,NA	0.84771,NA	0.000147365	0.000221097
3	chr19:54888925:G:A	54888925	A,A	G,G	1,1	-inf,-inf	inf,inf	0.928817,0.907143	0.000146937	0.000214099
3	chr19:55421865:G:A	55421865	NA,A	NA,G	NA,1	NA,inf	NA,inf	NA,0.708957	0.000146852	0.000223924
3	chr19:54931582:G:T	54931582	NA,T	NA,G	NA,1	NA,inf	NA,inf	NA,0.67332	0.000146666	0.000217591
3	chr19:54917659:T:C	54917659	NA,C	NA,T	NA,1	NA,-inf	NA,inf	NA,0.661449	0.000146508	0.000215779
3	chr19:55072889:T:C	55072889	NA,C	NA,T	NA,1	NA,-inf	NA,inf	NA,0.659805	0.000146259	0.000215086
3	chr19:54612607:G:T	54612607	NA,T	NA,G	NA,1	NA,-inf	NA,inf	NA,0.642745	0.000145948	0.000213811
3	chr19:55180149:G:A	55180149	NA,A	NA,G	NA,1	NA,-inf	NA,inf	NA,0.637518	0.00014586	0.000211965
3	chr19:54684834:G:T	54684834	NA,T	NA,G	NA,1	NA,inf	NA,inf	NA,0.63682	0.000145742	0.000213981
3	chr19:54537218:C:T	54537218	NA,T	NA,C	NA,1	NA,-inf	NA,inf	NA,0.650119	0.000145708	0.000215333
3	chr19:55276289:C:A	55276289	NA,A	NA,C	NA,1	NA,-inf	NA,inf	NA,0.621382	0.000145694	0.000208922
3	chr19:55376509:A:G	55376509	NA,G	NA,A	NA,1	NA,inf	NA,inf	NA,0.629433	0.000145561	0.000215663
3	chr19:55523947:C:T	55523947	T,NA	C,NA	1,NA	inf,NA	inf,NA	0.655963,NA	0.000145389	0.000213701
3	chr19:55287197:C:T	55287197	T,T	C,C	1,1	-inf,-inf	inf,inf	0.655422,1.68666	0.00014538	0.000335215
3	chr19:54686591:G:A	54686591	NA,A	NA,G	NA,1	NA,-inf	NA,inf	NA,0.675255	0.000145305	0.000216048
3	chr19:55310999:C:T	55310999	NA,T	NA,C	NA,1	NA,-inf	NA,inf	NA,0.918238	0.0001453	0.000242013
3	chr19:54648970:T:C	54648970	C,NA	T,NA	1,NA	inf,NA	inf,NA	0.757142,NA	0.000145125	0.000214181
3	chr19:55495083:C:T	55495083	NA,T	NA,C	NA,1	NA,-inf	NA,inf	NA,0.686952	0.0001449	0.000218618
3	chr19:54927803:G:A	54927803	NA,A	NA,G	NA,1	NA,inf	NA,inf	NA,0.658043	0.000144776	0.000215094
3	chr19:54892907:T:C	54892907	C,C	T,T	1,1	inf,-inf	inf,inf	0.392349,1.5122	0.000144697	0.000224566
3	chr19:55461242:T:C	55461242	NA,C	NA,T	NA,1	NA,inf	NA,inf	NA,0.651742	0.000144439	0.000212253
3	chr19:54563990:T:C	54563990	NA,C	NA,T	NA,1	NA,inf	NA,inf	NA,0.678912	0.000144439	0.000216721
3	chr19:54690458:G:A	54690458	NA,A	NA,G	NA,1	NA,-inf	NA,inf	NA,0.658965	0.000144409	0.000214091
3	chr19:54793034:C:A	54793034	A,A	C,C	1,1	inf,-inf	inf,inf	0.446278,1.41783	0.000144365	0.000213782
3	chr19:55336036:G:A	55336036	NA,A	NA,G	NA,1	NA,inf	NA,inf	NA,0.702219	0.000144355	0.000217815
3	chr19:55500093:C:T	55500093	T,T	C,C	1,1	inf,inf	inf,inf	1.58759,0.0248105	0.00014421	0.000209998
3	chr19:55281597:C:T	55281597	NA,T	NA,C	NA,1	NA,-inf	NA,inf	NA,0.614906	0.00014421	0.000206834
3	chr19:54544697:T:C	54544697	C,NA	T,NA	1,NA	inf,NA	inf,NA	0.728257,NA	0.000144086	0.000212787
3	chr19:55423716:A:G	55423716	G,NA	A,NA	1,NA	inf,NA	inf,NA	0.715938,NA	0.000144085	0.00021166
3	chr19:55143456:T:C	55143456	NA,C	NA,T	NA,1	NA,inf	NA,inf	NA,0.66301	0.000143716	0.000212471
3	chr19:54562075:A:G	54562075	NA,G	NA,A	NA,1	NA,-inf	NA,inf	NA,0.665855	0.000143703	0.000213332
3	chr19:54620122:T:A	54620122	A,NA	T,NA	1,NA	inf,NA	inf,NA	0.701814,NA	0.000143476	0.000212487
3	chr19:55017306:G:A	55017306	NA,A	NA,G	NA,1	NA,-inf	NA,inf	NA,0.721819	0.000143418	0.000217984
3	chr19:54642657:C:A	54642657	NA,A	NA,C	NA,1	NA,-inf	NA,inf	NA,0.696437	0.000143384	0.000216385
3	chr19:54862632:T:C	54862632	C,C	T,T	1,1	-inf,inf	inf,inf	0.956402,0.879423	0.00014334	0.000212431
3	chr19:54896414:C:T	54896414	T,T	C,C	1,1	-inf,inf	inf,inf	0.386304,1.3741	0.000143214	0.000210353
3	chr19:54865043:A:T	54865043	T,NA	A,NA	1,NA	-inf,NA	inf,NA	0.723167,NA	0.00014318	0.000211911
3	chr19:54657248:C:T	54657248	T,T	C,C	1,1	inf,inf	inf,inf	1.36189,0.475198	0.000142849	0.000209166
3	chr19:55422068:A:G	55422068	G,G	A,A	1,1	inf,inf	inf,inf	1.31909,0.479729	0.000142723	0.000210706
3	chr19:54633607:C:G	54633607	NA,G	NA,C	NA,1	NA,inf	NA,inf	NA,0.643781	0.000142711	0.000210292
3	chr19:54810724:C:T	54810724	T,T	C,C	1,1	inf,-inf	inf,inf	0.451352,1.40835	0.000142521	0.000211079
3	chr19:55333486:G:A	55333486	NA,A	NA,G	NA,1	NA,inf	NA,inf	NA,0.728657	0.000142095	0.000213938
3	chr19:54666635:G:A	54666635	NA,A	NA,G	NA,1	NA,inf	NA,inf	NA,0.653296	0.000141991	0.000211518
3	chr19:54697882:G:A	54697882	NA,A	NA,G	NA,1	NA,-inf	NA,inf	NA,0.629893	0.000141921	0.000209603
3	chr19:55119844:A:G	55119844	NA,G	NA,A	NA,1	NA,-inf	NA,inf	NA,0.570274	0.000141815	0.000206109
3	chr19:55177167:A:T	55177167	NA,T	NA,A	NA,1	NA,inf	NA,inf	NA,0.665257	0.000141664	0.000210965
3	chr19:54899361:A:G	54899361	G,NA	A,NA	1,NA	-inf,NA	inf,NA	0.667063,NA	0.000141605	0.000209209
3	chr19:55521106:G:A	55521106	NA,A	NA,G	NA,1	NA,-inf	NA,inf	NA,0.634278	0.000141586	0.000209542
3	chr19:54897297:T:C	54897297	NA,C	NA,T	NA,1	NA,inf	NA,inf	NA,0.636409	0.000141535	0.000209066
3	chr19:55164723:C:T	55164723	NA,T	NA,C	NA,1	NA,-inf	NA,inf	NA,0.793261	0.000141268	0.000209918
3	chr19:54558056:GATA:G	54558056	NA,G	NA,GATA	NA,1	NA,inf	NA,inf	NA,0.63204	0.000140955	0.000208415
3	chr19:55519436:G:A	55519436	A,NA	G,NA	1,NA	inf,NA	inf,NA	0.66138,NA	0.00014081	0.000208234
3	chr19:55012601:T:C	55012601	NA,C	NA,T	NA,1	NA,inf	NA,inf	NA,0.625585	0.000140689	0.000207613
3	chr19:55054638:G:A	55054638	A,NA	G,NA	1,NA	inf,NA	inf,NA	0.721125,NA	0.000140636	0.00020871
3	chr19:55053147:TTCCCAAAACTTCTGTC:T	55053147	NA,T	NA,TTCCCAAAACTTCTGTC	NA,1	NA,-inf	NA,inf	NA,0.637958	0.000140552	0.000204309
3	chr19:54829671:T:C	54829671	C,C	T,T	1,1	-inf,inf	inf,inf	0.0328938,1.63171	0.000140537	0.000213434
3	chr19:54947186:A:G	54947186	G,G	A,A	1,1	inf,-inf	inf,inf	0.264201,1.5532	0.000140296	0.000204105
3	chr19:55304392:T:C	55304392	NA,C	NA,T	NA,1	NA,inf	NA,inf	NA,0.680057	0.000140117	0.000209638
3	chr19:55333459:G:T	55333459	NA,T	NA,G	NA,1	NA,inf	NA,inf	NA,0.717958	0.000139826	0.000210492
3	chr19:54896571:A:G	54896571	G,NA	A,NA	1,NA	-inf,NA	inf,NA	0.659246,NA	0.000139782	0.000206517
3	chr19:54571439:C:T	54571439	T,T	C,C	1,1	inf,inf	inf,inf	0.742834,1.1562	0.000139695	0.000205043
3	chr19:55518950:C:T	55518950	NA,T	NA,C	NA,1	NA,inf	NA,inf	NA,0.605432	0.000139675	0.000204303
3	chr19:55276288:G:A	55276288	NA,A	NA,G	NA,1	NA,-inf	NA,inf	NA,0.59476	0.000139583	0.000200354
3	chr19:55423657:T:C	55423657	NA,C	NA,T	NA,1	NA,-inf	NA,inf	NA,0.609	0.0001395	0.000202997
3	chr19:55339213:A:G	55339213	NA,G	NA,A	NA,1	NA,inf	NA,inf	NA,0.678945	0.000139295	0.000210113
3	chr19:54728675:G:A	54728675	NA,A	NA,G	NA,1	NA,-inf	NA,inf	NA,0.608224	0.000139173	0.000205923
3	chr19:55074117:T:TG	55074117	NA,TG	NA,T	NA,1	NA,inf	NA,inf	NA,0.603046	0.000139069	0.000203024
3	chr19:54555559:T:C	54555559	NA,C	NA,T	NA,1	NA,-inf	NA,inf	NA,0.619131	0.000139005	0.000204332
3	chr19:55058846:A:G	55058846	NA,G	NA,A	NA,1	NA,-inf	NA,inf	NA,0.631501	0.000138994	0.000202119
3	chr19:55499133:A:G	55499133	G,G	A,A	1,1	inf,-inf	inf,inf	1.45988,0.301744	0.000138885	0.000201741
3	chr19:55277493:T:TG	55277493	TG,TG	T,T	1,1	inf,inf	inf,inf	1.54616,0.739642	0.000138881	0.000220801
3	chr19:55258649:T:TC	55258649	NA,TC	NA,T	NA,1	NA,-inf	NA,inf	NA,0.626053	0.000138866	0.000199451
3	chr19:54642146:T:G	54642146	G,NA	T,NA	1,NA	inf,NA	inf,NA	0.579494,NA	0.000138786	0.000203422
3	chr19:55470186:G:A	55470186	NA,A	NA,G	NA,1	NA,-inf	NA,inf	NA,0.642098	0.000138708	0.000207452
3	chr19:54685393:G:A	54685393	NA,A	NA,G	NA,1	NA,-inf	NA,inf	NA,0.644724	0.000138679	0.00020614
3	chr19:55259816:C:G	55259816	G,G	C,C	1,1	-inf,-inf	inf,inf	1.22493,1.22366	0.000138639	0.000257596
3	chr19:54657298:G:A	54657298	NA,A	NA,G	NA,1	NA,inf	NA,inf	NA,0.632288	0.000138588	0.000205487
3	chr19:55048788:G:A	55048788	NA,A	NA,G	NA,1	NA,inf	NA,inf	NA,0.637119	0.000138247	0.000204972
3	chr19:55032826:C:T	55032826	NA,T	NA,C	NA,1	NA,inf	NA,inf	NA,0.651396	0.000137907	0.000206487
3	chr19:54796964:G:A	54796964	NA,A	NA,G	NA,1	NA,inf	NA,inf	NA,0.625998	0.000137589	0.000203375
3	chr19:55034845:C:A	55034845	NA,A	NA,C	NA,1	NA,inf	NA,inf	NA,0.631118	0.000137584	0.00020491
3	chr19:55290193:A:G	55290193	NA,G	NA,A	NA,1	NA,inf	NA,inf	NA,0.693566	0.000137539	0.000206286
3	chr19:54567865:G:A	54567865	NA,A	NA,G	NA,1	NA,inf	NA,inf	NA,0.644432	0.000137304	0.0002057
3	chr19:55527223:C:T	55527223	NA,T	NA,C	NA,1	NA,inf	NA,inf	NA,0.594832	0.000137048	0.000200626
3	chr19:54569374:C:T	54569374	NA,T	NA,C	NA,1	NA,inf	NA,inf	NA,0.642909	0.000136987	0.000205221
3	chr19:54547489:G:A	54547489	NA,A	NA,G	NA,1	NA,inf	NA,inf	NA,0.643651	0.000136968	0.000205273
3	chr19:55000579:T:C	55000579	NA,C	NA,T	NA,1	NA,inf	NA,inf	NA,0.645463	0.000136949	0.000205035
3	chr19:54931033:C:A	54931033	NA,A	NA,C	NA,1	NA,inf	NA,inf	NA,0.624946	0.000136853	0.000203564
3	chr19:54594497:C:T	54594497	T,NA	C,NA	1,NA	-inf,NA	inf,NA	0.699121,NA	0.000136795	0.000202445
3	chr19:54727371:A:C	54727371	C,NA	A,NA	1,NA	-inf,NA	inf,NA	0.665148,NA	0.000136683	0.000202232
3	chr19:55141065:A:T	55141065	NA,T	NA,A	NA,1	NA,-inf	NA,inf	NA,0.654689	0.000136469	0.000203887
3	chr19:54725925:C:T	54725925	NA,T	NA,C	NA,1	NA,inf	NA,inf	NA,0.625973	0.000136341	0.000202556
3	chr19:54962194:A:G	54962194	NA,G	NA,A	NA,1	NA,inf	NA,inf	NA,0.556685	0.000136003	0.000196766
3	chr19:54555631:G:A	54555631	NA,A	NA,G	NA,1	NA,inf	NA,inf	NA,0.613547	0.000135939	0.000201531
3	chr19:54978872:C:T	54978872	T,NA	C,NA	1,NA	-inf,NA	inf,NA	0.728954,NA	0.000135824	0.000201995
3	chr19:55347912:G:A	55347912	NA,A	NA,G	NA,1	NA,-inf	NA,inf	NA,0.594303	0.000135804	0.00019753
3	chr19:54832612:C:A	54832612	A,A	C,C	1,1	-inf,inf	inf,inf	1.00671,0.819984	0.000135472	0.000196855
3	chr19:55181230:T:C	55181230	NA,C	NA,T	NA,1	NA,inf	NA,inf	NA,0.534691	0.000135429	0.000193822
3	chr19:55126400:G:A	55126400	NA,A	NA,G	NA,1	NA,-inf	NA,inf	NA,0.661304	0.000135413	0.000203655
3	chr19:54704384:G:A	54704384	A,A	G,G	1,1	inf,inf	inf,inf	1.41637,0.352673	0.000135126	0.000199624
3	chr19:54829451:G:A	54829451	A,A	G,G	1,1	-inf,inf	inf,inf	1.05637,0.774931	0.000135108	0.000196322
3	chr19:54900171:T:C	54900171	C,C	T,T	1,1	-inf,-inf	inf,inf	1.4722,0.0478235	0.000135106	0.00019824
3	chr19:55217930:C:T	55217930	T,T	C,C	1,1	-inf,-inf	inf,inf	0.784062,0.810793	0.000134892	0.000182977
3	chr19:54570806:C:T	54570806	T,T	C,C	1,1	inf,inf	inf,inf	0.758415,1.12147	0.000134657	0.000197571
3	chr19:54662146:T:C	54662146	C,NA	T,NA	1,NA	inf,NA	inf,NA	0.680717,NA	0.000134535	0.000199061
3	chr19:55238290:A:G	55238290	G,G	A,A	1,1	inf,inf	inf,inf	0.0316105,1.68052	0.000134212	0.000209013
3	chr19:55479608:C:A	55479608	A,A	C,C	1,1	inf,inf	inf,inf	1.33066,0.321092	0.000134081	0.000193328
3	chr19:54959202:A:G	54959202	NA,G	NA,A	NA,1	NA,-inf	NA,inf	NA,0.614658	0.000133998	0.000198049
3	chr19:55453933:T:A	55453933	NA,A	NA,T	NA,1	NA,inf	NA,inf	NA,0.583853	0.000133996	0.000199818
3	chr19:54704904:G:A	54704904	A,A	G,G	1,1	inf,inf	inf,inf	1.42796,0.326146	0.00013399	0.000197921
3	chr19:54956342:T:C	54956342	NA,C	NA,T	NA,1	NA,inf	NA,inf	NA,0.623383	0.000133959	0.000200316
3	chr19:54897715:C:T	54897715	NA,T	NA,C	NA,1	NA,inf	NA,inf	NA,0.605766	0.00013392	0.000199216
3	chr19:54890115:A:G	54890115	G,G	A,A	1,1	inf,-inf	inf,inf	0.464697,1.41269	0.000133883	0.000207181
3	chr19:54642829:G:A	54642829	A,A	G,G	1,1	inf,inf	inf,inf	1.36432,0.50996	0.000133825	0.000196259
3	chr19:55293897:GTC:G	55293897	NA,G	NA,GTC	NA,1	NA,inf	NA,inf	NA,0.639422	0.000133543	0.000200436
3	chr19:55168153:G:A	55168153	A,A	G,G	1,1	-inf,-inf	inf,inf	1.82665,0.345382	0.000133294	0.000204401
3	chr19:54783191:A:G	54783191	NA,G	NA,A	NA,1	NA,inf	NA,inf	NA,0.610591	0.000133122	0.000197882
3	chr19:54943828:ATTC:A	54943828	A,NA	ATTC,NA	1,NA	-inf,NA	inf,NA	0.71841,NA	0.000132903	0.000197524
3	chr19:54806987:C:T	54806987	T,T	C,C	1,1	inf,-inf	inf,inf	0.444946,1.37616	0.000132827	0.000196887
3	chr19:54725967:G:A	54725967	NA,A	NA,G	NA,1	NA,inf	NA,inf	NA,0.581504	0.000132633	0.000194426
3	chr19:54623148:A:G	54623148	NA,G	NA,A	NA,1	NA,inf	NA,inf	NA,0.638532	0.000132593	0.000198145
3	chr19:55012865:G:C	55012865	NA,C	NA,G	NA,1	NA,inf	NA,inf	NA,0.586364	0.000132464	0.000195482
3	chr19:54698487:C:T	54698487	NA,T	NA,C	NA,1	NA,inf	NA,inf	NA,0.592579	0.000132421	0.000195566
3	chr19:54662638:C:G	54662638	NA,G	NA,C	NA,1	NA,inf	NA,inf	NA,0.601058	0.000132346	0.000196548
3	chr19:55237928:T:C	55237928	NA,C	NA,T	NA,1	NA,inf	NA,inf	NA,0.662242	0.000132258	0.000198578
3	chr19:54870546:C:T	54870546	T,NA	C,NA	1,NA	inf,NA	inf,NA	0.676679,NA	0.00013215	0.000195978
3	chr19:54897419:T:C	54897419	C,NA	T,NA	1,NA	-inf,NA	inf,NA	0.623641,NA	0.000132019	0.000195055
3	chr19:55188117:A:G	55188117	NA,G	NA,A	NA,1	NA,inf	NA,inf	NA,0.785955	0.00013201	0.000197875
3	chr19:54948146:A:G	54948146	G,G	A,A	1,1	inf,-inf	inf,inf	0.238401,1.53076	0.000131906	0.000191938
3	chr19:55359522:G:A	55359522	NA,A	NA,G	NA,1	NA,inf	NA,inf	NA,0.646338	0.000131865	0.000197913
3	chr19:55300431:G:A	55300431	NA,A	NA,G	NA,1	NA,inf	NA,inf	NA,0.666878	0.000131817	0.000198025
3	chr19:54890046:T:C	54890046	C,C	T,T	1,1	inf,-inf	inf,inf	0.450569,1.4153	0.000131795	0.000203982
3	chr19:55526374:C:G	55526374	NA,G	NA,C	NA,1	NA,inf	NA,inf	NA,0.569573	0.000131766	0.000192959
3	chr19:55199808:GGAAA:G	55199808	NA,G	NA,GGAAA	NA,1	NA,inf	NA,inf	NA,0.527996	0.000131759	0.00018863
3	chr19:55068122:T:TC	55068122	NA,TC	NA,T	NA,1	NA,inf	NA,inf	NA,0.596229	0.000131354	0.000192864
3	chr19:55215154:T:C	55215154	NA,C	NA,T	NA,1	NA,inf	NA,inf	NA,0.621173	0.000131191	0.000199248
3	chr19:55359722:C:A	55359722	NA,A	NA,C	NA,1	NA,-inf	NA,inf	NA,0.573126	0.000131178	0.000192496
3	chr19:54646868:C:T	54646868	T,NA	C,NA	1,NA	inf,NA	inf,NA	0.692116,NA	0.000131147	0.000193582
3	chr19:55461736:G:C	55461736	NA,C	NA,G	NA,1	NA,inf	NA,inf	NA,0.588166	0.000130978	0.000192587
3	chr19:55193090:A:G	55193090	G,G	A,A	1,1	-inf,-inf	inf,inf	0.342545,0.375944	0.000130671	0.000183907
3	chr19:54854144:G:A	54854144	A,A	G,G	1,1	-inf,inf	inf,inf	1.41816,0.209624	0.000130625	0.000190543
3	chr19:55413990:T:A	55413990	A,NA	T,NA	1,NA	inf,NA	inf,NA	0.642074,NA	0.000130604	0.00019337
3	chr19:54684447:G:A	54684447	A,NA	G,NA	1,NA	-inf,NA	inf,NA	0.672913,NA	0.000130562	0.000193635
3	chr19:54696043:A:T	54696043	NA,T	NA,A	NA,1	NA,inf	NA,inf	NA,0.59634	0.000130541	0.000193266
3	chr19:55492895:C:T	55492895	NA,T	NA,C	NA,1	NA,-inf	NA,inf	NA,0.557615	0.000130498	0.000191342
3	chr19:54825703:G:T	54825703	T,NA	G,NA	1,NA	-inf,NA	inf,NA	0.633446,NA	0.000130404	0.000192713
3	chr19:55487496:C:T	55487496	T,T	C,C	1,1	-inf,-inf	inf,inf	1.49619,0.253531	0.000130357	0.000192187
3	chr19:54952090:A:C	54952090	C,C	A,A	1,1	inf,-inf	inf,inf	0.124684,1.60285	0.000130192	0.000193997
3	chr19:54884900:A:G	54884900	G,G	A,A	1,1	inf,inf	inf,inf	1.45986,0.000741746	0.000130192	0.000188314
3	chr19:55071963:T:C	55071963	C,C	T,T	1,1	inf,-inf	inf,inf	1.4726,0.113106	0.000130169	0.000190879
3	chr19:54754381:C:G	54754381	NA,G	NA,C	NA,1	NA,inf	NA,inf	NA,0.580736	0.000130093	0.000192307
3	chr19:54830587:G:T	54830587	T,T	G,G	1,1	inf,-inf	inf,inf	0.470456,1.35157	0.000130008	0.000193274
3	chr19:54652454:C:T	54652454	T,T	C,C	1,1	inf,inf	inf,inf	0.442166,1.32094	0.000129752	0.000188466
3	chr19:54575209:G:A	54575209	NA,A	NA,G	NA,1	NA,inf	NA,inf	NA,0.575496	0.000129748	0.000191674
3	chr19:54681020:T:C	54681020	NA,C	NA,T	NA,1	NA,-inf	NA,inf	NA,0.579329	0.000129667	0.000191804
3	chr19:55037381:A:G	55037381	NA,G	NA,A	NA,1	NA,-inf	NA,inf	NA,0.575282	0.000129601	0.000190538
3	chr19:54890259:CA:C	54890259	C,C	CA,CA	1,1	inf,-inf	inf,inf	0.453527,1.40334	0.000129599	0.000200523
3	chr19:55400158:T:C	55400158	C,C	T,T	1,1	-inf,-inf	inf,inf	1.58263,0.0968781	0.000129587	0.0001922
3	chr19:55195768:A:G	55195768	NA,G	NA,A	NA,1	NA,inf	NA,inf	NA,0.579088	0.000129513	0.00019418
3	chr19:54890707:T:C	54890707	C,C	T,T	1,1	inf,-inf	inf,inf	0.403848,1.43925	0.000129377	0.000200219
3	chr19:55271214:G:T	55271214	NA,T	NA,G	NA,1	NA,-inf	NA,inf	NA,0.527569	0.000129328	0.000189592
3	chr19:55017633:T:C	55017633	NA,C	NA,T	NA,1	NA,-inf	NA,inf	NA,0.575486	0.000129278	0.000186278
3	chr19:55017721:C:G	55017721	G,G	C,C	1,1	inf,-inf	inf,inf	0.923326,1.07466	0.000128991	0.000194414
3	chr19:55036139:AGTAAT:A	55036139	NA,A	NA,AGTAAT	NA,1	NA,inf	NA,inf	NA,0.600881	0.000128931	0.000192095
3	chr19:54796067:C:T	54796067	T,T	C,C	1,1	inf,-inf	inf,inf	0.48804,1.32754	0.000128777	0.000190715
3	chr19:55193918:G:A	55193918	NA,A	NA,G	NA,1	NA,-inf	NA,inf	NA,0.795868	0.00012873	0.000192267
3	chr19:54544858:T:C	54544858	C,NA	T,NA	1,NA	-inf,NA	inf,NA	0.613155,NA	0.000128729	0.000190858
3	chr19:55037015:A:G	55037015	NA,G	NA,A	NA,1	NA,inf	NA,inf	NA,0.599264	0.000128623	0.000191632
3	chr19:55192966:C:A	55192966	NA,A	NA,C	NA,1	NA,inf	NA,inf	NA,0.761422	0.000128608	0.000192527
3	chr19:55049099:G:A	55049099	A,A	G,G	1,1	inf,-inf	inf,inf	0.119028,1.46395	0.000128084	0.000187305
3	chr19:54732778:G:A	54732778	A,A	G,G	1,1	inf,inf	inf,inf	0.426832,1.3802	0.000128045	0.000192397
3	chr19:54889605:G:A	54889605	A,A	G,G	1,1	inf,-inf	inf,inf	0.433947,1.41172	0.000127991	0.000198109
3	chr19:55180637:C:T	55180637	T,NA	C,NA	1,NA	inf,NA	inf,NA	1.85822,NA	0.000127914	0.000252754
3	chr19:54534938:T:C	54534938	NA,C	NA,T	NA,1	NA,inf	NA,inf	NA,0.56209	0.000127867	0.000188493
3	chr19:54678531:G:A	54678531	A,NA	G,NA	1,NA	inf,NA	inf,NA	0.63861,NA	0.000127787	0.000189212
3	chr19:54572256:C:T	54572256	NA,T	NA,C	NA,1	NA,inf	NA,inf	NA,0.560581	0.000127647	0.000187475
3	chr19:54897250:C:T	54897250	NA,T	NA,C	NA,1	NA,inf	NA,inf	NA,0.577695	0.000127627	0.000187134
3	chr19:54585654:C:T	54585654	NA,T	NA,C	NA,1	NA,inf	NA,inf	NA,0.561779	0.000127584	0.000187352
3	chr19:55039933:T:C	55039933	NA,C	NA,T	NA,1	NA,inf	NA,inf	NA,0.594117	0.000127509	0.000189984
3	chr19:54631757:A:C	54631757	NA,C	NA,A	NA,1	NA,-inf	NA,inf	NA,0.595096	0.000127283	0.000189887
3	chr19:55011020:TACG:T	55011020	NA,T	NA,TACG	NA,1	NA,-inf	NA,inf	NA,0.561047	0.000126949	0.000182752
3	chr19:54588825:C:T	54588825	NA,T	NA,C	NA,1	NA,inf	NA,inf	NA,0.601366	0.000126888	0.000188861
3	chr19:54792986:C:T	54792986	NA,T	NA,C	NA,1	NA,inf	NA,inf	NA,0.589142	0.000126689	0.000188825
3	chr19:54572441:T:C	54572441	NA,C	NA,T	NA,1	NA,inf	NA,inf	NA,0.554294	0.000126673	0.000185933
3	chr19:54609438:C:T	54609438	NA,T	NA,C	NA,1	NA,inf	NA,inf	NA,0.575456	0.000126635	0.000187637
3	chr19:55016038:G:T	55016038	NA,T	NA,G	NA,1	NA,inf	NA,inf	NA,0.556721	0.000126579	0.000186822
3	chr19:55482423:A:G	55482423	G,G	A,A	1,1	inf,inf	inf,inf	1.42722,0.131506	0.000126556	0.000183123
3	chr19:55169158:C:G	55169158	NA,G	NA,C	NA,1	NA,inf	NA,inf	NA,0.588734	0.000126438	0.000188671
3	chr19:54896096:GGGGA:G	54896096	NA,G	NA,GGGGA	NA,1	NA,-inf	NA,inf	NA,0.580893	0.000126209	0.000188128
3	chr19:55526458:G:A	55526458	NA,A	NA,G	NA,1	NA,-inf	NA,inf	NA,0.538001	0.000126203	0.000185204
3	chr19:55105927:G:A	55105927	NA,A	NA,G	NA,1	NA,-inf	NA,inf	NA,0.64751	0.000126172	0.00019205
3	chr19:55479637:A:G	55479637	G,G	A,A	1,1	inf,inf	inf,inf	1.34954,0.238646	0.000126007	0.000182045
3	chr19:54726735:G:A	54726735	NA,A	NA,G	NA,1	NA,inf	NA,inf	NA,0.553176	0.000125961	0.000184996
3	chr19:55015464:A:G	55015464	NA,G	NA,A	NA,1	NA,inf	NA,inf	NA,0.553314	0.000125931	0.000185866
3	chr19:55013506:A:G	55013506	NA,G	NA,A	NA,1	NA,inf	NA,inf	NA,0.553314	0.000125931	0.000185866
3	chr19:55472947:G:A	55472947	NA,A	NA,G	NA,1	NA,inf	NA,inf	NA,0.55538	0.000125567	0.000184878
3	chr19:54527742:C:T	54527742	NA,T	NA,C	NA,1	NA,inf	NA,inf	NA,0.546255	0.000125545	0.000185148
3	chr19:55051585:G:A	55051585	NA,A	NA,G	NA,1	NA,-inf	NA,inf	NA,0.563161	0.000125498	0.000185849
3	chr19:54689692:G:A	54689692	NA,A	NA,G	NA,1	NA,-inf	NA,inf	NA,0.592378	0.000125231	0.000187802
3	chr19:55405305:C:T	55405305	T,NA	C,NA	1,NA	inf,NA	inf,NA	0.754728,NA	0.000125155	0.000187351
3	chr19:54631758:G:C	54631758	NA,C	NA,G	NA,1	NA,-inf	NA,inf	NA,0.582938	0.000125013	0.000186479
3	chr19:55496843:C:T	55496843	NA,T	NA,C	NA,1	NA,inf	NA,inf	NA,0.583101	0.000124992	0.000186944
3	chr19:54948641:A:G	54948641	G,G	A,A	1,1	inf,-inf	inf,inf	0.262497,1.49242	0.000124897	0.000181863
3	chr19:55074178:G:A	55074178	NA,A	NA,G	NA,1	NA,inf	NA,inf	NA,0.619432	0.000124836	0.00018502
3	chr19:55344156:C:T	55344156	NA,T	NA,C	NA,1	NA,-inf	NA,inf	NA,0.540213	0.000124816	0.000181748
3	chr19:54690293:C:A	54690293	A,A	C,C	1,1	inf,inf	inf,inf	0.396191,1.34484	0.000124794	0.000185442
3	chr19:55453772:G:C	55453772	NA,C	NA,G	NA,1	NA,inf	NA,inf	NA,0.585575	0.000124593	0.000186539
3	chr19:55126659:C:T	55126659	NA,T	NA,C	NA,1	NA,-inf	NA,inf	NA,0.467564	0.000124548	0.00018062
3	chr19:55424144:T:A	55424144	A,NA	T,NA	1,NA	inf,NA	inf,NA	0.624962,NA	0.000124469	0.000184201
3	chr19:54620126:G:A	54620126	NA,A	NA,G	NA,1	NA,-inf	NA,inf	NA,0.547937	0.000124468	0.000182923
3	chr19:55332087:A:G	55332087	NA,G	NA,A	NA,1	NA,inf	NA,inf	NA,0.602867	0.000124447	0.000186072
3	chr19:54825568:C:T	54825568	T,T	C,C	1,1	inf,-inf	inf,inf	0.448611,1.34712	0.000124348	0.000185263
3	chr19:54614720:C:A	54614720	A,NA	C,NA	1,NA	-inf,NA	inf,NA	0.635066,NA	0.000124206	0.000183761
3	chr19:55034330:G:A	55034330	A,NA	G,NA	1,NA	-inf,NA	inf,NA	0.700746,NA	0.000123989	0.000185181
3	chr19:54915057:C:T	54915057	NA,T	NA,C	NA,1	NA,-inf	NA,inf	NA,0.640615	0.00012396	0.000190255
3	chr19:54641629:C:T	54641629	NA,T	NA,C	NA,1	NA,inf	NA,inf	NA,0.557913	0.000123905	0.000183681
3	chr19:54733752:G:A	54733752	A,A	G,G	1,1	-inf,-inf	inf,inf	1.46102,0.0317391	0.000123885	0.00018373
3	chr19:55175140:G:A	55175140	NA,A	NA,G	NA,1	NA,-inf	NA,inf	NA,0.556414	0.000123797	0.000182215
3	chr19:55193576:G:A	55193576	A,NA	G,NA	1,NA	inf,NA	inf,NA	0.389747,NA	0.000123757	0.000180553
3	chr19:54949826:T:C	54949826	C,C	T,T	1,1	inf,-inf	inf,inf	0.375594,1.44208	0.000123743	0.000181472
3	chr19:55050957:A:G	55050957	NA,G	NA,A	NA,1	NA,inf	NA,inf	NA,0.560877	0.000123672	0.000183354
3	chr19:55322092:C:T	55322092	T,T	C,C	1,1	-inf,-inf	inf,inf	1.82551,0.386243	0.000123663	0.000183597
3	chr19:54934024:A:G	54934024	NA,G	NA,A	NA,1	NA,inf	NA,inf	NA,0.557355	0.000123584	0.000183994
3	chr19:55032801:G:A	55032801	NA,A	NA,G	NA,1	NA,inf	NA,inf	NA,0.579912	0.000123542	0.000184905
3	chr19:54702716:A:C	54702716	NA,C	NA,A	NA,1	NA,inf	NA,inf	NA,0.585762	0.000123532	0.000186086
3	chr19:55509754:G:A	55509754	A,A	G,G	1,1	-inf,-inf	inf,inf	1.53746,0.117332	0.000123372	0.000182985
3	chr19:55429526:C:T	55429526	T,NA	C,NA	1,NA	inf,NA	inf,NA	0.581316,NA	0.000123236	0.000180667
3	chr19:55232616:CA:C	55232616	C,C	CA,CA	1,1	inf,inf	inf,inf	1.39937,0.509806	0.000123085	0.000182828
3	chr19:55188862:G:A	55188862	NA,A	NA,G	NA,1	NA,inf	NA,inf	NA,0.733165	0.000123001	0.000184268
3	chr19:54572997:C:G	54572997	G,NA	C,NA	1,NA	-inf,NA	inf,NA	0.620195,NA	0.00012296	0.000181723
3	chr19:54998234:G:A	54998234	NA,A	NA,G	NA,1	NA,-inf	NA,inf	NA,0.548065	0.000122892	0.000182012
3	chr19:54915513:G:A	54915513	NA,A	NA,G	NA,1	NA,inf	NA,inf	NA,0.554132	0.000122821	0.000180244
3	chr19:54721164:C:T	54721164	NA,T	NA,C	NA,1	NA,inf	NA,inf	NA,0.533071	0.000122581	0.000179984
3	chr19:55359837:G:A	55359837	NA,A	NA,G	NA,1	NA,inf	NA,inf	NA,0.569731	0.000122262	0.000182807
3	chr19:55041565:T:A	55041565	NA,A	NA,T	NA,1	NA,inf	NA,inf	NA,0.574026	0.000122106	0.000179454
3	chr19:54717170:C:T	54717170	T,NA	C,NA	1,NA	-inf,NA	inf,NA	0.596479,NA	0.000121997	0.000180546
3	chr19:54929651:G:C	54929651	NA,C	NA,G	NA,1	NA,inf	NA,inf	NA,0.530531	0.000121988	0.000180146
3	chr19:55079403:A:G	55079403	G,NA	A,NA	1,NA	-inf,NA	inf,NA	0.629573,NA	0.000121971	0.000181448
3	chr19:55354726:C:T	55354726	NA,T	NA,C	NA,1	NA,-inf	NA,inf	NA,0.484847	0.000121695	0.000176309
3	chr19:54614719:T:TA	54614719	TA,NA	T,NA	1,NA	-inf,NA	inf,NA	0.621156,NA	0.000121563	0.000179854
3	chr19:54642358:A:G	54642358	NA,G	NA,A	NA,1	NA,inf	NA,inf	NA,0.542143	0.000121516	0.000179844
3	chr19:54625084:G:A	54625084	NA,A	NA,G	NA,1	NA,-inf	NA,inf	NA,0.531566	0.000121507	0.000178621
3	chr19:54949771:A:G	54949771	NA,G	NA,A	NA,1	NA,-inf	NA,inf	NA,0.540781	0.000121307	0.000179763
3	chr19:54852049:G:A	54852049	A,A	G,G	1,1	inf,-inf	inf,inf	0.139439,1.48982	0.000121232	0.000179891
3	chr19:55192701:G:A	55192701	NA,A	NA,G	NA,1	NA,-inf	NA,inf	NA,0.477328	0.000121168	0.000176378
3	chr19:55126663:T:C	55126663	NA,C	NA,T	NA,1	NA,-inf	NA,inf	NA,0.449147	0.000121158	0.000175723
3	chr19:54671259:C:T	54671259	NA,T	NA,C	NA,1	NA,-inf	NA,inf	NA,0.57762	0.000121147	0.000182013
3	chr19:55192070:G:A	55192070	A,A	G,G	1,1	inf,inf	inf,inf	2.68615,0.392202	0.000121098	0.000271413
3	chr19:54956565:G:T	54956565	NA,T	NA,G	NA,1	NA,-inf	NA,inf	NA,0.595444	0.000120992	0.000182625
3	chr19:55333838:C:T	55333838	NA,T	NA,C	NA,1	NA,inf	NA,inf	NA,0.593998	0.000120959	0.000181164
3	chr19:55040251:C:T	55040251	NA,T	NA,C	NA,1	NA,-inf	NA,inf	NA,0.707893	0.000120794	0.000194845
3	chr19:55058680:TTTTGC:T	55058680	NA,T	NA,TTTTGC	NA,1	NA,inf	NA,inf	NA,0.560887	0.000120722	0.000179971
3	chr19:54635747:C:T	54635747	NA,T	NA,C	NA,1	NA,-inf	NA,inf	NA,0.531688	0.000120631	0.000177711
3	chr19:54958782:T:TC	54958782	TC,TC	T,T	1,1	inf,inf	inf,inf	0.906558,0.866398	0.000120608	0.000173725
3	chr19:55358892:G:A	55358892	A,NA	G,NA	1,NA	-inf,NA	inf,NA	0.600169,NA	0.000120443	0.000179779
3	chr19:54678023:A:G	54678023	NA,G	NA,A	NA,1	NA,-inf	NA,inf	NA,0.553802	0.000120347	0.000178988
3	chr19:55387734:C:T	55387734	T,NA	C,NA	1,NA	inf,NA	inf,NA	0.559795,NA	0.000120263	0.000175549
3	chr19:55462114:G:A	55462114	NA,A	NA,G	NA,1	NA,-inf	NA,inf	NA,0.532249	0.00011994	0.000177246
3	chr19:54572503:A:G	54572503	NA,G	NA,A	NA,1	NA,inf	NA,inf	NA,0.518655	0.000119899	0.000176161
3	chr19:54640094:T:G	54640094	NA,G	NA,T	NA,1	NA,inf	NA,inf	NA,0.535708	0.000119885	0.000177718
3	chr19:54828801:C:A	54828801	A,A	C,C	1,1	inf,-inf	inf,inf	0.471254,1.3085	0.00011986	0.000178204
3	chr19:55186004:C:G	55186004	NA,G	NA,C	NA,1	NA,inf	NA,inf	NA,0.483768	0.000119811	0.000176943
3	chr19:54614709:AG:A	54614709	A,NA	AG,NA	1,NA	-inf,NA	inf,NA	0.611683,NA	0.000119792	0.000177238
3	chr19:55462394:G:T	55462394	NA,T	NA,G	NA,1	NA,-inf	NA,inf	NA,0.53131	0.000119774	0.000177001
3	chr19:55294454:T:C	55294454	NA,C	NA,T	NA,1	NA,inf	NA,inf	NA,0.584405	0.000119495	0.000178195
3	chr19:55196794:T:C	55196794	NA,C	NA,T	NA,1	NA,inf	NA,inf	NA,0.65366	0.00011949	0.000178127
3	chr19:55466656:CTCTG:C	55466656	C,NA	CTCTG,NA	1,NA	inf,NA	inf,NA	0.594249,NA	0.000119489	0.000176839
3	chr19:54911112:C:T	54911112	T,T	C,C	1,1	inf,-inf	inf,inf	0.257848,1.42973	0.00011934	0.00018024
3	chr19:55265455:G:A	55265455	A,A	G,G	1,1	-inf,-inf	inf,inf	1.1731,1.17114	0.000119259	0.000219886
3	chr19:55462850:T:C	55462850	C,C	T,T	1,1	inf,inf	inf,inf	0.745173,0.979972	0.00011925	0.000173694
3	chr19:55170744:T:G	55170744	NA,G	NA,T	NA,1	NA,-inf	NA,inf	NA,0.663102	0.00011923	0.000177236
3	chr19:54614697:T:C	54614697	NA,C	NA,T	NA,1	NA,inf	NA,inf	NA,0.537271	0.000119229	0.000176706
3	chr19:55151712:T:C	55151712	NA,C	NA,T	NA,1	NA,inf	NA,inf	NA,0.584837	0.000118999	0.000178543
3	chr19:54664688:A:C	54664688	NA,C	NA,A	NA,1	NA,-inf	NA,inf	NA,0.55585	0.000118936	0.00017794
3	chr19:54589645:A:T	54589645	NA,T	NA,A	NA,1	NA,-inf	NA,inf	NA,0.528691	0.000118846	0.000175798
3	chr19:54573627:C:T	54573627	NA,T	NA,C	NA,1	NA,inf	NA,inf	NA,0.512429	0.000118794	0.00017455
3	chr19:55306857:T:C	55306857	C,NA	T,NA	1,NA	-inf,NA	inf,NA	0.336137,NA	0.000118781	0.000174716
3	chr19:55198706:G:A	55198706	A,A	G,G	1,1	-inf,-inf	inf,inf	2.06708,0.227395	0.000118728	0.000193445
3	chr19:55176763:TGGTTTAA:T	55176763	NA,T	NA,TGGTTTAA	NA,1	NA,inf	NA,inf	NA,0.576066	0.000118727	0.000177725
3	chr19:54657151:T:C	54657151	C,NA	T,NA	1,NA	inf,NA	inf,NA	0.631755,NA	0.000118607	0.000175246
3	chr19:54717143:G:A	54717143	NA,A	NA,G	NA,1	NA,inf	NA,inf	NA,0.52542	0.000118595	0.000174784
3	chr19:54920381:T:C	54920381	NA,C	NA,T	NA,1	NA,inf	NA,inf	NA,0.513825	0.000118538	0.000175578
3	chr19:55521840:C:T	55521840	NA,T	NA,C	NA,1	NA,-inf	NA,inf	NA,0.512326	0.000118523	0.000174777
3	chr19:54729774:G:A	54729774	NA,A	NA,G	NA,1	NA,inf	NA,inf	NA,0.530778	0.000118459	0.000174623
3	chr19:55525145:GC:G	55525145	NA,G	NA,GC	NA,1	NA,-inf	NA,inf	NA,0.514004	0.000118455	0.000173664
3	chr19:54998898:G:A	54998898	A,A	G,G	1,1	inf,-inf	inf,inf	0.146646,1.45047	0.000118399	0.000169147
3	chr19:55260153:A:G	55260153	G,NA	A,NA	1,NA	inf,NA	inf,NA	0.449411,NA	0.000118368	0.000172072
3	chr19:55525741:G:A	55525741	NA,A	NA,G	NA,1	NA,inf	NA,inf	NA,0.498311	0.00011821	0.000173266
3	chr19:54710153:G:A	54710153	A,NA	G,NA	1,NA	inf,NA	inf,NA	0.638368,NA	0.000118189	0.000175684
3	chr19:55191367:G:A	55191367	NA,A	NA,G	NA,1	NA,-inf	NA,inf	NA,0.490987	0.000118044	0.0001737
3	chr19:54609668:T:G	54609668	NA,G	NA,T	NA,1	NA,inf	NA,inf	NA,0.529638	0.000117892	0.000174857
3	chr19:55087559:T:C	55087559	NA,C	NA,T	NA,1	NA,inf	NA,inf	NA,0.508259	0.000117884	0.000173306
3	chr19:55295031:G:A	55295031	NA,A	NA,G	NA,1	NA,inf	NA,inf	NA,0.553927	0.000117844	0.000176621
3	chr19:54890252:C:G	54890252	NA,G	NA,C	NA,1	NA,inf	NA,inf	NA,0.536201	0.000117771	0.000176216
3	chr19:55248589:T:C	55248589	C,C	T,T	1,1	inf,-inf	inf,inf	0.314913,1.40542	0.000117737	0.000182147
3	chr19:55003647:C:A	55003647	NA,A	NA,C	NA,1	NA,-inf	NA,inf	NA,0.496067	0.00011771	0.000172648
3	chr19:55135837:C:T	55135837	NA,T	NA,C	NA,1	NA,-inf	NA,inf	NA,0.590495	0.000117702	0.000179217
3	chr19:54542683:C:T	54542683	NA,T	NA,C	NA,1	NA,-inf	NA,inf	NA,0.524141	0.000117691	0.000174229
3	chr19:55008702:A:G	55008702	NA,G	NA,A	NA,1	NA,-inf	NA,inf	NA,0.487072	0.00011768	0.000171966
3	chr19:55106658:A:G	55106658	NA,G	NA,A	NA,1	NA,-inf	NA,inf	NA,0.500633	0.000117541	0.000174134
3	chr19:55014071:A:C	55014071	NA,C	NA,A	NA,1	NA,inf	NA,inf	NA,0.529096	0.000117366	0.000173748
3	chr19:55175155:C:T	55175155	NA,T	NA,C	NA,1	NA,inf	NA,inf	NA,0.567639	0.000117341	0.000175632
3	chr19:55151728:G:T	55151728	NA,T	NA,G	NA,1	NA,inf	NA,inf	NA,0.57527	0.000117306	0.000176
3	chr19:54975741:C:T	54975741	T,NA	C,NA	1,NA	-inf,NA	inf,NA	0.531037,NA	0.000117169	0.000173001
3	chr19:54537228:G:A	54537228	NA,A	NA,G	NA,1	NA,-inf	NA,inf	NA,0.530281	0.000116957	0.000174587
3	chr19:55335467:G:A	55335467	NA,A	NA,G	NA,1	NA,-inf	NA,inf	NA,0.489881	0.000116802	0.000170013
3	chr19:55176698:T:C	55176698	NA,C	NA,T	NA,1	NA,inf	NA,inf	NA,0.563462	0.000116643	0.000174571
3	chr19:54628016:T:G	54628016	NA,G	NA,T	NA,1	NA,-inf	NA,inf	NA,0.503279	0.000116517	0.000171369
3	chr19:54530915:A:T	54530915	NA,T	NA,A	NA,1	NA,-inf	NA,inf	NA,0.532376	0.000116369	0.000174323
3	chr19:55151462:C:T	55151462	NA,T	NA,C	NA,1	NA,inf	NA,inf	NA,0.510687	0.000116335	0.000172718
3	chr19:54606751:A:G	54606751	G,NA	A,NA	1,NA	inf,NA	inf,NA	0.611329,NA	0.000116312	0.000172547
3	chr19:54575488:C:T	54575488	NA,T	NA,C	NA,1	NA,-inf	NA,inf	NA,0.533679	0.000116275	0.000173329
3	chr19:54588780:C:T	54588780	T,NA	C,NA	1,NA	-inf,NA	inf,NA	0.582626,NA	0.00011618	0.000171703
3	chr19:54752694:C:T	54752694	NA,T	NA,C	NA,1	NA,-inf	NA,inf	NA,0.515388	0.000116166	0.000172227
3	chr19:54703941:T:A	54703941	A,A	T,T	1,1	inf,inf	inf,inf	1.32281,0.367873	0.000116108	0.000171475
3	chr19:54852498:T:C	54852498	NA,C	NA,T	NA,1	NA,-inf	NA,inf	NA,0.504046	0.000116002	0.000171097
3	chr19:54701503:G:A	54701503	NA,A	NA,G	NA,1	NA,inf	NA,inf	NA,0.527107	0.00011591	0.000172453
3	chr19:55525677:C:T	55525677	NA,T	NA,C	NA,1	NA,inf	NA,inf	NA,0.485023	0.000115841	0.000169842
3	chr19:54694237:T:C	54694237	NA,C	NA,T	NA,1	NA,inf	NA,inf	NA,0.502049	0.000115761	0.000170972
3	chr19:55175418:A:G	55175418	NA,G	NA,A	NA,1	NA,inf	NA,inf	NA,0.560774	0.000115745	0.000173267
3	chr19:55176510:A:G	55176510	NA,G	NA,A	NA,1	NA,inf	NA,inf	NA,0.557519	0.000115658	0.000173079
3	chr19:54583346:G:A	54583346	NA,A	NA,G	NA,1	NA,inf	NA,inf	NA,0.492621	0.000115651	0.000170358
3	chr19:55232280:C:T	55232280	NA,T	NA,C	NA,1	NA,-inf	NA,inf	NA,0.47339	0.000115439	0.000166694
3	chr19:54683969:G:A	54683969	NA,A	NA,G	NA,1	NA,inf	NA,inf	NA,0.493204	0.000115376	0.000169128
3	chr19:55108867:T:C	55108867	NA,C	NA,T	NA,1	NA,-inf	NA,inf	NA,0.486273	0.000115148	0.000170558
3	chr19:55011202:GGA:G	55011202	NA,G	NA,GGA	NA,1	NA,-inf	NA,inf	NA,0.490337	0.000115124	0.000166958
3	chr19:55342945:G:A	55342945	A,A	G,G	1,1	-inf,-inf	inf,inf	1.45626,0.489356	0.000115112	0.000172437
3	chr19:54796198:A:T	54796198	NA,T	NA,A	NA,1	NA,inf	NA,inf	NA,0.494503	0.000114983	0.000168945
3	chr19:55176434:A:G	55176434	NA,G	NA,A	NA,1	NA,inf	NA,inf	NA,0.553006	0.000114949	0.000172009
3	chr19:54625389:G:T	54625389	T,T	G,G	1,1	-inf,-inf	inf,inf	1.08653,0.605431	0.000114925	0.000168119
3	chr19:55469818:A:T	55469818	T,NA	A,NA	1,NA	inf,NA	inf,NA	0.551066,NA	0.000114824	0.00016848
3	chr19:55150144:T:C	55150144	NA,C	NA,T	NA,1	NA,-inf	NA,inf	NA,0.577059	0.000114765	0.00017337
3	chr19:55131898:G:T	55131898	NA,T	NA,G	NA,1	NA,-inf	NA,inf	NA,0.465072	0.000114332	0.000166881
3	chr19:55030933:C:T	55030933	NA,T	NA,C	NA,1	NA,inf	NA,inf	NA,0.525538	0.000114322	0.000170807
3	chr19:55072087:C:T	55072087	NA,T	NA,C	NA,1	NA,inf	NA,inf	NA,0.475	0.000114223	0.000167075
3	chr19:55019137:A:G	55019137	NA,G	NA,A	NA,1	NA,inf	NA,inf	NA,0.486944	0.000114209	0.000168604
3	chr19:55182670:G:A	55182670	NA,A	NA,G	NA,1	NA,inf	NA,inf	NA,0.735734	0.000114131	0.000174902
3	chr19:55352806:G:A	55352806	NA,A	NA,G	NA,1	NA,-inf	NA,inf	NA,0.451529	0.000114103	0.000166159
3	chr19:55189474:T:C	55189474	C,C	T,T	1,1	inf,inf	inf,inf	4.29543,0.764316	0.000113911	0.00447763
3	chr19:55164068:T:A	55164068	NA,A	NA,T	NA,1	NA,inf	NA,inf	NA,0.651741	0.000113891	0.000170454
3	chr19:54897450:T:C	54897450	C,C	T,T	1,1	-inf,-inf	inf,inf	0.213524,1.3408	0.000113752	0.000165614
3	chr19:55467693:G:A	55467693	NA,A	NA,G	NA,1	NA,inf	NA,inf	NA,0.478124	0.000113684	0.000166236
3	chr19:55280604:A:G	55280604	NA,G	NA,A	NA,1	NA,inf	NA,inf	NA,0.506414	0.000113661	0.000170013
3	chr19:55358759:G:A	55358759	NA,A	NA,G	NA,1	NA,inf	NA,inf	NA,0.514683	0.00011345	0.00016962
3	chr19:55126301:C:T	55126301	NA,T	NA,C	NA,1	NA,inf	NA,inf	NA,0.574512	0.000113259	0.000167985
3	chr19:54580241:T:C	54580241	C,NA	T,NA	1,NA	inf,NA	inf,NA	0.598479,NA	0.000113206	0.000167225
3	chr19:55351749:G:A	55351749	A,NA	G,NA	1,NA	inf,NA	inf,NA	0.538391,NA	0.000113084	0.000166354
3	chr19:54587649:A:G	54587649	NA,G	NA,A	NA,1	NA,inf	NA,inf	NA,0.489636	0.000113083	0.000166574
3	chr19:54829386:G:C	54829386	C,C	G,G	1,1	-inf,inf	inf,inf	0.839607,0.886748	0.000113048	0.000164209
3	chr19:55364051:A:G	55364051	NA,G	NA,A	NA,1	NA,-inf	NA,inf	NA,0.444791	0.000113018	0.000164641
3	chr19:55175618:C:T	55175618	NA,T	NA,C	NA,1	NA,inf	NA,inf	NA,0.54082	0.000113011	0.000169081
3	chr19:55391015:A:G	55391015	NA,G	NA,A	NA,1	NA,inf	NA,inf	NA,0.543132	0.000112923	0.000169851
3	chr19:54985398:C:T	54985398	T,T	C,C	1,1	-inf,inf	inf,inf	0.402508,1.30397	0.000112915	0.000167747
3	chr19:54587648:C:T	54587648	NA,T	NA,C	NA,1	NA,inf	NA,inf	NA,0.489016	0.000112888	0.000166318
3	chr19:54827828:C:G	54827828	G,G	C,C	1,1	inf,-inf	inf,inf	0.634045,1.13591	0.000112861	0.000166654
3	chr19:54587153:C:T	54587153	NA,T	NA,C	NA,1	NA,inf	NA,inf	NA,0.488182	0.000112814	0.000166194
3	chr19:55032823:T:C	55032823	NA,C	NA,T	NA,1	NA,inf	NA,inf	NA,0.514519	0.000112637	0.000168396
3	chr19:54675729:G:A	54675729	NA,A	NA,G	NA,1	NA,-inf	NA,inf	NA,0.515489	0.000112588	0.000168103
3	chr19:54586121:C:T	54586121	NA,T	NA,C	NA,1	NA,inf	NA,inf	NA,0.486747	0.000112582	0.000165855
3	chr19:55031417:G:A	55031417	NA,A	NA,G	NA,1	NA,inf	NA,inf	NA,0.516514	0.000112565	0.000168331
3	chr19:54586149:T:A	54586149	NA,A	NA,T	NA,1	NA,inf	NA,inf	NA,0.486436	0.000112532	0.000165781
3	chr19:54586155:A:C	54586155	NA,C	NA,A	NA,1	NA,inf	NA,inf	NA,0.486436	0.000112532	0.000165781
3	chr19:54922409:G:A	54922409	NA,A	NA,G	NA,1	NA,inf	NA,inf	NA,0.478099	0.000112514	0.000166642
3	chr19:54586056:T:C	54586056	NA,C	NA,T	NA,1	NA,inf	NA,inf	NA,0.48622	0.000112497	0.00016573
3	chr19:54925411:A:T	54925411	NA,T	NA,A	NA,1	NA,-inf	NA,inf	NA,0.509176	0.000112425	0.000167813
3	chr19:55175012:G:A	55175012	NA,A	NA,G	NA,1	NA,inf	NA,inf	NA,0.537607	0.000112393	0.000168038
3	chr19:55393373:C:T	55393373	NA,T	NA,C	NA,1	NA,-inf	NA,inf	NA,0.452848	0.00011239	0.000164252
3	chr19:55276938:G:A	55276938	A,NA	G,NA	1,NA	-inf,NA	inf,NA	0.759989,NA	0.000112382	0.000167028
3	chr19:55347858:G:A	55347858	A,NA	G,NA	1,NA	-inf,NA	inf,NA	0.287584,NA	0.000112362	0.000165688
3	chr19:55478662:A:G	55478662	NA,G	NA,A	NA,1	NA,-inf	NA,inf	NA,0.485863	0.000112362	0.000164054
3	chr19:54975990:C:T	54975990	NA,T	NA,C	NA,1	NA,-inf	NA,inf	NA,0.517231	0.000112354	0.000166686
3	chr19:54586407:T:C	54586407	NA,C	NA,T	NA,1	NA,inf	NA,inf	NA,0.484576	0.000112233	0.000165342
3	chr19:54549758:G:A	54549758	NA,A	NA,G	NA,1	NA,inf	NA,inf	NA,0.506526	0.000112202	0.000167789
3	chr19:55251355:A:C	55251355	NA,C	NA,A	NA,1	NA,-inf	NA,inf	NA,0.456145	0.000112109	0.000162156
3	chr19:54924924:G:A	54924924	NA,A	NA,G	NA,1	NA,-inf	NA,inf	NA,0.563052	0.00011198	0.000168833
3	chr19:55403517:GAAGAAAGAAAAAGGA:G	55403517	G,NA	GAAGAAAGAAAAAGGA,NA	1,NA	inf,NA	inf,NA	0.507405,NA	0.000111961	0.000166061
3	chr19:54696538:T:G	54696538	NA,G	NA,T	NA,1	NA,inf	NA,inf	NA,0.482198	0.000111937	0.000165443
3	chr19:54682162:C:T	54682162	NA,T	NA,C	NA,1	NA,-inf	NA,inf	NA,0.51803	0.000111905	0.000167755
3	chr19:54646226:TTAAAAA:T	54646226	T,NA	TTAAAAA,NA	1,NA	inf,NA	inf,NA	0.587264,NA	0.000111821	0.000165122
3	chr19:54950778:T:A	54950778	A,A	T,T	1,1	inf,-inf	inf,inf	0.330844,1.40213	0.000111692	0.00016286
3	chr19:55031312:C:T	55031312	NA,T	NA,C	NA,1	NA,inf	NA,inf	NA,0.510584	0.000111647	0.000166925
3	chr19:55524612:C:A	55524612	NA,A	NA,C	NA,1	NA,inf	NA,inf	NA,0.451946	0.000111614	0.000163269
3	chr19:54667225:A:G	54667225	G,G	A,A	1,1	-inf,-inf	inf,inf	0.206706,1.38985	0.000111588	0.000166617
3	chr19:54631750:C:G	54631750	NA,G	NA,C	NA,1	NA,-inf	NA,inf	NA,0.503535	0.000111526	0.000166228
3	chr19:55482873:C:T	55482873	T,T	C,C	1,1	inf,inf	inf,inf	1.37325,0.178367	0.000111464	0.000164182
3	chr19:54947015:T:G	54947015	NA,G	NA,T	NA,1	NA,inf	NA,inf	NA,0.511322	0.000111391	0.000164047
3	chr19:55032617:A:G	55032617	NA,G	NA,A	NA,1	NA,inf	NA,inf	NA,0.508238	0.00011131	0.000166413
3	chr19:55035411:C:T	55035411	T,NA	C,NA	1,NA	-inf,NA	inf,NA	0.567871,NA	0.000111233	0.000164768
3	chr19:55032467:G:A	55032467	NA,A	NA,G	NA,1	NA,inf	NA,inf	NA,0.506949	0.000111111	0.000166112
3	chr19:55032649:A:T	55032649	NA,T	NA,A	NA,1	NA,inf	NA,inf	NA,0.506949	0.000111111	0.000166112
3	chr19:55031930:G:A	55031930	NA,A	NA,G	NA,1	NA,inf	NA,inf	NA,0.506949	0.000111111	0.000166112
3	chr19:55175984:T:A	55175984	NA,A	NA,T	NA,1	NA,inf	NA,inf	NA,0.531237	0.000111089	0.000166224
3	chr19:54822550:C:G	54822550	NA,G	NA,C	NA,1	NA,inf	NA,inf	NA,0.515618	0.000111077	0.000166641
3	chr19:55192643:C:T	55192643	NA,T	NA,C	NA,1	NA,-inf	NA,inf	NA,0.419841	0.000111054	0.000161868
3	chr19:54867666:T:C	54867666	NA,C	NA,T	NA,1	NA,-inf	NA,inf	NA,0.489715	0.000111011	0.000164181
3	chr19:55031660:A:T	55031660	NA,T	NA,A	NA,1	NA,inf	NA,inf	NA,0.506151	0.000110986	0.000165924
3	chr19:55384894:C:T	55384894	T,NA	C,NA	1,NA	-inf,NA	inf,NA	0.449856,NA	0.000110932	0.000162575
3	chr19:55145677:G:C	55145677	NA,C	NA,G	NA,1	NA,-inf	NA,inf	NA,0.47906	0.00011081	0.00016365
3	chr19:54654271:T:G	54654271	G,NA	T,NA	1,NA	-inf,NA	inf,NA	0.56989,NA	0.000110809	0.000164201
3	chr19:55343021:G:A	55343021	A,A	G,G	1,1	inf,inf	inf,inf	1.32002,0.4756	0.000110681	0.000160135
3	chr19:55324960:A:G	55324960	NA,G	NA,A	NA,1	NA,-inf	NA,inf	NA,0.441882	0.000110564	0.000163399
3	chr19:55332846:C:T	55332846	NA,T	NA,C	NA,1	NA,inf	NA,inf	NA,0.519323	0.000110551	0.000164722
3	chr19:55166408:G:A	55166408	A,NA	G,NA	1,NA	-inf,NA	inf,NA	0.700501,NA	0.000110492	0.000165228
3	chr19:54930032:G:A	54930032	A,A	G,G	1,1	-inf,inf	inf,inf	0.606291,1.16025	0.000110152	0.000168877
3	chr19:54957917:A:T	54957917	NA,T	NA,A	NA,1	NA,-inf	NA,inf	NA,0.521859	0.000110133	0.000165606
3	chr19:55514273:T:C	55514273	C,C	T,T	1,1	inf,inf	inf,inf	1.41211,0.220337	0.000110093	0.000160183
3	chr19:55185035:C:T	55185035	NA,T	NA,C	NA,1	NA,inf	NA,inf	NA,0.702118	0.000110001	0.000166471
3	chr19:55030899:A:G	55030899	G,NA	A,NA	1,NA	-inf,NA	inf,NA	0.575585,NA	0.000109984	0.000163008
3	chr19:55462779:C:T	55462779	T,T	C,C	1,1	inf,inf	inf,inf	0.75927,0.918374	0.000109963	0.000160158
3	chr19:54621443:T:A	54621443	NA,A	NA,T	NA,1	NA,inf	NA,inf	NA,0.479981	0.000109962	0.00016356
3	chr19:55176045:C:T	55176045	NA,T	NA,C	NA,1	NA,-inf	NA,inf	NA,0.615486	0.000109894	0.000162235
3	chr19:55178583:G:A	55178583	NA,A	NA,G	NA,1	NA,-inf	NA,inf	NA,0.410058	0.000109805	0.000160445
3	chr19:54586744:T:C	54586744	NA,C	NA,T	NA,1	NA,inf	NA,inf	NA,0.469759	0.000109772	0.000161795
3	chr19:55009929:G:A	55009929	NA,A	NA,G	NA,1	NA,-inf	NA,inf	NA,0.491949	0.000109758	0.000164139
3	chr19:54631748:C:T	54631748	NA,T	NA,C	NA,1	NA,-inf	NA,inf	NA,0.49191	0.000109719	0.000163518
3	chr19:55202778:C:T	55202778	NA,T	NA,C	NA,1	NA,inf	NA,inf	NA,0.486195	0.0001093	0.000162674
3	chr19:55372477:G:A	55372477	NA,A	NA,G	NA,1	NA,inf	NA,inf	NA,0.507085	0.000109284	0.000165722
3	chr19:55491891:G:T	55491891	NA,T	NA,G	NA,1	NA,-inf	NA,inf	NA,0.45385	0.000109254	0.000161037
3	chr19:55525172:C:T	55525172	NA,T	NA,C	NA,1	NA,inf	NA,inf	NA,0.437292	0.00010925	0.00015986
3	chr19:54947305:C:A	54947305	A,A	C,C	1,1	inf,-inf	inf,inf	0.249366,1.42513	0.000109213	0.000159108
3	chr19:55521794:C:T	55521794	T,NA	C,NA	1,NA	-inf,NA	inf,NA	0.566928,NA	0.000109125	0.000161682
3	chr19:55150836:C:T	55150836	NA,T	NA,C	NA,1	NA,inf	NA,inf	NA,0.474587	0.000109085	0.000162471
3	chr19:55025858:T:C	55025858	NA,C	NA,T	NA,1	NA,inf	NA,inf	NA,0.45439	0.000109017	0.000160936
3	chr19:54898518:C:T	54898518	T,T	C,C	1,1	-inf,-inf	inf,inf	1.33722,0.0844939	0.00010899	0.000158916
3	chr19:54538513:G:A	54538513	NA,A	NA,G	NA,1	NA,inf	NA,inf	NA,0.455092	0.000108854	0.000160466
3	chr19:54697624:T:C	54697624	NA,C	NA,T	NA,1	NA,inf	NA,inf	NA,0.462832	0.000108843	0.000160896
3	chr19:54581706:A:G	54581706	G,G	A,A	1,1	inf,inf	inf,inf	0.49084,1.18462	0.000108842	0.000159033
3	chr19:55211495:C:T	55211495	NA,T	NA,C	NA,1	NA,inf	NA,inf	NA,0.524588	0.000108836	0.000163508
3	chr19:55091535:G:A	55091535	NA,A	NA,G	NA,1	NA,inf	NA,inf	NA,0.48703	0.000108835	0.000161677
3	chr19:55026243:C:T	55026243	NA,T	NA,C	NA,1	NA,-inf	NA,inf	NA,0.445218	0.000108764	0.000158674
3	chr19:55074447:G:C	55074447	NA,C	NA,G	NA,1	NA,-inf	NA,inf	NA,0.63926	0.000108757	0.00017243
3	chr19:55174770:A:G	55174770	NA,G	NA,A	NA,1	NA,inf	NA,inf	NA,0.514658	0.000108665	0.000162545
3	chr19:54682812:C:T	54682812	NA,T	NA,C	NA,1	NA,inf	NA,inf	NA,0.449877	0.000108647	0.000160011
3	chr19:54900312:G:A	54900312	A,NA	G,NA	1,NA	-inf,NA	inf,NA	0.507852,NA	0.000108519	0.000160475
3	chr19:55071953:G:A	55071953	NA,A	NA,G	NA,1	NA,inf	NA,inf	NA,0.380893	0.000108497	0.000159834
3	chr19:54931042:C:A	54931042	A,A	C,C	1,1	-inf,inf	inf,inf	0.200631,1.4229	0.000108449	0.000163819
3	chr19:55358951:C:T	55358951	NA,T	NA,C	NA,1	NA,inf	NA,inf	NA,0.48718	0.000108379	0.000161889
3	chr19:54636448:G:A	54636448	A,A	G,G	1,1	inf,inf	inf,inf	1.29177,0.413586	0.000108369	0.000159142
3	chr19:55205275:C:A	55205275	NA,A	NA,C	NA,1	NA,-inf	NA,inf	NA,1.44034	0.000108248	0.00036328
3	chr19:55493377:A:AG	55493377	AG,AG	A,A	1,1	inf,inf	inf,inf	1.44147,0.0628144	0.000108227	0.000160102
3	chr19:55206422:C:T	55206422	T,NA	C,NA	1,NA	-inf,NA	inf,NA	0.670265,NA	0.000108193	0.000161759
3	chr19:54532248:C:T	54532248	NA,T	NA,C	NA,1	NA,-inf	NA,inf	NA,0.480323	0.000108171	0.000161907
3	chr19:54950745:A:G	54950745	G,G	A,A	1,1	inf,-inf	inf,inf	0.23468,1.42314	0.00010814	0.000157284
3	chr19:54869689:G:A	54869689	NA,A	NA,G	NA,1	NA,-inf	NA,inf	NA,0.46998	0.000108046	0.000160078
3	chr19:55019501:T:C	55019501	NA,C	NA,T	NA,1	NA,inf	NA,inf	NA,0.447578	0.000107945	0.000159367
3	chr19:55371992:G:C	55371992	NA,C	NA,G	NA,1	NA,inf	NA,inf	NA,0.521938	0.000107854	0.000161369
3	chr19:55024939:C:T	55024939	NA,T	NA,C	NA,1	NA,inf	NA,inf	NA,0.446549	0.00010779	0.000159138
3	chr19:55022228:C:T	55022228	NA,T	NA,C	NA,1	NA,inf	NA,inf	NA,0.446549	0.00010779	0.000159138
3	chr19:55018347:T:C	55018347	NA,C	NA,T	NA,1	NA,inf	NA,inf	NA,0.446246	0.000107743	0.00015907
3	chr19:55019251:A:G	55019251	NA,G	NA,A	NA,1	NA,inf	NA,inf	NA,0.446232	0.000107738	0.000159065
3	chr19:55023137:G:C	55023137	NA,C	NA,G	NA,1	NA,inf	NA,inf	NA,0.446193	0.000107735	0.000159058
3	chr19:54955489:T:C	54955489	C,C	T,T	1,1	inf,inf	inf,inf	1.17921,0.555789	0.000107709	0.000157262
3	chr19:54952402:G:A	54952402	NA,A	NA,G	NA,1	NA,inf	NA,inf	NA,0.487952	0.000107688	0.000158705
3	chr19:55025059:C:A	55025059	NA,A	NA,C	NA,1	NA,inf	NA,inf	NA,0.445803	0.000107676	0.000158972
3	chr19:55473612:A:C	55473612	C,NA	A,NA	1,NA	-inf,NA	inf,NA	0.62639,NA	0.000107513	0.000160853
3	chr19:55170930:C:T	55170930	NA,T	NA,C	NA,1	NA,-inf	NA,inf	NA,0.432048	0.000107219	0.000158202
3	chr19:54714333:G:A	54714333	A,A	G,G	1,1	-inf,inf	inf,inf	0.730982,1.01909	0.000107202	0.000158619
3	chr19:54697851:G:C	54697851	NA,C	NA,G	NA,1	NA,inf	NA,inf	NA,0.448999	0.000107176	0.000158196
3	chr19:54692475:C:T	54692475	T,NA	C,NA	1,NA	-inf,NA	inf,NA	0.491806,NA	0.000107124	0.000158165
3	chr19:54706446:T:C	54706446	NA,C	NA,T	NA,1	NA,inf	NA,inf	NA,0.45037	0.000107016	0.000157832
3	chr19:54535999:C:T	54535999	NA,T	NA,C	NA,1	NA,-inf	NA,inf	NA,0.462445	0.00010692	0.000158553
3	chr19:54577818:A:T	54577818	NA,T	NA,A	NA,1	NA,-inf	NA,inf	NA,0.455357	0.000106765	0.00015817
3	chr19:55176818:C:T	55176818	T,NA	C,NA	1,NA	inf,NA	inf,NA	1.73307,NA	0.000106603	0.000204494
3	chr19:54640189:T:C	54640189	C,C	T,T	1,1	inf,inf	inf,inf	1.35636,0.325449	0.000106537	0.000158319
3	chr19:55175049:T:C	55175049	NA,C	NA,T	NA,1	NA,inf	NA,inf	NA,0.497971	0.000106506	0.000159151
3	chr19:54697852:G:C	54697852	NA,C	NA,G	NA,1	NA,inf	NA,inf	NA,0.444242	0.000106469	0.000157155
3	chr19:54593418:A:G	54593418	NA,G	NA,A	NA,1	NA,-inf	NA,inf	NA,0.447193	0.000106413	0.000157034
3	chr19:55031857:T:C	55031857	NA,C	NA,T	NA,1	NA,inf	NA,inf	NA,0.474375	0.000106253	0.000158774
3	chr19:54646763:G:T	54646763	NA,T	NA,G	NA,1	NA,inf	NA,inf	NA,0.48577	0.000106197	0.000159537
3	chr19:55468212:T:C	55468212	NA,C	NA,T	NA,1	NA,-inf	NA,inf	NA,0.438432	0.000106196	0.00015706
3	chr19:54568424:A:G	54568424	NA,G	NA,A	NA,1	NA,-inf	NA,inf	NA,0.462879	0.000106196	0.000157816
3	chr19:54641452:C:T	54641452	NA,T	NA,C	NA,1	NA,inf	NA,inf	NA,0.474818	0.000106058	0.000157799
3	chr19:54575489:A:G	54575489	NA,G	NA,A	NA,1	NA,-inf	NA,inf	NA,0.466495	0.000106054	0.000157927
3	chr19:55066815:T:C	55066815	NA,C	NA,T	NA,1	NA,-inf	NA,inf	NA,0.482622	0.000106023	0.000158826
3	chr19:55033689:A:G	55033689	NA,G	NA,A	NA,1	NA,inf	NA,inf	NA,0.472776	0.000105944	0.000158319
3	chr19:54963798:C:T	54963798	NA,T	NA,C	NA,1	NA,-inf	NA,inf	NA,0.484731	0.000105907	0.000157653
3	chr19:54867627:G:GA	54867627	NA,GA	NA,G	NA,1	NA,inf	NA,inf	NA,0.439113	0.000105876	0.000156385
3	chr19:54695507:A:T	54695507	NA,T	NA,A	NA,1	NA,-inf	NA,inf	NA,0.460106	0.00010587	0.000157329
3	chr19:55344761:C:T	55344761	T,NA	C,NA	1,NA	inf,NA	inf,NA	0.472322,NA	0.000105859	0.00015677
3	chr19:54735144:G:T	54735144	NA,T	NA,G	NA,1	NA,inf	NA,inf	NA,0.406383	0.000105787	0.000154739
3	chr19:54585903:G:A	54585903	NA,A	NA,G	NA,1	NA,inf	NA,inf	NA,0.442107	0.000105732	0.000155809
3	chr19:55128480:C:T	55128480	NA,T	NA,C	NA,1	NA,-inf	NA,inf	NA,0.583305	0.00010566	0.000160114
3	chr19:55393371:T:C	55393371	NA,C	NA,T	NA,1	NA,-inf	NA,inf	NA,0.409829	0.000105551	0.000154424
3	chr19:54607533:G:A	54607533	NA,A	NA,G	NA,1	NA,inf	NA,inf	NA,0.450575	0.000105416	0.00015633
3	chr19:54664106:A:G	54664106	NA,G	NA,A	NA,1	NA,inf	NA,inf	NA,0.464731	0.000105411	0.000157919
3	chr19:54661614:A:G	54661614	G,NA	A,NA	1,NA	inf,NA	inf,NA	0.505559,NA	0.000105372	0.000156064
3	chr19:54913813:A:T	54913813	T,NA	A,NA	1,NA	-inf,NA	inf,NA	0.599998,NA	0.000105358	0.000157381
3	chr19:54873950:G:A	54873950	A,A	G,G	1,1	-inf,inf	inf,inf	0.842233,0.814776	0.000105291	0.000156006
3	chr19:54915479:A:G	54915479	NA,G	NA,A	NA,1	NA,-inf	NA,inf	NA,0.461304	0.000105197	0.000156447
3	chr19:55057488:G:A	55057488	NA,A	NA,G	NA,1	NA,inf	NA,inf	NA,0.393014	0.000105157	0.000155481
3	chr19:54719252:G:A	54719252	NA,A	NA,G	NA,1	NA,inf	NA,inf	NA,0.425616	0.000105142	0.000154471
3	chr19:55021106:C:T	55021106	NA,T	NA,C	NA,1	NA,inf	NA,inf	NA,0.428519	0.000105121	0.000155208
3	chr19:55030829:T:C	55030829	NA,C	NA,T	NA,1	NA,inf	NA,inf	NA,0.466117	0.000105036	0.000156959
3	chr19:54717065:G:A	54717065	NA,A	NA,G	NA,1	NA,inf	NA,inf	NA,0.446646	0.000104977	0.000155855
3	chr19:55329533:G:A	55329533	NA,A	NA,G	NA,1	NA,inf	NA,inf	NA,0.456745	0.000104972	0.000155098
3	chr19:54810151:C:T	54810151	T,T	C,C	1,1	-inf,inf	inf,inf	0.934437,0.746172	0.000104801	0.000152373
3	chr19:54910330:G:A	54910330	NA,A	NA,G	NA,1	NA,-inf	NA,inf	NA,0.491295	0.000104748	0.000158159
3	chr19:54679423:T:A	54679423	NA,A	NA,T	NA,1	NA,-inf	NA,inf	NA,0.457566	0.00010471	0.000155837
3	chr19:54594080:T:C	54594080	NA,C	NA,T	NA,1	NA,-inf	NA,inf	NA,0.427367	0.000104703	0.000154334
3	chr19:55494326:G:A	55494326	NA,A	NA,G	NA,1	NA,inf	NA,inf	NA,0.434853	0.000104576	0.000154596
3	chr19:54696256:G:A	54696256	NA,A	NA,G	NA,1	NA,inf	NA,inf	NA,0.433552	0.000104576	0.000154574
3	chr19:54952385:G:C	54952385	NA,C	NA,G	NA,1	NA,inf	NA,inf	NA,0.466019	0.000104576	0.000154145
3	chr19:55101481:G:A	55101481	NA,A	NA,G	NA,1	NA,inf	NA,inf	NA,0.487249	0.000104503	0.000154723
3	chr19:55070751:C:T	55070751	T,T	C,C	1,1	inf,-inf	inf,inf	1.05483,0.59447	0.000104411	0.000151988
3	chr19:54603620:T:C	54603620	C,NA	T,NA	1,NA	-inf,NA	inf,NA	0.433078,NA	0.000104345	0.000153698
3	chr19:54661088:G:A	54661088	A,A	G,G	1,1	inf,inf	inf,inf	0.244926,1.34939	0.000104332	0.000156643
3	chr19:54593413:T:C	54593413	NA,C	NA,T	NA,1	NA,-inf	NA,inf	NA,0.432458	0.000104274	0.00015389
3	chr19:54641491:T:A	54641491	NA,A	NA,T	NA,1	NA,-inf	NA,inf	NA,0.424608	0.000104189	0.000154553
3	chr19:54673055:A:T	54673055	T,T	A,A	1,1	-inf,inf	inf,inf	1.12445,0.505856	0.000104033	0.000153873
3	chr19:54663499:G:A	54663499	A,NA	G,NA	1,NA	inf,NA	inf,NA	0.510063,NA	0.000104006	0.0001541
3	chr19:54996755:A:C	54996755	C,NA	A,NA	1,NA	-inf,NA	inf,NA	0.513969,NA	0.000103978	0.00015408
3	chr19:55139620:G:A	55139620	A,A	G,G	1,1	inf,-inf	inf,inf	0.592895,1.3688	0.0001039	0.000160145
3	chr19:54921949:T:C	54921949	NA,C	NA,T	NA,1	NA,inf	NA,inf	NA,0.406436	0.000103881	0.000153025
3	chr19:55400097:G:A	55400097	A,A	G,G	1,1	-inf,-inf	inf,inf	1.4518,0.124323	0.000103872	0.000154049
3	chr19:55225989:C:G	55225989	NA,G	NA,C	NA,1	NA,inf	NA,inf	NA,0.487045	0.00010386	0.0001565
3	chr19:54882940:T:C	54882940	NA,C	NA,T	NA,1	NA,inf	NA,inf	NA,0.413745	0.000103804	0.000152088
3	chr19:55089078:C:T	55089078	T,T	C,C	1,1	inf,-inf	inf,inf	0.406042,1.20413	0.000103744	0.00015191
3	chr19:55405822:T:G	55405822	NA,G	NA,T	NA,1	NA,-inf	NA,inf	NA,0.411928	0.000103734	0.000151619
3	chr19:55195628:A:G	55195628	NA,G	NA,A	NA,1	NA,inf	NA,inf	NA,0.474471	0.000103619	0.000154247
3	chr19:55510001:T:C	55510001	NA,C	NA,T	NA,1	NA,inf	NA,inf	NA,0.401782	0.000103524	0.00015217
3	chr19:55143753:C:T	55143753	NA,T	NA,C	NA,1	NA,inf	NA,inf	NA,0.415587	0.000103444	0.000152955
3	chr19:55049316:G:A	55049316	NA,A	NA,G	NA,1	NA,inf	NA,inf	NA,0.454572	0.000103425	0.000152202
3	chr19:55470820:C:T	55470820	NA,T	NA,C	NA,1	NA,inf	NA,inf	NA,0.447478	0.000103394	0.000153667
3	chr19:54704910:C:A	54704910	A,NA	C,NA	1,NA	-inf,NA	inf,NA	0.525862,NA	0.000103384	0.000153102
3	chr19:55387994:C:T	55387994	NA,T	NA,C	NA,1	NA,-inf	NA,inf	NA,0.409634	0.000103357	0.000151103
3	chr19:55255272:G:A	55255272	A,NA	G,NA	1,NA	inf,NA	inf,NA	0.901524,NA	0.000103312	0.000157097
3	chr19:54821169:T:C	54821169	NA,C	NA,T	NA,1	NA,inf	NA,inf	NA,0.418165	0.000103267	0.000152275
3	chr19:54633884:A:G	54633884	NA,G	NA,A	NA,1	NA,inf	NA,inf	NA,0.426988	0.000103236	0.000152009
3	chr19:55045817:G:A	55045817	A,A	G,G	1,1	-inf,inf	inf,inf	0.176443,1.34827	0.00010323	0.000152519
3	chr19:54824000:G:A	54824000	NA,A	NA,G	NA,1	NA,inf	NA,inf	NA,0.41225	0.000103152	0.00015141
3	chr19:55024178:T:C	55024178	NA,C	NA,T	NA,1	NA,inf	NA,inf	NA,0.373072	0.000103096	0.000150576
3	chr19:54705236:C:T	54705236	NA,T	NA,C	NA,1	NA,inf	NA,inf	NA,0.411493	0.000103084	0.000151901
3	chr19:55482069:G:T	55482069	T,NA	G,NA	1,NA	-inf,NA	inf,NA	0.5516,NA	0.000103054	0.00015178
3	chr19:54891577:G:A	54891577	NA,A	NA,G	NA,1	NA,inf	NA,inf	NA,0.431261	0.000103054	0.00015303
3	chr19:55408570:T:G	55408570	NA,G	NA,T	NA,1	NA,-inf	NA,inf	NA,0.402684	0.00010297	0.000150224
3	chr19:55432762:T:C	55432762	C,NA	T,NA	1,NA	inf,NA	inf,NA	0.479468,NA	0.000102915	0.000152477
3	chr19:54838881:A:T	54838881	NA,T	NA,A	NA,1	NA,-inf	NA,inf	NA,0.425155	0.000102873	0.000152341
3	chr19:54600660:T:G	54600660	NA,G	NA,T	NA,1	NA,inf	NA,inf	NA,0.444895	0.000102863	0.000152814
3	chr19:55433883:A:G	55433883	NA,G	NA,A	NA,1	NA,-inf	NA,inf	NA,0.405439	0.000102857	0.000150556
3	chr19:54593859:G:A	54593859	NA,A	NA,G	NA,1	NA,-inf	NA,inf	NA,0.421698	0.000102754	0.000151656
3	chr19:55001175:GAGAA:G	55001175	NA,G	NA,GAGAA	NA,1	NA,inf	NA,inf	NA,0.415576	0.000102718	0.000151377
3	chr19:55071203:G:A	55071203	A,A	G,G	1,1	-inf,-inf	inf,inf	0.748229,0.871647	0.000102667	0.000150261
3	chr19:54648554:C:T	54648554	NA,T	NA,C	NA,1	NA,inf	NA,inf	NA,0.42663	0.000102627	0.000152178
3	chr19:55286941:G:A	55286941	NA,A	NA,G	NA,1	NA,inf	NA,inf	NA,0.523021	0.000102623	0.000155957
3	chr19:54638997:G:A	54638997	NA,A	NA,G	NA,1	NA,-inf	NA,inf	NA,0.462761	0.000102602	0.000154344
3	chr19:54927935:T:C	54927935	NA,C	NA,T	NA,1	NA,inf	NA,inf	NA,0.452514	0.000102566	0.000151276
3	chr19:54984297:T:C	54984297	C,C	T,T	1,1	inf,inf	inf,inf	1.26999,0.394355	0.000102501	0.000148979
3	chr19:54880378:G:A	54880378	A,NA	G,NA	1,NA	inf,NA	inf,NA	0.468662,NA	0.000102431	0.000151551
3	chr19:55005182:T:C	55005182	NA,C	NA,T	NA,1	NA,inf	NA,inf	NA,0.428436	0.000102386	0.000151374
3	chr19:54536813:A:G	54536813	NA,G	NA,A	NA,1	NA,inf	NA,inf	NA,0.413174	0.000102316	0.000150842
3	chr19:54826099:G:C	54826099	C,C	G,G	1,1	-inf,inf	inf,inf	0.890133,0.806719	0.000102301	0.000152423
3	chr19:55119394:G:T	55119394	T,NA	G,NA	1,NA	-inf,NA	inf,NA	0.6079,NA	0.00010225	0.000152363
3	chr19:55456827:C:T	55456827	NA,T	NA,C	NA,1	NA,inf	NA,inf	NA,0.405491	0.000102208	0.000150589
3	chr19:54830850:C:T	54830850	T,T	C,C	1,1	inf,-inf	inf,inf	0.448691,1.21761	0.000102152	0.000150452
3	chr19:55168657:G:C	55168657	NA,C	NA,G	NA,1	NA,-inf	NA,inf	NA,0.396064	0.00010215	0.000150679
3	chr19:55404542:A:G	55404542	NA,G	NA,A	NA,1	NA,-inf	NA,inf	NA,0.395504	0.000102106	0.000148897
3	chr19:54554892:A:G	54554892	NA,G	NA,A	NA,1	NA,inf	NA,inf	NA,0.427633	0.000102099	0.000151892
3	chr19:55056371:G:A	55056371	NA,A	NA,G	NA,1	NA,inf	NA,inf	NA,0.435647	0.000102057	0.000151756
3	chr19:54958559:C:T	54958559	NA,T	NA,C	NA,1	NA,-inf	NA,inf	NA,0.464894	0.000102051	0.000153299
3	chr19:54638604:C:T	54638604	NA,T	NA,C	NA,1	NA,-inf	NA,inf	NA,0.458882	0.000102027	0.000153458
3	chr19:54697552:A:G	54697552	NA,G	NA,A	NA,1	NA,-inf	NA,inf	NA,0.437943	0.000102003	0.000152269
3	chr19:54592347:G:A	54592347	NA,A	NA,G	NA,1	NA,-inf	NA,inf	NA,0.416264	0.000102001	0.00015055
3	chr19:55330911:A:G	55330911	NA,G	NA,A	NA,1	NA,inf	NA,inf	NA,0.446817	0.000101969	0.000151717
3	chr19:54703728:C:T	54703728	T,T	C,C	1,1	inf,inf	inf,inf	1.25587,0.364089	0.000101913	0.000150568
3	chr19:54902634:G:T	54902634	T,NA	G,NA	1,NA	-inf,NA	inf,NA	0.472529,NA	0.000101804	0.000150566
3	chr19:55338149:T:C	55338149	NA,C	NA,T	NA,1	NA,-inf	NA,inf	NA,0.409818	0.000101801	0.000149147
3	chr19:54589097:C:T	54589097	NA,T	NA,C	NA,1	NA,-inf	NA,inf	NA,0.414462	0.000101753	0.000150186
3	chr19:54594873:A:C	54594873	NA,C	NA,A	NA,1	NA,-inf	NA,inf	NA,0.414462	0.000101753	0.000150186
3	chr19:55156814:C:T	55156814	NA,T	NA,C	NA,1	NA,inf	NA,inf	NA,0.409186	0.000101743	0.000150665
3	chr19:55457600:G:A	55457600	NA,A	NA,G	NA,1	NA,inf	NA,inf	NA,0.466503	0.000101721	0.000150901
3	chr19:55526979:CAT:C	55526979	NA,C	NA,CAT	NA,1	NA,inf	NA,inf	NA,0.435973	0.000101687	0.000151405
3	chr19:55296661:G:A	55296661	NA,A	NA,G	NA,1	NA,-inf	NA,inf	NA,0.385111	0.000101628	0.000148726
3	chr19:54667414:A:G	54667414	NA,G	NA,A	NA,1	NA,inf	NA,inf	NA,0.43478	0.000101569	0.000151158
3	chr19:54889910:C:T	54889910	NA,T	NA,C	NA,1	NA,inf	NA,inf	NA,0.395455	0.000101564	0.000149477
3	chr19:54697241:C:T	54697241	NA,T	NA,C	NA,1	NA,inf	NA,inf	NA,0.412969	0.000101563	0.00014985
3	chr19:54604879:G:A	54604879	NA,A	NA,G	NA,1	NA,inf	NA,inf	NA,0.435025	0.000101533	0.000150827
3	chr19:54574017:G:A	54574017	NA,A	NA,G	NA,1	NA,inf	NA,inf	NA,0.400898	0.000101447	0.000149227
3	chr19:54588920:C:A	54588920	NA,A	NA,C	NA,1	NA,-inf	NA,inf	NA,0.411676	0.000101374	0.000149628
3	chr19:54554452:C:A	54554452	NA,A	NA,C	NA,1	NA,-inf	NA,inf	NA,0.439118	0.000101343	0.000151592
3	chr19:55055350:A:C	55055350	NA,C	NA,A	NA,1	NA,inf	NA,inf	NA,0.45778	0.000101342	0.000149591
3	chr19:55279492:G:T	55279492	NA,T	NA,G	NA,1	NA,inf	NA,inf	NA,0.425019	0.00010127	0.000151367
3	chr19:55125506:A:G	55125506	NA,G	NA,A	NA,1	NA,-inf	NA,inf	NA,0.453734	0.000101064	0.000151502
3	chr19:54953447:T:C	54953447	NA,C	NA,T	NA,1	NA,inf	NA,inf	NA,0.439998	0.000101031	0.000148961
3	chr19:55381562:T:C	55381562	NA,C	NA,T	NA,1	NA,-inf	NA,inf	NA,1.13473	0.000101009	0.000244121
3	chr19:55264619:TA:T	55264619	NA,T	NA,TA	NA,1	NA,inf	NA,inf	NA,0.476084	0.000101007	0.000152783
3	chr19:55227266:T:C	55227266	C,C	T,T	1,1	inf,-inf	inf,inf	0.986689,0.789204	0.000100959	0.000150669
3	chr19:55293541:T:A	55293541	NA,A	NA,T	NA,1	NA,inf	NA,inf	NA,0.447133	0.0001009	0.000150808
3	chr19:55261907:C:A	55261907	NA,A	NA,C	NA,1	NA,inf	NA,inf	NA,0.466677	0.00010086	0.000150888
3	chr19:55227151:G:A	55227151	NA,A	NA,G	NA,1	NA,-inf	NA,inf	NA,0.369166	0.000100701	0.000147981
3	chr19:54944706:G:A	54944706	NA,A	NA,G	NA,1	NA,-inf	NA,inf	NA,0.411769	0.000100592	0.000149707
3	chr19:54685361:A:G	54685361	G,NA	A,NA	1,NA	-inf,NA	inf,NA	0.455516,NA	0.000100576	0.000148535
3	chr19:54919633:C:T	54919633	NA,T	NA,C	NA,1	NA,inf	NA,inf	NA,0.375589	0.000100569	0.000147893
3	chr19:55470816:A:G	55470816	NA,G	NA,A	NA,1	NA,inf	NA,inf	NA,0.425071	0.000100404	0.00014919
3	chr19:55506868:G:A	55506868	NA,A	NA,G	NA,1	NA,inf	NA,inf	NA,0.403396	0.000100393	0.000149197
3	chr19:55225906:G:A	55225906	NA,A	NA,G	NA,1	NA,inf	NA,inf	NA,0.454144	0.000100255	0.000153578
3	chr19:54958528:C:T	54958528	NA,T	NA,C	NA,1	NA,-inf	NA,inf	NA,0.404023	0.00010018	0.000147467
3	chr19:54686014:G:A	54686014	NA,A	NA,G	NA,1	NA,-inf	NA,inf	NA,0.427996	0.000100165	0.000149387
3	chr19:54697999:G:A	54697999	NA,A	NA,G	NA,1	NA,inf	NA,inf	NA,0.413892	0.000100072	0.000149127
3	chr19:54613451:C:T	54613451	NA,T	NA,C	NA,1	NA,inf	NA,inf	NA,0.393865	9.99782e-05	0.000147535
3	chr19:55469008:C:T	55469008	NA,T	NA,C	NA,1	NA,inf	NA,inf	NA,0.240204	9.99753e-05	0.000140455
3	chr19:54940918:C:T	54940918	NA,T	NA,C	NA,1	NA,-inf	NA,inf	NA,0.400818	9.9921e-05	0.000147361
3	chr19:54634324:A:C	54634324	NA,C	NA,A	NA,1	NA,-inf	NA,inf	NA,0.390931	9.9904e-05	0.0001472
3	chr19:54697494:C:T	54697494	NA,T	NA,C	NA,1	NA,inf	NA,inf	NA,0.4002	9.98168e-05	0.000147295
3	chr19:55275763:C:T	55275763	NA,T	NA,C	NA,1	NA,inf	NA,inf	NA,0.414901	9.9795e-05	0.000149202
3	chr19:54826803:G:T	54826803	T,T	G,G	1,1	-inf,inf	inf,inf	0.903577,0.786319	9.97321e-05	0.000149213
3	chr19:54695621:G:A	54695621	NA,A	NA,G	NA,1	NA,inf	NA,inf	NA,0.39681	9.96672e-05	0.000147336
3	chr19:55492187:C:T	55492187	NA,T	NA,C	NA,1	NA,-inf	NA,inf	NA,0.385714	9.96531e-05	0.0001468
3	chr19:55411473:G:T	55411473	NA,T	NA,G	NA,1	NA,-inf	NA,inf	NA,0.379322	9.96468e-05	0.0001455
3	chr19:54920923:T:C	54920923	C,C	T,T	1,1	-inf,inf	inf,inf	0.529218,1.12986	9.95974e-05	0.000147884
3	chr19:54753977:C:T	54753977	NA,T	NA,C	NA,1	NA,-inf	NA,inf	NA,0.40353	9.95452e-05	0.000147141
3	chr19:54831952:T:A	54831952	NA,A	NA,T	NA,1	NA,inf	NA,inf	NA,0.38716	9.9524e-05	0.00014658
3	chr19:55106746:T:C	55106746	C,NA	T,NA	1,NA	-inf,NA	inf,NA	0.584368,NA	9.93743e-05	0.000148205
3	chr19:54670354:T:G	54670354	G,G	T,T	1,1	inf,-inf	inf,inf	1.16884,0.430436	9.9302e-05	0.000147276
3	chr19:55092201:C:T	55092201	NA,T	NA,C	NA,1	NA,-inf	NA,inf	NA,0.405498	9.92822e-05	0.000148028
3	chr19:54802832:A:G	54802832	G,G	A,A	1,1	-inf,inf	inf,inf	1.3596,0.123769	9.92481e-05	0.000146173
3	chr19:55280552:C:T	55280552	T,NA	C,NA	1,NA	inf,NA	inf,NA	0.482215,NA	9.92066e-05	0.000146893
3	chr19:55308007:G:T	55308007	NA,T	NA,G	NA,1	NA,-inf	NA,inf	NA,0.347169	9.92027e-05	0.000144797
3	chr19:54651095:G:A	54651095	A,NA	G,NA	1,NA	inf,NA	inf,NA	0.478148,NA	9.91385e-05	0.000146513
3	chr19:55432896:CACAG:C	55432896	NA,C	NA,CACAG	NA,1	NA,inf	NA,inf	NA,0.429774	9.91067e-05	0.00014768
3	chr19:54585320:A:G	54585320	NA,G	NA,A	NA,1	NA,inf	NA,inf	NA,0.387111	9.89501e-05	0.000145715
3	chr19:55487584:T:C	55487584	NA,C	NA,T	NA,1	NA,-inf	NA,inf	NA,0.38426	9.88645e-05	0.000146245
3	chr19:54625053:A:G	54625053	G,G	A,A	1,1	-inf,-inf	inf,inf	0.762102,0.857147	9.88438e-05	0.000145232
3	chr19:55262818:T:C	55262818	NA,C	NA,T	NA,1	NA,inf	NA,inf	NA,0.458124	9.87497e-05	0.000149277
3	chr19:55177114:C:T	55177114	NA,T	NA,C	NA,1	NA,-inf	NA,inf	NA,0.331877	9.87235e-05	0.000144488
3	chr19:55436685:G:A	55436685	NA,A	NA,G	NA,1	NA,inf	NA,inf	NA,0.366185	9.86879e-05	0.000145022
3	chr19:54889796:C:T	54889796	NA,T	NA,C	NA,1	NA,-inf	NA,inf	NA,0.421246	9.86646e-05	0.0001471
3	chr19:54754013:T:G	54754013	NA,G	NA,T	NA,1	NA,-inf	NA,inf	NA,0.409298	9.8532e-05	0.000146698
3	chr19:54934855:A:G	54934855	NA,G	NA,A	NA,1	NA,inf	NA,inf	NA,0.372745	9.85278e-05	0.000144925
3	chr19:54763907:T:A	54763907	NA,A	NA,T	NA,1	NA,inf	NA,inf	NA,0.352695	9.85122e-05	0.000143867
3	chr19:55498818:A:G	55498818	NA,G	NA,A	NA,1	NA,inf	NA,inf	NA,0.417013	9.84863e-05	0.000146549
3	chr19:54983379:G:A	54983379	NA,A	NA,G	NA,1	NA,-inf	NA,inf	NA,0.381644	9.84675e-05	0.000144782
3	chr19:55069911:T:C	55069911	C,NA	T,NA	1,NA	-inf,NA	inf,NA	0.545708,NA	9.84509e-05	0.000146823
3	chr19:55175911:A:T	55175911	NA,T	NA,A	NA,1	NA,-inf	NA,inf	NA,0.329639	9.84236e-05	0.000144055
3	chr19:54971258:T:G	54971258	NA,G	NA,T	NA,1	NA,-inf	NA,inf	NA,0.419593	9.83628e-05	0.000146016
3	chr19:55054703:G:C	55054703	NA,C	NA,G	NA,1	NA,-inf	NA,inf	NA,0.420782	9.83446e-05	0.000146887
3	chr19:55339074:T:C	55339074	NA,C	NA,T	NA,1	NA,-inf	NA,inf	NA,0.376089	9.82981e-05	0.000145681
3	chr19:55320261:G:C	55320261	NA,C	NA,G	NA,1	NA,inf	NA,inf	NA,0.423525	9.82556e-05	0.000146183
3	chr19:54993786:G:A	54993786	A,NA	G,NA	1,NA	-inf,NA	inf,NA	0.513376,NA	9.82374e-05	0.000145979
3	chr19:55297868:G:A	55297868	NA,A	NA,G	NA,1	NA,-inf	NA,inf	NA,0.363199	9.81593e-05	0.00014388
3	chr19:54766207:A:G	54766207	NA,G	NA,A	NA,1	NA,-inf	NA,inf	NA,0.387687	9.80763e-05	0.000145071
3	chr19:54810630:G:C	54810630	C,C	G,G	1,1	-inf,inf	inf,inf	0.948268,0.693277	9.7988e-05	0.000142615
3	chr19:55057629:G:A	55057629	NA,A	NA,G	NA,1	NA,inf	NA,inf	NA,0.397194	9.79877e-05	0.000144697
3	chr19:55219816:G:A	55219816	A,A	G,G	1,1	inf,inf	inf,inf	0.828155,0.523762	9.79011e-05	0.000130373
3	chr19:54535021:G:A	54535021	NA,A	NA,G	NA,1	NA,-inf	NA,inf	NA,0.419251	9.77901e-05	0.000146763
3	chr19:55235409:G:A	55235409	A,A	G,G	1,1	inf,-inf	inf,inf	0.103106,1.65243	9.77575e-05	0.000171057
3	chr19:54672717:A:G	54672717	NA,G	NA,A	NA,1	NA,inf	NA,inf	NA,0.397457	9.77574e-05	0.000145609
3	chr19:54877627:C:A	54877627	NA,A	NA,C	NA,1	NA,-inf	NA,inf	NA,0.387369	9.77365e-05	0.000144521
3	chr19:54534211:C:T	54534211	NA,T	NA,C	NA,1	NA,inf	NA,inf	NA,0.372167	9.7707e-05	0.000143544
3	chr19:55153585:G:A	55153585	A,A	G,G	1,1	inf,-inf	inf,inf	5.62395,0.679896	9.76918e-05	0.0642277
3	chr19:55100173:AC:A	55100173	NA,A	NA,AC	NA,1	NA,inf	NA,inf	NA,0.394828	9.76304e-05	0.000144116
3	chr19:55314447:C:T	55314447	T,T	C,C	1,1	-inf,inf	inf,inf	1.04305,0.493837	9.76217e-05	0.000139477
3	chr19:55463644:A:G	55463644	NA,G	NA,A	NA,1	NA,-inf	NA,inf	NA,0.379669	9.75441e-05	0.000144079
3	chr19:54860665:G:A	54860665	A,NA	G,NA	1,NA	inf,NA	inf,NA	0.470713,NA	9.74808e-05	0.000144474
3	chr19:55028378:C:G	55028378	NA,G	NA,C	NA,1	NA,inf	NA,inf	NA,0.39441	9.74399e-05	0.000144962
3	chr19:55179485:G:A	55179485	NA,A	NA,G	NA,1	NA,inf	NA,inf	NA,0.385946	9.7432e-05	0.000143765
3	chr19:55196258:C:T	55196258	T,NA	C,NA	1,NA	-inf,NA	inf,NA	0.618656,NA	9.74051e-05	0.00014564
3	chr19:55321553:C:G	55321553	NA,G	NA,C	NA,1	NA,inf	NA,inf	NA,0.415912	9.73348e-05	0.000144811
3	chr19:55292124:C:A	55292124	NA,A	NA,C	NA,1	NA,inf	NA,inf	NA,0.427137	9.7313e-05	0.000145734
3	chr19:54832598:T:C	54832598	NA,C	NA,T	NA,1	NA,-inf	NA,inf	NA,0.410288	9.7274e-05	0.000145419
3	chr19:54894258:G:A	54894258	A,A	G,G	1,1	-inf,-inf	inf,inf	0.188629,1.38021	9.71759e-05	0.000147976
3	chr19:55313619:G:A	55313619	A,NA	G,NA	1,NA	-inf,NA	inf,NA	0.437555,NA	9.71531e-05	0.000144548
3	chr19:54635373:G:A	54635373	A,A	G,G	1,1	inf,inf	inf,inf	1.26976,0.350535	9.70685e-05	0.000142333
3	chr19:54915724:C:T	54915724	NA,T	NA,C	NA,1	NA,inf	NA,inf	NA,0.386451	9.70605e-05	0.000143982
3	chr19:54647081:C:A	54647081	NA,A	NA,C	NA,1	NA,inf	NA,inf	NA,0.39256	9.70244e-05	0.000144262
3	chr19:54690816:T:C	54690816	NA,C	NA,T	NA,1	NA,inf	NA,inf	NA,0.385524	9.70105e-05	0.000143625
3	chr19:54696007:C:T	54696007	NA,T	NA,C	NA,1	NA,inf	NA,inf	NA,0.37664	9.69721e-05	0.000143244
3	chr19:54563534:C:T	54563534	NA,T	NA,C	NA,1	NA,-inf	NA,inf	NA,0.38675	9.69707e-05	0.000144122
3	chr19:54903554:A:G	54903554	NA,G	NA,A	NA,1	NA,-inf	NA,inf	NA,0.370254	9.69565e-05	0.000143748
3	chr19:54559062:C:A	54559062	NA,A	NA,C	NA,1	NA,inf	NA,inf	NA,0.393795	9.69378e-05	0.000144497
3	chr19:54858513:A:G	54858513	NA,G	NA,A	NA,1	NA,-inf	NA,inf	NA,0.396928	9.69118e-05	0.00014407
3	chr19:54662479:G:C	54662479	NA,C	NA,G	NA,1	NA,inf	NA,inf	NA,0.374268	9.68683e-05	0.000143632
3	chr19:54897255:T:C	54897255	NA,C	NA,T	NA,1	NA,inf	NA,inf	NA,0.390433	9.68557e-05	0.000143699
3	chr19:55467904:C:G	55467904	NA,G	NA,C	NA,1	NA,-inf	NA,inf	NA,0.372995	9.67734e-05	0.000141277
3	chr19:54930323:A:G	54930323	NA,G	NA,A	NA,1	NA,inf	NA,inf	NA,0.371072	9.67291e-05	0.000143388
3	chr19:54667647:G:A	54667647	NA,A	NA,G	NA,1	NA,inf	NA,inf	NA,0.382334	9.67142e-05	0.000143744
3	chr19:55177709:A:G	55177709	NA,G	NA,A	NA,1	NA,inf	NA,inf	NA,0.449025	9.66936e-05	0.000144558
3	chr19:54809057:G:A	54809057	NA,A	NA,G	NA,1	NA,-inf	NA,inf	NA,0.380617	9.66627e-05	0.000143327
3	chr19:55344302:C:T	55344302	NA,T	NA,C	NA,1	NA,inf	NA,inf	NA,0.436155	9.66536e-05	0.000145144
3	chr19:54923560:C:G	54923560	NA,G	NA,C	NA,1	NA,inf	NA,inf	NA,0.35478	9.66136e-05	0.000142478
3	chr19:54695896:A:C	54695896	NA,C	NA,A	NA,1	NA,inf	NA,inf	NA,0.375756	9.6586e-05	0.00014257
3	chr19:54633393:G:A	54633393	NA,A	NA,G	NA,1	NA,inf	NA,inf	NA,0.381053	9.65798e-05	0.00014315
3	chr19:55464792:A:G	55464792	NA,G	NA,A	NA,1	NA,inf	NA,inf	NA,0.377104	9.65358e-05	0.000142708
3	chr19:55211844:G:A	55211844	NA,A	NA,G	NA,1	NA,inf	NA,inf	NA,0.410242	9.65291e-05	0.000143563
3	chr19:54686467:C:T	54686467	NA,T	NA,C	NA,1	NA,-inf	NA,inf	NA,0.379945	9.64847e-05	0.000142641
3	chr19:54894268:T:C	54894268	C,C	T,T	1,1	-inf,-inf	inf,inf	0.200808,1.36928	9.64709e-05	0.000146898
3	chr19:55401344:G:A	55401344	A,NA	G,NA	1,NA	-inf,NA	inf,NA	0.552281,NA	9.64672e-05	0.000144435
3	chr19:55470880:C:T	55470880	NA,T	NA,C	NA,1	NA,inf	NA,inf	NA,0.395385	9.64663e-05	0.000143363
3	chr19:54730428:G:T	54730428	NA,T	NA,G	NA,1	NA,-inf	NA,inf	NA,0.383949	9.63123e-05	0.000142894
3	chr19:55351372:C:G	55351372	NA,G	NA,C	NA,1	NA,-inf	NA,inf	NA,0.326045	9.62708e-05	0.000140322
3	chr19:54903895:C:A	54903895	A,NA	C,NA	1,NA	-inf,NA	inf,NA	0.427922,NA	9.62537e-05	0.000142374
3	chr19:54616430:C:T	54616430	T,NA	C,NA	1,NA	inf,NA	inf,NA	0.435562,NA	9.61939e-05	0.000142006
3	chr19:55291712:T:G	55291712	G,G	T,T	1,1	inf,-inf	inf,inf	1.59443,0.0910162	9.61746e-05	0.000130604
3	chr19:55302505:A:T	55302505	T,NA	A,NA	1,NA	-inf,NA	inf,NA	0.614346,NA	9.61415e-05	0.000142209
3	chr19:55444860:A:G	55444860	NA,G	NA,A	NA,1	NA,-inf	NA,inf	NA,0.373461	9.60501e-05	0.000141177
3	chr19:55215098:A:G	55215098	NA,G	NA,A	NA,1	NA,inf	NA,inf	NA,0.420464	9.60232e-05	0.000143525
3	chr19:54622123:C:T	54622123	T,T	C,C	1,1	-inf,-inf	inf,inf	0.955866,0.636629	9.59753e-05	0.000141222
3	chr19:55176912:T:G	55176912	NA,G	NA,T	NA,1	NA,inf	NA,inf	NA,0.548392	9.59115e-05	0.000143849
3	chr19:54768149:T:C	54768149	NA,C	NA,T	NA,1	NA,inf	NA,inf	NA,0.387388	9.59036e-05	0.000142844
3	chr19:55374728:G:A	55374728	NA,A	NA,G	NA,1	NA,inf	NA,inf	NA,0.335092	9.58578e-05	0.000141198
3	chr19:54976723:C:T	54976723	NA,T	NA,C	NA,1	NA,-inf	NA,inf	NA,0.396839	9.58298e-05	0.000142091
3	chr19:54549494:T:C	54549494	NA,C	NA,T	NA,1	NA,-inf	NA,inf	NA,0.393995	9.57942e-05	0.000142999
3	chr19:54718694:T:A	54718694	NA,A	NA,T	NA,1	NA,inf	NA,inf	NA,0.355291	9.57707e-05	0.000140801
3	chr19:55510321:C:A	55510321	NA,A	NA,C	NA,1	NA,-inf	NA,inf	NA,0.348651	9.57591e-05	0.000141639
3	chr19:54573045:G:A	54573045	A,NA	G,NA	1,NA	inf,NA	inf,NA	0.458166,NA	9.57406e-05	0.000141563
3	chr19:55149062:C:T	55149062	NA,T	NA,C	NA,1	NA,-inf	NA,inf	NA,0.366486	9.57012e-05	0.000141282
3	chr19:54559533:G:A	54559533	NA,A	NA,G	NA,1	NA,inf	NA,inf	NA,0.383685	9.56879e-05	0.00014261
3	chr19:55174121:C:T	55174121	NA,T	NA,C	NA,1	NA,inf	NA,inf	NA,0.540634	9.56001e-05	0.000143057
3	chr19:55177321:A:G	55177321	G,NA	A,NA	1,NA	inf,NA	inf,NA	0.00337078,NA	9.5594e-05	0.000139547
3	chr19:55141783:G:A	55141783	NA,A	NA,G	NA,1	NA,-inf	NA,inf	NA,0.406902	9.55828e-05	0.000141092
3	chr19:54908313:A:G	54908313	NA,G	NA,A	NA,1	NA,inf	NA,inf	NA,0.356524	9.55259e-05	0.000140311
3	chr19:55471291:T:C	55471291	NA,C	NA,T	NA,1	NA,inf	NA,inf	NA,0.369846	9.55186e-05	0.00014125
3	chr19:54716200:C:T	54716200	NA,T	NA,C	NA,1	NA,inf	NA,inf	NA,0.352121	9.54266e-05	0.000140283
3	chr19:55087643:C:T	55087643	NA,T	NA,C	NA,1	NA,inf	NA,inf	NA,0.363093	9.54044e-05	0.000140467
3	chr19:54585353:C:T	54585353	NA,T	NA,C	NA,1	NA,inf	NA,inf	NA,0.358995	9.53869e-05	0.000140509
3	chr19:55188937:G:A	55188937	NA,A	NA,G	NA,1	NA,inf	NA,inf	NA,0.415715	9.53221e-05	0.000143918
3	chr19:55054018:CTCTT:C	55054018	NA,C	NA,CTCTT	NA,1	NA,-inf	NA,inf	NA,0.418866	9.52964e-05	0.000143814
3	chr19:55205374:C:T	55205374	NA,T	NA,C	NA,1	NA,-inf	NA,inf	NA,0.372985	9.51996e-05	0.000138728
3	chr19:54696136:G:A	54696136	NA,A	NA,G	NA,1	NA,inf	NA,inf	NA,0.356995	9.5196e-05	0.000140068
3	chr19:54916280:C:G	54916280	NA,G	NA,C	NA,1	NA,inf	NA,inf	NA,0.345399	9.5183e-05	0.000139917
3	chr19:55227856:G:A	55227856	NA,A	NA,G	NA,1	NA,inf	NA,inf	NA,0.408965	9.51807e-05	0.000145231
3	chr19:55491313:G:T	55491313	NA,T	NA,G	NA,1	NA,inf	NA,inf	NA,0.328581	9.51547e-05	0.000139316
3	chr19:54607883:C:T	54607883	NA,T	NA,C	NA,1	NA,-inf	NA,inf	NA,0.376523	9.51278e-05	0.000141506
3	chr19:55294473:C:T	55294473	T,NA	C,NA	1,NA	inf,NA	inf,NA	0.353261,NA	9.50338e-05	0.000138925
3	chr19:55216278:C:G	55216278	NA,G	NA,C	NA,1	NA,inf	NA,inf	NA,0.411723	9.5022e-05	0.000141875
3	chr19:54827015:T:G	54827015	G,G	T,T	1,1	inf,-inf	inf,inf	0.396938,1.21471	9.49953e-05	0.000140154
3	chr19:54687475:G:A	54687475	NA,A	NA,G	NA,1	NA,inf	NA,inf	NA,0.366134	9.49809e-05	0.000140869
3	chr19:54923166:G:A	54923166	NA,A	NA,G	NA,1	NA,inf	NA,inf	NA,0.341402	9.49404e-05	0.000140023
3	chr19:54970773:T:C	54970773	NA,C	NA,T	NA,1	NA,inf	NA,inf	NA,0.30846	9.49252e-05	0.000138572
3	chr19:55265832:T:A	55265832	NA,A	NA,T	NA,1	NA,inf	NA,inf	NA,0.384922	9.48918e-05	0.00014104
3	chr19:55180120:C:T	55180120	NA,T	NA,C	NA,1	NA,inf	NA,inf	NA,0.357807	9.48504e-05	0.000139947
3	chr19:55192809:C:A	55192809	NA,A	NA,C	NA,1	NA,-inf	NA,inf	NA,0.418184	9.48375e-05	0.000142239
3	chr19:55159283:C:T	55159283	NA,T	NA,C	NA,1	NA,-inf	NA,inf	NA,0.340659	9.48257e-05	0.000139958
3	chr19:55401869:C:T	55401869	NA,T	NA,C	NA,1	NA,inf	NA,inf	NA,0.399484	9.47831e-05	0.000141081
3	chr19:54722517:G:A	54722517	NA,A	NA,G	NA,1	NA,inf	NA,inf	NA,0.347105	9.47738e-05	0.000139351
3	chr19:54823491:T:C	54823491	C,C	T,T	1,1	-inf,inf	inf,inf	1.05384,0.556386	9.47035e-05	0.000137892
3	chr19:55174862:C:T	55174862	NA,T	NA,C	NA,1	NA,inf	NA,inf	NA,0.403172	9.46994e-05	0.000141373
3	chr19:55370918:A:G	55370918	G,NA	A,NA	1,NA	inf,NA	inf,NA	0.367729,NA	9.46666e-05	0.000140065
3	chr19:54587495:T:C	54587495	NA,C	NA,T	NA,1	NA,inf	NA,inf	NA,0.360724	9.46442e-05	0.00013967
3	chr19:54623856:C:T	54623856	T,T	C,C	1,1	-inf,-inf	inf,inf	1.10868,0.447636	9.46439e-05	0.000138564
3	chr19:55192902:A:G	55192902	G,G	A,A	1,1	inf,inf	inf,inf	2.66157,0.836776	9.45588e-05	0.000321641
3	chr19:55404815:C:T	55404815	T,NA	C,NA	1,NA	inf,NA	inf,NA	0.523063,NA	9.45401e-05	0.000140935
3	chr19:55526684:A:G	55526684	NA,G	NA,A	NA,1	NA,-inf	NA,inf	NA,0.349451	9.45128e-05	0.000138856
3	chr19:54979663:T:C	54979663	C,NA	T,NA	1,NA	inf,NA	inf,NA	0.377108,NA	9.4438e-05	0.000139349
3	chr19:55117720:G:C	55117720	NA,C	NA,G	NA,1	NA,-inf	NA,inf	NA,0.324797	9.44337e-05	0.000138434
3	chr19:54832068:AT:A	54832068	NA,A	NA,AT	NA,1	NA,inf	NA,inf	NA,0.346915	9.44318e-05	0.000139135
3	chr19:55213143:CTG:C	55213143	NA,C	NA,CTG	NA,1	NA,inf	NA,inf	NA,0.392254	9.44178e-05	0.000140378
```
