## Supplementary material for "Characterization of shared and ancestry-specific signals driving complex traits using multi-ancestry fine-mapping": susiex_nc3.cs80.snp

```
BP	SNP	PIP(CS1)	LogBF(CS1,Pop1)	LogBF(CS1,Pop2)	PIP(CS2)	LogBF(CS2,Pop1)	LogBF(CS2,Pop2)	PIP(CS3)	LogBF(CS3,Pop1)	LogBF(CS3,Pop2)
54527742	chr19:54527742:C:T	7.66872e-06	-1.30275e-10	-0.973734	5.19425e-05	-1.30275e-10	-0.979201	0.000125545	-1.30275e-10	-0.966194
54528143	chr19:54528143:C:T	2.18164e-06	-0.704346	-1.52646	1.55532e-05	-0.664208	-1.52086	3.72465e-05	-0.657176	-1.52412
54528177	chr19:54528177:C:A	4.61076e-06	-1.30275e-10	-1.48249	3.12296e-05	-1.30275e-10	-1.48797	7.48354e-05	-1.30275e-10	-1.48357
54528200	chr19:54528200:T:G	1.05359e-06	-1.45765	-1.50102	7.28283e-06	-1.45156	-1.49226	1.72959e-05	-1.45324	-1.49515
54528567	chr19:54528567:T:C	9.80139e-07	-1.51022	-1.52073	6.55029e-06	-1.52711	-1.52272	1.56782e-05	-1.52606	-1.52053
54528908	chr19:54528908:G:T	5.32824e-06	-1.30275e-10	-1.33786	3.60398e-05	-1.30275e-10	-1.34471	8.71839e-05	-1.30275e-10	-1.33084
54529431	chr19:54529431:A:G	9.71713e-07	-1.61418	-1.4254	6.89376e-06	-1.59208	-1.40664	1.63083e-05	-1.59088	-1.4163
54529532	chr19:54529532:G:A	4.36795e-06	-1.30275e-10	-1.53659	2.97327e-05	-1.30275e-10	-1.53709	7.09692e-05	-1.30275e-10	-1.53661
54529629	chr19:54529629:G:A	1.12019e-06	-1.56697	-1.33041	7.85539e-06	-1.56969	-1.29845	1.81959e-05	-1.57005	-1.32761
54529660	chr19:54529660:C:T	1.32693e-06	-1.57026	-1.15775	9.38201e-06	-1.57275	-1.1178	2.15727e-05	-1.57309	-1.15434
54530277	chr19:54530277:A:G	1.03105e-06	-1.50842	-1.47188	6.78878e-06	-1.53104	-1.48303	1.63551e-05	-1.53025	-1.47407
54530448	chr19:54530448:C:G	4.69854e-06	-1.30275e-10	-1.46363	3.21119e-05	-1.30275e-10	-1.46011	7.64371e-05	-1.30275e-10	-1.46239
54530785	chr19:54530785:C:G	4.52108e-06	-1.30275e-10	-1.50213	3.07147e-05	-1.30275e-10	-1.5046	7.32932e-05	-1.30275e-10	-1.50439
54530843	chr19:54530843:C:T	1.48584e-06	-1.25175	-1.36316	9.45583e-06	-1.30303	-1.37968	2.27987e-05	-1.30304	-1.36911
54530915	chr19:54530915:A:T	7.08837e-06	-1.30275e-10	-1.05243	5.08728e-05	-1.30275e-10	-1.00001	0.000116369	-1.30275e-10	-1.04209
54531411	chr19:54531411:A:G	1.0005e-06	-1.54116	-1.46922	6.6051e-06	-1.56064	-1.48086	1.59156e-05	-1.55997	-1.47159
54531460	chr19:54531460:T:C	1.18934e-06	-1.30088	-1.5366	7.70816e-06	-1.3494	-1.53766	1.83928e-05	-1.34957	-1.53733
54531533	chr19:54531533:G:T	5.50606e-06	-1.30275e-10	-1.30503	3.62531e-05	-1.30275e-10	-1.33882	8.95074e-05	-1.30275e-10	-1.30453
54532248	chr19:54532248:C:T	6.59322e-06	-1.30275e-10	-1.12484	4.71483e-05	-1.30275e-10	-1.07604	0.000108171	-1.30275e-10	-1.11514
54532415	chr19:54532415:A:G	4.42339e-06	-1.30275e-10	-1.52398	3.00807e-05	-1.30275e-10	-1.52545	7.18704e-05	-1.30275e-10	-1.52399
54533011	chr19:54533011:T:TTC	1.33254e-06	-1.55714	-1.16665	9.36286e-06	-1.56206	-1.13053	2.1601e-05	-1.56244	-1.16367
54533168	chr19:54533168:C:T	1.70759e-06	-1.17285	-1.30295	1.07923e-05	-1.22728	-1.32323	2.60702e-05	-1.22732	-1.31075
54533234	chr19:54533234:C:T	1.68299e-06	-1.19064	-1.29967	1.06522e-05	-1.24363	-1.31994	2.57316e-05	-1.24368	-1.30746
54533351	chr19:54533351:ACT:A	9.76464e-07	-1.50546	-1.52925	6.52374e-06	-1.52731	-1.52658	1.55467e-05	-1.52645	-1.52856
54533400	chr19:54533400:T:G	2.28074e-06	-0.648595	-1.53779	1.61283e-05	-0.610425	-1.53834	3.87572e-05	-0.60342	-1.53812
54533497	chr19:54533497:C:G	1.75571e-06	-0.910524	-1.53749	1.19777e-05	-0.910096	-1.5362	2.8667e-05	-0.906322	-1.53679
54533823	chr19:54533823:A:G	9.94922e-07	-1.6367	-1.37928	6.97904e-06	-1.62463	-1.3618	1.64978e-05	-1.62408	-1.37155
54534211	chr19:54534211:C:T	6.03492e-06	-1.30275e-10	-1.21332	3.98067e-05	-1.30275e-10	-1.2453	9.7707e-05	-1.30275e-10	-1.21688
54534938	chr19:54534938:T:C	7.8537e-06	-1.30275e-10	-0.9499	5.27799e-05	-1.30275e-10	-0.963208	0.000127867	-1.30275e-10	-0.947862
54534976	chr19:54534976:C:T	4.12857e-06	-1.59295	-5.17887e-10	2.8055e-05	-1.59517	-5.17887e-10	6.70089e-05	-1.59403	-5.17887e-10
54534992	chr19:54534992:A:T	1.56295e-06	-1.02598	-1.53833	1.06504e-05	-1.02576	-1.53798	2.54899e-05	-1.02245	-1.53812
54535021	chr19:54535021:G:A	5.91582e-06	-1.30275e-10	-1.23325	4.30617e-05	-1.30275e-10	-1.1667	9.77901e-05	-1.30275e-10	-1.21603
54535145	chr19:54535145:C:T	1.09649e-06	-1.38047	-1.5383	7.16768e-06	-1.4216	-1.53816	1.7095e-05	-1.42172	-1.53835
54535161	chr19:54535161:T:C	1.08663e-06	-1.39005	-1.53775	7.1181e-06	-1.43046	-1.53624	1.69653e-05	-1.43058	-1.53711
54535241	chr19:54535241:G:A	1.14038e-05	-1.30275e-10	-0.576935	7.64955e-05	-1.30275e-10	-0.592107	0.000187523	-1.30275e-10	-0.564957
54535268	chr19:54535268:G:T	9.11922e-07	-1.62782	-1.47526	6.22155e-06	-1.63636	-1.46496	1.47501e-05	-1.63653	-1.47108
54535448	chr19:54535448:C:T	5.81136e-06	-1.30275e-10	-1.25107	3.83895e-05	-1.30275e-10	-1.28155	9.41049e-05	-1.30275e-10	-1.25445
54535520	chr19:54535520:A:C	1.19076e-06	-1.29826	-1.53804	7.75343e-06	-1.34432	-1.53688	1.84845e-05	-1.34438	-1.53754
54535999	chr19:54535999:C:T	6.51484e-06	-1.30275e-10	-1.1368	4.51238e-05	-1.30275e-10	-1.11993	0.00010692	-1.30275e-10	-1.12677
54536153	chr19:54536153:C:T	1.85104e-05	-0.0925536	-5.17887e-10	0.000139248	0.00691486	-5.17887e-10	0.000333502	0.010791	-5.17887e-10
54536349	chr19:54536349:G:A	4.79679e-06	-1.30275e-10	-1.44294	3.3617e-05	-1.30275e-10	-1.41431	7.80879e-05	-1.30275e-10	-1.44102
54536515	chr19:54536515:G:A	4.94132e-06	-1.30275e-10	-1.41325	3.32407e-05	-1.30275e-10	-1.42556	8.02537e-05	-1.30275e-10	-1.41366
54536813	chr19:54536813:A:G	6.34463e-06	-1.30275e-10	-1.16328	4.21866e-05	-1.30275e-10	-1.18724	0.000102316	-1.30275e-10	-1.17079
54537218	chr19:54537218:C:T	8.90895e-06	-1.30275e-10	-0.823828	6.07264e-05	-1.30275e-10	-0.82296	0.000145708	-1.30275e-10	-0.817249
54537228	chr19:54537228:G:A	7.18721e-06	-1.30275e-10	-1.03858	5.04506e-05	-1.30275e-10	-1.00834	0.000116957	-1.30275e-10	-1.03705
54537441	chr19:54537441:AG:A	1.00978e-06	-1.46932	-1.53183	7.13868e-06	-1.44359	-1.52022	1.68697e-05	-1.44517	-1.52817
54537495	chr19:54537495:C:A	4.38431e-06	-1.30275e-10	-1.53285	2.98807e-05	-1.30275e-10	-1.53213	7.12517e-05	-1.30275e-10	-1.53264
54537715	chr19:54537715:C:T	5.57726e-06	-1.29219	-5.17887e-10	3.79865e-05	-1.29211	-5.17887e-10	9.08771e-05	-1.28935	-5.17887e-10
54538157	chr19:54538157:C:T	1.61915e-06	-1.29371	-1.23528	1.10531e-05	-1.26264	-1.26399	2.68792e-05	-1.26167	-1.24583
54538513	chr19:54538513:G:A	6.75767e-06	-1.30275e-10	-1.10021	4.48608e-05	-1.30275e-10	-1.12577	0.000108854	-1.30275e-10	-1.10885
54538543	chr19:54538543:C:T	4.62395e-06	-1.30275e-10	-1.47963	3.15643e-05	-1.30275e-10	-1.47731	7.52006e-05	-1.30275e-10	-1.4787
54538707	chr19:54538707:A:G	5.76898e-06	-1.30275e-10	-1.25839	3.89741e-05	-1.30275e-10	-1.26644	9.31246e-05	-1.30275e-10	-1.26492
54538939	chr19:54538939:T:C	4.54765e-06	-1.30275e-10	-1.49627	3.11155e-05	-1.30275e-10	-1.49163	7.40403e-05	-1.30275e-10	-1.49425
54539310	chr19:54539310:G:A	1.01128e-05	-1.30275e-10	-0.697086	6.80556e-05	-1.30275e-10	-0.709014	0.000165515	-1.30275e-10	-0.689794
54539353	chr19:54539353:C:T	1.56634e-06	-1.56246	-0.999684	1.10493e-05	-1.52861	-0.998359	2.67061e-05	-1.52802	-0.985942
54539528	chr19:54539528:G:A	1.1512e-06	-1.4761	-1.39398	8.12955e-06	-1.42055	-1.41329	1.96822e-05	-1.41937	-1.39977
54539641	chr19:54539641:C:T	1.53102e-06	-1.04751	-1.53744	1.04929e-05	-1.04051	-1.53813	2.5129e-05	-1.03686	-1.53798
54539936	chr19:54539936:C:T	4.94349e-06	-1.41281	-5.17887e-10	3.41666e-05	-1.39809	-5.17887e-10	8.1459e-05	-1.39876	-5.17887e-10
54540190	chr19:54540190:T:C	4.71817e-06	-1.30275e-10	-1.45946	3.21526e-05	-1.30275e-10	-1.45884	7.63817e-05	-1.30275e-10	-1.46311
54540202	chr19:54540202:G:A	1.28361e-06	-1.6122	-1.149	8.69982e-06	-1.60724	-1.1588	2.10563e-05	-1.60665	-1.14501
54540251	chr19:54540251:C:T	2.96414e-06	-1.52495	-0.399348	2.06504e-05	-1.52255	-0.37905	4.82543e-05	-1.52054	-0.401836
54540271	chr19:54540271:A:C	1.36449e-05	-1.30275e-10	-0.397517	9.67387e-05	-1.30275e-10	-0.357326	0.00022625	-1.30275e-10	-0.377217
54541067	chr19:54541067:C:T	9.45859e-07	-1.58997	-1.47658	6.39953e-06	-1.57416	-1.49895	1.54578e-05	-1.57514	-1.4856
54541345	chr19:54541345:A:G	1.65363e-05	-1.30275e-10	-0.205327	0.000106955	-1.30275e-10	-0.256927	0.000262717	-1.30275e-10	-0.227781
54541665	chr19:54541665:C:T	4.79755e-06	-1.30275e-10	-1.44278	3.21334e-05	-1.30275e-10	-1.45944	7.76319e-05	-1.30275e-10	-1.44688
54542028	chr19:54542028:T:C	1.16798e-06	-1.58408	-1.27153	7.59479e-06	-1.60359	-1.29828	1.84837e-05	-1.60367	-1.2783
54542180	chr19:54542180:A:G	1.7108e-06	-1.59624	-0.877686	1.18797e-05	-1.60966	-0.844849	2.74481e-05	-1.60995	-0.876613
54542656	chr19:54542656:A:T	4.27587e-06	-1.5579	-5.17887e-10	2.86228e-05	-1.57513	-5.17887e-10	6.82587e-05	-1.57555	-5.17887e-10
54542683	chr19:54542683:C:T	7.13837e-06	-1.30275e-10	-1.0454	4.94062e-05	-1.30275e-10	-1.02926	0.000117691	-1.30275e-10	-1.03079
54542762	chr19:54542762:T:C	1.25389e-05	-1.30275e-10	-0.48205	8.72147e-05	-1.30275e-10	-0.460966	0.000201255	-1.30275e-10	-0.494283
54542774	chr19:54542774:T:C	3.99477e-06	-1.07103	-0.554865	2.80953e-05	-1.01855	-0.575185	6.75144e-05	-1.0201	-0.566416
54542848	chr19:54542848:C:T	4.79308e-06	-1.44371	-5.17887e-10	3.27068e-05	-1.44175	-5.17887e-10	7.78631e-05	-1.4439	-5.17887e-10
54542896	chr19:54542896:T:C	8.67639e-07	-1.61809	-1.53477	5.89631e-06	-1.62164	-1.53337	1.40276e-05	-1.62273	-1.5351
54543419	chr19:54543419:G:A	9.04124e-06	0.265416	-1.0745	6.29166e-05	0.283989	-1.07152	0.000149225	0.29419	-1.08759
54543435	chr19:54543435:T:A	5.57059e-06	-1.30275e-10	-1.29338	3.7419e-05	-1.30275e-10	-1.30716	8.99709e-05	-1.30275e-10	-1.29937
54543683	chr19:54543683:G:A	4.84599e-06	-1.30275e-10	-1.43273	3.34307e-05	-1.30275e-10	-1.41986	7.85597e-05	-1.30275e-10	-1.435
54543921	chr19:54543921:A:C	1.71967e-06	-1.35748	-1.11127	1.22775e-05	-1.30441	-1.11716	2.96865e-05	-1.30254	-1.10563
54544060	chr19:54544060:G:GT	1.15602e-05	-1.30275e-10	-0.563313	7.72569e-05	-1.30275e-10	-0.582202	0.000183085	-1.30275e-10	-0.588905
54544166	chr19:54544166:C:T	4.54426e-06	-1.30275e-10	-1.49702	3.07525e-05	-1.30275e-10	-1.50337	7.35412e-05	-1.30275e-10	-1.50101
54544422	chr19:54544422:C:T	5.82501e-06	-1.30275e-10	-1.24872	3.97922e-05	-1.30275e-10	-1.24567	9.41256e-05	-1.30275e-10	-1.25423
54544473	chr19:54544473:T:C	3.98249e-06	-1.62898	-5.17887e-10	2.71056e-05	-1.6296	-5.17887e-10	6.47079e-05	-1.62897	-5.17887e-10
54544697	chr19:54544697:T:C	8.88173e-06	-0.826889	-5.17887e-10	5.98293e-05	-0.837844	-5.17887e-10	0.000144086	-0.828443	-5.17887e-10
54544858	chr19:54544858:T:C	7.71064e-06	-0.968284	-5.17887e-10	5.44269e-05	-0.932481	-5.17887e-10	0.000128729	-0.94115	-5.17887e-10
54545146	chr19:54545146:A:G	4.51297e-06	-1.30275e-10	-1.50393	3.0921e-05	-1.30275e-10	-1.4979	7.32018e-05	-1.30275e-10	-1.50564
54545383	chr19:54545383:TTGTAATATTCTCCCC:T	1.07278e-06	-1.64186	-1.29876	7.41e-06	-1.6424	-1.28411	1.75017e-05	-1.6424	-1.29416
54545590	chr19:54545590:A:C	1.11597e-05	-1.57378	0.975205	7.85699e-05	-1.5551	0.989755	0.00019004	-1.55482	1.0032
54545942	chr19:54545942:T:A	4.42056e-06	-1.58618	0.0615591	2.9846e-05	-1.5554	0.0221097	7.35281e-05	-1.55459	0.0534001
54546061	chr19:54546061:G:A	1.07337e-05	-1.60559	0.968095	7.49602e-05	-1.59101	0.978627	0.000181774	-1.59073	0.99464
54546556	chr19:54546556:C:T	1.2088e-06	-1.63548	-1.18577	8.22992e-06	-1.63977	-1.1818	1.9567e-05	-1.63892	-1.1861
54546574	chr19:54546574:G:A	5.78248e-05	1.04653	-5.17887e-10	0.000283261	0.717028	-5.17887e-10	0.000679982	0.723211	-5.17887e-10
54546853	chr19:54546853:G:A	1.43803e-06	-1.24884	-1.39877	1.00285e-05	-1.24144	-1.38246	2.38362e-05	-1.24016	-1.3875
54546987	chr19:54546987:G:A	4.35059e-06	-1.54057	-5.17887e-10	2.92296e-05	-1.55416	-5.17887e-10	6.97876e-05	-1.5534	-5.17887e-10
54547080	chr19:54547080:C:T	2.50654e-06	-0.614523	-1.47746	1.74516e-05	-0.601861	-1.46804	4.14928e-05	-0.59502	-1.47832
54547114	chr19:54547114:G:A	4.5799e-06	-1.30275e-10	-1.48921	3.10438e-05	-1.30275e-10	-1.49394	7.41695e-05	-1.30275e-10	-1.4925
54547271	chr19:54547271:T:C	9.03011e-07	-1.62062	-1.49229	6.31254e-06	-1.61122	-1.47558	1.48856e-05	-1.60826	-1.49021
54547459	chr19:54547459:G:A	4.58179e-06	-1.30275e-10	-1.48879	3.10551e-05	-1.30275e-10	-1.49358	7.41951e-05	-1.30275e-10	-1.49216
54547489	chr19:54547489:G:A	8.22137e-06	-1.30275e-10	-0.904147	6.00936e-05	-1.30275e-10	-0.833436	0.000136968	-1.30275e-10	-0.879108
54547888	chr19:54547888:G:C	1.0156e-06	-1.64051	-1.35489	7.16233e-06	-1.63113	-1.32937	1.68134e-05	-1.6298	-1.34688
54548040	chr19:54548040:C:T	4.45467e-06	-1.62602	0.109092	3.11826e-05	-1.61502	0.125538	7.45611e-05	-1.61553	0.12829
54548205	chr19:54548205:G:A	4.4985e-06	-1.50714	-5.17887e-10	3.0871e-05	-1.49952	-5.17887e-10	7.34899e-05	-1.50171	-5.17887e-10
54548264	chr19:54548264:CTTAT:C	4.08853e-06	-1.6027	-5.17887e-10	2.80154e-05	-1.59659	-5.17887e-10	6.68518e-05	-1.59638	-5.17887e-10
54548687	chr19:54548687:C:T	1.79055e-06	-1.33278	-1.09558	1.36187e-05	-1.27053	-1.04736	3.14989e-05	-1.26192	-1.08699
54548844	chr19:54548844:A:G	1.42076e-06	-1.63683	-1.02286	9.92926e-06	-1.62113	-1.01272	2.36361e-05	-1.61918	-1.0169
54548896	chr19:54548896:C:T	3.96824e-06	-1.63256	-5.17887e-10	2.698e-05	-1.63424	-5.17887e-10	6.43828e-05	-1.63401	-5.17887e-10
54549267	chr19:54549267:G:C	5.10664e-06	-1.30275e-10	-1.38034	3.51637e-05	-1.30275e-10	-1.36932	8.37896e-05	-1.30275e-10	-1.37055
54549326	chr19:54549326:G:A	4.90711e-06	-1.30275e-10	-1.4202	3.29718e-05	-1.30275e-10	-1.43369	7.99282e-05	-1.30275e-10	-1.41773
54549343	chr19:54549343:G:T	1.64901e-06	-1.52234	-0.988371	1.19855e-05	-1.48702	-0.95862	2.81066e-05	-1.48035	-0.982498
54549494	chr19:54549494:T:C	5.87807e-06	-1.30275e-10	-1.23966	4.13313e-05	-1.30275e-10	-1.20772	9.57942e-05	-1.30275e-10	-1.23665
54549535	chr19:54549535:C:T	9.48847e-06	-1.30275e-10	-0.760807	6.58013e-05	-1.30275e-10	-0.742699	0.00015396	-1.30275e-10	-0.762163
54549558	chr19:54549558:C:T	1.36784e-06	-1.61095	-1.08669	9.69285e-06	-1.58021	-1.07774	2.31298e-05	-1.57696	-1.08077
54549602	chr19:54549602:G:A	0.000135536	-1.30275e-10	1.89835	0.000903791	-1.30275e-10	1.87726	0.00221647	-1.30275e-10	1.90482
54549613	chr19:54549613:A:G	1.34001e-06	-1.61619	-1.10202	9.48374e-06	-1.58729	-1.09247	2.26134e-05	-1.58423	-1.09608
54549654	chr19:54549654:C:T	3.71096e-06	-0.250372	-1.44922	2.64842e-05	-0.226179	-1.42661	6.24407e-05	-0.21773	-1.44691
54549758	chr19:54549758:G:A	6.75898e-06	-1.30275e-10	-1.10001	4.88348e-05	-1.30275e-10	-1.0409	0.000112202	-1.30275e-10	-1.07855
54549785	chr19:54549785:C:T	4.4605e-06	-1.30275e-10	-1.51562	3.02031e-05	-1.30275e-10	-1.52139	7.23656e-05	-1.30275e-10	-1.51713
54550487	chr19:54550487:A:T	4.83337e-06	-1.30275e-10	-1.43534	3.26233e-05	-1.30275e-10	-1.44431	7.82786e-05	-1.30275e-10	-1.43858
54550564	chr19:54550564:T:C	1.52273e-06	-1.33332	-1.25706	1.06927e-05	-1.29356	-1.26622	2.55479e-05	-1.29382	-1.26448
54550569	chr19:54550569:A:G	4.95545e-06	-1.30275e-10	-1.4104	3.42483e-05	-1.30275e-10	-1.3957	8.04909e-05	-1.30275e-10	-1.41071
54550597	chr19:54550597:G:A	4.6657e-06	-1.47065	-5.17887e-10	3.20783e-05	-1.46116	-5.17887e-10	7.63354e-05	-1.46372	-5.17887e-10
54550979	chr19:54550979:T:G	4.58541e-06	-1.30275e-10	-1.488	3.1272e-05	-1.30275e-10	-1.48662	7.42066e-05	-1.30275e-10	-1.492
54551054	chr19:54551054:G:A	3.93628e-06	-1.64065	-5.17887e-10	2.68546e-05	-1.6389	-5.17887e-10	6.41106e-05	-1.63825	-5.17887e-10
54551059	chr19:54551059:G:A	9.07486e-07	-1.6204	-1.48756	6.24546e-06	-1.62735	-1.47013	1.46757e-05	-1.62887	-1.4838
54551256	chr19:54551256:C:T	4.96482e-06	-1.30275e-10	-1.40851	3.43697e-05	-1.30275e-10	-1.39216	8.06911e-05	-1.30275e-10	-1.40823
54552833	chr19:54552833:GTA:G	1.57235e-06	-1.16275	-1.39557	1.14795e-05	-1.08994	-1.39883	2.80024e-05	-1.07642	-1.39014
54552953	chr19:54552953:C:A	1.68582e-06	-1.06625	-1.42238	1.23901e-05	-0.98856	-1.42388	3.02074e-05	-0.97384	-1.41693
54552956	chr19:54552956:T:C	5.69617e-06	-1.30275e-10	-1.27109	3.83135e-05	-1.30275e-10	-1.28354	9.22117e-05	-1.30275e-10	-1.27477
54552989	chr19:54552989:A:G	4.37512e-06	-1.30275e-10	-1.53495	2.97059e-05	-1.30275e-10	-1.53799	7.09878e-05	-1.30275e-10	-1.53635
54552995	chr19:54552995:C:T	1.34893e-05	-1.30275e-10	-0.408986	9.53227e-05	-1.30275e-10	-0.372071	0.000220781	-1.30275e-10	-0.401686
54553004	chr19:54553004:C:T	1.62974e-06	-1.12333	-1.39914	1.19202e-05	-1.05122	-1.39988	2.90332e-05	-1.03724	-1.39318
54553150	chr19:54553150:G:A	1.21387e-05	-0.514482	-5.17887e-10	8.03158e-05	-0.543372	-5.17887e-10	0.00019372	-0.532441	-5.17887e-10
54553357	chr19:54553357:C:T	1.88656e-06	-1.6298	-0.746331	1.33094e-05	-1.60937	-0.731503	3.14964e-05	-1.60695	-0.742031
54553700	chr19:54553700:C:T	1.98009e-06	-0.801928	-1.52582	1.58383e-05	-0.638212	-1.5287	3.84322e-05	-0.625735	-1.52423
54553762	chr19:54553762:A:G	4.75061e-06	-1.30275e-10	-1.45261	3.22845e-05	-1.30275e-10	-1.45475	7.69623e-05	-1.30275e-10	-1.45554
54553863	chr19:54553863:C:T	4.34459e-06	-1.54195	-5.17887e-10	2.91763e-05	-1.55598	-5.17887e-10	6.99431e-05	-1.55117	-5.17887e-10
54554343	chr19:54554343:G:A	4.37224e-06	-1.53561	-5.17887e-10	2.92709e-05	-1.55275	-5.17887e-10	7.01776e-05	-1.54783	-5.17887e-10
54554452	chr19:54554452:C:A	6.20765e-06	-1.30275e-10	-1.1851	4.40463e-05	-1.30275e-10	-1.1441	0.000101343	-1.30275e-10	-1.18034
54554637	chr19:54554637:C:G	5.28648e-06	-1.30275e-10	-1.34573	3.73465e-05	-1.30275e-10	-1.3091	8.68812e-05	-1.30275e-10	-1.33432
54554765	chr19:54554765:T:C	8.63342e-07	-1.6197	-1.53813	5.80884e-06	-1.6317	-1.53826	1.38794e-05	-1.63029	-1.53817
54554872	chr19:54554872:G:A	5.39914e-06	-1.30275e-10	-1.32465	3.77351e-05	-1.30275e-10	-1.29875	8.84544e-05	-1.30275e-10	-1.31637
54554892	chr19:54554892:A:G	6.22084e-06	-1.30275e-10	-1.18298	4.35777e-05	-1.30275e-10	-1.15479	0.000102099	-1.30275e-10	-1.17291
54554958	chr19:54554958:C:T	5.48047e-06	-1.30275e-10	-1.30969	3.83361e-05	-1.30275e-10	-1.28295	8.98128e-05	-1.30275e-10	-1.30113
54555300	chr19:54555300:C:T	4.45292e-06	-1.30275e-10	-1.51733	3.04577e-05	-1.30275e-10	-1.513	7.24955e-05	-1.30275e-10	-1.51533
54555559	chr19:54555559:T:C	8.37947e-06	-1.30275e-10	-0.885099	5.69575e-05	-1.30275e-10	-0.887033	0.000139005	-1.30275e-10	-0.864348
54555560	chr19:54555560:C:T	4.27843e-06	-1.5573	-5.17887e-10	2.87653e-05	-1.57017	-5.17887e-10	6.89314e-05	-1.56574	-5.17887e-10
54555631	chr19:54555631:G:A	8.4861e-06	-1.30275e-10	-0.872455	5.71159e-05	-1.30275e-10	-0.884257	0.000135939	-1.30275e-10	-0.886652
54555725	chr19:54555725:G:A	8.54976e-07	-1.63421	-1.53335	5.78969e-06	-1.64026	-1.533	1.38188e-05	-1.63959	-1.53323
54556007	chr19:54556007:A:G	1.07922e-06	-1.63876	-1.29589	7.60134e-06	-1.63325	-1.26776	1.77706e-05	-1.63457	-1.28674
54556302	chr19:54556302:T:C	2.22777e-06	-0.888463	-1.32142	1.52517e-05	-0.899024	-1.30563	3.66338e-05	-0.891743	-1.30614
54556396	chr19:54556396:G:A	1.3747e-06	-1.27625	-1.4164	9.1585e-06	-1.31288	-1.40178	2.17812e-05	-1.30323	-1.41457
54556474	chr19:54556474:AC:A	1.06037e-05	-0.649678	-5.17887e-10	7.2333e-05	-0.648058	-5.17887e-10	0.000172515	-0.648371	-5.17887e-10
54556654	chr19:54556654:G:A	1.65836e-05	-1.62612	1.42365	0.000110868	-1.62333	1.40233	0.000274534	-1.62398	1.4402
54556956	chr19:54556956:G:A	1.16222e-05	-0.557971	-5.17887e-10	8.11195e-05	-0.533416	-5.17887e-10	0.000193792	-0.53207	-5.17887e-10
54556988	chr19:54556988:A:G	2.34505e-06	-0.821187	-1.33739	1.60221e-05	-0.833196	-1.32217	3.84956e-05	-0.825642	-1.32267
54557045	chr19:54557045:TA:T	1.39504e-06	-1.14301	-1.53495	9.02222e-06	-1.19759	-1.53206	2.16867e-05	-1.18697	-1.53519
54557249	chr19:54557249:T:C	4.47131e-06	-1.30275e-10	-1.5132	3.06239e-05	-1.30275e-10	-1.50756	7.28249e-05	-1.30275e-10	-1.5108
54557436	chr19:54557436:T:A	3.94179e-05	-1.30275e-10	0.663337	0.000266062	-1.30275e-10	0.654389	0.000649386	-1.30275e-10	0.67717
54557798	chr19:54557798:T:G	2.02019e-06	-0.931547	-1.37615	1.35405e-05	-0.9736	-1.35005	3.24468e-05	-0.958844	-1.36041
54558056	chr19:54558056:GATA:G	8.80845e-06	-1.30275e-10	-0.835173	5.86617e-05	-1.30275e-10	-0.857552	0.000140955	-1.30275e-10	-0.850416
54558665	chr19:54558665:C:T	1.31221e-06	-1.33897	-1.4002	8.783e-06	-1.37175	-1.38477	2.08521e-05	-1.36304	-1.39836
54558666	chr19:54558666:G:A	6.42685e-05	-1.30275e-10	1.15219	0.000462957	-1.30275e-10	1.20829	0.00110376	-1.30275e-10	1.20762
54558785	chr19:54558785:C:G	4.3266e-06	-1.5461	-5.17887e-10	2.90635e-05	-1.55986	-5.17887e-10	6.96665e-05	-1.55514	-5.17887e-10
54559062	chr19:54559062:C:A	5.92265e-06	-1.30275e-10	-1.2321	4.16419e-05	-1.30275e-10	-1.20023	9.69378e-05	-1.30275e-10	-1.22479
54559156	chr19:54559156:C:T	4.31616e-06	-1.54852	-5.17887e-10	2.89311e-05	-1.56442	-5.17887e-10	6.93398e-05	-1.55984	-5.17887e-10
54559364	chr19:54559364:T:C	1.54085e-06	-1.18724	-1.39131	9.63371e-06	-1.25844	-1.40563	2.35006e-05	-1.24977	-1.39207
54559402	chr19:54559402:C:T	4.22453e-06	-1.56998	-5.17887e-10	2.84301e-05	-1.58189	-5.17887e-10	6.81025e-05	-1.57784	-5.17887e-10
54559403	chr19:54559403:G:A	2.45814e-05	0.191107	-5.17887e-10	0.000173885	0.229055	-5.17887e-10	0.000417576	0.235609	-5.17887e-10
54559533	chr19:54559533:G:A	5.84751e-06	-1.30275e-10	-1.24487	4.10792e-05	-1.30275e-10	-1.21384	9.56879e-05	-1.30275e-10	-1.23776
54559693	chr19:54559693:G:C	1.64715e-06	-1.06631	-1.44552	1.08294e-05	-1.10795	-1.43912	2.58853e-05	-1.09537	-1.44981
54559742	chr19:54559742:ATAAG:A	1.01036e-05	-1.30275e-10	-0.697991	6.83591e-05	-1.30275e-10	-0.704564	0.000164711	-1.30275e-10	-0.694662
54559809	chr19:54559809:A:T	3.60657e-05	-1.30275e-10	0.574457	0.00023601	-1.30275e-10	0.534537	0.000589794	-1.30275e-10	0.580916
54560246	chr19:54560246:T:C	4.17232e-06	-1.58241	-5.17887e-10	2.80514e-05	-1.5953	-5.17887e-10	6.71651e-05	-1.5917	-5.17887e-10
54560430	chr19:54560430:C:T	2.50974e-05	-1.30275e-10	0.211882	0.000167459	-1.30275e-10	0.191397	0.000411804	-1.30275e-10	0.221691
54560483	chr19:54560483:G:T	4.47882e-06	-1.30275e-10	-1.51153	3.08527e-05	-1.30275e-10	-1.50012	7.31504e-05	-1.30275e-10	-1.50634
54560746	chr19:54560746:T:C	4.39776e-06	-1.30275e-10	-1.52979	3.00008e-05	-1.30275e-10	-1.52812	7.15365e-05	-1.30275e-10	-1.52865
54560848	chr19:54560848:C:T	2.59201e-05	-1.30275e-10	0.244135	0.000172722	-1.30275e-10	0.222346	0.00042514	-1.30275e-10	0.253561
54560868	chr19:54560868:G:A	4.62747e-06	-1.30275e-10	-1.47888	3.12571e-05	-1.30275e-10	-1.48709	7.52992e-05	-1.30275e-10	-1.47739
54560893	chr19:54560893:G:A	4.52973e-06	-1.30275e-10	-1.50022	3.09633e-05	-1.30275e-10	-1.49654	7.35981e-05	-1.30275e-10	-1.50024
54560964	chr19:54560964:T:C	4.59555e-06	-1.30275e-10	-1.4858	3.1872e-05	-1.30275e-10	-1.46761	7.51808e-05	-1.30275e-10	-1.47896
54560993	chr19:54560993:T:G	4.55997e-06	-1.30275e-10	-1.49357	3.08525e-05	-1.30275e-10	-1.50012	7.41919e-05	-1.30275e-10	-1.4922
54561036	chr19:54561036:GC:G	4.65681e-06	-1.30275e-10	-1.47255	3.14493e-05	-1.30275e-10	-1.48096	7.57708e-05	-1.30275e-10	-1.47114
54561297	chr19:54561297:A:T	2.16456e-06	-0.845206	-1.39346	1.44472e-05	-0.894753	-1.36408	3.45439e-05	-0.87921	-1.37741
54561472	chr19:54561472:C:G	4.71715e-06	-1.30275e-10	-1.45968	3.18091e-05	-1.30275e-10	-1.46959	7.67704e-05	-1.30275e-10	-1.45804
54561623	chr19:54561623:T:A	4.4648e-06	-1.30275e-10	-1.51466	3.02369e-05	-1.30275e-10	-1.52027	7.26401e-05	-1.30275e-10	-1.51334
54561662	chr19:54561662:T:A	1.75103e-05	-1.30275e-10	-0.148095	0.000117505	-1.30275e-10	-0.162861	0.000286952	-1.30275e-10	-0.13954
54561866	chr19:54561866:A:T	1.90452e-06	-1.5902	-0.776457	1.23814e-05	-1.59742	-0.81573	3.06128e-05	-1.60134	-0.776099
54561973	chr19:54561973:G:A	4.53722e-06	-1.49857	-5.17887e-10	3.03857e-05	-1.51537	-5.17887e-10	7.29153e-05	-1.50956	-5.17887e-10
54562064	chr19:54562064:T:G	5.65531e-06	-1.30275e-10	-1.27829	3.9238e-05	-1.30275e-10	-1.25969	9.31617e-05	-1.30275e-10	-1.26452
54562075	chr19:54562075:A:G	8.75924e-06	-1.30275e-10	-0.840776	6.08804e-05	-1.30275e-10	-0.820427	0.000143703	-1.30275e-10	-0.83111
54562361	chr19:54562361:C:A	4.92779e-06	-1.30275e-10	-1.41599	3.34522e-05	-1.30275e-10	-1.41922	7.97331e-05	-1.30275e-10	-1.42017
54562704	chr19:54562704:G:T	2.632e-06	-1.02032	-1.02282	1.82876e-05	-1.0301	-0.993018	4.37279e-05	-1.02369	-0.997176
54562903	chr19:54562903:G:A	4.17829e-06	-0.998978	-0.582005	3.05083e-05	-1.04111	-0.470232	6.94012e-05	-1.02719	-0.531758
54563023	chr19:54563023:A:G	3.4519e-06	-1.58249	-0.189468	2.30589e-05	-1.57671	-0.214582	5.73628e-05	-1.57106	-0.178397
54563479	chr19:54563479:G:A	4.43159e-06	-1.30275e-10	-1.52213	3.00493e-05	-1.30275e-10	-1.5265	7.20774e-05	-1.30275e-10	-1.52112
54563534	chr19:54563534:C:T	5.89834e-06	-1.30275e-10	-1.23621	4.12574e-05	-1.30275e-10	-1.20951	9.69707e-05	-1.30275e-10	-1.22445
54563579	chr19:54563579:A:C	2.69537e-06	-1.50979	-0.509557	1.89401e-05	-1.49676	-0.4913	4.54012e-05	-1.488	-0.495317
54563589	chr19:54563589:C:T	1.94269e-06	-1.23234	-1.11447	1.30274e-05	-1.23256	-1.12972	3.22282e-05	-1.22801	-1.09801
54563635	chr19:54563635:G:GA	5.51017e-06	-1.30275e-10	-1.30429	3.68727e-05	-1.30275e-10	-1.32187	8.88806e-05	-1.30275e-10	-1.31156
54563644	chr19:54563644:T:A	5.52753e-06	-1.30275e-10	-1.30114	3.72209e-05	-1.30275e-10	-1.31247	9.02703e-05	-1.30275e-10	-1.29605
54563713	chr19:54563713:T:G	5.77114e-06	-1.30275e-10	-1.25801	3.88324e-05	-1.30275e-10	-1.27008	9.42894e-05	-1.30275e-10	-1.25249
54563815	chr19:54563815:ATTC:A	0.000122629	-1.30275e-10	1.79828	0.000830347	-1.30275e-10	1.7925	0.00202148	-1.30275e-10	1.81273
54563990	chr19:54563990:T:C	8.66433e-06	-1.30275e-10	-0.85167	6.36288e-05	-1.30275e-10	-0.776272	0.000144439	-1.30275e-10	-0.826001
54564069	chr19:54564069:C:T	4.22737e-06	-0.802482	-0.766823	3.04345e-05	-0.847759	-0.666004	6.98001e-05	-0.83183	-0.721391
54564128	chr19:54564128:T:C	4.79278e-06	-0.754341	-0.689432	3.46323e-05	-0.801224	-0.583328	7.922e-05	-0.784777	-0.641851
54564132	chr19:54564132:A:G	4.96206e-06	-0.729269	-0.679794	3.584e-05	-0.776778	-0.573496	8.20029e-05	-0.760105	-0.631997
54564373	chr19:54564373:C:T	4.79795e-06	-0.807707	-0.634988	3.48133e-05	-0.853146	-0.526193	7.95034e-05	-0.837244	-0.585813
54565281	chr19:54565281:T:C	1.25111e-05	-1.30275e-10	-0.484267	8.47612e-05	-1.30275e-10	-0.489501	0.000209741	-1.30275e-10	-0.452985
54565307	chr19:54565307:C:G	5.38142e-06	-1.30275e-10	-1.32793	3.68718e-05	-1.30275e-10	-1.32189	8.74525e-05	-1.30275e-10	-1.32776
54565360	chr19:54565360:T:C	4.72074e-06	-0.794528	-0.664391	3.41918e-05	-0.840606	-0.556746	7.81152e-05	-0.824536	-0.616136
54565409	chr19:54565409:G:A	4.75534e-06	-0.796834	-0.654781	3.44496e-05	-0.842878	-0.546964	7.87069e-05	-0.826875	-0.60625
54565416	chr19:54565416:A:G	1.99999e-06	-1.51403	-0.803714	1.33378e-05	-1.50643	-0.832304	3.30821e-05	-1.49843	-0.801436
54565465	chr19:54565465:G:A	5.20621e-06	-1.30275e-10	-1.36103	3.61678e-05	-1.30275e-10	-1.34117	8.52821e-05	-1.30275e-10	-1.35289
54565471	chr19:54565471:A:G	4.38967e-06	-1.30275e-10	-1.53163	3.0018e-05	-1.30275e-10	-1.52754	7.14236e-05	-1.30275e-10	-1.53023
54565897	chr19:54565897:A:C	1.78221e-06	-1.49244	-0.940592	1.13036e-05	-1.55562	-0.948602	2.71097e-05	-1.56023	-0.938734
54565959	chr19:54565959:G:A	1.76133e-06	-1.38457	-1.06024	1.25897e-05	-1.41312	-0.98334	2.87688e-05	-1.40523	-1.03433
54565976	chr19:54565976:T:C	1.83123e-05	-1.30275e-10	-0.103312	0.000122768	-1.30275e-10	-0.119045	0.000299844	-1.30275e-10	-0.0955934
54566070	chr19:54566070:T:C	1.15388e-06	-1.5553	-1.31245	8.0306e-06	-1.54331	-1.30277	1.91078e-05	-1.53601	-1.31275
54566428	chr19:54566428:A:G	1.66593e-06	-1.37111	-1.12939	1.1841e-05	-1.39975	-1.05802	2.7172e-05	-1.39164	-1.10503
54566540	chr19:54566540:T:C	1.7235e-06	-1.33702	-1.1295	1.22281e-05	-1.36746	-1.05815	2.80752e-05	-1.35882	-1.10515
54566576	chr19:54566576:G:A	1.7224e-06	-0.999438	-1.46773	1.21316e-05	-0.949155	-1.48437	2.96728e-05	-0.936393	-1.47223
54566597	chr19:54566597:G:A	1.75141e-06	-1.3305	-1.11997	1.24319e-05	-1.36125	-1.04782	2.85315e-05	-1.35252	-1.09533
54566607	chr19:54566607:T:C	1.66746e-06	-1.33197	-1.16762	1.179e-05	-1.36262	-1.09947	2.71317e-05	-1.3539	-1.14425
54566752	chr19:54566752:T:G	5.55733e-06	-1.29577	-5.17887e-10	3.86525e-05	-1.27473	-5.17887e-10	9.24128e-05	-1.27259	-5.17887e-10
54566839	chr19:54566839:C:G	4.17237e-06	-1.5824	-5.17887e-10	2.8606e-05	-1.57572	-5.17887e-10	6.82674e-05	-1.57542	-5.17887e-10
54566877	chr19:54566877:T:C	5.12519e-06	-1.30275e-10	-1.37672	3.55994e-05	-1.30275e-10	-1.35701	8.39839e-05	-1.30275e-10	-1.36823
54567036	chr19:54567036:A:G	5.46583e-06	-1.31237	-5.17887e-10	3.77348e-05	-1.29876	-5.17887e-10	8.97812e-05	-1.30148	-5.17887e-10
54567083	chr19:54567083:C:T	5.93846e-05	1.07315	-5.17887e-10	0.000433319	1.14213	-5.17887e-10	0.00105195	1.15954	-5.17887e-10
54567097	chr19:54567097:A:G	1.69826e-06	-1.32756	-1.15372	1.20197e-05	-1.35837	-1.08443	2.76376e-05	-1.34958	-1.13009
54567137	chr19:54567137:G:A	4.44131e-06	-1.30275e-10	-1.51993	3.02171e-05	-1.30275e-10	-1.52093	7.20551e-05	-1.30275e-10	-1.52142
54567156	chr19:54567156:T:C	1.84321e-06	-1.30902	-1.09036	1.31388e-05	-1.34081	-1.01296	3.00062e-05	-1.33173	-1.06572
54567221	chr19:54567221:T:C	1.37146e-06	-1.52219	-1.17282	9.46803e-06	-1.50972	-1.1717	2.26973e-05	-1.50133	-1.17528
54567265	chr19:54567265:T:C	4.62219e-06	-1.30275e-10	-1.48002	3.10922e-05	-1.30275e-10	-1.49238	7.48247e-05	-1.30275e-10	-1.48371
54567283	chr19:54567283:C:T	1.75469e-06	-1.32087	-1.12773	1.24444e-05	-1.35185	-1.05621	2.85764e-05	-1.34296	-1.10331
54567308	chr19:54567308:G:A	1.59253e-06	-1.32255	-1.22301	1.12003e-05	-1.35346	-1.15994	2.58616e-05	-1.34459	-1.2015
54567865	chr19:54567865:G:A	8.2523e-06	-1.30275e-10	-0.900392	6.01539e-05	-1.30275e-10	-0.832433	0.000137304	-1.30275e-10	-0.876662
54567888	chr19:54567888:T:G	4.57544e-06	-1.30275e-10	-1.49018	3.08155e-05	-1.30275e-10	-1.50132	7.41115e-05	-1.30275e-10	-1.49329
54568264	chr19:54568264:A:G	2.00305e-06	-1.62935	-0.686865	1.32975e-05	-1.6414	-0.70036	3.20919e-05	-1.64183	-0.688427
54568424	chr19:54568424:A:G	6.41553e-06	-1.30275e-10	-1.15216	4.52097e-05	-1.30275e-10	-1.11803	0.000106196	-1.30275e-10	-1.13357
54568631	chr19:54568631:A:G	2.02262e-06	-1.333	-0.973495	1.4467e-05	-1.3632	-0.894272	3.30655e-05	-1.35447	-0.945895
54568632	chr19:54568632:AAG:A	2.05957e-06	-1.32542	-0.962961	1.47366e-05	-1.35605	-0.882957	3.36702e-05	-1.3472	-0.935043
54568641	chr19:54568641:GAAGA:G	2.08243e-06	-1.34778	-0.929573	1.49407e-05	-1.37735	-0.847901	3.40912e-05	-1.36885	-0.900967
54568964	chr19:54568964:T:C	1.73419e-06	-1.37691	-1.08344	1.23299e-05	-1.40568	-1.01163	2.82928e-05	-1.39764	-1.05861
54569020	chr19:54569020:C:T	1.63475e-06	-1.13511	-1.38429	1.05231e-05	-1.17702	-1.39875	2.57577e-05	-1.16606	-1.38406
54569111	chr19:54569111:A:G	1.32851e-06	-1.4328	-1.29403	8.93038e-06	-1.42197	-1.31791	2.19552e-05	-1.41172	-1.29813
54569232	chr19:54569232:A:C	1.85927e-06	-1.31297	-1.07773	1.31827e-05	-1.34491	-1.00552	3.02749e-05	-1.33591	-1.05263
54569289	chr19:54569289:T:C	1.77648e-06	-1.35922	-1.07703	1.26285e-05	-1.38859	-1.0048	2.89821e-05	-1.38026	-1.05192
54569374	chr19:54569374:C:T	8.2336e-06	-1.30275e-10	-0.90266	6.00099e-05	-1.30275e-10	-0.83483	0.000136987	-1.30275e-10	-0.878967
54569375	chr19:54569375:T:G	1.75977e-06	-1.36829	-1.07742	1.25222e-05	-1.39663	-1.0052	2.87355e-05	-1.38841	-1.05231
54569451	chr19:54569451:G:A	1.52903e-06	-1.39732	-1.18893	1.07655e-05	-1.42462	-1.12838	2.49306e-05	-1.41686	-1.1659
54570125	chr19:54570125:T:C	1.055e-06	-1.56297	-1.39437	7.29786e-06	-1.54093	-1.40082	1.75633e-05	-1.53613	-1.39691
54570288	chr19:54570288:A:G	1.94332e-06	-1.31941	-1.02707	1.34716e-05	-1.28728	-1.04147	3.32869e-05	-1.27316	-1.02053
54570335	chr19:54570335:C:T	4.39136e-06	-1.30275e-10	-1.53125	3.01884e-05	-1.30275e-10	-1.52188	7.14853e-05	-1.30275e-10	-1.52936
54570440	chr19:54570440:C:T	4.42439e-06	-1.30275e-10	-1.52375	2.98996e-05	-1.30275e-10	-1.53149	7.16741e-05	-1.30275e-10	-1.52673
54570466	chr19:54570466:C:T	2.23814e-06	-0.917758	-1.28748	1.5336e-05	-0.881537	-1.3176	3.7513e-05	-0.878759	-1.29541
54570493	chr19:54570493:T:C	1.51469e-06	-1.4627	-1.13298	1.09427e-05	-1.41205	-1.12462	2.62999e-05	-1.40368	-1.12562
54570806	chr19:54570806:C:T	8.59617e-06	-0.793101	-0.0664669	5.43268e-05	-0.87102	-0.0633015	0.000134657	-0.856367	-0.0397617
54571405	chr19:54571405:C:T	4.51104e-06	-1.30275e-10	-1.50436	3.04329e-05	-1.30275e-10	-1.51382	7.31366e-05	-1.30275e-10	-1.50653
54571439	chr19:54571439:C:T	8.89969e-06	-0.818265	-0.00660323	5.64579e-05	-0.894825	-0.0010184	0.000139695	-0.880394	0.0210012
54571535	chr19:54571535:G:A	3.98484e-06	-1.62839	-5.17887e-10	2.71948e-05	-1.62631	-5.17887e-10	6.48924e-05	-1.62613	-5.17887e-10
54571902	chr19:54571902:G:A	1.02447e-05	-0.684126	-5.17887e-10	6.99653e-05	-0.681339	-5.17887e-10	0.000166851	-0.681753	-5.17887e-10
54572075	chr19:54572075:C:T	4.37187e-06	-1.30275e-10	-1.53569	2.98019e-05	-1.30275e-10	-1.53477	7.11172e-05	-1.30275e-10	-1.53453
54572099	chr19:54572099:T:C	1.11089e-06	-1.37711	-1.52861	7.28741e-06	-1.41288	-1.53032	1.75461e-05	-1.4054	-1.52862
54572123	chr19:54572123:G:A	2.50796e-06	-1.19966	-0.891757	1.68756e-05	-1.22984	-0.873631	4.03034e-05	-1.22479	-0.877631
54572135	chr19:54572135:A:G	1.03614e-06	-1.50233	-1.47304	6.68069e-06	-1.54406	-1.48606	1.61286e-05	-1.54042	-1.47785
54572209	chr19:54572209:A:C	2.07541e-06	-1.53582	-0.744901	1.37847e-05	-1.53901	-0.766768	3.39395e-05	-1.53703	-0.737245
54572256	chr19:54572256:C:T	7.816e-06	-1.30275e-10	-0.954712	5.20201e-05	-1.30275e-10	-0.977708	0.000127647	-1.30275e-10	-0.949585
54572374	chr19:54572374:G:A	5.28558e-06	-1.3459	-5.17887e-10	3.50708e-05	-1.37197	-5.17887e-10	8.43981e-05	-1.36331	-5.17887e-10
54572412	chr19:54572412:C:T	2.40991e-06	-1.19883	-0.932465	1.6198e-05	-1.22955	-0.914902	3.86879e-05	-1.2245	-0.918829
54572441	chr19:54572441:T:C	7.75874e-06	-1.30275e-10	-0.962065	5.15097e-05	-1.30275e-10	-0.987568	0.000126673	-1.30275e-10	-0.95725
54572493	chr19:54572493:G:T	5.2651e-06	-1.30275e-10	-1.34978	3.5747e-05	-1.30275e-10	-1.35287	8.57622e-05	-1.30275e-10	-1.34728
54572499	chr19:54572499:G:A	1.10035e-06	-1.42053	-1.49472	7.83978e-06	-1.37314	-1.49699	1.89781e-05	-1.36157	-1.494
54572503	chr19:54572503:A:G	7.34424e-06	-1.30275e-10	-1.01697	4.89245e-05	-1.30275e-10	-1.03906	0.000119899	-1.30275e-10	-1.0122
54572601	chr19:54572601:A:G	4.48375e-06	-1.30275e-10	-1.51042	3.04019e-05	-1.30275e-10	-1.51483	7.27118e-05	-1.30275e-10	-1.51235
54572608	chr19:54572608:G:A	4.43344e-06	-1.30275e-10	-1.52171	3.05679e-05	-1.30275e-10	-1.50939	7.22384e-05	-1.30275e-10	-1.51888
54572651	chr19:54572651:C:T	3.07726e-06	-1.37479	-0.512052	2.08102e-05	-1.39198	-0.501917	4.99302e-05	-1.38785	-0.500384
54572689	chr19:54572689:A:T	1.63526e-06	-1.03437	-1.48471	1.17258e-05	-0.979863	-1.48769	2.86794e-05	-0.959762	-1.48291
54572695	chr19:54572695:AC:A	2.24609e-06	-0.813408	-1.38828	1.58923e-05	-0.775617	-1.38789	3.89437e-05	-0.751376	-1.38536
54572700	chr19:54572700:G:A	1.26664e-05	-1.30275e-10	-0.471931	8.52725e-05	-1.30275e-10	-0.483487	0.000208964	-1.30275e-10	-0.456694
54572805	chr19:54572805:G:A	4.4714e-06	-1.30275e-10	-1.51318	3.0132e-05	-1.30275e-10	-1.52375	7.23633e-05	-1.30275e-10	-1.51716
54572819	chr19:54572819:C:T	4.50395e-06	-1.30275e-10	-1.50593	3.06371e-05	-1.30275e-10	-1.50713	7.32706e-05	-1.30275e-10	-1.5047
54572997	chr19:54572997:C:G	7.54163e-06	-0.990447	-5.17887e-10	5.12289e-05	-0.993035	-5.17887e-10	0.00012296	-0.986999	-5.17887e-10
54573045	chr19:54573045:G:A	5.91718e-06	-1.23302	-5.17887e-10	3.99101e-05	-1.24271	-5.17887e-10	9.57406e-05	-1.23721	-5.17887e-10
54573425	chr19:54573425:C:T	4.60081e-06	-1.30275e-10	-1.48465	3.08458e-05	-1.30275e-10	-1.50034	7.43375e-05	-1.30275e-10	-1.49024
54573499	chr19:54573499:A:G	1.4993e-05	-1.00891	0.70561	0.000102467	-1.06539	0.765589	0.000246488	-1.0519	0.76036
54573515	chr19:54573515:A:G	4.95978e-06	-1.08117	-0.328358	3.17943e-05	-1.08349	-0.386559	8.14203e-05	-1.06625	-0.332985
54573627	chr19:54573627:C:T	7.27687e-06	-1.30275e-10	-1.02618	4.84857e-05	-1.30275e-10	-1.04807	0.000118794	-1.30275e-10	-1.02146
54573630	chr19:54573630:G:T	4.3613e-06	-1.30275e-10	-1.53811	2.96966e-05	-1.30275e-10	-1.53831	7.08474e-05	-1.30275e-10	-1.53833
54573651	chr19:54573651:A:T	2.51467e-06	-1.62986	-0.458886	1.67026e-05	-1.62726	-0.486516	4.07701e-05	-1.62756	-0.463348
54573653	chr19:54573653:A:T	2.52536e-06	-1.62887	-0.455627	1.67738e-05	-1.62622	-0.483299	4.0945e-05	-1.62653	-0.460095
54573837	chr19:54573837:G:A	5.3451e-06	-1.3347	-5.17887e-10	3.54497e-05	-1.36122	-5.17887e-10	8.53219e-05	-1.35243	-5.17887e-10
54573896	chr19:54573896:G:A	4.36541e-06	-1.30275e-10	-1.53717	2.97145e-05	-1.30275e-10	-1.5377	7.08868e-05	-1.30275e-10	-1.53777
54573933	chr19:54573933:G:A	5.52782e-06	-1.30275e-10	-1.30109	3.73558e-05	-1.30275e-10	-1.30885	8.99376e-05	-1.30275e-10	-1.29974
54574017	chr19:54574017:G:A	6.21125e-06	-1.30275e-10	-1.18452	4.15743e-05	-1.30275e-10	-1.20186	0.000101447	-1.30275e-10	-1.17932
54574205	chr19:54574205:G:A	4.49739e-06	-1.30275e-10	-1.50739	3.05402e-05	-1.30275e-10	-1.51029	7.30697e-05	-1.30275e-10	-1.50744
54574280	chr19:54574280:C:T	5.46466e-06	-1.05936	-0.253224	3.52973e-05	-1.02473	-0.340804	8.9788e-05	-1.02397	-0.277438
54574283	chr19:54574283:C:A	5.7034e-06	-1.0216	-0.248219	3.70098e-05	-0.985666	-0.33249	9.39654e-05	-0.984871	-0.271059
54574303	chr19:54574303:C:A	5.0516e-06	-1.30275e-10	-1.39118	3.429e-05	-1.30275e-10	-1.39448	8.23809e-05	-1.30275e-10	-1.3875
54574458	chr19:54574458:T:G	5.55279e-06	-1.29658	-5.17887e-10	3.67174e-05	-1.32609	-5.17887e-10	8.84161e-05	-1.3168	-5.17887e-10
54574685	chr19:54574685:T:C	1.66732e-05	-1.30275e-10	-0.197083	0.00011681	-1.30275e-10	-0.16879	0.000277167	-1.30275e-10	-0.174236
54574694	chr19:54574694:G:T	1.45617e-05	-1.30275e-10	-0.332487	0.000101846	-1.30275e-10	-0.305875	0.000241785	-1.30275e-10	-0.310806
54574702	chr19:54574702:A:G	5.14813e-06	-1.37225	-5.17887e-10	3.40427e-05	-1.40172	-5.17887e-10	8.1883e-05	-1.39356	-5.17887e-10
54574829	chr19:54574829:G:A	4.55122e-06	-1.30275e-10	-1.49549	3.08583e-05	-1.30275e-10	-1.49993	7.39229e-05	-1.30275e-10	-1.49583
54574988	chr19:54574988:T:C	4.36036e-06	-1.30275e-10	-1.53833	2.97581e-05	-1.30275e-10	-1.53624	7.08697e-05	-1.30275e-10	-1.53801
54575049	chr19:54575049:A:C	4.46507e-06	-1.30275e-10	-1.5146	3.03148e-05	-1.30275e-10	-1.5177	7.25442e-05	-1.30275e-10	-1.51466
54575093	chr19:54575093:G:C	5.18721e-06	-1.30275e-10	-1.36469	3.51215e-05	-1.30275e-10	-1.37052	8.36866e-05	-1.30275e-10	-1.37178
54575130	chr19:54575130:T:A	4.45956e-06	-1.30275e-10	-1.51583	3.02654e-05	-1.30275e-10	-1.51933	7.24472e-05	-1.30275e-10	-1.516
54575209	chr19:54575209:G:A	8.11049e-06	-1.30275e-10	-0.917727	5.3824e-05	-1.30275e-10	-0.943619	0.000129748	-1.30275e-10	-0.933262
54575308	chr19:54575308:T:C	1.27197e-06	-1.3286	-1.44172	8.93905e-06	-1.30525	-1.43366	2.12969e-05	-1.30391	-1.43639
54575423	chr19:54575423:C:T	4.44593e-06	-1.30275e-10	-1.5189	3.01765e-05	-1.30275e-10	-1.52228	7.22241e-05	-1.30275e-10	-1.51908
54575488	chr19:54575488:C:T	7.03166e-06	-1.30275e-10	-1.06046	5.00292e-05	-1.30275e-10	-1.01673	0.000116275	-1.30275e-10	-1.0429
54575489	chr19:54575489:A:G	6.42324e-06	-1.30275e-10	-1.15096	4.54549e-05	-1.30275e-10	-1.11262	0.000106054	-1.30275e-10	-1.13491
54575595	chr19:54575595:C:T	4.39608e-06	-1.30275e-10	-1.53017	2.98778e-05	-1.30275e-10	-1.53222	7.14198e-05	-1.30275e-10	-1.53028
54575846	chr19:54575846:T:G	4.31131e-06	-0.809991	-0.739652	2.82043e-05	-0.883527	-0.706338	6.83096e-05	-0.868644	-0.706163
54575936	chr19:54575936:G:C	4.36886e-06	-1.30275e-10	-1.53638	2.97314e-05	-1.30275e-10	-1.53714	7.1008e-05	-1.30275e-10	-1.53606
54576123	chr19:54576123:T:C	4.52228e-06	-1.30275e-10	-1.50187	3.06602e-05	-1.30275e-10	-1.50637	7.34608e-05	-1.30275e-10	-1.5021
54576209	chr19:54576209:G:T	4.36597e-06	-1.30275e-10	-1.53704	2.9729e-05	-1.30275e-10	-1.53722	7.09006e-05	-1.30275e-10	-1.53758
54576235	chr19:54576235:C:T	4.8311e-06	-1.43581	-5.17887e-10	3.20728e-05	-1.46133	-5.17887e-10	7.70701e-05	-1.45414	-5.17887e-10
54576244	chr19:54576244:A:G	4.05987e-05	-1.30275e-10	0.692852	0.000278189	-1.30275e-10	0.698961	0.000669132	-1.30275e-10	0.707125
54576586	chr19:54576586:TGG:T	4.4019e-06	-1.30275e-10	-1.52885	2.99136e-05	-1.30275e-10	-1.53102	7.1516e-05	-1.30275e-10	-1.52893
54576590	chr19:54576590:CTG:C	4.40342e-06	-1.30275e-10	-1.5285	2.99229e-05	-1.30275e-10	-1.53071	7.15402e-05	-1.30275e-10	-1.5286
54576606	chr19:54576606:G:T	4.38342e-06	-1.30275e-10	-1.53305	2.98058e-05	-1.30275e-10	-1.53463	7.12172e-05	-1.30275e-10	-1.53312
54576684	chr19:54576684:G:A	4.44888e-06	-1.30275e-10	-1.51823	3.02011e-05	-1.30275e-10	-1.52146	7.22754e-05	-1.30275e-10	-1.51837
54576710	chr19:54576710:T:C	4.38216e-06	-1.30275e-10	-1.53334	2.98078e-05	-1.30275e-10	-1.53457	7.12398e-05	-1.30275e-10	-1.53281
54576778	chr19:54576778:A:G	1.19517e-06	-1.30464	-1.52796	7.81316e-06	-1.34543	-1.52809	1.88158e-05	-1.33685	-1.52731
54576817	chr19:54576817:G:A	4.37092e-06	-1.30275e-10	-1.53591	2.97579e-05	-1.30275e-10	-1.53625	7.09616e-05	-1.30275e-10	-1.53672
54576831	chr19:54576831:G:A	4.41902e-06	-1.30275e-10	-1.52497	3.00167e-05	-1.30275e-10	-1.52759	7.17915e-05	-1.30275e-10	-1.52509
54577169	chr19:54577169:C:T	4.36338e-06	-1.30275e-10	-1.53764	2.97021e-05	-1.30275e-10	-1.53812	7.08755e-05	-1.30275e-10	-1.53793
54577242	chr19:54577242:A:G	4.37124e-06	-1.30275e-10	-1.53584	2.97598e-05	-1.30275e-10	-1.53618	7.09658e-05	-1.30275e-10	-1.53666
54577314	chr19:54577314:G:A	4.37193e-06	-1.30275e-10	-1.53568	2.97436e-05	-1.30275e-10	-1.53673	7.10329e-05	-1.30275e-10	-1.53571
54577351	chr19:54577351:C:G	4.40893e-06	-1.30275e-10	-1.52725	2.9956e-05	-1.30275e-10	-1.52961	7.16293e-05	-1.30275e-10	-1.52735
54577510	chr19:54577510:G:A	4.73301e-06	-1.00523	-0.451093	3.40068e-05	-1.02873	-0.374053	7.87918e-05	-1.02209	-0.409956
54577818	chr19:54577818:A:T	6.54282e-06	-1.30275e-10	-1.13252	4.48685e-05	-1.30275e-10	-1.1256	0.000106765	-1.30275e-10	-1.12823
54577974	chr19:54577974:C:T	5.58462e-06	-1.30275e-10	-1.29087	3.7136e-05	-1.30275e-10	-1.31475	9.11363e-05	-1.30275e-10	-1.2865
54578068	chr19:54578068:A:G	4.76285e-06	-1.30275e-10	-1.45004	3.23054e-05	-1.30275e-10	-1.45411	7.75904e-05	-1.30275e-10	-1.44741
54578117	chr19:54578117:C:CTT	4.38145e-06	-1.30275e-10	-1.53351	2.9945e-05	-1.30275e-10	-1.52998	7.12907e-05	-1.30275e-10	-1.53209
54578121	chr19:54578121:A:T	4.60621e-06	-1.48348	-5.17887e-10	3.28037e-05	-1.4388	-5.17887e-10	7.82035e-05	-1.43954	-5.17887e-10
54578177	chr19:54578177:T:C	5.03657e-06	-1.05343	-0.340728	3.314e-05	-1.05438	-0.374218	8.36276e-05	-1.03626	-0.336218
54578564	chr19:54578564:T:A	5.44312e-06	-1.30275e-10	-1.31653	3.62184e-05	-1.30275e-10	-1.33977	8.88006e-05	-1.30275e-10	-1.31246
54578585	chr19:54578585:G:A	5.43942e-06	-1.30275e-10	-1.31721	3.61949e-05	-1.30275e-10	-1.34042	8.87408e-05	-1.30275e-10	-1.31314
54578621	chr19:54578621:C:A	5.60998e-06	-1.28634	-5.17887e-10	3.71127e-05	-1.31538	-5.17887e-10	8.93828e-05	-1.30593	-5.17887e-10
54578694	chr19:54578694:T:C	5.43856e-06	-1.30275e-10	-1.31737	3.61896e-05	-1.30275e-10	-1.34057	8.87261e-05	-1.30275e-10	-1.3133
54578910	chr19:54578910:A:G	5.4382e-06	-1.30275e-10	-1.31744	3.61873e-05	-1.30275e-10	-1.34063	8.87205e-05	-1.30275e-10	-1.31337
54579690	chr19:54579690:C:T	5.4355e-06	-1.30275e-10	-1.31793	3.61708e-05	-1.30275e-10	-1.34109	8.86749e-05	-1.30275e-10	-1.31388
54579727	chr19:54579727:C:T	0.000247498	2.50052	-5.17887e-10	0.00110082	2.07447	-5.17887e-10	0.00264808	2.08273	-5.17887e-10
54579845	chr19:54579845:C:G	5.43414e-06	-1.30275e-10	-1.31818	3.61619e-05	-1.30275e-10	-1.34133	8.86536e-05	-1.30275e-10	-1.31412
54579922	chr19:54579922:G:T	4.44012e-06	-1.30275e-10	-1.5202	3.00772e-05	-1.30275e-10	-1.52557	7.19975e-05	-1.30275e-10	-1.52223
54580202	chr19:54580202:T:C	4.78509e-06	-1.44538	-5.17887e-10	3.29828e-05	-1.43335	-5.17887e-10	7.87605e-05	-1.43245	-5.17887e-10
54580241	chr19:54580241:T:C	7.16158e-06	-1.04215	-5.17887e-10	4.68643e-05	-1.08208	-5.17887e-10	0.000113206	-1.06965	-5.17887e-10
54581553	chr19:54581553:T:C	4.31362e-06	-1.54911	-5.17887e-10	2.94804e-05	-1.54561	-5.17887e-10	7.02459e-05	-1.54685	-5.17887e-10
54581696	chr19:54581696:C:T	4.37296e-06	-1.30275e-10	-1.53544	2.97056e-05	-1.30275e-10	-1.538	7.09657e-05	-1.30275e-10	-1.53666
54581706	chr19:54581706:A:G	6.58936e-06	-1.20663	0.0811979	4.36074e-05	-1.20475	0.0506429	0.000108842	-1.18906	0.0801075
54581853	chr19:54581853:G:A	4.65101e-06	-0.990375	-0.483426	3.18619e-05	-1.01815	-0.44978	7.60777e-05	-1.01149	-0.45561
54582147	chr19:54582147:C:T	4.81903e-06	-1.30275e-10	-1.43831	3.26378e-05	-1.30275e-10	-1.44387	7.87003e-05	-1.30275e-10	-1.43321
54582327	chr19:54582327:C:T	1.25583e-06	-1.33782	-1.44527	8.2434e-06	-1.37878	-1.44115	1.99298e-05	-1.37079	-1.43585
54582343	chr19:54582343:G:A	4.82305e-06	-1.30275e-10	-1.43748	3.26646e-05	-1.30275e-10	-1.44305	7.8768e-05	-1.30275e-10	-1.43235
54583220	chr19:54583220:G:A	4.80517e-06	-1.30275e-10	-1.44119	3.25444e-05	-1.30275e-10	-1.44673	7.84665e-05	-1.30275e-10	-1.43618
54583304	chr19:54583304:A:C	5.38778e-06	-1.32675	-5.17887e-10	3.57062e-05	-1.35401	-5.17887e-10	8.59462e-05	-1.34514	-5.17887e-10
54583346	chr19:54583346:G:A	7.21937e-06	-1.30275e-10	-1.03412	4.74934e-05	-1.30275e-10	-1.06875	0.000115651	-1.30275e-10	-1.04828
54583363	chr19:54583363:G:T	5.26176e-06	-1.30275e-10	-1.35042	3.57668e-05	-1.30275e-10	-1.35232	8.59495e-05	-1.30275e-10	-1.3451
54583364	chr19:54583364:A:T	5.26437e-06	-1.30275e-10	-1.34992	3.5785e-05	-1.30275e-10	-1.35181	8.59929e-05	-1.30275e-10	-1.34459
54583424	chr19:54583424:C:T	4.80253e-06	-1.30275e-10	-1.44174	3.25266e-05	-1.30275e-10	-1.44728	7.84213e-05	-1.30275e-10	-1.43676
54583685	chr19:54583685:TC:T	4.80389e-06	-1.30275e-10	-1.44146	3.25355e-05	-1.30275e-10	-1.44701	7.84444e-05	-1.30275e-10	-1.43647
54583733	chr19:54583733:G:A	4.3706e-06	-1.30275e-10	-1.53598	2.97559e-05	-1.30275e-10	-1.53631	7.09575e-05	-1.30275e-10	-1.53678
54583925	chr19:54583925:A:G	4.37125e-06	-1.30275e-10	-1.53584	2.97599e-05	-1.30275e-10	-1.53618	7.09659e-05	-1.30275e-10	-1.53666
54583955	chr19:54583955:A:C	4.4523e-06	-1.30275e-10	-1.51746	3.01485e-05	-1.30275e-10	-1.5232	7.21857e-05	-1.30275e-10	-1.51962
54584478	chr19:54584478:T:C	4.79802e-06	-1.30275e-10	-1.44268	3.24979e-05	-1.30275e-10	-1.44816	7.8348e-05	-1.30275e-10	-1.4377
54584812	chr19:54584812:T:C	4.77353e-06	-1.30275e-10	-1.4478	3.2336e-05	-1.30275e-10	-1.45316	7.79357e-05	-1.30275e-10	-1.44297
54584982	chr19:54584982:A:G	4.36144e-06	-1.30275e-10	-1.53808	2.96955e-05	-1.30275e-10	-1.53834	7.08509e-05	-1.30275e-10	-1.53828
54585149	chr19:54585149:C:T	5.66448e-06	-1.30275e-10	-1.27667	3.84505e-05	-1.30275e-10	-1.27997	9.31793e-05	-1.30275e-10	-1.26433
54585232	chr19:54585232:G:A	4.38928e-06	-1.30275e-10	-1.53172	2.98736e-05	-1.30275e-10	-1.53236	7.12157e-05	-1.30275e-10	-1.53314
54585281	chr19:54585281:T:G	1.29765e-06	-1.34557	-1.40476	8.50588e-06	-1.38713	-1.40145	2.06377e-05	-1.37936	-1.39238
54585320	chr19:54585320:A:G	6.00946e-06	-1.30275e-10	-1.21755	4.07606e-05	-1.30275e-10	-1.22162	9.89501e-05	-1.30275e-10	-1.20424
54585353	chr19:54585353:C:T	5.79733e-06	-1.30275e-10	-1.25349	3.93289e-05	-1.30275e-10	-1.25738	9.53869e-05	-1.30275e-10	-1.24091
54585654	chr19:54585654:C:T	7.71476e-06	-1.30275e-10	-0.967749	5.20608e-05	-1.30275e-10	-0.976926	0.000127584	-1.30275e-10	-0.95008
54585743	chr19:54585743:G:T	4.82517e-06	-1.30275e-10	-1.43704	3.27461e-05	-1.30275e-10	-1.44055	7.85444e-05	-1.30275e-10	-1.43519
54585903	chr19:54585903:G:A	6.42167e-06	-1.30275e-10	-1.15121	4.36617e-05	-1.30275e-10	-1.15287	0.000105732	-1.30275e-10	-1.13795
54585932	chr19:54585932:G:A	1.77369e-06	-1.18963	-1.24819	1.21182e-05	-1.18125	-1.25337	2.94937e-05	-1.17731	-1.23737
54586056	chr19:54586056:T:C	6.82683e-06	-1.30275e-10	-1.09002	4.6412e-05	-1.30275e-10	-1.09178	0.000112497	-1.30275e-10	-1.07593
54586117	chr19:54586117:T:G	3.97014e-06	-1.63208	-5.17887e-10	2.7046e-05	-1.6318	-5.17887e-10	6.45062e-05	-1.63209	-5.17887e-10
54586121	chr19:54586121:C:T	6.83188e-06	-1.30275e-10	-1.08929	4.64467e-05	-1.30275e-10	-1.09103	0.000112582	-1.30275e-10	-1.07517
54586149	chr19:54586149:T:A	6.82892e-06	-1.30275e-10	-1.08972	4.64262e-05	-1.30275e-10	-1.09148	0.000112532	-1.30275e-10	-1.07562
54586155	chr19:54586155:A:C	6.82892e-06	-1.30275e-10	-1.08972	4.64262e-05	-1.30275e-10	-1.09148	0.000112532	-1.30275e-10	-1.07562
54586206	chr19:54586206:GT:G	4.42825e-06	-1.30275e-10	-1.52288	3.01296e-05	-1.30275e-10	-1.52383	7.17909e-05	-1.30275e-10	-1.5251
54586214	chr19:54586214:A:G	9.23149e-06	-1.30275e-10	-0.788263	6.46171e-05	-1.30275e-10	-0.760859	0.000153396	-1.30275e-10	-0.765831
54586407	chr19:54586407:T:C	6.81098e-06	-1.30275e-10	-1.09235	4.63049e-05	-1.30275e-10	-1.09409	0.000112233	-1.30275e-10	-1.07828
54586662	chr19:54586662:A:T	1.42603e-06	-1.37005	-1.28594	9.473e-06	-1.40964	-1.27125	2.28449e-05	-1.40209	-1.26804
54586744	chr19:54586744:T:C	6.66642e-06	-1.30275e-10	-1.1138	4.53628e-05	-1.30275e-10	-1.11465	0.000109772	-1.30275e-10	-1.10045
54586894	chr19:54586894:A:C	5.16287e-06	-0.955154	-0.414237	3.70831e-05	-0.979624	-0.336555	8.59503e-05	-0.972732	-0.372354
54587153	chr19:54587153:C:T	6.84573e-06	-1.30275e-10	-1.08726	4.65408e-05	-1.30275e-10	-1.08901	0.000112814	-1.30275e-10	-1.07311
54587455	chr19:54587455:A:C	4.5749e-06	-1.30275e-10	-1.4903	3.12455e-05	-1.30275e-10	-1.48746	7.44666e-05	-1.30275e-10	-1.48851
54587495	chr19:54587495:T:C	5.75909e-06	-1.30275e-10	-1.2601	3.92709e-05	-1.30275e-10	-1.25886	9.46442e-05	-1.30275e-10	-1.24873
54587648	chr19:54587648:C:T	6.85304e-06	-1.30275e-10	-1.08619	4.65837e-05	-1.30275e-10	-1.08809	0.000112888	-1.30275e-10	-1.07246
54587649	chr19:54587649:A:G	6.86195e-06	-1.30275e-10	-1.08489	4.66353e-05	-1.30275e-10	-1.08698	0.000113083	-1.30275e-10	-1.07073
54587723	chr19:54587723:A:C	4.75502e-06	-1.30275e-10	-1.45168	3.22518e-05	-1.30275e-10	-1.45577	7.6835e-05	-1.30275e-10	-1.4572
54587738	chr19:54587738:G:A	4.98329e-06	-1.40479	-5.17887e-10	3.27666e-05	-1.43993	-5.17887e-10	7.87607e-05	-1.43244	-5.17887e-10
54587853	chr19:54587853:T:C	4.59602e-06	-1.30275e-10	-1.48569	3.1013e-05	-1.30275e-10	-1.49493	7.44112e-05	-1.30275e-10	-1.48925
54587964	chr19:54587964:A:T	4.3617e-06	-1.30275e-10	-1.53802	2.96952e-05	-1.30275e-10	-1.53835	7.08564e-05	-1.30275e-10	-1.5382
54588122	chr19:54588122:G:C	2.29317e-06	-1.01031	-1.17063	1.50596e-05	-1.07533	-1.142	3.61376e-05	-1.0619	-1.14963
54588128	chr19:54588128:T:C	1.63763e-06	-1.20763	-1.31	1.147e-05	-1.18962	-1.29999	2.78182e-05	-1.17211	-1.30106
54588143	chr19:54588143:A:G	4.85868e-06	-1.30275e-10	-1.43012	3.29388e-05	-1.30275e-10	-1.43469	7.84584e-05	-1.30275e-10	-1.43629
54588242	chr19:54588242:A:G	4.59971e-06	-1.30275e-10	-1.48489	3.12205e-05	-1.30275e-10	-1.48826	7.48898e-05	-1.30275e-10	-1.48284
54588355	chr19:54588355:G:A	4.36445e-06	-1.30275e-10	-1.53739	2.97491e-05	-1.30275e-10	-1.53654	7.09452e-05	-1.30275e-10	-1.53695
54588388	chr19:54588388:G:A	4.59864e-06	-1.30275e-10	-1.48512	3.12137e-05	-1.30275e-10	-1.48848	7.48713e-05	-1.30275e-10	-1.48309
54588400	chr19:54588400:T:G	4.54875e-06	-1.30275e-10	-1.49603	3.08855e-05	-1.30275e-10	-1.49905	7.40449e-05	-1.30275e-10	-1.49419
54588462	chr19:54588462:C:T	4.44893e-06	-1.30275e-10	-1.51822	3.01547e-05	-1.30275e-10	-1.523	7.21324e-05	-1.30275e-10	-1.52035
54588509	chr19:54588509:G:A	4.65689e-05	-1.30275e-10	0.830049	0.000309065	-1.30275e-10	0.804213	0.000753446	-1.30275e-10	0.825801
54588538	chr19:54588538:G:A	4.61221e-06	-1.30275e-10	-1.48218	3.12997e-05	-1.30275e-10	-1.48573	7.50938e-05	-1.30275e-10	-1.48012
54588563	chr19:54588563:G:A	4.37243e-06	-1.30275e-10	-1.53557	2.9773e-05	-1.30275e-10	-1.53574	7.09782e-05	-1.30275e-10	-1.53648
54588597	chr19:54588597:C:T	4.45748e-06	-1.30275e-10	-1.5163	3.02859e-05	-1.30275e-10	-1.51866	7.25186e-05	-1.30275e-10	-1.51501
54588731	chr19:54588731:T:C	4.39699e-06	-1.30275e-10	-1.52996	2.98529e-05	-1.30275e-10	-1.53306	7.13503e-05	-1.30275e-10	-1.53126
54588780	chr19:54588780:C:T	7.11826e-06	-1.04822	-5.17887e-10	4.84113e-05	-1.04961	-5.17887e-10	0.00011618	-1.04371	-5.17887e-10
54588825	chr19:54588825:C:T	7.60931e-06	-1.30275e-10	-0.981512	5.43717e-05	-1.30275e-10	-0.933496	0.000126888	-1.30275e-10	-0.955553
54588860	chr19:54588860:C:T	4.62816e-06	-1.30275e-10	-1.47873	3.13969e-05	-1.30275e-10	-1.48263	7.53517e-05	-1.30275e-10	-1.47669
54588872	chr19:54588872:G:A	9.94211e-06	-1.30275e-10	-0.714105	6.61352e-05	-1.30275e-10	-0.737638	0.000159643	-1.30275e-10	-0.725913
54588920	chr19:54588920:C:A	6.19845e-06	-1.30275e-10	-1.18659	4.20608e-05	-1.30275e-10	-1.19022	0.000101374	-1.30275e-10	-1.18004
54588992	chr19:54588992:T:C	2.07719e-06	-1.02902	-1.25085	1.45592e-05	-1.0122	-1.23892	3.54007e-05	-0.991602	-1.24052
54589036	chr19:54589036:C:T	1.28452e-06	-1.29347	-1.46703	8.96245e-06	-1.25822	-1.47807	2.15298e-05	-1.25656	-1.47286
54589097	chr19:54589097:C:T	6.22146e-06	-1.30275e-10	-1.18288	4.22168e-05	-1.30275e-10	-1.18652	0.000101753	-1.30275e-10	-1.17631
54589166	chr19:54589166:A:C	4.42464e-06	-1.30275e-10	-1.5237	3.01063e-05	-1.30275e-10	-1.5246	7.17368e-05	-1.30275e-10	-1.52585
54589216	chr19:54589216:ACT:A	2.06037e-06	-1.57614	-0.711859	1.41226e-05	-1.5736	-0.707961	3.40369e-05	-1.57076	-0.700651
54589415	chr19:54589415:A:G	4.36663e-06	-1.30275e-10	-1.53689	2.97041e-05	-1.30275e-10	-1.53805	7.09118e-05	-1.30275e-10	-1.53742
54589645	chr19:54589645:A:T	7.22488e-06	-1.30275e-10	-1.03335	4.97348e-05	-1.30275e-10	-1.02263	0.000118846	-1.30275e-10	-1.02103
54589718	chr19:54589718:T:G	1.21094e-06	-1.3735	-1.44599	8.38813e-06	-1.34355	-1.45897	2.01651e-05	-1.34206	-1.45285
54590195	chr19:54590195:AT:A	1.93063e-05	-1.30275e-10	-0.0504536	0.000124651	-1.30275e-10	-0.10382	0.000308739	-1.30275e-10	-0.066359
54590246	chr19:54590246:C:T	5.5617e-06	-1.30275e-10	-1.29498	3.84308e-05	-1.30275e-10	-1.28048	9.08106e-05	-1.30275e-10	-1.29008
54590248	chr19:54590248:C:G	4.4288e-06	-1.30275e-10	-1.52276	3.01332e-05	-1.30275e-10	-1.52371	7.17992e-05	-1.30275e-10	-1.52498
54590485	chr19:54590485:T:C	1.21054e-06	-1.28146	-1.53836	8.71177e-06	-1.22642	-1.53824	2.11317e-05	-1.20975	-1.53833
54590728	chr19:54590728:A:G	4.59575e-06	-1.30275e-10	-1.48575	3.11943e-05	-1.30275e-10	-1.4891	7.48239e-05	-1.30275e-10	-1.48372
54590808	chr19:54590808:T:G	1.76248e-05	-1.30275e-10	-0.141575	0.000114015	-1.30275e-10	-0.193012	0.000281994	-1.30275e-10	-0.156972
54591105	chr19:54591105:T:C	1.21394e-06	-1.31148	-1.50553	8.61702e-06	-1.2647	-1.5109	2.09467e-05	-1.2492	-1.50768
54591433	chr19:54591433:T:C	1.60997e-05	-0.982573	0.750487	0.000106968	-0.979812	0.723005	0.00026982	-0.96033	0.759231
54591596	chr19:54591596:G:A	1.77999e-05	-1.39671	1.26502	0.000108813	-1.44071	1.201	0.00027669	-1.43826	1.2623
54591646	chr19:54591646:C:T	2.76463e-06	-1.07322	-0.920764	1.87852e-05	-1.09929	-0.896984	4.49003e-05	-1.09312	-0.901296
54591729	chr19:54591729:A:G	5.27824e-06	-1.34729	-5.17887e-10	3.93988e-05	-1.2556	-5.17887e-10	9.4279e-05	-1.2526	-5.17887e-10
54592083	chr19:54592083:G:A	1.02773e-05	-1.30275e-10	-0.680951	6.83292e-05	-1.30275e-10	-0.705002	0.000164984	-1.30275e-10	-0.693005
54592138	chr19:54592138:T:C	1.45837e-05	-0.674154	0.343171	9.75305e-05	-0.643775	0.294602	0.000248606	-0.622383	0.339395
54592190	chr19:54592190:C:T	4.53379e-06	-1.49933	-5.17887e-10	3.07607e-05	-1.5031	-5.17887e-10	7.35723e-05	-1.50059	-5.17887e-10
54592291	chr19:54592291:G:C	5.05367e-06	-1.39077	-5.17887e-10	3.43407e-05	-1.39301	-5.17887e-10	8.20641e-05	-1.39136	-5.17887e-10
54592347	chr19:54592347:G:A	6.23646e-06	-1.30275e-10	-1.18047	4.23177e-05	-1.30275e-10	-1.18413	0.000102001	-1.30275e-10	-1.17387
54592621	chr19:54592621:C:G	4.42133e-06	-1.52444	-5.17887e-10	2.96601e-05	-1.53954	-5.17887e-10	7.0808e-05	-1.53888	-5.17887e-10
54593300	chr19:54593300:A:G	4.24295e-06	-1.56563	-5.17887e-10	2.90253e-05	-1.56117	-5.17887e-10	6.91892e-05	-1.56201	-5.17887e-10
54593367	chr19:54593367:C:G	4.50741e-06	-1.30275e-10	-1.50516	3.06162e-05	-1.30275e-10	-1.50781	7.33552e-05	-1.30275e-10	-1.50354
54593413	chr19:54593413:T:C	6.37414e-06	-1.30275e-10	-1.15864	4.32476e-05	-1.30275e-10	-1.1624	0.000104274	-1.30275e-10	-1.15183
54593418	chr19:54593418:A:G	6.50379e-06	-1.30275e-10	-1.1385	4.41229e-05	-1.30275e-10	-1.14236	0.000106413	-1.30275e-10	-1.13153
54593448	chr19:54593448:T:C	2.03052e-05	-0.830466	0.830457	0.000134959	-0.826132	0.801765	0.000339343	-0.804192	0.832347
54593452	chr19:54593452:C:T	1.62729e-06	-1.34968	-1.17429	1.09416e-05	-1.38034	-1.15642	2.63195e-05	-1.37206	-1.15649
54593456	chr19:54593456:T:G	3.45238e-05	-0.964943	1.49571	0.000206023	-1.05811	1.45675	0.000521649	-1.04661	1.50475
54593486	chr19:54593486:T:A	4.37431e-06	-1.30275e-10	-1.53513	2.9859e-05	-1.30275e-10	-1.53285	7.11767e-05	-1.30275e-10	-1.53369
54593493	chr19:54593493:T:G	4.79185e-05	-0.927871	1.78649	0.000293422	-1.00401	1.75629	0.00074166	-0.999659	1.80969
54593510	chr19:54593510:T:A	4.42944e-06	-1.30275e-10	-1.52261	3.01374e-05	-1.30275e-10	-1.52357	7.18087e-05	-1.30275e-10	-1.52485
54593525	chr19:54593525:T:G	1.76041e-05	-1.32581	1.18306	0.000108244	-1.37741	1.13246	0.000273018	-1.37458	1.18526
54593669	chr19:54593669:A:G	4.62046e-06	-1.30275e-10	-1.48039	3.13562e-05	-1.30275e-10	-1.48393	7.52351e-05	-1.30275e-10	-1.47824
54593708	chr19:54593708:G:A	5.2358e-06	-1.35536	-5.17887e-10	3.47414e-05	-1.38141	-5.17887e-10	8.35879e-05	-1.37296	-5.17887e-10
54593736	chr19:54593736:T:G	2.21077e-05	-0.491515	0.576556	0.000134575	-0.610428	0.583214	0.000328139	-0.594662	0.589243
54593786	chr19:54593786:G:A	1.20186e-06	-1.29206	-1.53495	8.0826e-06	-1.3047	-1.53493	1.93278e-05	-1.30189	-1.53543
54593859	chr19:54593859:G:A	6.28208e-06	-1.30275e-10	-1.17318	4.26259e-05	-1.30275e-10	-1.17688	0.000102754	-1.30275e-10	-1.16652
54593870	chr19:54593870:G:A	4.41779e-06	-1.30275e-10	-1.52524	3.00583e-05	-1.30275e-10	-1.5262	7.16319e-05	-1.30275e-10	-1.52732
54594019	chr19:54594019:T:C	4.41392e-06	-1.30275e-10	-1.52612	2.99595e-05	-1.30275e-10	-1.52949	7.18065e-05	-1.30275e-10	-1.52488
54594020	chr19:54594020:G:A	4.7061e-06	-1.30275e-10	-1.46202	3.17745e-05	-1.30275e-10	-1.47067	7.67001e-05	-1.30275e-10	-1.45895
54594069	chr19:54594069:T:G	4.37984e-06	-1.30275e-10	-1.53387	2.97917e-05	-1.30275e-10	-1.53511	7.1203e-05	-1.30275e-10	-1.53332
54594080	chr19:54594080:T:C	6.41078e-06	-1.30275e-10	-1.1529	4.32259e-05	-1.30275e-10	-1.1629	0.000104703	-1.30275e-10	-1.14773
54594086	chr19:54594086:C:T	4.36056e-06	-1.30275e-10	-1.53828	2.96952e-05	-1.30275e-10	-1.53835	7.08578e-05	-1.30275e-10	-1.53818
54594208	chr19:54594208:C:T	1.54938e-05	-0.973469	0.703021	0.000103	-0.970568	0.67596	0.000259715	-0.950939	0.711667
54594241	chr19:54594241:C:T	4.85061e-06	-1.43178	-5.17887e-10	3.25208e-05	-1.44746	-5.17887e-10	7.80999e-05	-1.44087	-5.17887e-10
54594262	chr19:54594262:A:G	1.67931e-05	-0.994004	0.804088	0.000111313	-0.991145	0.774154	0.000281385	-0.971823	0.812688
54594278	chr19:54594278:A:G	1.60925e-05	-0.972635	0.740106	0.000106723	-0.969955	0.710857	0.000269701	-0.950273	0.748731
54594294	chr19:54594294:G:C	1.01032e-05	-1.30275e-10	-0.698037	6.68984e-05	-1.30275e-10	-0.726163	0.0001665	-1.30275e-10	-0.683863
54594409	chr19:54594409:G:A	1.00914e-05	-1.30275e-10	-0.699198	6.68218e-05	-1.30275e-10	-0.727309	0.000166305	-1.30275e-10	-0.685034
54594497	chr19:54594497:C:T	8.57961e-06	-0.861496	-5.17887e-10	5.70805e-05	-0.884876	-5.17887e-10	0.000136795	-0.880375	-5.17887e-10
54594504	chr19:54594504:C:A	1.03311e-05	-0.675726	-5.17887e-10	6.90028e-05	-0.695192	-5.17887e-10	0.000166377	-0.684599	-5.17887e-10
54594570	chr19:54594570:A:G	5.4913e-06	-1.30772	-5.17887e-10	3.63809e-05	-1.33529	-5.17887e-10	8.75923e-05	-1.32616	-5.17887e-10
54594852	chr19:54594852:A:G	1.56901e-05	-0.979947	0.722094	0.000104058	-0.977084	0.692693	0.000262981	-0.957544	0.730768
54594873	chr19:54594873:A:C	6.22146e-06	-1.30275e-10	-1.18288	4.22168e-05	-1.30275e-10	-1.18652	0.000101753	-1.30275e-10	-1.17631
54595059	chr19:54595059:G:A	6.3402e-05	1.13861	-5.17887e-10	0.000467433	1.21792	-5.17887e-10	0.00113493	1.23547	-5.17887e-10
54595125	chr19:54595125:A:G	4.81113e-06	-1.30275e-10	-1.43995	3.27475e-05	-1.30275e-10	-1.44051	7.84546e-05	-1.30275e-10	-1.43634
54595151	chr19:54595151:C:T	1.06856e-05	-1.30275e-10	-0.641986	7.47857e-05	-1.30275e-10	-0.614712	0.000177652	-1.30275e-10	-0.619032
54595313	chr19:54595313:G:A	1.45407e-05	-1.34906	1.01512	8.89972e-05	-1.3935	0.952763	0.000226005	-1.39082	1.01252
54595400	chr19:54595400:T:C	1.59485e-05	-1.01159	0.770072	0.000104811	-1.01696	0.73978	0.000265122	-0.997927	0.779259
54595475	chr19:54595475:G:A	4.92125e-05	0.885262	-5.17887e-10	0.000361657	0.961358	-5.17887e-10	0.000877274	0.977962	-5.17887e-10
54595751	chr19:54595751:T:C	5.3394e-06	-1.33577	-5.17887e-10	3.54118e-05	-1.36229	-5.17887e-10	8.52258e-05	-1.35355	-5.17887e-10
54595758	chr19:54595758:G:T	5.28843e-06	-1.34536	-5.17887e-10	3.5089e-05	-1.37145	-5.17887e-10	8.44368e-05	-1.36285	-5.17887e-10
54595760	chr19:54595760:A:G	5.3366e-06	-1.3363	-5.17887e-10	3.53926e-05	-1.36284	-5.17887e-10	8.51786e-05	-1.35411	-5.17887e-10
54595762	chr19:54595762:A:G	5.29706e-06	-1.34373	-5.17887e-10	3.51434e-05	-1.3699	-5.17887e-10	8.45696e-05	-1.36128	-5.17887e-10
54595764	chr19:54595764:C:T	1.02536e-05	-1.30275e-10	-0.683252	6.78912e-05	-1.30275e-10	-0.711433	0.000168988	-1.30275e-10	-0.669031
54595848	chr19:54595848:T:C	1.87888e-05	-0.966103	0.88848	0.000123759	-0.968054	0.857048	0.000313692	-0.948363	0.897919
54595871	chr19:54595871:C:T	1.64515e-05	-0.963394	0.752924	0.000108447	-0.965957	0.722879	0.000274172	-0.946235	0.761135
54595889	chr19:54595889:C:G	1.83834e-05	-0.969072	0.869634	0.000111007	-1.04799	0.828247	0.000279672	-1.03612	0.87088
54596164	chr19:54596164:T:C	3.04877e-06	-0.997778	-0.898368	2.06823e-05	-1.02596	-0.874099	4.94466e-05	-1.0193	-0.878665
54596389	chr19:54596389:G:T	5.31877e-06	-1.33964	-5.17887e-10	3.52801e-05	-1.36602	-5.17887e-10	8.49037e-05	-1.35734	-5.17887e-10
54596693	chr19:54596693:C:T	4.62593e-06	-1.30275e-10	-1.47921	3.13901e-05	-1.30275e-10	-1.48285	7.53202e-05	-1.30275e-10	-1.47711
54596723	chr19:54596723:C:T	5.39859e-06	-1.32475	-5.17887e-10	3.57973e-05	-1.35147	-5.17887e-10	8.61674e-05	-1.34256	-5.17887e-10
54596724	chr19:54596724:A:G	1.96858e-05	-0.948323	0.917337	0.000118336	-1.02837	0.872564	0.000299612	-1.01632	0.919952
54596980	chr19:54596980:T:C	3.29912e-05	-1.01196	1.49731	0.00019935	-1.07499	1.44071	0.000504553	-1.07091	1.49572
54597278	chr19:54597278:T:C	1.40373e-05	-0.77365	0.404484	8.43784e-05	-0.868112	0.374084	0.00021001	-0.854709	0.403008
54597378	chr19:54597378:C:T	4.73992e-06	-1.30275e-10	-1.45486	3.21643e-05	-1.30275e-10	-1.45848	7.65631e-05	-1.30275e-10	-1.46074
54597645	chr19:54597645:C:T	3.55768e-05	-1.30275e-10	0.56081	0.000235345	-1.30275e-10	0.531713	0.000574993	-1.30275e-10	0.555501
54597782	chr19:54597782:G:A	4.5866e-06	-1.30275e-10	-1.48774	3.12639e-05	-1.30275e-10	-1.48688	7.47439e-05	-1.30275e-10	-1.48479
54597945	chr19:54597945:G:A	5.66237e-06	-1.30275e-10	-1.27704	3.78828e-05	-1.30275e-10	-1.29484	9.17364e-05	-1.30275e-10	-1.27994
54598001	chr19:54598001:G:A	4.45442e-06	-1.30275e-10	-1.51699	3.01767e-05	-1.30275e-10	-1.52227	7.22441e-05	-1.30275e-10	-1.51881
54598046	chr19:54598046:G:A	2.05533e-06	-0.752789	-1.53766	1.40903e-05	-0.74894	-1.53491	3.38125e-05	-0.740725	-1.5373
54598277	chr19:54598277:T:C	5.53082e-06	-1.30055	-5.17887e-10	3.6655e-05	-1.32779	-5.17887e-10	8.82639e-05	-1.31853	-5.17887e-10
54598279	chr19:54598279:T:A	5.45632e-06	-1.31411	-5.17887e-10	3.61807e-05	-1.34081	-5.17887e-10	8.71049e-05	-1.33174	-5.17887e-10
54598418	chr19:54598418:C:A	2.59683e-06	-0.897324	-1.15927	1.96746e-05	-0.796544	-1.15347	4.71287e-05	-0.788284	-1.15769
54598642	chr19:54598642:T:C	5.1482e-06	-1.37224	-5.17887e-10	3.41401e-05	-1.39887	-5.17887e-10	8.21132e-05	-1.39076	-5.17887e-10
54599083	chr19:54599083:T:G	1.02777e-06	-1.59258	-1.39092	6.83477e-06	-1.61591	-1.39141	1.62363e-05	-1.61827	-1.39334
54599331	chr19:54599331:T:TCAGGTCC	4.84079e-06	-1.30275e-10	-1.43381	3.33936e-05	-1.30275e-10	-1.42097	7.90009e-05	-1.30275e-10	-1.4294
54600158	chr19:54600158:G:A	8.44731e-07	-1.64178	-1.53784	5.7577e-06	-1.6418	-1.53701	1.37204e-05	-1.64192	-1.53806
54600256	chr19:54600256:T:C	4.58336e-06	-1.30275e-10	-1.48845	3.06883e-05	-1.30275e-10	-1.50546	7.40984e-05	-1.30275e-10	-1.49346
54600258	chr19:54600258:T:A	5.42068e-06	-1.32066	-5.17887e-10	3.58547e-05	-1.34986	-5.17887e-10	8.6315e-05	-1.34085	-5.17887e-10
54600262	chr19:54600262:T:C	2.80172e-06	-1.27795	-0.702706	1.87138e-05	-1.27745	-0.722629	4.65446e-05	-1.27006	-0.688381
54600660	chr19:54600660:T:G	6.23302e-06	-1.30275e-10	-1.18102	4.37232e-05	-1.30275e-10	-1.15146	0.000102863	-1.30275e-10	-1.16546
54600831	chr19:54600831:G:A	5.25381e-06	-1.35193	-5.17887e-10	3.47648e-05	-1.38073	-5.17887e-10	8.36516e-05	-1.3722	-5.17887e-10
54600931	chr19:54600931:C:T	2.96756e-06	-0.385553	-1.53759	2.03726e-05	-0.377983	-1.53716	4.89489e-05	-0.369959	-1.53812
54601009	chr19:54601009:T:C	2.89432e-05	-1.30275e-10	0.354452	0.000195313	-1.30275e-10	0.345265	0.000471201	-1.30275e-10	0.356428
54601175	chr19:54601175:A:G	4.12259e-06	-1.5944	-5.17887e-10	2.80742e-05	-1.59449	-5.17887e-10	6.69929e-05	-1.59427	-5.17887e-10
54601288	chr19:54601288:G:A	4.91594e-06	-1.4184	-5.17887e-10	3.26422e-05	-1.44373	-5.17887e-10	7.84586e-05	-1.43628	-5.17887e-10
54601400	chr19:54601400:T:C	4.94483e-06	-1.41254	-5.17887e-10	3.28204e-05	-1.43829	-5.17887e-10	7.88962e-05	-1.43072	-5.17887e-10
54601576	chr19:54601576:C:G	1.18616e-06	-1.64196	-1.1982	8.35116e-06	-1.64169	-1.16525	1.94491e-05	-1.64182	-1.18924
54602959	chr19:54602959:C:T	4.67619e-06	-1.30275e-10	-1.4684	3.19301e-05	-1.30275e-10	-1.46579	7.61516e-05	-1.30275e-10	-1.46613
54603162	chr19:54603162:G:A	4.36038e-06	-1.30275e-10	-1.53833	2.96963e-05	-1.30275e-10	-1.53832	7.08454e-05	-1.30275e-10	-1.53836
54603310	chr19:54603310:C:T	1.46957e-06	-1.15126	-1.47466	1.08625e-05	-1.06964	-1.47438	2.60864e-05	-1.0639	-1.47354
54603477	chr19:54603477:C:T	8.54622e-07	-1.6405	-1.52748	5.79589e-06	-1.63946	-1.53273	1.38705e-05	-1.63914	-1.52995
54603620	chr19:54603620:T:C	5.75962e-06	-1.26001	-5.17887e-10	4.3599e-05	-1.1543	-5.17887e-10	0.000104345	-1.15116	-5.17887e-10
54604131	chr19:54604131:T:C	1.12274e-06	-1.63578	-1.25933	7.61191e-06	-1.64031	-1.25931	1.82607e-05	-1.63962	-1.25448
54604246	chr19:54604246:T:C	4.58154e-06	-0.02144	-1.46741	3.10994e-05	-0.022926	-1.46923	7.52815e-05	-0.0139848	-1.46364
54604479	chr19:54604479:G:A	8.4547e-07	-1.64233	-1.53642	5.76616e-06	-1.64233	-1.535	1.37304e-05	-1.64237	-1.53688
54604879	chr19:54604879:G:A	6.15406e-06	-1.30275e-10	-1.19377	4.31458e-05	-1.30275e-10	-1.16475	0.000101533	-1.30275e-10	-1.17848
54604887	chr19:54604887:A:T	1.5804e-06	-1.33882	-1.21439	1.06574e-05	-1.38426	-1.17882	2.51779e-05	-1.37617	-1.19672
54605014	chr19:54605014:T:C	1.12684e-06	-1.62775	-1.26372	7.61669e-06	-1.63514	-1.26385	1.82829e-05	-1.6339	-1.25899
54605079	chr19:54605079:T:C	4.72276e-06	-0.008919	-1.44957	3.2054e-05	-0.0104415	-1.45147	7.76424e-05	-0.00147358	-1.44527
54605186	chr19:54605186:C:T	5.08319e-06	-1.38495	-5.17887e-10	3.3686e-05	-1.41226	-5.17887e-10	8.10132e-05	-1.40424	-5.17887e-10
54605220	chr19:54605220:G:A	4.36269e-06	-1.30275e-10	-1.53779	2.9713e-05	-1.30275e-10	-1.53775	7.08688e-05	-1.30275e-10	-1.53803
54605383	chr19:54605383:T:C	8.49682e-07	-1.64176	-1.53202	5.80198e-06	-1.64176	-1.52938	1.37927e-05	-1.64189	-1.53283
54605421	chr19:54605421:A:C	4.58392e-06	-0.0335098	-1.45482	3.11099e-05	-0.0351533	-1.45666	7.53368e-05	-0.0262483	-1.45064
54605564	chr19:54605564:T:G	8.46345e-07	-1.64103	-1.53668	5.76017e-06	-1.64015	-1.53822	1.37555e-05	-1.63987	-1.53755
54605909	chr19:54605909:C:T	1.56233e-06	-1.37492	-1.18979	1.05602e-05	-1.41701	-1.15524	2.49407e-05	-1.40945	-1.1729
54606230	chr19:54606230:T:C	9.33821e-07	-1.63875	-1.44061	6.47953e-06	-1.63668	-1.42401	1.52439e-05	-1.63701	-1.43766
54606284	chr19:54606284:G:A	4.76323e-06	-1.44996	-5.17887e-10	3.16705e-05	-1.47395	-5.17887e-10	7.60808e-05	-1.46706	-5.17887e-10
54606431	chr19:54606431:C:T	4.36491e-06	-1.30275e-10	-1.53729	2.97257e-05	-1.30275e-10	-1.53733	7.09823e-05	-1.30275e-10	-1.53643
54606547	chr19:54606547:G:T	1.58257e-06	-1.14186	-1.40997	1.01824e-05	-1.21381	-1.39486	2.42023e-05	-1.20424	-1.40817
54606604	chr19:54606604:C:T	1.30762e-06	-1.20457	-1.5381	8.52863e-06	-1.2491	-1.53682	2.05321e-05	-1.23893	-1.53794
54606728	chr19:54606728:G:C	9.08355e-07	-1.63289	-1.47411	6.2599e-06	-1.63081	-1.46437	1.48608e-05	-1.63066	-1.46947
54606751	chr19:54606751:A:G	7.51914e-06	-0.993433	-5.17887e-10	4.8723e-05	-1.04319	-5.17887e-10	0.000116312	-1.04258	-5.17887e-10
54606782	chr19:54606782:T:G	4.38711e-06	-1.30275e-10	-1.53221	2.98852e-05	-1.30275e-10	-1.53197	7.13457e-05	-1.30275e-10	-1.53132
54606979	chr19:54606979:T:C	4.36325e-06	-1.30275e-10	-1.53767	2.98235e-05	-1.30275e-10	-1.53404	7.09524e-05	-1.30275e-10	-1.53685
54606995	chr19:54606995:C:G	3.3161e-05	0.0610845	0.429405	0.000256901	0.140274	0.479076	0.000618763	0.166988	0.461877
54607013	chr19:54607013:G:A	4.57193e-06	-1.49095	-5.17887e-10	3.03744e-05	-1.51574	-5.17887e-10	7.29016e-05	-1.50975	-5.17887e-10
54607056	chr19:54607056:G:A	1.22572e-05	-0.415379	-0.0893925	9.32286e-05	-0.324381	-0.0699028	0.000221366	-0.306382	-0.0926551
54607109	chr19:54607109:T:C	4.61459e-06	-1.48166	-5.17887e-10	3.07081e-05	-1.50481	-5.17887e-10	7.37231e-05	-1.49854	-5.17887e-10
54607112	chr19:54607112:C:T	1.36679e-06	-1.22799	-1.47042	9.30353e-06	-1.22711	-1.47184	2.22313e-05	-1.22131	-1.47605
54607177	chr19:54607177:C:T	1.70346e-06	-1.13938	-1.33884	1.15993e-05	-1.14019	-1.3382	2.81297e-05	-1.13404	-1.32799
54607180	chr19:54607180:C:T	1.48461e-06	-1.07984	-1.53589	1.01202e-05	-1.07862	-1.53618	2.42895e-05	-1.07193	-1.53689
54607331	chr19:54607331:G:A	1.58572e-06	-1.26823	-1.28162	1.05026e-05	-1.3279	-1.24982	2.45885e-05	-1.31988	-1.2767
54607352	chr19:54607352:T:C	1.23082e-06	-1.28904	-1.51417	9.00687e-06	-1.20969	-1.52166	2.16553e-05	-1.20604	-1.51757
54607399	chr19:54607399:T:C	9.56847e-07	-1.55027	-1.50473	6.38127e-06	-1.57024	-1.50573	1.52873e-05	-1.5665	-1.50533
54607440	chr19:54607440:G:C	1.29871e-06	-1.21527	-1.53424	8.85398e-06	-1.21409	-1.53438	2.12307e-05	-1.20791	-1.5355
54607449	chr19:54607449:C:T	1.34745e-06	-1.17844	-1.53423	9.187e-06	-1.17718	-1.53437	2.20351e-05	-1.17073	-1.53549
54607456	chr19:54607456:T:C	1.34271e-06	-1.18172	-1.53447	9.1548e-06	-1.18046	-1.5346	2.19581e-05	-1.17403	-1.53569
54607472	chr19:54607472:A:G	1.32697e-06	-1.19388	-1.53411	9.04704e-06	-1.19266	-1.53424	2.16966e-05	-1.18632	-1.53538
54607491	chr19:54607491:T:A	1.45606e-06	-1.30966	-1.32549	9.60835e-06	-1.36955	-1.29716	2.25538e-05	-1.36208	-1.32087
54607533	chr19:54607533:G:A	6.56307e-06	-1.30275e-10	-1.12943	4.43559e-05	-1.30275e-10	-1.13709	0.000105416	-1.30275e-10	-1.14094
54607648	chr19:54607648:C:T	4.57568e-06	-1.30275e-10	-1.49013	3.16941e-05	-1.30275e-10	-1.47321	7.43877e-05	-1.30275e-10	-1.48957
54607798	chr19:54607798:G:A	1.51971e-06	-1.29282	-1.29954	1.00383e-05	-1.35413	-1.26881	2.35153e-05	-1.34644	-1.29476
54607815	chr19:54607815:G:A	4.16083e-06	-1.58517	-5.17887e-10	2.8416e-05	-1.58239	-5.17887e-10	6.78855e-05	-1.58103	-5.17887e-10
54607883	chr19:54607883:C:T	5.79036e-06	-1.30275e-10	-1.25469	4.05925e-05	-1.30275e-10	-1.22576	9.51278e-05	-1.30275e-10	-1.24363
54607898	chr19:54607898:G:A	1.23674e-06	-1.29429	-1.50412	9.02952e-06	-1.21566	-1.51318	2.17282e-05	-1.21203	-1.50822
54607906	chr19:54607906:G:A	1.34571e-06	-1.17972	-1.53424	9.17778e-06	-1.17818	-1.53438	2.20125e-05	-1.17174	-1.5355
54607947	chr19:54607947:G:A	1.22439e-05	-1.30275e-10	-0.505854	8.89359e-05	-1.30275e-10	-0.441423	0.000205889	-1.30275e-10	-0.471519
54608185	chr19:54608185:G:A	3.91578e-06	-0.379952	-1.26592	2.89652e-05	-0.293824	-1.26942	7.02362e-05	-0.275261	-1.27173
54608225	chr19:54608225:T:C	1.54435e-06	-1.28253	-1.29375	1.01926e-05	-1.34504	-1.26264	2.38729e-05	-1.33723	-1.28888
54608263	chr19:54608263:G:A	1.43763e-06	-1.3328	-1.31509	9.5304e-06	-1.38974	-1.28511	2.23256e-05	-1.38258	-1.31054
54608296	chr19:54608296:A:G	1.37706e-06	-1.15661	-1.53433	9.39406e-06	-1.1548	-1.53446	2.25354e-05	-1.1482	-1.53557
54608301	chr19:54608301:G:C	1.51923e-06	-1.30309	-1.2896	1.00173e-05	-1.36372	-1.2613	2.35218e-05	-1.35616	-1.28476
54608380	chr19:54608380:G:A	9.36912e-07	-1.62418	-1.45187	6.53659e-06	-1.62521	-1.42671	1.52711e-05	-1.62587	-1.44702
54608429	chr19:54608429:T:C	1.36882e-06	-1.16251	-1.53443	9.33777e-06	-1.16072	-1.53455	2.23996e-05	-1.15416	-1.53565
54608437	chr19:54608437:C:T	1.19317e-06	-1.32907	-1.5052	8.11325e-06	-1.32942	-1.50642	1.94203e-05	-1.32411	-1.50843
54608515	chr19:54608515:T:G	1.411e-06	-1.13241	-1.53417	9.62598e-06	-1.13056	-1.53431	2.3095e-05	-1.1238	-1.53544
54608557	chr19:54608557:C:T	9.45749e-07	-1.62157	-1.4451	6.60402e-06	-1.62272	-1.41894	1.54161e-05	-1.62343	-1.44002
54608740	chr19:54608740:G:A	1.23159e-05	-1.30275e-10	-0.499993	8.94986e-05	-1.30275e-10	-0.435116	0.000206931	-1.30275e-10	-0.466469
54608961	chr19:54608961:C:T	4.54303e-06	-1.30275e-10	-1.49729	3.09582e-05	-1.30275e-10	-1.4967	7.40199e-05	-1.30275e-10	-1.49452
54609088	chr19:54609088:C:A	1.53256e-06	-1.28596	-1.29799	1.01177e-05	-1.34809	-1.26696	2.3701e-05	-1.34032	-1.29302
54609147	chr19:54609147:T:A	3.93023e-06	-1.64219	-5.17887e-10	2.67902e-05	-1.6413	-5.17887e-10	6.39259e-05	-1.64113	-5.17887e-10
54609219	chr19:54609219:C:T	9.59875e-07	-1.6187	-1.43314	6.71255e-06	-1.61991	-1.40545	1.56497e-05	-1.62066	-1.42774
54609438	chr19:54609438:C:T	7.89951e-06	-1.30275e-10	-0.944083	5.31102e-05	-1.30275e-10	-0.95697	0.000126635	-1.30275e-10	-0.957547
54609439	chr19:54609439:G:A	1.48144e-06	-1.33032	-1.28755	9.78647e-06	-1.39249	-1.25585	2.2898e-05	-1.38536	-1.28245
54609456	chr19:54609456:G:A	1.27146e-05	-1.30275e-10	-0.468135	9.24584e-05	-1.30275e-10	-0.402581	0.000213907	-1.30275e-10	-0.433315
54609552	chr19:54609552:T:C	1.35852e-06	-1.24025	-1.46424	1.00865e-05	-1.15559	-1.46255	2.39926e-05	-1.15327	-1.46784
54609630	chr19:54609630:A:G	1.32825e-06	-1.19285	-1.53417	9.05889e-06	-1.19129	-1.5343	2.17255e-05	-1.18493	-1.53544
54609641	chr19:54609641:C:T	3.55386e-06	-0.697227	-1.04562	2.60108e-05	-0.619842	-1.05098	6.33869e-05	-0.603525	-1.04607
54609668	chr19:54609668:T:G	7.35142e-06	-1.30275e-10	-1.01599	4.96206e-05	-1.30275e-10	-1.02493	0.000117892	-1.30275e-10	-1.02908
54609719	chr19:54609719:C:T	9.3742e-07	-1.61886	-1.45665	6.25767e-06	-1.62234	-1.47319	1.51729e-05	-1.62312	-1.45622
54609736	chr19:54609736:C:T	1.74929e-06	-1.1782	-1.27348	1.20978e-05	-1.18691	-1.24941	2.87498e-05	-1.18086	-1.25936
54609757	chr19:54609757:C:T	1.1873e-05	-1.30275e-10	-0.536615	8.53341e-05	-1.30275e-10	-0.482765	0.000198467	-1.30275e-10	-0.508234
54609883	chr19:54609883:C:T	4.51229e-06	-1.30275e-10	-1.50408	3.07421e-05	-1.30275e-10	-1.50371	7.34796e-05	-1.30275e-10	-1.50185
54610181	chr19:54610181:C:A	5.5984e-06	-1.30275e-10	-1.2884	3.91874e-05	-1.30275e-10	-1.26098	9.19266e-05	-1.30275e-10	-1.27787
54610203	chr19:54610203:G:A	1.37007e-06	-1.16068	-1.53534	9.33937e-06	-1.15961	-1.53549	2.24084e-05	-1.153	-1.53642
54610335	chr19:54610335:CA:C	2.95145e-06	-0.710205	-1.21838	2.11264e-05	-0.642029	-1.23679	5.16273e-05	-0.626059	-1.22875
54610340	chr19:54610340:G:T	2.90576e-06	-0.73745	-1.20674	2.07807e-05	-0.670269	-1.22504	5.07553e-05	-0.654519	-1.21732
54610364	chr19:54610364:A:T	9.03139e-07	-1.60765	-1.50512	6.241e-06	-1.60936	-1.48884	1.46815e-05	-1.61029	-1.50198
54610373	chr19:54610373:G:A	1.66868e-06	-1.25473	-1.24412	1.22775e-05	-1.1761	-1.24547	2.91411e-05	-1.17398	-1.25273
54610707	chr19:54610707:G:T	4.53519e-06	-1.30275e-10	-1.49902	3.09026e-05	-1.30275e-10	-1.4985	7.38865e-05	-1.30275e-10	-1.49633
54610810	chr19:54610810:T:C	1.28069e-06	-1.24218	-1.52131	8.32404e-06	-1.29989	-1.5103	1.98488e-05	-1.29129	-1.51942
54610811	chr19:54610811:G:A	9.94374e-06	-1.30275e-10	-0.713941	6.6071e-05	-1.30275e-10	-0.738608	0.000164165	-1.30275e-10	-0.697982
54610830	chr19:54610830:A:G	1.38732e-06	-1.14822	-1.5353	9.46245e-06	-1.14656	-1.53545	2.2706e-05	-1.13984	-1.53638
54610868	chr19:54610868:C:T	1.40849e-06	-1.13633	-1.53203	9.60198e-06	-1.13511	-1.53226	2.30316e-05	-1.12834	-1.53365
54610929	chr19:54610929:C:T	1.20733e-06	-1.36375	-1.45872	7.74442e-06	-1.41379	-1.46858	1.87527e-05	-1.40702	-1.4605
54610967	chr19:54610967:C:A	1.36876e-06	-1.16166	-1.53532	9.33171e-06	-1.16045	-1.53547	2.239e-05	-1.15385	-1.5364
54611185	chr19:54611185:C:T	8.5429e-07	-1.64182	-1.52654	5.78076e-06	-1.64226	-1.53254	1.38395e-05	-1.64232	-1.529
54611206	chr19:54611206:G:T	1.11889e-05	-1.30275e-10	-0.595966	7.58864e-05	-1.30275e-10	-0.600102	0.000186283	-1.30275e-10	-0.571591
54611530	chr19:54611530:A:G	1.3937e-06	-1.14358	-1.53534	9.50189e-06	-1.14236	-1.53549	2.28012e-05	-1.13563	-1.53642
54611618	chr19:54611618:T:C	1.6026e-06	-1.3025	-1.23675	1.17318e-05	-1.22877	-1.23827	2.78509e-05	-1.22676	-1.24523
54611623	chr19:54611623:G:A	1.35979e-06	-1.16936	-1.53419	9.26974e-06	-1.16819	-1.53439	2.22368e-05	-1.16164	-1.53547
54611689	chr19:54611689:C:T	2.0447e-06	-1.42583	-0.869801	1.30106e-05	-1.46311	-0.900458	3.2607e-05	-1.45619	-0.858142
54611801	chr19:54611801:A:G	1.27079e-06	-1.23771	-1.53354	8.62106e-06	-1.24139	-1.53374	2.06684e-05	-1.23533	-1.53492
54611817	chr19:54611817:G:A	9.37807e-06	-1.30275e-10	-0.77251	6.27209e-05	-1.30275e-10	-0.790644	0.00015527	-1.30275e-10	-0.75369
54611839	chr19:54611839:G:A	2.37817e-06	-1.28205	-0.862504	1.70702e-05	-1.21125	-0.880754	4.13307e-05	-1.20791	-0.869336
54611977	chr19:54611977:G:A	8.59322e-07	-1.63398	-1.52852	5.86722e-06	-1.62801	-1.53195	1.40364e-05	-1.62761	-1.52959
54611998	chr19:54611998:T:A	2.83112e-06	-0.698521	-1.27169	2.03003e-05	-0.629346	-1.28936	4.96251e-05	-0.61327	-1.28109
54612032	chr19:54612032:C:T	1.15292e-05	-1.30275e-10	-0.566003	8.33762e-05	-1.30275e-10	-0.505976	0.00019372	-1.30275e-10	-0.532441
54612055	chr19:54612055:A:T	1.63651e-06	-1.27954	-1.23878	1.20052e-05	-1.2037	-1.24029	2.85031e-05	-1.20161	-1.24723
54612166	chr19:54612166:G:A	8.9755e-07	-1.64101	-1.47796	6.05033e-06	-1.63845	-1.49077	1.45521e-05	-1.63826	-1.48286
54612177	chr19:54612177:C:T	1.5421e-05	-1.30275e-10	-0.275157	0.000104036	-1.30275e-10	-0.284598	0.000259135	-1.30275e-10	-0.241509
54612271	chr19:54612271:T:C	9.89379e-07	-1.48529	-1.53628	6.68168e-06	-1.49189	-1.53808	1.6024e-05	-1.48832	-1.53644
54612348	chr19:54612348:T:A	9.99655e-07	-1.64137	-1.36986	6.73509e-06	-1.64152	-1.38049	1.62959e-05	-1.6414	-1.36655
54612433	chr19:54612433:A:G	4.81694e-06	-1.30275e-10	-1.43874	3.35371e-05	-1.30275e-10	-1.41669	7.83171e-05	-1.30275e-10	-1.43809
54612607	chr19:54612607:G:T	8.82055e-06	-1.30275e-10	-0.833801	5.90524e-05	-1.30275e-10	-0.850914	0.000145948	-1.30275e-10	-0.815604
54613184	chr19:54613184:T:C	1.28305e-06	-1.22588	-1.53576	8.7465e-06	-1.22478	-1.53591	2.09776e-05	-1.21865	-1.53675
54613235	chr19:54613235:G:T	4.68758e-06	-1.30275e-10	-1.46597	3.14377e-05	-1.30275e-10	-1.48133	7.59176e-05	-1.30275e-10	-1.46921
54613451	chr19:54613451:C:T	6.18467e-06	-1.30275e-10	-1.18881	4.13772e-05	-1.30275e-10	-1.20661	9.99782e-05	-1.30275e-10	-1.1939
54614073	chr19:54614073:A:T	1.45286e-06	-1.2819	-1.35545	1.03416e-05	-1.21803	-1.37514	2.49471e-05	-1.21487	-1.36722
54614079	chr19:54614079:A:C	4.67451e-06	-1.46876	-5.17887e-10	3.10664e-05	-1.49321	-5.17887e-10	7.46017e-05	-1.48669	-5.17887e-10
54614315	chr19:54614315:C:T	4.71204e-06	-1.46076	-5.17887e-10	3.13008e-05	-1.48569	-5.17887e-10	7.51766e-05	-1.47902	-5.17887e-10
54614500	chr19:54614500:A:G	4.46895e-06	-1.30275e-10	-1.51373	3.07754e-05	-1.30275e-10	-1.50262	7.26459e-05	-1.30275e-10	-1.51326
54614697	chr19:54614697:T:C	7.42035e-06	-1.30275e-10	-1.00666	5.0064e-05	-1.30275e-10	-1.01604	0.000119229	-1.30275e-10	-1.01781
54614709	chr19:54614709:AG:A	7.46596e-06	-1.00053	-5.17887e-10	4.99872e-05	-1.01757	-5.17887e-10	0.000119792	-1.0131	-5.17887e-10
54614719	chr19:54614719:T:TA	7.57587e-06	-0.985916	-5.17887e-10	5.07222e-05	-1.00298	-5.17887e-10	0.000121563	-0.998424	-5.17887e-10
54614720	chr19:54614720:C:A	7.74179e-06	-0.964252	-5.17887e-10	5.18213e-05	-0.981537	-5.17887e-10	0.000124206	-0.976917	-5.17887e-10
54614774	chr19:54614774:A:G	4.66838e-06	-1.47007	-5.17887e-10	3.10286e-05	-1.49443	-5.17887e-10	7.45089e-05	-1.48794	-5.17887e-10
54614966	chr19:54614966:A:G	1.40273e-06	-1.14389	-1.52858	9.56446e-06	-1.14247	-1.52882	2.29315e-05	-1.13578	-1.53056
54614989	chr19:54614989:T:A	4.36924e-06	-1.30275e-10	-1.5363	2.9876e-05	-1.30275e-10	-1.53228	7.10021e-05	-1.30275e-10	-1.53615
54615211	chr19:54615211:A:G	8.66364e-07	-1.62745	-1.52688	5.89194e-06	-1.62357	-1.53219	1.41087e-05	-1.62272	-1.52934
54615303	chr19:54615303:C:T	8.52858e-07	-1.633	-1.53705	5.79262e-06	-1.63473	-1.53803	1.38244e-05	-1.63464	-1.53778
54615386	chr19:54615386:T:C	1.08827e-06	-1.61005	-1.31625	7.57983e-06	-1.61082	-1.29303	1.7845e-05	-1.60908	-1.30806
54615402	chr19:54615402:TAA:T	4.70526e-06	-1.4622	-5.17887e-10	3.12548e-05	-1.48717	-5.17887e-10	7.50638e-05	-1.48052	-5.17887e-10
54615532	chr19:54615532:G:A	0.000157811	2.05051	-5.17887e-10	0.000737457	1.67387	-5.17887e-10	0.00177637	1.68347	-5.17887e-10
54615586	chr19:54615586:T:C	4.91431e-06	-1.30275e-10	-1.41873	3.41678e-05	-1.30275e-10	-1.39805	7.99248e-05	-1.30275e-10	-1.41777
54615659	chr19:54615659:C:G	2.6786e-06	-1.31172	-0.713867	1.92431e-05	-1.23989	-0.732295	4.60244e-05	-1.23791	-0.731778
54615793	chr19:54615793:A:G	4.67203e-06	-1.30275e-10	-1.46929	3.23293e-05	-1.30275e-10	-1.45337	7.59039e-05	-1.30275e-10	-1.46939
54615995	chr19:54615995:G:C	5.08014e-06	-1.30275e-10	-1.38555	3.42267e-05	-1.30275e-10	-1.39633	8.2088e-05	-1.30275e-10	-1.39107
54616176	chr19:54616176:C:G	3.83638e-06	-0.809846	-0.856508	2.78858e-05	-0.720741	-0.880479	6.6863e-05	-0.714966	-0.881245
54616419	chr19:54616419:A:G	4.41008e-06	-1.30275e-10	-1.52699	3.01572e-05	-1.30275e-10	-1.52292	7.17612e-05	-1.30275e-10	-1.52551
54616430	chr19:54616430:C:T	5.73293e-06	-1.26466	-5.17887e-10	4.0084e-05	-1.23836	-5.17887e-10	9.61939e-05	-1.23249	-5.17887e-10
54616788	chr19:54616788:CTG:C	4.73946e-06	-1.45496	-5.17887e-10	3.14761e-05	-1.48011	-5.17887e-10	7.56061e-05	-1.47332	-5.17887e-10
54616885	chr19:54616885:A:G	3.79021e-06	-0.797762	-0.8807	2.76215e-05	-0.707438	-0.903308	6.61381e-05	-0.701646	-0.905466
54617284	chr19:54617284:C:T	4.64072e-06	-1.30275e-10	-1.47601	3.16033e-05	-1.30275e-10	-1.47608	7.56046e-05	-1.30275e-10	-1.47334
54617285	chr19:54617285:G:A	4.36036e-06	-1.30275e-10	-1.53833	2.97126e-05	-1.30275e-10	-1.53777	7.08474e-05	-1.30275e-10	-1.53833
54617369	chr19:54617369:G:A	5.28153e-06	-0.224759	-1.12191	3.76375e-05	-0.152192	-1.14915	9.27196e-05	-0.131479	-1.1378
54617625	chr19:54617625:G:C	2.68699e-06	-1.27869	-0.743771	1.94178e-05	-1.20505	-0.758101	4.62587e-05	-1.20299	-0.761616
54618049	chr19:54618049:T:C	4.80949e-06	-1.44029	-5.17887e-10	3.19037e-05	-1.46662	-5.17887e-10	7.66558e-05	-1.45953	-5.17887e-10
54618069	chr19:54618069:C:T	4.68624e-06	-1.46625	-5.17887e-10	3.11413e-05	-1.4908	-5.17887e-10	7.4788e-05	-1.4842	-5.17887e-10
54618126	chr19:54618126:A:G	4.83577e-06	-1.30275e-10	-1.43484	3.36233e-05	-1.30275e-10	-1.41412	7.86504e-05	-1.30275e-10	-1.43384
54618199	chr19:54618199:T:A	4.80552e-06	-0.502815	-0.938304	3.4763e-05	-0.428101	-0.952684	8.35461e-05	-0.413973	-0.959485
54618436	chr19:54618436:G:A	3.14046e-06	-0.751314	-1.1152	2.21331e-05	-0.689329	-1.14294	5.39378e-05	-0.676839	-1.13419
54618453	chr19:54618453:T:C	9.14654e-06	-1.30275e-10	-0.797509	6.64999e-05	-1.30275e-10	-0.732138	0.000153775	-1.30275e-10	-0.763364
54618553	chr19:54618553:T:C	8.51605e-07	-1.64213	-1.52939	5.79487e-06	-1.6407	-1.53166	1.38172e-05	-1.64058	-1.53236
54618576	chr19:54618576:G:A	4.36621e-06	-1.30275e-10	-1.53699	2.97485e-05	-1.30275e-10	-1.53656	7.10593e-05	-1.30275e-10	-1.53534
54618623	chr19:54618623:C:A	4.63206e-06	-1.30275e-10	-1.47788	3.1407e-05	-1.30275e-10	-1.48231	7.531e-05	-1.30275e-10	-1.47724
54618778	chr19:54618778:C:T	4.92667e-06	-0.46106	-0.955162	3.56668e-05	-0.384974	-0.970146	8.58213e-05	-0.370612	-0.975977
54618896	chr19:54618896:T:G	4.70696e-06	-1.30275e-10	-1.46184	3.21639e-05	-1.30275e-10	-1.4585	7.67902e-05	-1.30275e-10	-1.45778
54618989	chr19:54618989:T:C	3.55272e-06	-0.769981	-0.973189	2.59512e-05	-0.678771	-0.99435	6.21984e-05	-0.672886	-0.995642
54619115	chr19:54619115:G:A	1.25341e-06	-1.26083	-1.52419	8.54426e-06	-1.25959	-1.52449	2.04592e-05	-1.25378	-1.52664
54619220	chr19:54619220:G:A	9.62205e-06	-1.30275e-10	-0.746827	7.01318e-05	-1.30275e-10	-0.678963	0.000162024	-1.30275e-10	-0.711112
54619711	chr19:54619711:C:A	1.0207e-05	-0.762917	0.0751023	7.35376e-05	-0.664939	0.0333981	0.000180226	-0.658916	0.0542718
54620122	chr19:54620122:T:A	8.73159e-06	-0.843937	-5.17887e-10	6.02894e-05	-0.830183	-5.17887e-10	0.000143476	-0.832687	-5.17887e-10
54620126	chr19:54620126:G:A	7.48773e-06	-1.30275e-10	-0.997618	5.09747e-05	-1.30275e-10	-0.998009	0.000124468	-1.30275e-10	-0.97481
54620785	chr19:54620785:T:C	4.79581e-06	-1.44314	-5.17887e-10	3.18203e-05	-1.46923	-5.17887e-10	7.64496e-05	-1.46222	-5.17887e-10
54621350	chr19:54621350:T:G	4.7213e-06	-1.4588	-5.17887e-10	3.13566e-05	-1.48392	-5.17887e-10	7.5313e-05	-1.4772	-5.17887e-10
54621372	chr19:54621372:C:T	4.63781e-06	-1.47664	-5.17887e-10	3.08425e-05	-1.50045	-5.17887e-10	7.40521e-05	-1.49409	-5.17887e-10
54621443	chr19:54621443:T:A	6.86089e-06	-1.30275e-10	-1.08505	4.6743e-05	-1.30275e-10	-1.08468	0.000109962	-1.30275e-10	-1.09872
54621545	chr19:54621545:TTTC:T	4.69267e-06	-1.46488	-5.17887e-10	3.11834e-05	-1.48945	-5.17887e-10	7.48886e-05	-1.48285	-5.17887e-10
54621583	chr19:54621583:A:C	4.52438e-06	-1.30275e-10	-1.5014	3.07674e-05	-1.30275e-10	-1.50288	7.37796e-05	-1.30275e-10	-1.49777
54621648	chr19:54621648:A:G	3.48047e-05	-1.30275e-10	0.538869	0.000231787	-1.30275e-10	0.516479	0.00059208	-1.30275e-10	0.584785
54621740	chr19:54621740:C:G	4.37026e-06	-1.30275e-10	-1.53606	2.98698e-05	-1.30275e-10	-1.53249	7.10085e-05	-1.30275e-10	-1.53606
54621797	chr19:54621797:C:T	4.54433e-06	-1.497	-5.17887e-10	3.02689e-05	-1.51922	-5.17887e-10	7.26434e-05	-1.51329	-5.17887e-10
54621799	chr19:54621799:T:G	4.55947e-06	-1.30275e-10	-1.49368	3.03419e-05	-1.30275e-10	-1.51681	7.38099e-05	-1.30275e-10	-1.49736
54621875	chr19:54621875:A:G	4.36392e-06	-1.30275e-10	-1.53751	2.97942e-05	-1.30275e-10	-1.53502	7.09053e-05	-1.30275e-10	-1.53751
54622123	chr19:54622123:C:T	5.47981e-06	-0.448755	-0.861059	3.97716e-05	-0.368661	-0.877526	9.59753e-05	-0.354089	-0.880676
54622451	chr19:54622451:C:T	1.04202e-06	-1.43739	-1.53234	7.57079e-06	-1.37062	-1.53442	1.81516e-05	-1.36887	-1.53123
54622561	chr19:54622561:G:A	1.3358e-06	-1.18936	-1.53199	9.09445e-06	-1.18947	-1.5322	2.18052e-05	-1.18313	-1.53358
54622569	chr19:54622569:T:C	2.51283e-05	-1.30275e-10	0.213111	0.000167914	-1.30275e-10	0.194113	0.000426468	-1.30275e-10	0.256681
54622740	chr19:54622740:A:G	3.7633e-06	-0.836832	-0.848755	2.7405e-05	-0.746572	-0.87204	6.58328e-05	-0.740731	-0.871007
54622757	chr19:54622757:G:A	3.9756e-06	-1.63071	-5.17887e-10	2.70409e-05	-1.63199	-5.17887e-10	6.45569e-05	-1.63131	-5.17887e-10
54622812	chr19:54622812:T:A	3.93475e-06	-0.783381	-0.857658	2.87371e-05	-0.689481	-0.881669	6.9109e-05	-0.683484	-0.879688
54622971	chr19:54622971:A:G	5.15899e-06	-0.209548	-1.16059	3.67587e-05	-0.137138	-1.18783	9.06378e-05	-0.116252	-1.17573
54623120	chr19:54623120:C:T	1.05576e-06	-1.44549	-1.51114	7.70163e-06	-1.38097	-1.50694	1.82764e-05	-1.37929	-1.51395
54623148	chr19:54623148:A:G	7.90826e-06	-1.30275e-10	-0.942976	5.76529e-05	-1.30275e-10	-0.874898	0.000132593	-1.30275e-10	-0.911573
54623176	chr19:54623176:A:G	4.66048e-06	-1.47177	-5.17887e-10	3.09828e-05	-1.49591	-5.17887e-10	7.43965e-05	-1.48945	-5.17887e-10
54623289	chr19:54623289:T:C	5.08139e-06	-1.30275e-10	-1.3853	3.52915e-05	-1.30275e-10	-1.3657	8.28682e-05	-1.30275e-10	-1.3816
54623292	chr19:54623292:T:C	4.6879e-06	-1.4659	-5.17887e-10	3.11515e-05	-1.49048	-5.17887e-10	7.48101e-05	-1.4839	-5.17887e-10
54623387	chr19:54623387:A:G	4.71981e-06	-1.45911	-5.17887e-10	3.13483e-05	-1.48418	-5.17887e-10	7.52926e-05	-1.47747	-5.17887e-10
54623440	chr19:54623440:C:T	3.18582e-06	-0.770408	-1.08177	2.23936e-05	-0.708676	-1.11189	5.46708e-05	-0.696275	-1.10125
54623472	chr19:54623472:G:A	4.67203e-06	-1.46929	-5.17887e-10	3.10532e-05	-1.49364	-5.17887e-10	7.4569e-05	-1.48713	-5.17887e-10
54623619	chr19:54623619:C:T	3.01958e-06	-1.2781	-0.627666	2.17992e-05	-1.20268	-0.644792	5.20071e-05	-1.20064	-0.646838
54623754	chr19:54623754:G:A	1.25837e-06	-1.24907	-1.53199	8.56981e-06	-1.24889	-1.5322	2.0539e-05	-1.24295	-1.53358
54623856	chr19:54623856:C:T	5.40682e-06	-0.192685	-1.13054	3.85176e-05	-0.124881	-1.15334	9.46439e-05	-0.10401	-1.14473
54623916	chr19:54623916:G:A	4.70476e-06	-1.30275e-10	-1.46231	3.30897e-05	-1.30275e-10	-1.43012	7.69995e-05	-1.30275e-10	-1.45506
54624360	chr19:54624360:T:C	9.23435e-07	-1.57506	-1.51548	6.1868e-06	-1.5874	-1.51952	1.49062e-05	-1.58545	-1.51163
54624396	chr19:54624396:G:A	2.59196e-05	-1.30275e-10	0.244116	0.000172783	-1.30275e-10	0.222697	0.000439207	-1.30275e-10	0.286113
54624657	chr19:54624657:G:C	1.14101e-05	-1.30275e-10	-0.576383	8.29305e-05	-1.30275e-10	-0.511336	0.000190181	-1.30275e-10	-0.550879
54624848	chr19:54624848:A:G	4.37377e-06	-1.30275e-10	-1.53526	2.97275e-05	-1.30275e-10	-1.53727	7.10303e-05	-1.30275e-10	-1.53575
54624957	chr19:54624957:T:G	4.13753e-06	-0.437623	-1.15316	2.92357e-05	-0.357554	-1.19639	7.31988e-05	-0.337528	-1.16815
54625053	chr19:54625053:A:G	5.64e-06	-0.775304	-0.505697	4.0753e-05	-0.698152	-0.523657	9.88438e-05	-0.685643	-0.519672
54625084	chr19:54625084:G:A	7.30644e-06	-1.30275e-10	-1.02213	4.98145e-05	-1.30275e-10	-1.02103	0.000121507	-1.30275e-10	-0.998882
54625108	chr19:54625108:A:G	1.33973e-06	-1.18701	-1.5314	9.12734e-06	-1.18645	-1.53162	2.18833e-05	-1.18006	-1.53307
54625157	chr19:54625157:A:G	4.78891e-06	-0.816376	-0.628205	3.49584e-05	-0.722468	-0.652713	8.4343e-05	-0.716561	-0.647403
54625187	chr19:54625187:G:A	4.93058e-06	-1.30275e-10	-1.41543	3.3549e-05	-1.30275e-10	-1.41633	7.92647e-05	-1.30275e-10	-1.42606
54625389	chr19:54625389:G:T	6.43539e-06	-0.233291	-0.91578	4.67653e-05	-0.143108	-0.94109	0.000114925	-0.121149	-0.933429
54625451	chr19:54625451:C:T	1.34839e-06	-1.17443	-1.53755	9.18662e-06	-1.17398	-1.53761	2.20496e-05	-1.16751	-1.53805
54625555	chr19:54625555:T:A	4.6131e-06	-1.48198	-5.17887e-10	3.09402e-05	-1.49728	-5.17887e-10	7.37407e-05	-1.4983	-5.17887e-10
54625851	chr19:54625851:T:C	2.05557e-06	-1.6422	-0.648127	1.38943e-05	-1.63714	-0.660719	3.31678e-05	-1.63697	-0.660312
54626202	chr19:54626202:G:A	1.3966e-06	-1.20761	-1.46924	9.42203e-06	-1.20449	-1.4818	2.27402e-05	-1.19803	-1.47669
54626382	chr19:54626382:T:C	4.14972e-06	-1.58784	-5.17887e-10	2.8469e-05	-1.58052	-5.17887e-10	6.79151e-05	-1.5806	-5.17887e-10
54626384	chr19:54626384:A:G	4.70083e-06	-1.46315	-5.17887e-10	3.12797e-05	-1.48637	-5.17887e-10	7.51201e-05	-1.47977	-5.17887e-10
54626517	chr19:54626517:T:C	1.03982e-06	-1.47004	-1.5018	7.12229e-06	-1.47542	-1.49069	1.68346e-05	-1.47162	-1.5038
54626611	chr19:54626611:TG:T	5.20516e-06	-0.283837	-1.0774	3.76874e-05	-0.213345	-1.08667	9.18817e-05	-0.192625	-1.08573
54626951	chr19:54626951:C:T	4.67487e-06	-1.30275e-10	-1.46868	3.18158e-05	-1.30275e-10	-1.46938	7.62297e-05	-1.30275e-10	-1.46511
54627130	chr19:54627130:G:A	1.01648e-05	-0.887915	0.195964	7.45424e-05	-0.797728	0.179758	0.000180601	-0.791767	0.189203
54627146	chr19:54627146:G:A	4.76457e-06	-1.44968	-5.17887e-10	3.162e-05	-1.47555	-5.17887e-10	7.59593e-05	-1.46866	-5.17887e-10
54627308	chr19:54627308:C:T	4.71694e-06	-1.45972	-5.17887e-10	3.13273e-05	-1.48485	-5.17887e-10	7.52409e-05	-1.47816	-5.17887e-10
54627536	chr19:54627536:G:A	9.9373e-06	-0.892509	0.17792	7.22956e-05	-0.804771	0.156195	0.000176363	-0.798829	0.172516
54627713	chr19:54627713:A:G	4.84695e-06	-1.43254	-5.17887e-10	3.21317e-05	-1.4595	-5.17887e-10	7.72133e-05	-1.45228	-5.17887e-10
54627948	chr19:54627948:T:C	1.10242e-06	-1.45885	-1.45453	7.23369e-06	-1.48775	-1.46284	1.75189e-05	-1.48126	-1.45432
54628003	chr19:54628003:A:G	4.48996e-06	-1.30275e-10	-1.50904	3.05624e-05	-1.30275e-10	-1.50957	7.3097e-05	-1.30275e-10	-1.50707
54628016	chr19:54628016:T:G	7.01024e-06	-1.30275e-10	-1.06351	4.78494e-05	-1.30275e-10	-1.06128	0.000116517	-1.30275e-10	-1.04082
54628246	chr19:54628246:C:T	4.72713e-06	-1.45757	-5.17887e-10	3.13903e-05	-1.48284	-5.17887e-10	7.53955e-05	-1.47611	-5.17887e-10
54628556	chr19:54628556:G:A	4.99411e-06	-1.40263	-5.17887e-10	3.26197e-05	-1.44442	-5.17887e-10	7.73101e-05	-1.45103	-5.17887e-10
54628714	chr19:54628714:G:T	1.33205e-06	-1.1884	-1.53577	9.07361e-06	-1.18807	-1.5359	2.17658e-05	-1.18177	-1.53674
54629158	chr19:54629158:G:A	1.13066e-06	-1.40919	-1.47889	7.40107e-06	-1.44187	-1.48585	1.7916e-05	-1.43448	-1.47868
54629204	chr19:54629204:T:G	4.0886e-06	-1.60268	-5.17887e-10	2.83505e-05	-1.58469	-5.17887e-10	6.76743e-05	-1.58415	-5.17887e-10
54629483	chr19:54629483:C:A	1.11047e-06	-1.39736	-1.50874	7.2591e-06	-1.43625	-1.51083	1.75468e-05	-1.42929	-1.50469
54629568	chr19:54629568:G:A	1.10219e-06	-1.4154	-1.49818	7.22808e-06	-1.44749	-1.50388	1.74727e-05	-1.44021	-1.49801
54630048	chr19:54630048:G:A	3.86585e-06	-0.896043	-0.762659	2.83901e-05	-0.810047	-0.773251	6.79639e-05	-0.804221	-0.775659
54630503	chr19:54630503:A:G	3.89403e-06	-0.902703	-0.748737	2.85953e-05	-0.816719	-0.759379	6.84529e-05	-0.810895	-0.761815
54630849	chr19:54630849:A:G	4.63851e-06	-1.47649	-5.17887e-10	3.08425e-05	-1.50045	-5.17887e-10	7.40522e-05	-1.49409	-5.17887e-10
54631416	chr19:54631416:G:A	4.59718e-06	-1.48544	-5.17887e-10	3.05757e-05	-1.50913	-5.17887e-10	7.33988e-05	-1.50295	-5.17887e-10
54631479	chr19:54631479:T:C	4.691e-06	-0.835511	-0.629728	3.4523e-05	-0.746409	-0.641303	8.27267e-05	-0.740264	-0.64305
54631632	chr19:54631632:C:T	2.24594e-06	-0.909923	-1.29184	1.64568e-05	-0.828919	-1.29968	3.94471e-05	-0.823204	-1.30069
54631643	chr19:54631643:C:T	4.44007e-06	-1.30275e-10	-1.52021	3.04836e-05	-1.30275e-10	-1.51215	7.22674e-05	-1.30275e-10	-1.51848
54631705	chr19:54631705:C:T	9.22882e-07	-1.63358	-1.45756	6.36083e-06	-1.64007	-1.43911	1.48539e-05	-1.64043	-1.46016
54631706	chr19:54631706:A:G	9.18709e-07	-1.63707	-1.4586	6.34309e-06	-1.64163	-1.44035	1.48171e-05	-1.64183	-1.46125
54631735	chr19:54631735:C:T	4.36197e-06	-1.30275e-10	-1.53796	2.97139e-05	-1.30275e-10	-1.53772	7.0887e-05	-1.30275e-10	-1.53777
54631748	chr19:54631748:C:T	6.56159e-06	-1.30275e-10	-1.12965	4.7244e-05	-1.30275e-10	-1.07401	0.000109719	-1.30275e-10	-1.10094
54631750	chr19:54631750:C:G	6.66568e-06	-1.30275e-10	-1.11391	4.80427e-05	-1.30275e-10	-1.05725	0.000111526	-1.30275e-10	-1.0846
54631757	chr19:54631757:A:C	7.58584e-06	-1.30275e-10	-0.984601	5.50268e-05	-1.30275e-10	-0.921519	0.000127283	-1.30275e-10	-0.952445
54631758	chr19:54631758:G:C	7.4543e-06	-1.30275e-10	-1.00209	5.40195e-05	-1.30275e-10	-0.939994	0.000125013	-1.30275e-10	-0.970436
54632040	chr19:54632040:T:G	1.77451e-06	-1.00304	-1.43432	1.25887e-05	-0.952637	-1.4439	3.03128e-05	-0.94471	-1.44258
54632235	chr19:54632235:T:C	1.1068e-05	-1.30275e-10	-0.606826	7.63496e-05	-1.30275e-10	-0.594016	0.000178648	-1.30275e-10	-0.61344
54632388	chr19:54632388:T:A	2.53643e-06	-0.958383	-1.12174	1.54651e-05	-1.06608	-1.12468	3.71754e-05	-1.05623	-1.12698
54632531	chr19:54632531:T:C	2.16361e-06	-1.09433	-1.14477	1.33311e-05	-1.18943	-1.14981	3.20646e-05	-1.18069	-1.15041
54632675	chr19:54632675:C:T	3.93035e-06	-1.64216	-5.17887e-10	2.67645e-05	-1.64226	-5.17887e-10	6.38531e-05	-1.64227	-5.17887e-10
54632690	chr19:54632690:A:G	2.96393e-06	-0.661589	-1.26278	1.72557e-05	-0.806676	-1.27452	4.11482e-05	-0.809256	-1.27242
54632735	chr19:54632735:C:T	1.62254e-06	-1.22355	-1.30334	1.2324e-05	-1.1225	-1.29529	2.92438e-05	-1.11899	-1.3042
54632822	chr19:54632822:T:C	4.78907e-06	-1.30275e-10	-1.44455	3.24977e-05	-1.30275e-10	-1.44817	7.72802e-05	-1.30275e-10	-1.45142
54632866	chr19:54632866:G:A	4.03318e-06	-1.61633	-5.17887e-10	2.75417e-05	-1.61364	-5.17887e-10	6.56917e-05	-1.61388	-5.17887e-10
54633105	chr19:54633105:G:A	4.07218e-06	-0.744955	-0.86175	2.36197e-05	-0.885893	-0.881364	5.68859e-05	-0.887225	-0.870585
54633172	chr19:54633172:C:T	5.3215e-06	-1.33913	-5.17887e-10	3.50144e-05	-1.37358	-5.17887e-10	8.42236e-05	-1.36538	-5.17887e-10
54633233	chr19:54633233:G:A	4.73454e-06	-1.456	-5.17887e-10	3.14088e-05	-1.48225	-5.17887e-10	7.54054e-05	-1.47598	-5.17887e-10
54633371	chr19:54633371:G:GCC	4.91211e-06	-1.30275e-10	-1.41918	3.34149e-05	-1.30275e-10	-1.42034	8.02198e-05	-1.30275e-10	-1.41409
54633391	chr19:54633391:TG:T	5.36562e-06	-1.30275e-10	-1.33087	3.49065e-05	-1.30275e-10	-1.37666	8.67548e-05	-1.30275e-10	-1.33577
54633393	chr19:54633393:G:A	6.01061e-06	-1.30275e-10	-1.21736	4.0564e-05	-1.30275e-10	-1.22646	9.65798e-05	-1.30275e-10	-1.22849
54633607	chr19:54633607:C:G	8.93753e-06	-1.30275e-10	-0.820626	5.86538e-05	-1.30275e-10	-0.857687	0.000142711	-1.30275e-10	-0.838034
54633767	chr19:54633767:C:T	4.37205e-06	-1.30275e-10	-1.53565	2.97649e-05	-1.30275e-10	-1.53601	7.10422e-05	-1.30275e-10	-1.53558
54633868	chr19:54633868:G:A	4.47264e-06	-1.30275e-10	-1.5129	3.05642e-05	-1.30275e-10	-1.50951	7.26919e-05	-1.30275e-10	-1.51263
54633871	chr19:54633871:A:G	4.56977e-06	-1.30275e-10	-1.49142	3.12384e-05	-1.30275e-10	-1.48769	7.42816e-05	-1.30275e-10	-1.49099
54633884	chr19:54633884:A:G	6.32095e-06	-1.30275e-10	-1.16701	4.2457e-05	-1.30275e-10	-1.18085	0.000103236	-1.30275e-10	-1.16184
54634003	chr19:54634003:G:A	2.4407e-06	-0.580363	-1.53824	1.54669e-05	-0.652311	-1.53832	3.75326e-05	-0.635314	-1.53833
54634017	chr19:54634017:G:A	4.36069e-06	-1.30275e-10	-1.53825	2.97808e-05	-1.30275e-10	-1.53548	7.08461e-05	-1.30275e-10	-1.53835
54634031	chr19:54634031:G:A	1.04667e-05	-1.30275e-10	-0.662686	6.85128e-05	-1.30275e-10	-0.702319	0.000166942	-1.30275e-10	-0.681211
54634060	chr19:54634060:A:C	1.85636e-05	-1.30275e-10	-0.0896835	0.000125368	-1.30275e-10	-0.0980878	0.000310778	-1.30275e-10	-0.0597776
54634075	chr19:54634075:G:A	4.36492e-06	-1.30275e-10	-1.53729	2.97428e-05	-1.30275e-10	-1.53675	7.09163e-05	-1.30275e-10	-1.53736
54634095	chr19:54634095:T:G	3.55406e-06	-0.337317	-1.40548	2.18626e-05	-0.432913	-1.41165	5.32112e-05	-0.413849	-1.41074
54634115	chr19:54634115:A:G	3.82817e-06	-0.852446	-0.816053	2.41995e-05	-0.898625	-0.844382	6.0101e-05	-0.883201	-0.819629
54634136	chr19:54634136:T:C	4.30284e-06	-0.852014	-0.699594	2.49657e-05	-0.969917	-0.741918	6.23069e-05	-0.958917	-0.707866
54634205	chr19:54634205:T:C	5.33095e-06	-1.30275e-10	-1.33736	3.64629e-05	-1.30275e-10	-1.33304	8.70098e-05	-1.30275e-10	-1.33284
54634295	chr19:54634295:A:T	4.37845e-06	-1.30275e-10	-1.53419	2.96951e-05	-1.30275e-10	-1.53836	7.10817e-05	-1.30275e-10	-1.53503
54634324	chr19:54634324:A:C	6.1074e-06	-1.30275e-10	-1.20138	4.11934e-05	-1.30275e-10	-1.21106	9.9904e-05	-1.30275e-10	-1.19465
54634331	chr19:54634331:A:G	1.0395e-05	-1.30275e-10	-0.669563	6.95515e-05	-1.30275e-10	-0.687271	0.000170559	-1.30275e-10	-0.659772
54634413	chr19:54634413:T:C	4.80695e-06	-1.30275e-10	-1.44082	3.2844e-05	-1.30275e-10	-1.43757	7.87539e-05	-1.30275e-10	-1.43253
54634499	chr19:54634499:C:G	3.93727e-06	-1.6404	-5.17887e-10	2.68288e-05	-1.63986	-5.17887e-10	6.40222e-05	-1.63963	-5.17887e-10
54634585	chr19:54634585:C:T	5.5586e-06	-0.120838	-1.1747	3.25845e-05	-0.247896	-1.19761	8.07676e-05	-0.228294	-1.17899
54634593	chr19:54634593:G:A	1.4961e-06	-1.0758	-1.53223	1.02498e-05	-1.0786	-1.52348	2.44064e-05	-1.07142	-1.53259
54634625	chr19:54634625:C:T	5.89787e-06	-0.133274	-1.10302	3.45481e-05	-0.259523	-1.12746	8.56257e-05	-0.240078	-1.10879
54634655	chr19:54634655:C:G	1.94227e-06	-0.876801	-1.47023	1.28077e-05	-0.902949	-1.47634	3.10498e-05	-0.895674	-1.46759
54635023	chr19:54635023:C:T	1.39074e-05	-1.30275e-10	-0.378461	0.000101483	-1.30275e-10	-0.309448	0.000228393	-1.30275e-10	-0.367788
54635114	chr19:54635114:G:A	3.59772e-06	-0.283002	-1.44758	2.38956e-05	-0.303344	-1.4523	5.84157e-05	-0.288285	-1.44299
54635277	chr19:54635277:T:C	5.90956e-06	-1.23431	-5.17887e-10	3.88193e-05	-1.27042	-5.17887e-10	9.35073e-05	-1.26082	-5.17887e-10
54635352	chr19:54635352:C:T	4.13134e-06	-0.391406	-1.20088	2.72219e-05	-0.414792	-1.21053	6.70875e-05	-0.400227	-1.19263
54635373	chr19:54635373:G:A	6.15103e-06	0.0815112	-1.27578	3.91186e-05	0.0164065	-1.27915	9.70685e-05	0.0426668	-1.26611
54635402	chr19:54635402:T:C	5.63104e-06	-0.109716	-1.17287	3.57005e-05	-0.173339	-1.18084	8.9035e-05	-0.148643	-1.16118
54635585	chr19:54635585:G:A	1.08808e-05	-1.30275e-10	-0.623882	7.28192e-05	-1.30275e-10	-0.641359	0.000178704	-1.30275e-10	-0.613128
54635623	chr19:54635623:C:T	4.47693e-06	-0.301851	-1.2101	2.96449e-05	-0.321064	-1.21899	7.30542e-05	-0.306006	-1.20165
54635747	chr19:54635747:C:T	7.26e-06	-1.30275e-10	-1.02851	4.9827e-05	-1.30275e-10	-1.02078	0.000120631	-1.30275e-10	-1.00612
54636091	chr19:54636091:A:C	1.18479e-06	-1.48685	-1.35447	8.12983e-06	-1.50088	-1.33292	1.92811e-05	-1.49632	-1.34341
54636097	chr19:54636097:A:G	4.1294e-06	-0.640461	-0.952292	2.76365e-05	-0.647333	-0.96287	6.8322e-05	-0.636101	-0.938523
54636331	chr19:54636331:A:G	4.90969e-06	-1.41967	-5.17887e-10	3.2557e-05	-1.44635	-5.17887e-10	7.82204e-05	-1.43933	-5.17887e-10
54636365	chr19:54636365:G:A	4.98295e-06	-0.0289001	-1.37596	3.1828e-05	-0.0909143	-1.37808	7.88121e-05	-0.0652925	-1.3665
54636448	chr19:54636448:G:A	6.89592e-06	0.121426	-1.20138	4.38832e-05	0.0504602	-1.19827	0.000108369	0.0770986	-1.19042
54636580	chr19:54636580:T:C	5.21971e-06	-0.258274	-1.10017	3.3219e-05	-0.320399	-1.10582	8.27027e-05	-0.296943	-1.08666
54636592	chr19:54636592:T:C	4.46118e-06	-0.357695	-1.15778	2.90936e-05	-0.385828	-1.17299	7.22249e-05	-0.371196	-1.14788
54636594	chr19:54636594:G:A	3.87654e-06	-0.230312	-1.42563	2.5494e-05	-0.258032	-1.43287	6.26181e-05	-0.242569	-1.41923
54636637	chr19:54636637:G:A	0.000135891	-1.30275e-10	1.90097	0.000969267	-1.30275e-10	1.9472	0.00223458	-1.30275e-10	1.91295
54636791	chr19:54636791:C:T	2.75958e-06	-1.36228	-0.633525	1.76277e-05	-1.33527	-0.724599	4.46415e-05	-1.33168	-0.668513
54636848	chr19:54636848:C:A	4.86665e-06	-1.42848	-5.17887e-10	3.23264e-05	-1.45345	-5.17887e-10	7.76912e-05	-1.44611	-5.17887e-10
54636880	chr19:54636880:C:T	4.74852e-06	-0.240053	-1.213	3.0264e-05	-0.301001	-1.21838	7.52626e-05	-0.276714	-1.20116
54636927	chr19:54636927:G:A	3.98314e-06	-0.445405	-1.18341	2.61256e-05	-0.470086	-1.19634	6.46696e-05	-0.455875	-1.17369
54636952	chr19:54636952:T:C	1.65631e-06	-1.01503	-1.49126	1.12712e-05	-1.01381	-1.49328	2.72825e-05	-1.00615	-1.48646
54637013	chr19:54637013:A:G	4.47643e-06	-1.30275e-10	-1.51206	3.05191e-05	-1.30275e-10	-1.51098	7.26746e-05	-1.30275e-10	-1.51286
54637391	chr19:54637391:T:C	1.60011e-06	-1.00363	-1.53719	1.0914e-05	-1.00221	-1.53709	2.62219e-05	-0.994465	-1.5378
54637494	chr19:54637494:C:T	1.40757e-06	-1.50127	-1.16775	9.38031e-06	-1.50312	-1.1876	2.25865e-05	-1.50255	-1.17895
54637803	chr19:54637803:G:A	5.15317e-06	-1.37127	-5.17887e-10	3.41482e-05	-1.39863	-5.17887e-10	8.21485e-05	-1.39033	-5.17887e-10
54638357	chr19:54638357:T:C	1.42593e-05	-1.04809	0.69462	0.000113037	-1.0569	0.855278	0.00025381	-1.0499	0.787632
54638387	chr19:54638387:C:T	1.84734e-06	-0.86076	-1.53638	1.26104e-05	-0.858573	-1.53625	3.03144e-05	-0.850026	-1.53721
54638604	chr19:54638604:C:T	6.12673e-06	-1.30275e-10	-1.19822	4.53091e-05	-1.30275e-10	-1.11583	0.000102027	-1.30275e-10	-1.17362
54638892	chr19:54638892:T:C	1.57629e-05	0.766318	-1.01955	8.89784e-05	0.608489	-1.04943	0.000217276	0.612453	-1.03014
54638997	chr19:54638997:G:A	6.18705e-06	-1.30275e-10	-1.18843	4.55608e-05	-1.30275e-10	-1.11029	0.000102602	-1.30275e-10	-1.168
54639190	chr19:54639190:T:C	5.20589e-06	-1.30275e-10	-1.36109	3.52251e-05	-1.30275e-10	-1.36758	8.38742e-05	-1.30275e-10	-1.36954
54640094	chr19:54640094:T:G	7.40308e-06	-1.30275e-10	-1.00899	5.04375e-05	-1.30275e-10	-1.0086	0.000119885	-1.30275e-10	-1.01233
54640189	chr19:54640189:T:C	7.57594e-06	0.29868	-1.28459	4.42122e-05	0.158232	-1.29857	0.000106537	0.161919	-1.29228
54640289	chr19:54640289:C:T	1.35882e-05	-1.27416	0.872472	0.000106694	-1.28838	1.02901	0.000241809	-1.28309	0.972386
54640336	chr19:54640336:T:C	4.3603e-06	-1.30275e-10	-1.53834	2.97011e-05	-1.30275e-10	-1.53815	7.08472e-05	-1.30275e-10	-1.53833
54640572	chr19:54640572:T:C	1.29935e-05	-1.26784	0.821405	0.000102027	-1.28222	0.978127	0.000230848	-1.27689	0.919787
54641076	chr19:54641076:T:C	4.37503e-06	-1.30275e-10	-1.53497	2.9876e-05	-1.30275e-10	-1.53228	7.11387e-05	-1.30275e-10	-1.53423
54641452	chr19:54641452:C:T	6.379e-06	-1.30275e-10	-1.15787	4.5368e-05	-1.30275e-10	-1.11453	0.000106058	-1.30275e-10	-1.13487
54641491	chr19:54641491:T:A	6.42916e-06	-1.30275e-10	-1.15004	4.39401e-05	-1.30275e-10	-1.14651	0.000104189	-1.30275e-10	-1.15265
54641555	chr19:54641555:A:G	1.18514e-05	0.379752	-0.918189	6.80709e-05	0.233256	-0.942045	0.000170994	0.257791	-0.91502
54641629	chr19:54641629:C:T	7.65424e-06	-1.30275e-10	-0.975625	5.21297e-05	-1.30275e-10	-0.975603	0.000123905	-1.30275e-10	-0.979343
54642032	chr19:54642032:C:T	4.70837e-06	-1.30275e-10	-1.46154	3.31278e-05	-1.30275e-10	-1.42897	7.68309e-05	-1.30275e-10	-1.45725
54642146	chr19:54642146:T:G	7.06122e-06	-1.05627	-5.17887e-10	5.75844e-05	-0.876087	-5.17887e-10	0.000138786	-0.865924	-5.17887e-10
54642358	chr19:54642358:A:G	7.4631e-06	-1.30275e-10	-1.00091	5.08718e-05	-1.30275e-10	-1.00003	0.000121516	-1.30275e-10	-0.99881
54642419	chr19:54642419:T:C	4.43209e-06	-1.30275e-10	-1.52201	3.0098e-05	-1.30275e-10	-1.52488	7.2184e-05	-1.30275e-10	-1.51964
54642541	chr19:54642541:T:C	1.62484e-06	-0.999143	-1.52633	1.1164e-05	-0.995474	-1.52117	2.66664e-05	-0.987556	-1.52789
54642550	chr19:54642550:G:A	4.65265e-06	-1.30275e-10	-1.47345	3.1745e-05	-1.30275e-10	-1.4716	7.5505e-05	-1.30275e-10	-1.47466
54642599	chr19:54642599:C:T	4.49781e-06	-1.30275e-10	-1.50729	3.0452e-05	-1.30275e-10	-1.51319	7.29554e-05	-1.30275e-10	-1.50901
54642657	chr19:54642657:C:A	8.49921e-06	-1.30275e-10	-0.870911	6.45122e-05	-1.30275e-10	-0.762484	0.000143384	-1.30275e-10	-0.833329
54642829	chr19:54642829:G:A	9.22891e-06	0.262942	-1.05149	5.32142e-05	0.121588	-1.0766	0.000133825	0.145441	-1.04777
54643151	chr19:54643151:G:A	4.43831e-06	-1.30275e-10	-1.52061	2.9859e-05	-1.30275e-10	-1.53285	7.1931e-05	-1.30275e-10	-1.52315
54643313	chr19:54643313:G:A	1.37699e-05	0.541497	-0.929895	7.89698e-05	0.398197	-0.958471	0.000199746	0.423793	-0.925601
54643363	chr19:54643363:A:T	1.30786e-05	0.453818	-0.893728	7.4436e-05	0.305688	-0.925087	0.000188668	0.330632	-0.889502
54644025	chr19:54644025:G:A	1.18988e-05	0.387083	-0.92153	6.83187e-05	0.246329	-0.951484	0.000172804	0.270803	-0.917502
54644182	chr19:54644182:A:G	1.27305e-05	0.408024	-0.874905	7.30242e-05	0.26802	-0.906568	0.000185168	0.292732	-0.870325
54644344	chr19:54644344:T:C	1.39683e-05	0.461073	-0.835169	7.93089e-05	0.311642	-0.867631	0.000201358	0.336706	-0.830477
54644372	chr19:54644372:T:TG	1.3536e-05	0.466348	-0.871878	7.75041e-05	0.324564	-0.903573	0.000196602	0.349633	-0.867306
54644500	chr19:54644500:C:T	4.4626e-06	-1.51515	-5.17887e-10	3.04454e-05	-1.5134	-5.17887e-10	7.26612e-05	-1.51305	-5.17887e-10
54644556	chr19:54644556:G:A	1.48691e-05	0.573087	-0.884686	8.48472e-05	0.427581	-0.916068	0.0002153	0.4533	-0.880123
54644563	chr19:54644563:C:T	1.583e-05	0.648772	-0.89775	9.02388e-05	0.50192	-0.9288	0.000229006	0.528118	-0.893226
54644589	chr19:54644589:T:C	1.59398e-05	0.630468	-0.872532	9.0783e-05	0.483098	-0.903964	0.000230458	0.509152	-0.86794
54645424	chr19:54645424:T:C	6.30431e-06	0.0559944	-1.22565	3.69777e-05	-0.0765684	-1.24245	8.93132e-05	-0.0733713	-1.23334
54645591	chr19:54645591:T:C	2.2969e-05	0.792662	-0.669399	0.000130236	0.641686	-0.701678	0.000331908	0.668531	-0.662531
54646019	chr19:54646019:A:G	4.39961e-06	-1.30275e-10	-1.52937	2.97335e-05	-1.30275e-10	-1.53707	7.13578e-05	-1.30275e-10	-1.53115
54646226	chr19:54646226:TTAAAAA:T	7.03591e-06	-1.05986	-5.17887e-10	4.6271e-05	-1.09482	-5.17887e-10	0.000111821	-1.08196	-5.17887e-10
54646248	chr19:54646248:A:G	5.91035e-05	1.73266	-0.664251	0.000336938	1.5949	-0.704342	0.000876922	1.63256	-0.655002
54646407	chr19:54646407:G:A	3.0119e-05	1.27515	-0.880877	0.000169963	1.11432	-0.90808	0.000431721	1.14406	-0.875138
54646481	chr19:54646481:G:A	0.000103635	-1.30275e-10	1.62999	0.000866611	-1.30275e-10	1.83525	0.00193603	-1.30275e-10	1.76954
54646735	chr19:54646735:C:T	1.02791e-05	-1.30275e-10	-0.680769	7.59835e-05	-1.30275e-10	-0.598822	0.000171994	-1.30275e-10	-0.651399
54646763	chr19:54646763:G:T	6.64691e-06	-1.30275e-10	-1.11673	4.66992e-05	-1.30275e-10	-1.08561	0.000106197	-1.30275e-10	-1.13356
54646868	chr19:54646868:C:T	8.26764e-06	-0.898535	-5.17887e-10	5.41761e-05	-0.9371	-5.17887e-10	0.000131147	-0.922541	-5.17887e-10
54647049	chr19:54647049:G:A	1.56144e-06	-1.04974	-1.51554	1.05969e-05	-1.04597	-1.52281	2.57173e-05	-1.03839	-1.5133
54647081	chr19:54647081:C:A	6.03691e-06	-1.30275e-10	-1.21299	4.12057e-05	-1.30275e-10	-1.21076	9.70244e-05	-1.30275e-10	-1.22389
54647169	chr19:54647169:C:T	3.15316e-05	1.26355	-0.82344	0.000178837	1.12632	-0.869189	0.00046283	1.15655	-0.818043
54647325	chr19:54647325:T:C	3.1447e-05	1.28957	-0.852152	0.000178165	1.15057	-0.8972	0.000460735	1.18097	-0.847005
54647326	chr19:54647326:G:A	3.26825e-05	1.33874	-0.86278	0.000184977	1.19894	-0.908048	0.000478417	1.22958	-0.857956
54647402	chr19:54647402:C:T	3.24323e-05	1.28676	-0.818486	0.000183584	1.14783	-0.8645	0.000475269	1.17818	-0.813151
54647416	chr19:54647416:A:G	1.03815e-05	0.197905	-0.868765	6.51241e-05	0.154089	-0.907133	0.000162585	0.167856	-0.87551
54647442	chr19:54647442:G:A	3.15784e-05	1.2457	-0.804109	0.000178743	1.10723	-0.850614	0.000462881	1.13734	-0.798726
54647715	chr19:54647715:A:G	3.09413e-05	1.29697	-0.875764	0.000175304	1.15682	-0.919641	0.000452433	1.18717	-0.871389
54647754	chr19:54647754:C:T	3.27024e-05	-1.30275e-10	0.476563	0.000257034	-1.30275e-10	0.619869	0.000554463	-1.30275e-10	0.519143
54647922	chr19:54647922:G:A	0.000119413	1.7717	-5.17887e-10	0.000558287	1.39553	-5.17887e-10	0.00134447	1.4049	-5.17887e-10
54648554	chr19:54648554:C:T	6.34494e-06	-1.30275e-10	-1.16323	4.32106e-05	-1.30275e-10	-1.16325	0.000102627	-1.30275e-10	-1.16775
54648580	chr19:54648580:C:T	5.12581e-06	-1.30275e-10	-1.3766	3.55088e-05	-1.30275e-10	-1.35956	8.32617e-05	-1.30275e-10	-1.37687
54648667	chr19:54648667:A:G	4.1836e-05	1.58924	-0.866368	0.000235477	1.42529	-0.893015	0.000573783	1.43043	-0.877035
54648797	chr19:54648797:G:A	1.42042e-06	-1.14816	-1.51177	9.63812e-06	-1.14411	-1.51951	2.3389e-05	-1.13716	-1.50943
54648823	chr19:54648823:G:A	4.63211e-06	-1.30275e-10	-1.47787	3.2454e-05	-1.30275e-10	-1.44952	7.55305e-05	-1.30275e-10	-1.47432
54648970	chr19:54648970:T:C	9.17344e-06	-0.794572	-5.17887e-10	5.98929e-05	-0.836781	-5.17887e-10	0.000145125	-0.821259	-5.17887e-10
54649737	chr19:54649737:C:T	9.45111e-06	-0.764752	-5.17887e-10	6.1655e-05	-0.807785	-5.17887e-10	0.000149433	-0.792009	-5.17887e-10
54649751	chr19:54649751:A:G	1.40931e-06	-1.15271	-1.51508	9.56845e-06	-1.14859	-1.52227	2.32033e-05	-1.14168	-1.51289
54650709	chr19:54650709:A:G	1.92038e-06	-0.821751	-1.53661	1.23989e-05	-0.878313	-1.53341	2.94322e-05	-0.881751	-1.53502
54651095	chr19:54651095:G:A	6.08049e-06	-1.2058	-5.17887e-10	4.12992e-05	-1.2085	-5.17887e-10	9.91385e-05	-1.20234	-5.17887e-10
54651282	chr19:54651282:G:T	1.6346e-05	-1.30275e-10	-0.216904	0.000115287	-1.30275e-10	-0.181914	0.000275004	-1.30275e-10	-0.18207
54651309	chr19:54651309:T:C	1.29595e-06	-1.26511	-1.48653	8.70571e-06	-1.26792	-1.49744	2.11931e-05	-1.26185	-1.48333
54651505	chr19:54651505:G:A	1.67124e-05	0.786395	-0.981128	9.74286e-05	0.65182	-1.00204	0.000244534	0.6788	-0.978301
54651622	chr19:54651622:A:T	2.32884e-05	1.08661	-0.949534	0.000134598	0.943136	-0.970181	0.000338366	0.972275	-0.947004
54651887	chr19:54651887:A:G	1.28285e-06	-1.27827	-1.48353	8.61364e-06	-1.28122	-1.49478	2.09756e-05	-1.27525	-1.48025
54652019	chr19:54652019:G:A	1.93029e-06	-1.33877	-1.01445	1.21722e-05	-1.34574	-1.08444	3.17857e-05	-1.34055	-0.999285
54652087	chr19:54652087:C:T	9.23587e-06	-1.30275e-10	-0.787789	6.75667e-05	-1.30275e-10	-0.716224	0.00015563	-1.30275e-10	-0.751374
54652116	chr19:54652116:A:G	2.11291e-06	-1.31904	-0.943778	1.33012e-05	-1.32635	-1.01513	3.48109e-05	-1.321	-0.927924
54652362	chr19:54652362:A:G	1.15424e-05	-1.30275e-10	-0.56486	8.64957e-05	-1.30275e-10	-0.469245	0.000195322	-1.30275e-10	-0.524205
54652454	chr19:54652454:C:T	7.57985e-06	-1.256	0.270607	5.11421e-05	-1.27182	0.277084	0.000129752	-1.26629	0.333061
54653408	chr19:54653408:A:G	4.50799e-06	-1.30275e-10	-1.50503	3.02603e-05	-1.30275e-10	-1.5195	7.30638e-05	-1.30275e-10	-1.50752
54653656	chr19:54653656:C:A	4.46878e-06	-1.30275e-10	-1.51377	3.00312e-05	-1.30275e-10	-1.5271	7.24361e-05	-1.30275e-10	-1.51615
54653663	chr19:54653663:A:C	1.43456e-06	-1.15549	-1.49453	9.56457e-06	-1.15752	-1.51375	2.33951e-05	-1.15079	-1.49554
54653666	chr19:54653666:A:G	1.38918e-06	-1.20477	-1.4774	9.17622e-06	-1.21223	-1.50049	2.25216e-05	-1.20581	-1.47857
54653830	chr19:54653830:A:T	1.37675e-06	-1.20875	-1.48241	9.10199e-06	-1.21643	-1.50441	2.23157e-05	-1.21005	-1.48352
54653875	chr19:54653875:C:T	1.7983e-05	1.0356	-1.15706	0.000103234	0.912534	-1.20488	0.000266192	0.942192	-1.15683
54654048	chr19:54654048:C:T	1.34727e-06	-1.2343	-1.47851	8.90334e-06	-1.24155	-1.50137	2.18419e-05	-1.23537	-1.47966
54654087	chr19:54654087:T:G	1.32614e-06	-1.24996	-1.47865	8.76697e-06	-1.25687	-1.50148	2.15037e-05	-1.25083	-1.4798
54654271	chr19:54654271:T:G	7.04439e-06	-1.05865	-5.17887e-10	4.6353e-05	-1.09305	-5.17887e-10	0.000110809	-1.09104	-5.17887e-10
54654322	chr19:54654322:C:T	4.44416e-06	-1.30275e-10	-1.51929	2.99505e-05	-1.30275e-10	-1.52979	7.20703e-05	-1.30275e-10	-1.52121
54654404	chr19:54654404:T:G	1.33827e-06	-1.23442	-1.48509	8.85651e-06	-1.24186	-1.50633	2.16955e-05	-1.23569	-1.48606
54654580	chr19:54654580:C:T	1.06491e-05	-1.30275e-10	-0.645404	7.50118e-05	-1.30275e-10	-0.611693	0.000178711	-1.30275e-10	-0.613086
54654958	chr19:54654958:A:G	1.12123e-05	-1.30275e-10	-0.593873	7.73109e-05	-1.30275e-10	-0.581504	0.00018195	-1.30275e-10	-0.595125
54655138	chr19:54655138:C:A	4.61206e-06	-1.30275e-10	-1.48221	3.12466e-05	-1.30275e-10	-1.48743	7.52598e-05	-1.30275e-10	-1.47791
54655271	chr19:54655271:G:A	4.36731e-06	-1.30275e-10	-1.53674	2.98191e-05	-1.30275e-10	-1.53419	7.10698e-05	-1.30275e-10	-1.53519
54655285	chr19:54655285:C:T	1.08071e-05	-0.630685	-5.17887e-10	7.0342e-05	-0.67597	-5.17887e-10	0.000170674	-0.659103	-5.17887e-10
54655295	chr19:54655295:G:A	1.10428e-05	-0.609107	-5.17887e-10	7.18115e-05	-0.655294	-5.17887e-10	0.000174271	-0.638246	-5.17887e-10
54655379	chr19:54655379:T:C	2.85043e-05	1.14875	-0.809576	0.000166283	1.0036	-0.819252	0.000416706	1.03292	-0.799394
54655851	chr19:54655851:G:A	1.27195e-05	-1.30275e-10	-0.467746	8.77276e-05	-1.30275e-10	-0.455103	0.000206371	-1.30275e-10	-0.469179
54656117	chr19:54656117:C:A	1.57582e-06	-1.12218	-1.43393	1.06466e-05	-1.11723	-1.44687	2.6019e-05	-1.11029	-1.42974
54656305	chr19:54656305:G:A	1.44678e-06	-1.24027	-1.40127	9.44597e-06	-1.24789	-1.43586	2.34518e-05	-1.24172	-1.40219
54657151	chr19:54657151:T:C	7.54716e-06	-0.989713	-5.17887e-10	4.90989e-05	-1.0355	-5.17887e-10	0.000118607	-1.02304	-5.17887e-10
54657248	chr19:54657248:C:T	9.20454e-06	0.282365	-1.07355	5.71222e-05	0.221676	-1.10582	0.000142849	0.236231	-1.0733
54657292	chr19:54657292:G:A	4.3977e-06	-1.30275e-10	-1.5298	2.99078e-05	-1.30275e-10	-1.53122	7.14708e-05	-1.30275e-10	-1.52957
54657298	chr19:54657298:G:A	8.60978e-06	-1.30275e-10	-0.857985	5.82992e-05	-1.30275e-10	-0.863751	0.000138588	-1.30275e-10	-0.867352
54657303	chr19:54657303:G:A	4.89861e-06	-1.30275e-10	-1.42193	3.34061e-05	-1.30275e-10	-1.4206	8.02483e-05	-1.30275e-10	-1.41373
54657552	chr19:54657552:A:G	4.06596e-06	-1.60823	-5.17887e-10	2.73761e-05	-1.61967	-5.17887e-10	6.52796e-05	-1.62018	-5.17887e-10
54657621	chr19:54657621:G:A	1.06493e-06	-1.40961	-1.53836	7.45964e-06	-1.38268	-1.53715	1.79357e-05	-1.374	-1.53806
54658358	chr19:54658358:T:A	4.74741e-06	-1.30275e-10	-1.45328	3.21015e-05	-1.30275e-10	-1.46044	7.75479e-05	-1.30275e-10	-1.44796
54658553	chr19:54658553:C:T	2.82838e-05	-1.30275e-10	0.331404	0.000195492	-1.30275e-10	0.346179	0.000455497	-1.30275e-10	0.322534
54658645	chr19:54658645:C:T	1.75312e-05	1.3864	-1.5333	0.00011678	1.36709	-1.53613	0.000285146	1.3864	-1.53225
54658846	chr19:54658846:G:T	1.25524e-05	1.05313	-1.5341	8.28459e-05	1.02444	-1.5368	0.000202055	1.04281	-1.53313
54658850	chr19:54658850:C:T	5.76755e-06	-1.25864	-5.17887e-10	3.77807e-05	-1.29754	-5.17887e-10	9.01505e-05	-1.29738	-5.17887e-10
54659125	chr19:54659125:A:G	4.38279e-06	-1.30275e-10	-1.5332	2.97174e-05	-1.30275e-10	-1.5376	7.11677e-05	-1.30275e-10	-1.53382
54659138	chr19:54659138:A:G	1.3013e-05	1.0892	-1.53413	8.58828e-05	1.06046	-1.53682	0.00020949	1.07898	-1.53316
54659152	chr19:54659152:C:T	1.44934e-05	-1.30275e-10	-0.33719	9.94509e-05	-1.30275e-10	-0.329675	0.000233668	-1.30275e-10	-0.344954
54659166	chr19:54659166:T:C	1.00027e-05	0.814853	-1.52289	6.21726e-05	0.718399	-1.51782	0.00015143	0.745312	-1.52405
54659331	chr19:54659331:C:A	4.39903e-06	-1.30275e-10	-1.5295	3.02275e-05	-1.30275e-10	-1.52059	7.15233e-05	-1.30275e-10	-1.52883
54659346	chr19:54659346:C:T	1.22542e-05	0.962308	-1.46732	8.04994e-05	0.936174	-1.47726	0.000198276	0.954217	-1.46341
54659349	chr19:54659349:A:G	1.27223e-05	-1.30275e-10	-0.467525	8.99369e-05	-1.30275e-10	-0.430231	0.00021382	-1.30275e-10	-0.433721
54659671	chr19:54659671:T:C	1.3911e-05	-1.30275e-10	-0.378205	9.52576e-05	-1.30275e-10	-0.372754	0.000224301	-1.30275e-10	-0.385867
54659927	chr19:54659927:C:T	4.36551e-06	-1.30275e-10	-1.53715	2.97668e-05	-1.30275e-10	-1.53595	7.09485e-05	-1.30275e-10	-1.5369
54660061	chr19:54660061:C:T	3.67676e-05	-1.30275e-10	0.593733	0.000281738	-1.30275e-10	0.711638	0.000609393	-1.30275e-10	0.613607
54660297	chr19:54660297:G:A	2.24899e-06	-1.57102	-0.629383	1.60445e-05	-1.59093	-0.563043	3.57683e-05	-1.58994	-0.631853
54660387	chr19:54660387:G:A	4.70605e-06	-1.46204	-5.17887e-10	3.13818e-05	-1.48311	-5.17887e-10	7.52991e-05	-1.47739	-5.17887e-10
54660716	chr19:54660716:G:A	2.79094e-05	1.0183	-0.700219	0.000205391	0.996833	-0.601256	0.000459293	1.01469	-0.683854
54660973	chr19:54660973:C:T	1.5752e-05	-1.30275e-10	-0.253914	0.000114092	-1.30275e-10	-0.192332	0.000259379	-1.30275e-10	-0.240567
54661058	chr19:54661058:G:A	3.05997e-05	1.16855	-0.758441	0.000214509	1.14972	-0.710705	0.000504044	1.16813	-0.744322
54661088	chr19:54661088:G:A	6.45056e-06	-1.48357	0.336848	4.58661e-05	-1.49588	0.392269	0.000104332	-1.49725	0.345973
54661127	chr19:54661127:A:G	1.70322e-06	-1.56442	-0.913945	1.20042e-05	-1.58778	-0.856305	2.79919e-05	-1.58941	-0.877536
54661290	chr19:54661290:CCACT:C	2.10064e-05	-1.30275e-10	0.0339405	0.000163327	-1.30275e-10	0.166417	0.000354537	-1.30275e-10	0.0719568
54661497	chr19:54661497:T:C	6.8566e-05	-1.44035	2.65726	0.00044098	-1.42222	2.58188	0.00109243	-1.41825	2.61555
54661614	chr19:54661614:A:G	6.44205e-06	-1.14804	-5.17887e-10	4.4256e-05	-1.13935	-5.17887e-10	0.000105372	-1.14136	-5.17887e-10
54661910	chr19:54661910:A:G	0.00164072	-1.30275e-10	4.39201	0.0119385	-1.30275e-10	4.45819	0.0443275	-1.30275e-10	4.90051
54662069	chr19:54662069:C:T	4.6424e-06	-1.30275e-10	-1.47565	3.24815e-05	-1.30275e-10	-1.44867	7.55418e-05	-1.30275e-10	-1.47417
54662070	chr19:54662070:A:G	1.46393e-05	-1.30275e-10	-0.327178	0.000111426	-1.30275e-10	-0.215978	0.000250604	-1.30275e-10	-0.274982
54662091	chr19:54662091:G:A	2.4661e-06	-0.954041	-1.1542	1.709e-05	-0.921898	-1.16895	4.07483e-05	-0.925641	-1.1658
54662146	chr19:54662146:T:C	8.34108e-06	-0.889692	-5.17887e-10	5.61938e-05	-0.900533	-5.17887e-10	0.000134535	-0.897032	-5.17887e-10
54662275	chr19:54662275:G:A	4.49389e-06	-1.30275e-10	-1.50816	3.06231e-05	-1.30275e-10	-1.50758	7.29828e-05	-1.30275e-10	-1.50863
54662317	chr19:54662317:A:G	2.55147e-06	-1.64235	-0.431859	1.80639e-05	-1.64239	-0.393027	4.33285e-05	-1.64237	-0.387677
54662479	chr19:54662479:G:C	5.99926e-06	-1.30275e-10	-1.21925	4.07691e-05	-1.30275e-10	-1.22142	9.68683e-05	-1.30275e-10	-1.2255
54662484	chr19:54662484:G:A	4.60487e-06	-1.30275e-10	-1.48377	3.18303e-05	-1.30275e-10	-1.46892	7.48936e-05	-1.30275e-10	-1.48279
54662638	chr19:54662638:C:G	8.29566e-06	-1.30275e-10	-0.895152	5.59156e-05	-1.30275e-10	-0.905496	0.000132346	-1.30275e-10	-0.91344
54662691	chr19:54662691:C:G	4.36071e-06	-1.30275e-10	-1.53825	2.97096e-05	-1.30275e-10	-1.53787	7.08815e-05	-1.30275e-10	-1.53785
54662761	chr19:54662761:C:T	9.46012e-07	-1.61594	-1.45044	6.42302e-06	-1.61639	-1.45306	1.53133e-05	-1.61691	-1.45322
54663499	chr19:54663499:G:A	6.47087e-06	-1.14357	-5.17887e-10	4.36282e-05	-1.15364	-5.17887e-10	0.000104006	-1.15441	-5.17887e-10
54663675	chr19:54663675:A:T	9.33188e-06	-0.777447	-5.17887e-10	6.68536e-05	-0.726834	-5.17887e-10	0.000159019	-0.729831	-5.17887e-10
54663839	chr19:54663839:C:T	5.777e-06	-1.30275e-10	-1.257	3.9165e-05	-1.30275e-10	-1.26155	9.37201e-05	-1.30275e-10	-1.25854
54664106	chr19:54664106:A:G	6.41541e-06	-1.30275e-10	-1.15218	4.60985e-05	-1.30275e-10	-1.09856	0.000105411	-1.30275e-10	-1.14099
54664138	chr19:54664138:TGTGGGAG:T	9.41086e-07	-1.63277	-1.43883	6.51459e-06	-1.61028	-1.44502	1.55414e-05	-1.60967	-1.44568
54664344	chr19:54664344:G:A	5.47167e-06	-1.30275e-10	-1.3113	3.70389e-05	-1.30275e-10	-1.31737	8.8778e-05	-1.30275e-10	-1.31272
54664532	chr19:54664532:T:A	1.737e-06	-1.48834	-0.970384	1.20824e-05	-1.49055	-0.947039	2.8282e-05	-1.48959	-0.967039
54664574	chr19:54664574:G:C	4.53836e-06	-1.30275e-10	-1.49832	3.12989e-05	-1.30275e-10	-1.48576	7.38643e-05	-1.30275e-10	-1.49663
54664688	chr19:54664688:A:C	7.25044e-06	-1.30275e-10	-1.02982	5.1761e-05	-1.30275e-10	-0.982702	0.000118936	-1.30275e-10	-1.02027
54665120	chr19:54665120:T:A	1.19854e-05	-0.527195	-5.17887e-10	8.30123e-05	-0.51035	-5.17887e-10	0.000197739	-0.511907	-5.17887e-10
54665143	chr19:54665143:C:T	2.13069e-05	-1.30275e-10	0.0481451	0.000149826	-1.30275e-10	0.0801334	0.000357838	-1.30275e-10	0.0812248
54665364	chr19:54665364:T:C	5.36996e-06	-1.33006	-5.17887e-10	3.68261e-05	-1.32313	-5.17887e-10	8.77682e-05	-1.32416	-5.17887e-10
54665624	chr19:54665624:C:T	4.79718e-06	-1.30275e-10	-1.44286	3.29448e-05	-1.30275e-10	-1.4345	7.8163e-05	-1.30275e-10	-1.44006
54666465	chr19:54666465:G:A	1.00982e-05	-1.30275e-10	-0.698528	7.03752e-05	-1.30275e-10	-0.675499	0.000164001	-1.30275e-10	-0.698985
54666478	chr19:54666478:G:A	4.56515e-06	0.0439446	-1.53638	3.71924e-05	0.224301	-1.53753	8.81245e-05	0.215731	-1.53584
54666490	chr19:54666490:T:G	4.40962e-06	-1.30275e-10	-1.5271	3.00544e-05	-1.30275e-10	-1.52633	7.16048e-05	-1.30275e-10	-1.52769
54666584	chr19:54666584:A:G	1.4986e-06	-1.63889	-0.967462	1.01683e-05	-1.6406	-0.969463	2.43567e-05	-1.64069	-0.965358
54666635	chr19:54666635:G:A	8.75898e-06	-1.30275e-10	-0.840804	6.07778e-05	-1.30275e-10	-0.822114	0.000141991	-1.30275e-10	-0.843092
54666689	chr19:54666689:C:T	2.25825e-05	-0.0459092	0.152201	0.000166308	-0.0730646	0.25757	0.000379154	-0.0595507	0.198637
54666772	chr19:54666772:G:A	0.000187348	0.156972	2.06511	0.001366	0.125516	2.16479	0.003221	0.14099	2.1376
54666927	chr19:54666927:A:G	1.55925e-05	-0.264097	-5.17887e-10	0.000113342	-0.198925	-5.17887e-10	0.000272331	-0.191837	-5.17887e-10
54667025	chr19:54667025:G:A	3.9351e-06	-1.64095	-5.17887e-10	2.68603e-05	-1.63869	-5.17887e-10	6.4114e-05	-1.63819	-5.17887e-10
54667170	chr19:54667170:G:A	4.36773e-06	-1.30275e-10	-1.53664	2.98166e-05	-1.30275e-10	-1.53427	7.10287e-05	-1.30275e-10	-1.53577
54667180	chr19:54667180:A:T	1.33411e-05	-1.30275e-10	-0.420034	9.48514e-05	-1.30275e-10	-0.377027	0.000218217	-1.30275e-10	-0.413368
54667225	chr19:54667225:A:G	6.47906e-06	-1.52665	0.384344	4.85566e-05	-1.48778	0.441169	0.000111588	-1.48648	0.402434
54667282	chr19:54667282:A:G	3.81741e-06	-0.696958	-0.974356	2.58902e-05	-0.71142	-0.964056	6.169e-05	-0.712123	-0.964612
54667353	chr19:54667353:G:A	4.17877e-06	-0.160579	-1.42029	2.81162e-05	-0.161618	-1.43137	6.77851e-05	-0.15911	-1.4234
54667414	chr19:54667414:A:G	6.28849e-06	-1.30275e-10	-1.17216	4.33055e-05	-1.30275e-10	-1.16106	0.000101569	-1.30275e-10	-1.17812
54667425	chr19:54667425:G:A	9.61353e-06	-1.30275e-10	-0.747713	6.549e-05	-1.30275e-10	-0.747442	0.000159401	-1.30275e-10	-0.727434
54667449	chr19:54667449:G:C	4.1492e-06	-1.58797	-5.17887e-10	2.8769e-05	-1.57004	-5.17887e-10	6.87242e-05	-1.56876	-5.17887e-10
54667469	chr19:54667469:A:G	2.96781e-05	-1.37163	1.75116	0.00020738	-1.39514	1.80036	0.000483906	-1.39344	1.77647
54667517	chr19:54667517:A:G	1.03719e-06	-1.46309	-1.51128	7.09888e-06	-1.44602	-1.52339	1.71489e-05	-1.44211	-1.51481
54667590	chr19:54667590:A:G	2.33804e-06	-0.781344	-1.38023	1.70478e-05	-0.754536	-1.33878	3.94386e-05	-0.752588	-1.37152
54667597	chr19:54667597:A:G	1.12555e-05	-1.30275e-10	-0.590031	7.25145e-05	-1.30275e-10	-0.645553	0.000181763	-1.30275e-10	-0.596152
54667601	chr19:54667601:T:C	9.24382e-06	-1.30275e-10	-0.786929	6.00365e-05	-1.30275e-10	-0.834387	0.000149416	-1.30275e-10	-0.792124
54667647	chr19:54667647:G:A	5.9572e-06	-1.30275e-10	-1.22628	4.10772e-05	-1.30275e-10	-1.21389	9.67142e-05	-1.30275e-10	-1.2271
54667678	chr19:54667678:A:C	5.52268e-06	0.0845042	-1.38653	3.78013e-05	0.111893	-1.40889	9.19251e-05	0.113129	-1.39101
54667694	chr19:54667694:A:T	1.03309e-05	-1.30275e-10	-0.675743	7.43414e-05	-1.30275e-10	-0.62067	0.000170017	-1.30275e-10	-0.662958
54667766	chr19:54667766:A:G	1.99707e-06	-1.08249	-1.23671	1.4899e-05	-1.04953	-1.17852	3.40726e-05	-1.04742	-1.22294
54667792	chr19:54667792:AG:A	4.56149e-06	-0.00865809	-1.48458	3.21878e-05	0.0154159	-1.47317	7.63486e-05	0.0179092	-1.48146
54667913	chr19:54667913:G:A	3.32191e-06	-1.45247	-0.357874	2.21183e-05	-1.46018	-0.372751	5.32459e-05	-1.45929	-0.364645
54667917	chr19:54667917:G:A	5.75379e-06	-1.30275e-10	-1.26103	4.02527e-05	-1.30275e-10	-1.23416	9.42491e-05	-1.30275e-10	-1.25291
54668154	chr19:54668154:G:A	9.16499e-06	-1.30275e-10	-0.795494	6.39076e-05	-1.30275e-10	-0.771901	0.000148179	-1.30275e-10	-0.800437
54669830	chr19:54669830:C:T	1.49415e-05	-1.30275e-10	-0.306745	0.000108995	-1.30275e-10	-0.238041	0.000247973	-1.30275e-10	-0.285536
54669996	chr19:54669996:T:C	1.47081e-05	-1.30275e-10	-0.322488	0.000107967	-1.30275e-10	-0.247512	0.000243946	-1.30275e-10	-0.30191
54670354	chr19:54670354:T:G	6.048e-06	-0.0332008	-1.17796	4.19308e-05	-0.0327733	-1.16055	9.9302e-05	-0.0356724	-1.16502
54670652	chr19:54670652:G:A	1.91802e-06	-0.821286	-1.5383	1.32255e-05	-0.809738	-1.53745	3.1594e-05	-0.807543	-1.53835
54670735	chr19:54670735:C:T	4.3719e-06	-1.30275e-10	-1.53569	2.97244e-05	-1.30275e-10	-1.53737	7.09639e-05	-1.30275e-10	-1.53668
54670740	chr19:54670740:A:T	4.3719e-06	-1.30275e-10	-1.53569	2.97244e-05	-1.30275e-10	-1.53737	7.09639e-05	-1.30275e-10	-1.53668
54670948	chr19:54670948:C:A	3.18865e-06	-1.01958	-0.831703	2.06436e-05	-1.09994	-0.801995	4.88385e-05	-1.10197	-0.808364
54671245	chr19:54671245:C:T	2.80295e-05	-1.31518	1.63755	0.000207128	-1.25575	1.65975	0.000511659	-1.25259	1.6914
54671259	chr19:54671259:C:T	7.38062e-06	-1.30275e-10	-1.01203	5.34928e-05	-1.30275e-10	-0.949792	0.000121147	-1.30275e-10	-1.00185
54671378	chr19:54671378:T:G	1.2698e-06	-1.41425	-1.35778	8.61813e-06	-1.40092	-1.37455	2.10605e-05	-1.39637	-1.35509
54671572	chr19:54671572:T:C	1.8331e-05	-0.144371	0.0420806	0.000126815	-0.146073	0.0594626	0.000302021	-0.148693	0.0603321
54671963	chr19:54671963:C:T	2.18177e-06	-0.70925	-1.5215	1.43419e-05	-0.75009	-1.51607	3.41557e-05	-0.747851	-1.52008
54671981	chr19:54671981:A:G	1.02123e-06	-1.64239	-1.34749	7.21493e-06	-1.64227	-1.31092	1.67455e-05	-1.64223	-1.3385
54672102	chr19:54672102:G:A	4.4425e-06	-1.30275e-10	-1.51967	3.00912e-05	-1.30275e-10	-1.52511	7.20526e-05	-1.30275e-10	-1.52146
54672112	chr19:54672112:A:G	5.18818e-06	-1.30275e-10	-1.3645	3.49423e-05	-1.30275e-10	-1.37564	8.45193e-05	-1.30275e-10	-1.36188
54672200	chr19:54672200:C:CAG	1.11075e-05	-1.30275e-10	-0.603263	8.27104e-05	-1.30275e-10	-0.513993	0.000184472	-1.30275e-10	-0.581357
54672313	chr19:54672313:T:TG	4.91658e-06	-1.30275e-10	-1.41827	3.47375e-05	-1.30275e-10	-1.38152	8.02897e-05	-1.30275e-10	-1.41321
54672327	chr19:54672327:A:C	4.19941e-05	-1.30275e-10	0.726645	0.000267605	-1.30275e-10	0.660172	0.000671036	-1.30275e-10	0.709966
54672445	chr19:54672445:G:A	4.4502e-06	-1.30275e-10	-1.51794	3.01335e-05	-1.30275e-10	-1.5237	7.21709e-05	-1.30275e-10	-1.51982
54672574	chr19:54672574:G:A	4.89703e-06	-1.30275e-10	-1.42226	3.45703e-05	-1.30275e-10	-1.38635	7.99522e-05	-1.30275e-10	-1.41743
54672599	chr19:54672599:T:C	4.60344e-06	-1.30275e-10	-1.48408	3.10717e-05	-1.30275e-10	-1.49304	7.45621e-05	-1.30275e-10	-1.48722
54672621	chr19:54672621:T:C	4.37884e-06	-1.30275e-10	-1.5341	3.01012e-05	-1.30275e-10	-1.52477	7.12455e-05	-1.30275e-10	-1.53272
54672717	chr19:54672717:A:G	6.0266e-06	-1.30275e-10	-1.2147	4.18296e-05	-1.30275e-10	-1.19573	9.77574e-05	-1.30275e-10	-1.21637
54672769	chr19:54672769:T:C	4.83776e-06	-1.30275e-10	-1.43443	3.27035e-05	-1.30275e-10	-1.44186	7.87762e-05	-1.30275e-10	-1.43225
54672861	chr19:54672861:C:G	5.49313e-06	-1.30275e-10	-1.30739	3.61636e-05	-1.30275e-10	-1.34129	8.85098e-05	-1.30275e-10	-1.31574
54673013	chr19:54673013:A:G	4.37559e-06	-1.30275e-10	-1.53484	2.9734e-05	-1.30275e-10	-1.53705	7.10419e-05	-1.30275e-10	-1.53559
54673055	chr19:54673055:A:T	6.3392e-06	-0.120097	-1.04403	4.35058e-05	-0.113319	-1.04313	0.000104033	-0.111553	-1.0426
54673098	chr19:54673098:C:G	3.96784e-06	-0.505441	-1.12722	2.81972e-05	-0.513989	-1.07613	6.45568e-05	-0.516044	-1.11527
54673105	chr19:54673105:A:G	3.93075e-06	-1.64206	-5.17887e-10	2.69094e-05	-1.63686	-5.17887e-10	6.4222e-05	-1.63651	-5.17887e-10
54673768	chr19:54673768:C:T	4.12434e-06	-0.251208	-1.34277	2.86792e-05	-0.235063	-1.3381	6.84725e-05	-0.233016	-1.33941
54673969	chr19:54673969:A:T	8.81267e-07	-1.62264	-1.51464	6.06998e-06	-1.62029	-1.50569	1.43791e-05	-1.6199	-1.51319
54674012	chr19:54674012:A:G	4.0828e-06	-0.616959	-0.987143	2.91786e-05	-0.621812	-0.934089	6.65574e-05	-0.623456	-0.977337
54674105	chr19:54674105:G:A	4.37426e-06	-1.30275e-10	-1.53515	2.97449e-05	-1.30275e-10	-1.53668	7.10242e-05	-1.30275e-10	-1.53584
54674590	chr19:54674590:A:G	1.72003e-06	-1.11363	-1.35492	1.19487e-05	-1.12341	-1.32531	2.79362e-05	-1.12641	-1.34252
54674668	chr19:54674668:A:G	4.3609e-06	-1.30275e-10	-1.53821	2.97238e-05	-1.30275e-10	-1.53739	7.0871e-05	-1.30275e-10	-1.538
54674806	chr19:54674806:G:A	8.4476e-07	-1.64125	-1.53834	5.75779e-06	-1.64174	-1.53705	1.3719e-05	-1.64181	-1.53827
54675559	chr19:54675559:C:T	5.22386e-06	-1.35765	-5.17887e-10	3.4745e-05	-1.3813	-5.17887e-10	8.30936e-05	-1.37889	-5.17887e-10
54675583	chr19:54675583:C:T	4.36095e-06	-1.30275e-10	-1.53819	2.96959e-05	-1.30275e-10	-1.53833	7.08482e-05	-1.30275e-10	-1.53832
54675688	chr19:54675688:C:T	3.38731e-06	-0.811655	-0.979193	2.37172e-05	-0.826107	-0.937032	5.52852e-05	-0.829916	-0.956434
54675729	chr19:54675729:G:A	6.82237e-06	-1.30275e-10	-1.09068	4.86993e-05	-1.30275e-10	-1.04368	0.000112588	-1.30275e-10	-1.07512
54675793	chr19:54675793:A:C	1.19355e-06	-1.30642	-1.52753	8.20002e-06	-1.29281	-1.53239	1.97678e-05	-1.28739	-1.52741
54676821	chr19:54676821:G:C	4.36053e-06	-1.30275e-10	-1.53829	2.9713e-05	-1.30275e-10	-1.53775	7.08606e-05	-1.30275e-10	-1.53814
54677021	chr19:54677021:G:T	4.88506e-06	-1.30275e-10	-1.4247	3.44943e-05	-1.30275e-10	-1.38854	7.97821e-05	-1.30275e-10	-1.41956
54677106	chr19:54677106:G:C	2.17282e-06	-0.809706	-1.42515	1.44583e-05	-0.846432	-1.41164	3.41675e-05	-0.844579	-1.423
54677578	chr19:54677578:TTTTCTTCTTTC:T	4.80057e-06	-1.30275e-10	-1.44215	3.38001e-05	-1.30275e-10	-1.40887	7.83658e-05	-1.30275e-10	-1.43747
54678017	chr19:54678017:ATACT:A	2.04711e-06	-0.838471	-1.45598	1.36215e-05	-0.873433	-1.44426	3.2229e-05	-0.871651	-1.45434
54678023	chr19:54678023:A:G	7.30809e-06	-1.30275e-10	-1.0219	5.13408e-05	-1.30275e-10	-0.990852	0.000120347	-1.30275e-10	-1.00848
54678050	chr19:54678050:A:C	3.11287e-06	-0.723265	-1.15207	2.1288e-05	-0.689567	-1.18163	5.1999e-05	-0.686071	-1.16156
54678530	chr19:54678530:T:C	8.92403e-07	-1.63866	-1.48606	6.22465e-06	-1.63524	-1.46558	1.46508e-05	-1.63494	-1.47942
54678531	chr19:54678531:G:A	7.86172e-06	-0.948878	-5.17887e-10	5.35711e-05	-0.948329	-5.17887e-10	0.000127787	-0.948489	-5.17887e-10
54678829	chr19:54678829:C:T	4.16832e-06	-1.22548	-0.357894	3.07511e-05	-1.22464	-0.278775	7.0336e-05	-1.21951	-0.326058
54678920	chr19:54678920:C:A	5.61435e-06	-1.30275e-10	-1.28556	3.8485e-05	-1.30275e-10	-1.27907	9.15335e-05	-1.30275e-10	-1.28215
54679147	chr19:54679147:A:T	5.66833e-06	-1.30275e-10	-1.27599	4.05171e-05	-1.30275e-10	-1.22761	9.30208e-05	-1.30275e-10	-1.26603
54679423	chr19:54679423:T:A	6.36334e-06	-1.30275e-10	-1.16033	4.47695e-05	-1.30275e-10	-1.12781	0.00010471	-1.30275e-10	-1.14766
54679563	chr19:54679563:A:G	4.5902e-06	-1.30275e-10	-1.48696	3.10841e-05	-1.30275e-10	-1.49264	7.46342e-05	-1.30275e-10	-1.48626
54679631	chr19:54679631:T:C	2.53321e-06	-0.605022	-1.47638	1.69326e-05	-0.619778	-1.48032	4.03269e-05	-0.624524	-1.47731
54679965	chr19:54679965:G:A	1.51609e-05	-1.30275e-10	-0.292167	0.00010239	-1.30275e-10	-0.300554	0.000253465	-1.30275e-10	-0.26363
54680852	chr19:54680852:A:G	4.40731e-06	-1.30275e-10	-1.52762	3.04222e-05	-1.30275e-10	-1.51417	7.17554e-05	-1.30275e-10	-1.52559
54680897	chr19:54680897:G:A	5.52739e-06	-1.30275e-10	-1.30117	3.96071e-05	-1.30275e-10	-1.25033	9.04967e-05	-1.30275e-10	-1.29354
54680917	chr19:54680917:A:G	4.65284e-06	-1.30275e-10	-1.47341	3.26976e-05	-1.30275e-10	-1.44204	7.58935e-05	-1.30275e-10	-1.46953
54681020	chr19:54681020:T:C	7.92167e-06	-1.30275e-10	-0.941283	5.42247e-05	-1.30275e-10	-0.936202	0.000129667	-1.30275e-10	-0.93389
54681029	chr19:54681029:C:G	2.18383e-06	-0.852311	-1.37749	1.51046e-05	-0.814948	-1.39939	3.67576e-05	-0.811652	-1.38286
54681133	chr19:54681133:G:A	2.74892e-05	-1.30275e-10	0.302908	0.000185016	-1.30275e-10	0.291105	0.000439716	-1.30275e-10	0.287272
54681410	chr19:54681410:A:C	5.13902e-06	-1.4769	0.102875	3.62557e-05	-1.43768	0.0989353	8.79328e-05	-1.43581	0.11353
54681445	chr19:54681445:G:T	4.36221e-06	-1.30275e-10	-1.53791	2.98032e-05	-1.30275e-10	-1.53472	7.09028e-05	-1.30275e-10	-1.53755
54681473	chr19:54681473:A:T	4.36225e-06	-1.30275e-10	-1.5379	2.97041e-05	-1.30275e-10	-1.53805	7.08601e-05	-1.30275e-10	-1.53815
54681660	chr19:54681660:A:G	6.45181e-05	-1.30275e-10	1.15606	0.000429078	-1.30275e-10	1.1323	0.00105508	-1.30275e-10	1.16252
54681733	chr19:54681733:T:C	9.41222e-07	-1.57814	-1.49332	6.39658e-06	-1.60361	-1.46997	1.4994e-05	-1.60622	-1.48499
54681757	chr19:54681757:T:C	4.39486e-06	-1.30275e-10	-1.53045	3.01672e-05	-1.30275e-10	-1.52258	7.15158e-05	-1.30275e-10	-1.52894
54681891	chr19:54681891:G:A	2.02125e-06	-0.788837	-1.51833	1.36854e-05	-0.810181	-1.50283	3.20288e-05	-0.814531	-1.51769
54681898	chr19:54681898:C:T	4.39012e-06	-1.30275e-10	-1.53153	2.97739e-05	-1.30275e-10	-1.53571	7.12754e-05	-1.30275e-10	-1.53231
54682153	chr19:54682153:G:A	9.19325e-06	-1.30275e-10	-0.792415	6.16147e-05	-1.30275e-10	-0.808438	0.000151159	-1.30275e-10	-0.780525
54682157	chr19:54682157:G:A	9.51725e-07	-1.5873	-1.47306	6.27802e-06	-1.60732	-1.48496	1.51839e-05	-1.60665	-1.47197
54682162	chr19:54682162:C:T	6.80834e-06	-1.30275e-10	-1.09274	4.90477e-05	-1.30275e-10	-1.03655	0.000111905	-1.30275e-10	-1.0812
54682178	chr19:54682178:C:T	1.41218e-06	-1.39471	-1.27104	9.32766e-06	-1.40886	-1.28749	2.25882e-05	-1.41312	-1.26831
54682203	chr19:54682203:C:T	4.77311e-06	-1.30275e-10	-1.44789	3.21189e-05	-1.30275e-10	-1.45989	7.76477e-05	-1.30275e-10	-1.44667
54682308	chr19:54682308:T:C	4.40636e-06	-1.30275e-10	-1.52784	3.02232e-05	-1.30275e-10	-1.52073	7.1592e-05	-1.30275e-10	-1.52787
54682311	chr19:54682311:C:T	4.38149e-06	-1.30275e-10	-1.5335	2.99926e-05	-1.30275e-10	-1.52839	7.11877e-05	-1.30275e-10	-1.53354
54682437	chr19:54682437:C:G	4.6217e-06	-1.30275e-10	-1.48012	3.12086e-05	-1.30275e-10	-1.48865	7.47457e-05	-1.30275e-10	-1.48476
54682561	chr19:54682561:C:G	4.88314e-06	-1.30275e-10	-1.4251	3.29392e-05	-1.30275e-10	-1.43468	7.90833e-05	-1.30275e-10	-1.42835
54682565	chr19:54682565:T:C	2.73164e-06	-0.47683	-1.52915	1.80045e-05	-0.506882	-1.53184	4.32773e-05	-0.502138	-1.52909
54682613	chr19:54682613:T:G	4.36072e-06	-1.30275e-10	-1.53825	2.9696e-05	-1.30275e-10	-1.53832	7.08478e-05	-1.30275e-10	-1.53832
54682619	chr19:54682619:G:C	4.36026e-06	-1.30275e-10	-1.53835	2.97006e-05	-1.30275e-10	-1.53817	7.08458e-05	-1.30275e-10	-1.53835
54682812	chr19:54682812:C:T	6.71081e-06	-1.30275e-10	-1.10716	4.46591e-05	-1.30275e-10	-1.13028	0.000108647	-1.30275e-10	-1.11076
54682861	chr19:54682861:G:A	4.54179e-06	-1.30275e-10	-1.49756	3.0809e-05	-1.30275e-10	-1.50153	7.36316e-05	-1.30275e-10	-1.49978
54683388	chr19:54683388:A:G	2.56757e-06	-1.30228	-0.76564	1.58212e-05	-1.36476	-0.803231	3.97592e-05	-1.36779	-0.748231
54683471	chr19:54683471:T:C	4.45454e-06	-1.30275e-10	-1.51696	3.02682e-05	-1.30275e-10	-1.51924	7.23318e-05	-1.30275e-10	-1.51759
54683528	chr19:54683528:A:G	4.47245e-06	-1.36403	-0.148916	3.01224e-05	-1.38985	-0.134222	7.09499e-05	-1.3881	-0.148781
54683553	chr19:54683553:T:C	4.43552e-06	-1.30275e-10	-1.52124	3.02732e-05	-1.30275e-10	-1.51908	7.20776e-05	-1.30275e-10	-1.52111
54683812	chr19:54683812:T:C	3.31175e-06	-0.29513	-1.51828	2.09053e-05	-0.363503	-1.52584	4.98164e-05	-0.367274	-1.52324
54683871	chr19:54683871:T:C	1.72289e-06	-1.33044	-1.13644	1.12813e-05	-1.35228	-1.15391	2.73075e-05	-1.34961	-1.14208
54683894	chr19:54683894:G:A	1.71982e-06	-1.34023	-1.12844	1.12602e-05	-1.36201	-1.14605	2.72557e-05	-1.35941	-1.13418
54683969	chr19:54683969:G:A	6.98495e-06	-1.30275e-10	-1.06713	4.67735e-05	-1.30275e-10	-1.08402	0.000115376	-1.30275e-10	-1.05066
54684025	chr19:54684025:C:T	4.50278e-06	-0.0238711	-1.48232	2.90702e-05	-0.0936953	-1.46593	6.87019e-05	-0.0975766	-1.4715
54684180	chr19:54684180:C:G	4.47272e-06	-1.30275e-10	-1.51289	3.05496e-05	-1.30275e-10	-1.50999	7.26912e-05	-1.30275e-10	-1.51264
54684447	chr19:54684447:G:A	8.31307e-06	-0.893056	-5.17887e-10	5.47684e-05	-0.926226	-5.17887e-10	0.000130562	-0.927007	-5.17887e-10
54684761	chr19:54684761:A:C	4.5456e-06	-1.30275e-10	-1.49672	3.10079e-05	-1.30275e-10	-1.4951	7.38205e-05	-1.30275e-10	-1.49722
54684834	chr19:54684834:G:T	9.06073e-06	-1.30275e-10	-0.806935	5.91882e-05	-1.30275e-10	-0.848617	0.000145742	-1.30275e-10	-0.817015
54684877	chr19:54684877:G:C	4.50082e-06	-1.30275e-10	-1.50663	3.07519e-05	-1.30275e-10	-1.50339	7.31506e-05	-1.30275e-10	-1.50634
54684978	chr19:54684978:A:C	4.50208e-06	-1.30275e-10	-1.50635	3.07052e-05	-1.30275e-10	-1.50491	7.31184e-05	-1.30275e-10	-1.50678
54685025	chr19:54685025:GTT:G	3.17246e-06	-0.327852	-1.52853	2.00766e-05	-0.39597	-1.53381	4.78017e-05	-0.399762	-1.53203
54685361	chr19:54685361:A:G	5.94267e-06	-1.22873	-5.17887e-10	4.20212e-05	-1.19117	-5.17887e-10	0.000100576	-1.18794	-5.17887e-10
54685393	chr19:54685393:G:A	8.4515e-06	-1.30275e-10	-0.876541	5.90191e-05	-1.30275e-10	-0.851478	0.000138679	-1.30275e-10	-0.866694
54685422	chr19:54685422:T:C	4.48503e-06	-1.30275e-10	-1.51014	3.05856e-05	-1.30275e-10	-1.50881	7.2844e-05	-1.30275e-10	-1.51054
54685507	chr19:54685507:G:A	1.00115e-06	-1.49844	-1.5113	6.93807e-06	-1.4813	-1.51101	1.65195e-05	-1.48079	-1.51352
54685630	chr19:54685630:C:T	1.60158e-05	-1.30275e-10	-0.237308	0.000103821	-1.30275e-10	-0.286671	0.000256108	-1.30275e-10	-0.253257
54686014	chr19:54686014:G:A	6.1412e-06	-1.30275e-10	-1.19586	4.30858e-05	-1.30275e-10	-1.16615	0.000100165	-1.30275e-10	-1.19204
54686389	chr19:54686389:C:T	4.7903e-06	-1.30275e-10	-1.44429	3.27537e-05	-1.30275e-10	-1.44032	7.82094e-05	-1.30275e-10	-1.43947
54686467	chr19:54686467:C:T	5.8393e-06	-1.30275e-10	-1.24627	4.03215e-05	-1.30275e-10	-1.23245	9.64847e-05	-1.30275e-10	-1.22947
54686477	chr19:54686477:A:T	1.33533e-06	-1.4211	-1.3006	8.61687e-06	-1.46846	-1.30716	2.03162e-05	-1.47059	-1.31685
54686518	chr19:54686518:C:T	1.09956e-05	-1.30275e-10	-0.613389	7.60444e-05	-1.30275e-10	-0.598022	0.00017873	-1.30275e-10	-0.612981
54686560	chr19:54686560:G:A	3.65673e-05	-1.30275e-10	0.58827	0.000246355	-1.30275e-10	0.577434	0.000610163	-1.30275e-10	0.614869
54686591	chr19:54686591:G:A	8.86508e-06	-1.30275e-10	-0.828764	6.18887e-05	-1.30275e-10	-0.804001	0.000145305	-1.30275e-10	-0.820024
54687066	chr19:54687066:G:A	3.66537e-06	-0.198784	-1.51317	2.3607e-05	-0.264077	-1.50372	5.5945e-05	-0.267964	-1.50652
54687164	chr19:54687164:T:G	1.58798e-05	-1.30275e-10	-0.245839	0.000103352	-1.30275e-10	-0.291199	0.00025631	-1.30275e-10	-0.252468
54687232	chr19:54687232:A:C	3.31203e-06	-0.302724	-1.5106	2.09262e-05	-0.36796	-1.52038	4.99151e-05	-0.371704	-1.51683
54687241	chr19:54687241:C:G	3.32914e-06	-0.300453	-1.50772	2.15173e-05	-0.3631	-1.49738	5.09875e-05	-0.366845	-1.50043
54687362	chr19:54687362:A:C	1.11297e-05	-0.601267	-5.17887e-10	6.98981e-05	-0.6823	-5.17887e-10	0.000167344	-0.678807	-5.17887e-10
54687475	chr19:54687475:G:A	5.8326e-06	-1.30275e-10	-1.24742	4.006e-05	-1.30275e-10	-1.23896	9.49809e-05	-1.30275e-10	-1.24518
54687948	chr19:54687948:T:C	3.15395e-06	-0.360586	-1.50164	1.99135e-05	-0.42497	-1.51297	4.75316e-05	-0.428621	-1.50884
54688270	chr19:54688270:A:T	3.46909e-06	-0.289724	-1.47727	2.25046e-05	-0.352691	-1.46293	5.32761e-05	-0.356394	-1.46698
54688325	chr19:54688325:C:T	5.03723e-06	-1.30275e-10	-1.39403	3.3551e-05	-1.30275e-10	-1.41627	8.1657e-05	-1.30275e-10	-1.39633
54688519	chr19:54688519:G:A	3.10829e-06	-0.399578	-1.47723	1.95648e-05	-0.463389	-1.49222	4.67774e-05	-0.46696	-1.4865
54688732	chr19:54688732:G:A	3.37309e-06	-0.2995	-1.49555	2.11833e-05	-0.36736	-1.50877	5.06148e-05	-0.371123	-1.50349
54689088	chr19:54689088:G:A	3.60244e-06	-0.295519	-1.43375	2.24086e-05	-0.365614	-1.45428	5.36979e-05	-0.369252	-1.44623
54689268	chr19:54689268:T:C	9.32929e-06	-1.30275e-10	-0.777725	6.16632e-05	-1.30275e-10	-0.807652	0.000150871	-1.30275e-10	-0.782428
54689572	chr19:54689572:A:G	2.88228e-06	-0.414213	-1.53809	1.84388e-05	-0.478595	-1.53629	4.38011e-05	-0.482142	-1.53705
54689692	chr19:54689692:G:A	7.54746e-06	-1.30275e-10	-0.989674	5.50313e-05	-1.30275e-10	-0.921437	0.000125231	-1.30275e-10	-0.968693
54689860	chr19:54689860:TG:T	1.98071e-05	-0.0248435	-5.17887e-10	0.000133263	-0.0370173	-5.17887e-10	0.000317763	-0.0375516	-5.17887e-10
54689862	chr19:54689862:TG:T	3.16987e-06	-0.377918	-1.47927	2.05711e-05	-0.442287	-1.46316	4.8599e-05	-0.445988	-1.46927
54689966	chr19:54689966:A:G	1.17388e-06	-1.37507	-1.4755	8.19123e-06	-1.35331	-1.47296	1.94542e-05	-1.35234	-1.47845
54690060	chr19:54690060:GCCCCAC:G	4.48128e-06	-1.30275e-10	-1.51098	3.05333e-05	-1.30275e-10	-1.51052	7.26911e-05	-1.30275e-10	-1.51264
54690067	chr19:54690067:T:TAATAG	4.48146e-06	-1.30275e-10	-1.51094	3.05346e-05	-1.30275e-10	-1.51048	7.2694e-05	-1.30275e-10	-1.5126
54690293	chr19:54690293:C:A	7.68053e-06	-1.29959	0.327397	5.29757e-05	-1.32891	0.369405	0.000124794	-1.33183	0.359632
54690458	chr19:54690458:G:A	8.71212e-06	-1.30275e-10	-0.84617	6.09807e-05	-1.30275e-10	-0.818782	0.000144409	-1.30275e-10	-0.82621
54690484	chr19:54690484:A:G	1.22152e-06	-1.57651	-1.23428	8.25365e-06	-1.58599	-1.2327	1.96605e-05	-1.58704	-1.2332
54690816	chr19:54690816:T:C	6.00274e-06	-1.30275e-10	-1.21867	4.06161e-05	-1.30275e-10	-1.22517	9.70105e-05	-1.30275e-10	-1.22404
54691023	chr19:54691023:A:G	9.72735e-07	-1.62254	-1.41599	6.73519e-06	-1.61869	-1.40331	1.59255e-05	-1.61857	-1.41236
54691053	chr19:54691053:G:T	2.29434e-05	0.122145	-5.17887e-10	0.00015231	0.0965817	-5.17887e-10	0.000365815	0.103271	-5.17887e-10
54691440	chr19:54691440:G:C	2.20757e-05	-0.696289	0.779884	0.000132462	-0.739164	0.696123	0.000327746	-0.738131	0.731515
54691827	chr19:54691827:G:A	1.90509e-06	-1.46924	-0.897109	1.33963e-05	-1.4825	-0.851859	3.10403e-05	-1.48374	-0.879834
54691890	chr19:54691890:G:A	4.37797e-06	-1.30275e-10	-1.5343	2.97949e-05	-1.30275e-10	-1.535	7.10899e-05	-1.30275e-10	-1.53491
54692151	chr19:54692151:G:T	1.69727e-06	-1.51433	-0.967537	1.1921e-05	-1.52626	-0.924782	2.76635e-05	-1.52731	-0.951435
54692398	chr19:54692398:AC:A	1.17042e-06	-1.61296	-1.24056	7.8206e-06	-1.61548	-1.25709	1.87347e-05	-1.61585	-1.25263
54692475	chr19:54692475:C:T	6.26637e-06	-1.17569	-5.17887e-10	4.47805e-05	-1.12757	-5.17887e-10	0.000107124	-1.12487	-5.17887e-10
54692513	chr19:54692513:G:C	1.05391e-06	-1.57233	-1.38605	7.16889e-06	-1.58299	-1.3766	1.70035e-05	-1.58377	-1.38166
54693331	chr19:54693331:TTTA:T	1.52195e-06	-1.07889	-1.512	1.0875e-05	-1.02026	-1.52261	2.6269e-05	-1.0167	-1.51376
54693527	chr19:54693527:C:T	5.07024e-06	-1.30275e-10	-1.3875	3.60535e-05	-1.30275e-10	-1.34433	8.3055e-05	-1.30275e-10	-1.37935
54693855	chr19:54693855:G:A	1.071e-06	-1.6398	-1.30249	7.40577e-06	-1.64071	-1.28637	1.75089e-05	-1.64071	-1.29543
54694119	chr19:54694119:A:G	4.36358e-06	-1.30275e-10	-1.53759	2.97068e-05	-1.30275e-10	-1.53796	7.09081e-05	-1.30275e-10	-1.53747
54694237	chr19:54694237:T:C	7.17126e-06	-1.30275e-10	-1.0408	4.80463e-05	-1.30275e-10	-1.05717	0.000115761	-1.30275e-10	-1.04733
54694318	chr19:54694318:G:A	1.9103e-06	-1.50885	-0.854769	1.34663e-05	-1.52092	-0.808229	3.11686e-05	-1.522	-0.837447
54694587	chr19:54694587:G:A	4.38862e-06	-1.30275e-10	-1.53187	2.9971e-05	-1.30275e-10	-1.52911	7.12797e-05	-1.30275e-10	-1.53224
54694665	chr19:54694665:C:A	9.71613e-06	-1.30275e-10	-0.737097	6.63004e-05	-1.30275e-10	-0.735143	0.000159895	-1.30275e-10	-0.72434
54694889	chr19:54694889:AT:A	1.10715e-05	-1.35931	0.752791	6.32176e-05	-1.37368	0.590921	0.000173782	-1.37083	0.729773
54694933	chr19:54694933:C:T	4.40343e-06	-1.30275e-10	-1.5285	3.00319e-05	-1.30275e-10	-1.52708	7.16312e-05	-1.30275e-10	-1.52733
54694949	chr19:54694949:A:G	1.74794e-06	-1.49143	-0.961015	1.2253e-05	-1.50447	-0.919096	2.8468e-05	-1.50549	-0.944588
54695093	chr19:54695093:C:T	4.4022e-06	-1.30275e-10	-1.52878	3.00224e-05	-1.30275e-10	-1.5274	7.16095e-05	-1.30275e-10	-1.52763
54695227	chr19:54695227:C:T	1.85847e-06	-1.4741	-0.917034	1.30621e-05	-1.48724	-0.872381	3.02863e-05	-1.48833	-0.899832
54695289	chr19:54695289:G:T	2.13668e-06	-1.40428	-0.847348	1.48058e-05	-1.42024	-0.814086	3.49147e-05	-1.42143	-0.82452
54695368	chr19:54695368:A:C	1.54954e-06	-1.45196	-1.12097	1.07459e-05	-1.46685	-1.08796	2.51155e-05	-1.468	-1.10737
54695430	chr19:54695430:G:T	1.65121e-06	-1.45396	-1.05542	1.14733e-05	-1.46782	-1.0215	2.68152e-05	-1.46899	-1.0409
54695507	chr19:54695507:A:T	6.57856e-06	-1.30275e-10	-1.12707	4.48862e-05	-1.30275e-10	-1.12521	0.00010587	-1.30275e-10	-1.13664
54695621	chr19:54695621:G:A	6.15462e-06	-1.30275e-10	-1.19368	4.15193e-05	-1.30275e-10	-1.20318	9.96672e-05	-1.30275e-10	-1.19702
54695660	chr19:54695660:A:G	1.37706e-06	-1.49844	-1.19249	9.51586e-06	-1.51076	-1.16562	2.23553e-05	-1.51179	-1.18001
54695896	chr19:54695896:A:C	5.92248e-06	-1.30275e-10	-1.23213	4.00666e-05	-1.30275e-10	-1.2388	9.6586e-05	-1.30275e-10	-1.22842
54695990	chr19:54695990:T:C	1.50892e-06	-1.46131	-1.13819	1.04229e-05	-1.45719	-1.12814	2.482e-05	-1.45976	-1.12745
54696007	chr19:54696007:C:T	6.01592e-06	-1.30275e-10	-1.21648	4.0261e-05	-1.30275e-10	-1.23396	9.69721e-05	-1.30275e-10	-1.22443
54696011	chr19:54696011:G:A	9.55284e-07	-1.59163	-1.465	6.59599e-06	-1.5859	-1.45698	1.56579e-05	-1.58582	-1.46206
54696043	chr19:54696043:A:T	8.14504e-06	-1.30275e-10	-0.913475	5.45887e-05	-1.30275e-10	-0.929512	0.000130541	-1.30275e-10	-0.927168
54696059	chr19:54696059:C:G	1.42997e-06	-1.52745	-1.12577	9.96922e-06	-1.53858	-1.09126	2.32937e-05	-1.53947	-1.1112
54696069	chr19:54696069:G:A	9.88728e-07	-1.5984	-1.42382	6.73776e-06	-1.60677	-1.41484	1.59876e-05	-1.60729	-1.41975
54696119	chr19:54696119:T:A	9.66078e-07	-1.6198	-1.42559	6.68727e-06	-1.62037	-1.40876	1.57737e-05	-1.61975	-1.42076
54696121	chr19:54696121:T:G	3.38644e-06	-1.63453	-0.156579	2.04223e-05	-1.63434	-0.278371	5.38014e-05	-1.63401	-0.179548
54696136	chr19:54696136:G:A	5.86306e-06	-1.30275e-10	-1.24221	3.90131e-05	-1.30275e-10	-1.26544	9.5196e-05	-1.30275e-10	-1.24292
54696256	chr19:54696256:G:A	6.46688e-06	-1.30275e-10	-1.14419	4.35372e-05	-1.30275e-10	-1.15572	0.000104576	-1.30275e-10	-1.14895
54696327	chr19:54696327:A:G	9.60526e-07	-1.62753	-1.42362	6.65166e-06	-1.62785	-1.40662	1.56861e-05	-1.62734	-1.41874
54696538	chr19:54696538:T:G	6.92644e-06	-1.30275e-10	-1.07554	4.65865e-05	-1.30275e-10	-1.08803	0.000111937	-1.30275e-10	-1.08092
54696714	chr19:54696714:G:A	1.24312e-05	-0.490674	-5.17887e-10	7.11936e-05	-0.663936	-5.17887e-10	0.000169075	-0.668514	-5.17887e-10
54696792	chr19:54696792:G:A	9.64051e-07	-1.62846	-1.41903	6.67846e-06	-1.62877	-1.40168	1.57451e-05	-1.62827	-1.41405
54697021	chr19:54697021:G:A	9.88725e-07	-1.63853	-1.3837	6.85791e-06	-1.6387	-1.36524	1.61585e-05	-1.63844	-1.37797
54697241	chr19:54697241:C:T	6.22588e-06	-1.30275e-10	-1.18217	4.20665e-05	-1.30275e-10	-1.19009	0.000101563	-1.30275e-10	-1.17818
54697267	chr19:54697267:A:G	3.90111e-06	-0.392138	-1.25749	2.54662e-05	-0.45563	-1.23636	5.96514e-05	-0.457605	-1.25273
54697416	chr19:54697416:C:A	4.28762e-06	-1.55515	-5.17887e-10	2.94006e-05	-1.54832	-5.17887e-10	7.01333e-05	-1.54846	-5.17887e-10
54697470	chr19:54697470:A:G	8.84407e-07	-1.60249	-1.53124	6.05776e-06	-1.59292	-1.53508	1.44979e-05	-1.59273	-1.53213
54697494	chr19:54697494:C:T	6.12004e-06	-1.30275e-10	-1.19932	4.13629e-05	-1.30275e-10	-1.20695	9.98168e-05	-1.30275e-10	-1.19552
54697534	chr19:54697534:C:G	1.05282e-06	-1.63819	-1.32122	7.13847e-06	-1.64045	-1.32339	1.71693e-05	-1.64058	-1.31515
54697552	chr19:54697552:A:G	6.21744e-06	-1.30275e-10	-1.18353	4.4054e-05	-1.30275e-10	-1.14392	0.000102003	-1.30275e-10	-1.17386
54697606	chr19:54697606:C:G	1.73028e-06	-1.25853	-1.20407	1.17276e-05	-1.27911	-1.18828	2.77923e-05	-1.27751	-1.19658
54697624	chr19:54697624:T:C	6.73341e-06	-1.30275e-10	-1.1038	4.53257e-05	-1.30275e-10	-1.11546	0.000108843	-1.30275e-10	-1.10895
54697648	chr19:54697648:C:T	8.81489e-07	-1.6012	-1.53582	5.94485e-06	-1.60997	-1.53684	1.4174e-05	-1.61128	-1.53617
54697724	chr19:54697724:G:A	1.07709e-05	-1.30275e-10	-0.63404	7.44081e-05	-1.30275e-10	-0.619774	0.000178515	-1.30275e-10	-0.614184
54697744	chr19:54697744:G:A	1.248e-06	-1.63819	-1.15115	8.64091e-06	-1.6399	-1.13293	2.04374e-05	-1.63991	-1.14158
54697774	chr19:54697774:T:C	1.38555e-06	-1.63202	-1.05277	9.64848e-06	-1.63536	-1.02718	2.2775e-05	-1.6354	-1.03779
54697798	chr19:54697798:C:A	4.54031e-06	-1.30275e-10	-1.49789	3.13758e-05	-1.30275e-10	-1.4833	7.3981e-05	-1.30275e-10	-1.49505
54697851	chr19:54697851:G:C	6.64876e-06	-1.30275e-10	-1.11645	4.43768e-05	-1.30275e-10	-1.13662	0.000107176	-1.30275e-10	-1.12438
54697852	chr19:54697852:G:C	6.60428e-06	-1.30275e-10	-1.12317	4.40878e-05	-1.30275e-10	-1.14316	0.000106469	-1.30275e-10	-1.13101
54697869	chr19:54697869:G:T	9.64933e-07	-1.61995	-1.42663	6.40974e-06	-1.62442	-1.4471	1.54167e-05	-1.62527	-1.43814
54697882	chr19:54697882:G:A	8.62061e-06	-1.30275e-10	-0.856729	5.9072e-05	-1.30275e-10	-0.850582	0.000141921	-1.30275e-10	-0.843587
54697884	chr19:54697884:T:C	1.43622e-06	-1.54698	-1.10189	1.00324e-05	-1.55809	-1.06543	2.3408e-05	-1.55891	-1.08686
54697967	chr19:54697967:G:C	1.44356e-06	-1.52519	-1.11858	9.87333e-06	-1.53175	-1.10775	2.35265e-05	-1.53188	-1.10884
54697978	chr19:54697978:G:A	1.12018e-06	-1.4156	-1.48179	7.54279e-06	-1.43471	-1.47404	1.78759e-05	-1.43604	-1.47937
54697999	chr19:54697999:G:A	6.15969e-06	-1.30275e-10	-1.19286	4.29002e-05	-1.30275e-10	-1.17046	0.000100072	-1.30275e-10	-1.19296
54698048	chr19:54698048:G:T	1.52854e-06	-1.51643	-1.07015	1.0692e-05	-1.52896	-1.03088	2.4862e-05	-1.52991	-1.05561
54698087	chr19:54698087:G:A	8.56205e-07	-1.62933	-1.5368	5.87356e-06	-1.62123	-1.53765	1.40434e-05	-1.61982	-1.53689
54698487	chr19:54698487:C:T	8.203e-06	-1.30275e-10	-0.906385	5.49514e-05	-1.30275e-10	-0.922889	0.000132421	-1.30275e-10	-0.912872
54698514	chr19:54698514:T:C	9.3442e-06	-0.776129	-5.17887e-10	6.81338e-05	-0.707865	-5.17887e-10	0.000163328	-0.703098	-5.17887e-10
54698648	chr19:54698648:A:G	2.6463e-06	-0.509559	-1.52816	1.85017e-05	-0.483428	-1.52805	4.47215e-05	-0.471165	-1.52724
54698818	chr19:54698818:T:G	1.38895e-06	-1.59069	-1.09165	9.04642e-06	-1.60524	-1.12173	2.22248e-05	-1.6067	-1.09095
54698835	chr19:54698835:G:A	1.33553e-06	-1.54448	-1.17707	9.11821e-06	-1.54742	-1.17164	2.18158e-05	-1.54739	-1.16883
54698840	chr19:54698840:C:T	1.06743e-05	-1.30275e-10	-0.643044	7.53445e-05	-1.30275e-10	-0.607268	0.000173682	-1.30275e-10	-0.641633
54699013	chr19:54699013:C:G	5.00719e-06	-1.30275e-10	-1.40001	3.4894e-05	-1.30275e-10	-1.37702	8.2155e-05	-1.30275e-10	-1.39025
54699151	chr19:54699151:C:T	1.44054e-06	-1.39887	-1.247	9.76893e-06	-1.37028	-1.27986	2.41198e-05	-1.3647	-1.25112
54699375	chr19:54699375:C:T	1.66042e-06	-1.13091	-1.3729	1.11402e-05	-1.14874	-1.37004	2.66116e-05	-1.14449	-1.37302
54699436	chr19:54699436:T:C	4.51792e-06	-1.30275e-10	-1.50283	3.14404e-05	-1.30275e-10	-1.48125	7.36288e-05	-1.30275e-10	-1.49982
54699487	chr19:54699487:G:T	1.14043e-06	-1.4807	-1.39878	8.00416e-06	-1.44419	-1.40519	1.91618e-05	-1.44138	-1.40455
54699691	chr19:54699691:G:A	4.96633e-06	-1.30275e-10	-1.4082	3.4603e-05	-1.30275e-10	-1.3854	8.10283e-05	-1.30275e-10	-1.40406
54699715	chr19:54699715:C:T	5.21218e-06	-1.30275e-10	-1.35989	3.54526e-05	-1.30275e-10	-1.36114	8.56261e-05	-1.30275e-10	-1.34887
54699727	chr19:54699727:T:C	1.28505e-06	-1.41375	-1.34633	8.55681e-06	-1.4271	-1.35551	2.05823e-05	-1.42434	-1.35009
54699767	chr19:54699767:A:G	1.10404e-06	-1.49939	-1.41252	7.75775e-06	-1.46758	-1.41306	1.85831e-05	-1.46421	-1.41239
54700079	chr19:54700079:A:G	1.0275e-06	-1.4651	-1.51865	6.91046e-06	-1.47629	-1.52001	1.6535e-05	-1.47379	-1.51958
54700110	chr19:54700110:T:G	4.40857e-06	-1.30275e-10	-1.52733	3.00022e-05	-1.30275e-10	-1.52807	7.152e-05	-1.30275e-10	-1.52888
54700131	chr19:54700131:A:C	2.84412e-06	-0.828681	-1.13695	1.87377e-05	-0.889129	-1.10967	4.37375e-05	-0.890697	-1.12995
54700273	chr19:54700273:C:G	5.56836e-06	-1.30275e-10	-1.29378	3.66237e-05	-1.30275e-10	-1.32864	9.01159e-05	-1.30275e-10	-1.29776
54700291	chr19:54700291:T:C	1.1461e-06	-1.46109	-1.41343	7.71745e-06	-1.47079	-1.41506	1.84786e-05	-1.46811	-1.41413
54700431	chr19:54700431:A:G	1.91524e-05	-1.30275e-10	-0.0584584	0.000120483	-1.30275e-10	-0.137833	0.000303383	-1.30275e-10	-0.0838599
54700937	chr19:54700937:C:T	1.06688e-05	-0.643557	-5.17887e-10	7.55236e-05	-0.604894	-5.17887e-10	0.000180793	-0.601501	-5.17887e-10
54700976	chr19:54700976:T:G	2.07915e-06	-1.13583	-1.1431	1.42045e-05	-1.09207	-1.18371	3.55625e-05	-1.08615	-1.14141
54700997	chr19:54700997:G:A	4.37815e-06	-1.30275e-10	-1.53426	2.98368e-05	-1.30275e-10	-1.5336	7.11784e-05	-1.30275e-10	-1.53367
54701212	chr19:54701212:C:G	4.42138e-06	-1.30275e-10	-1.52443	3.05649e-05	-1.30275e-10	-1.50949	7.19799e-05	-1.30275e-10	-1.52247
54701503	chr19:54701503:G:A	7.06879e-06	-1.30275e-10	-1.05519	4.94813e-05	-1.30275e-10	-1.02774	0.00011591	-1.30275e-10	-1.04604
54701562	chr19:54701562:T:C	4.82189e-06	-1.30275e-10	-1.43772	3.19719e-05	-1.30275e-10	-1.46448	7.75389e-05	-1.30275e-10	-1.44808
54701713	chr19:54701713:C:T	4.91698e-06	-1.41819	-5.17887e-10	3.74497e-05	-1.30634	-5.17887e-10	8.97696e-05	-1.30161	-5.17887e-10
54701785	chr19:54701785:G:A	9.08915e-06	-0.803803	-5.17887e-10	6.61984e-05	-0.736682	-5.17887e-10	0.000158669	-0.732033	-5.17887e-10
54702270	chr19:54702270:A:G	4.55728e-06	-1.30275e-10	-1.49416	3.1777e-05	-1.30275e-10	-1.4706	7.42931e-05	-1.30275e-10	-1.49084
54702415	chr19:54702415:C:T	1.10622e-05	0.460673	-1.06803	7.39714e-05	0.424517	-1.05018	0.000178176	0.439737	-1.05582
54702465	chr19:54702465:G:A	2.18913e-06	-0.998177	-1.2292	1.39271e-05	-1.00866	-1.28684	3.52609e-05	-1.00321	-1.23288
54702571	chr19:54702571:G:A	2.55982e-06	-0.756326	-1.31462	1.6368e-05	-0.770755	-1.36325	4.11677e-05	-0.764297	-1.31691
54702716	chr19:54702716:A:C	7.77288e-06	-1.30275e-10	-0.960244	5.47895e-05	-1.30275e-10	-0.92584	0.000123532	-1.30275e-10	-0.982354
54703251	chr19:54703251:C:T	1.52573e-05	-1.30275e-10	-0.285826	9.71278e-05	-1.30275e-10	-0.353311	0.000242147	-1.30275e-10	-0.309312
54703468	chr19:54703468:C:T	4.26031e-06	-1.56154	-5.17887e-10	2.92314e-05	-1.5541	-5.17887e-10	6.97389e-05	-1.5541	-5.17887e-10
54703583	chr19:54703583:G:A	1.19806e-05	-1.30275e-10	-0.527596	7.6514e-05	-1.30275e-10	-0.591865	0.000191266	-1.30275e-10	-0.545191
54703728	chr19:54703728:C:T	6.3448e-06	0.0973645	-1.26061	4.23145e-05	0.0631435	-1.24735	0.000101913	0.0766292	-1.25136
54703875	chr19:54703875:G:A	4.49804e-06	-1.30275e-10	-1.50724	3.06936e-05	-1.30275e-10	-1.50528	7.32066e-05	-1.30275e-10	-1.50557
54703941	chr19:54703941:T:A	7.20883e-06	0.220175	-1.25575	4.8165e-05	0.187501	-1.24221	0.000116108	0.2017	-1.24603
54704010	chr19:54704010:G:A	4.65177e-06	-1.30275e-10	-1.47364	3.17838e-05	-1.30275e-10	-1.47038	7.59008e-05	-1.30275e-10	-1.46943
54704384	chr19:54704384:G:A	8.40097e-06	0.393935	-1.27647	5.61061e-05	0.359273	-1.26137	0.000135126	0.374312	-1.26696
54704513	chr19:54704513:C:T	4.55584e-06	-1.30275e-10	-1.49448	3.07299e-05	-1.30275e-10	-1.5041	7.37737e-05	-1.30275e-10	-1.49785
54704904	chr19:54704904:G:A	8.31249e-06	0.4155	-1.30863	5.56277e-05	0.383252	-1.29391	0.00013399	0.398432	-1.29952
54704910	chr19:54704910:C:A	6.56406e-06	-1.12927	-5.17887e-10	4.31593e-05	-1.16444	-5.17887e-10	0.000103384	-1.16041	-5.17887e-10
54705051	chr19:54705051:G:A	5.24405e-06	-1.30275e-10	-1.35379	3.57757e-05	-1.30275e-10	-1.35207	8.57588e-05	-1.30275e-10	-1.34732
54705117	chr19:54705117:C:T	1.48183e-06	-1.47181	-1.1458	9.46622e-06	-1.47792	-1.20369	2.39097e-05	-1.47559	-1.14899
54705147	chr19:54705147:A:T	4.30136e-06	-0.0213655	-1.53059	2.85989e-05	-0.0385168	-1.53745	6.9037e-05	-0.0322325	-1.53198
54705173	chr19:54705173:A:G	4.60622e-06	-0.0515268	-1.43195	3.10962e-05	-0.0888779	-1.40337	7.26367e-05	-0.0836631	-1.42972
54705236	chr19:54705236:C:T	6.362e-06	-1.30275e-10	-1.16054	4.24609e-05	-1.30275e-10	-1.18076	0.000103084	-1.30275e-10	-1.16331
54705544	chr19:54705544:G:A	2.73725e-06	-0.465814	-1.53812	1.85073e-05	-0.473417	-1.53776	4.42806e-05	-0.470539	-1.53777
54705812	chr19:54705812:G:A	1.43295e-06	-1.22647	-1.42468	9.82084e-06	-1.24719	-1.39765	2.29214e-05	-1.24525	-1.42154
54705883	chr19:54705883:T:G	1.42795e-06	-1.44728	-1.20737	9.18862e-06	-1.45713	-1.25425	2.30393e-05	-1.45555	-1.2061
54705936	chr19:54705936:C:G	5.25695e-06	0.126068	-1.4774	3.57079e-05	0.148632	-1.5026	8.77326e-05	0.15802	-1.48258
54706211	chr19:54706211:A:T	5.70995e-06	-1.30275e-10	-1.26867	3.92339e-05	-1.30275e-10	-1.2598	9.26384e-05	-1.30275e-10	-1.27015
54706349	chr19:54706349:C:T	4.88758e-06	-0.222425	-1.20176	3.26165e-05	-0.184991	-1.25953	8.21565e-05	-0.173881	-1.21635
54706438	chr19:54706438:C:T	3.07732e-06	-0.37942	-1.5074	2.08033e-05	-0.382861	-1.51136	4.98396e-05	-0.379777	-1.51027
54706446	chr19:54706446:T:C	6.58313e-06	-1.30275e-10	-1.12637	4.42386e-05	-1.30275e-10	-1.13974	0.000107016	-1.30275e-10	-1.12588
54706528	chr19:54706528:C:T	1.03706e-05	-0.671909	-5.17887e-10	6.97651e-05	-0.684205	-5.17887e-10	0.000166282	-0.68517	-5.17887e-10
54706613	chr19:54706613:C:A	4.10061e-06	-1.59975	-5.17887e-10	2.78587e-05	-1.60219	-5.17887e-10	6.64323e-05	-1.60267	-5.17887e-10
54706831	chr19:54706831:G:C	4.14006e-06	-1.59017	-5.17887e-10	2.78642e-05	-1.602	-5.17887e-10	6.64429e-05	-1.60251	-5.17887e-10
54708842	chr19:54708842:C:T	1.44235e-05	-0.342025	-5.17887e-10	9.43212e-05	-0.382633	-5.17887e-10	0.000227328	-0.372462	-5.17887e-10
54708995	chr19:54708995:C:T	1.07545e-05	-1.30275e-10	-0.635557	6.89864e-05	-1.30275e-10	-0.69543	0.00017113	-1.30275e-10	-0.65643
54709344	chr19:54709344:A:G	4.36552e-06	-1.30275e-10	-1.53715	2.97002e-05	-1.30275e-10	-1.53819	7.09025e-05	-1.30275e-10	-1.53755
54709461	chr19:54709461:G:A	1.62905e-06	-1.35458	-1.1683	1.15701e-05	-1.37134	-1.10957	2.63689e-05	-1.3696	-1.15707
54709929	chr19:54709929:G:A	1.78031e-06	-1.05856	-1.37554	1.19274e-05	-1.07613	-1.37438	2.84767e-05	-1.07445	-1.37531
54709949	chr19:54709949:T:C	9.80253e-07	-1.5253	-1.50553	6.55984e-06	-1.54394	-1.50443	1.56343e-05	-1.54348	-1.50591
54709956	chr19:54709956:C:G	8.68812e-07	-1.61936	-1.53215	5.93181e-06	-1.62383	-1.52518	1.40697e-05	-1.6236	-1.53123
54709973	chr19:54709973:A:G	5.18882e-06	-1.36438	-5.17887e-10	3.60653e-05	-1.34401	-5.17887e-10	8.61315e-05	-1.34298	-5.17887e-10
54710020	chr19:54710020:GAC:G	4.5838e-06	-1.30275e-10	-1.48836	3.10898e-05	-1.30275e-10	-1.49246	7.45451e-05	-1.30275e-10	-1.48745
54710037	chr19:54710037:G:A	4.4295e-06	-1.30275e-10	-1.5226	3.0139e-05	-1.30275e-10	-1.52352	7.19917e-05	-1.30275e-10	-1.52231
54710092	chr19:54710092:CCTT:C	3.99039e-06	-1.627	-5.17887e-10	2.70225e-05	-1.63267	-5.17887e-10	6.44192e-05	-1.63344	-5.17887e-10
54710153	chr19:54710153:G:A	7.87225e-06	-0.94754	-5.17887e-10	4.96302e-05	-1.02474	-5.17887e-10	0.000118189	-1.02657	-5.17887e-10
54710318	chr19:54710318:C:T	1.69475e-06	-1.63708	-0.846272	1.06297e-05	-1.6423	-0.923393	2.71473e-05	-1.64233	-0.855253
54710319	chr19:54710319:C:T	1.672e-06	-1.63851	-0.858358	1.05084e-05	-1.6424	-0.934767	2.68216e-05	-1.64239	-0.867253
54710324	chr19:54710324:G:A	2.19163e-06	-1.59001	-0.636231	1.33202e-05	-1.61588	-0.724176	3.42875e-05	-1.61627	-0.647809
54710343	chr19:54710343:A:G	8.55944e-07	-1.64232	-1.52411	5.8294e-06	-1.63961	-1.52681	1.39018e-05	-1.63943	-1.52741
54710511	chr19:54710511:G:A	1.92486e-06	-0.818704	-1.53733	1.23504e-05	-0.882276	-1.53338	2.93022e-05	-0.885057	-1.53614
54711197	chr19:54711197:T:C	4.75594e-06	-1.30275e-10	-1.45149	3.18281e-05	-1.30275e-10	-1.46899	7.69965e-05	-1.30275e-10	-1.4551
54711280	chr19:54711280:G:A	3.78863e-06	-0.646359	-1.03252	2.7303e-05	-0.667866	-0.954475	6.1826e-05	-0.665813	-1.00872
54711299	chr19:54711299:C:T	1.03221e-06	-1.5194	-1.45978	6.93983e-06	-1.52702	-1.46505	1.66625e-05	-1.52697	-1.45873
54712683	chr19:54712683:AAC:A	1.11114e-06	-1.38419	-1.5213	7.45466e-06	-1.39719	-1.52331	1.77795e-05	-1.39761	-1.52321
54712790	chr19:54712790:G:A	1.31713e-06	-1.19791	-1.53752	8.95812e-06	-1.19868	-1.5381	2.14254e-05	-1.19664	-1.53763
54713190	chr19:54713190:C:T	1.03407e-06	-1.51654	-1.46085	6.96038e-06	-1.54234	-1.44677	1.64393e-05	-1.54347	-1.45571
54713383	chr19:54713383:A:G	1.27292e-06	-1.3102	-1.45938	8.8679e-06	-1.28425	-1.46265	2.13197e-05	-1.28186	-1.45736
54713574	chr19:54713574:A:C	8.73307e-07	-1.64112	-1.50523	5.90924e-06	-1.64181	-1.51101	1.41347e-05	-1.64164	-1.50858
54713789	chr19:54713789:G:A	4.24482e-06	-1.56519	-5.17887e-10	2.92048e-05	-1.555	-5.17887e-10	6.97431e-05	-1.55404	-5.17887e-10
54713881	chr19:54713881:C:T	1.81686e-05	-1.30275e-10	-0.11119	0.000135665	-1.30275e-10	-0.0191468	0.000295138	-1.30275e-10	-0.111412
54714111	chr19:54714111:T:C	2.3851e-06	-0.708593	-1.43305	1.47342e-05	-0.798412	-1.44076	3.56826e-05	-0.793081	-1.43111
54714333	chr19:54714333:G:A	7.31957e-06	-0.795507	-0.224826	4.41025e-05	-0.899265	-0.243558	0.000107202	-0.902596	-0.221541
54714899	chr19:54714899:T:C	2.22805e-06	-1.27475	-0.935004	1.37537e-05	-1.33424	-0.973793	3.3893e-05	-1.33252	-0.943124
54715436	chr19:54715436:T:C	4.36692e-06	-1.30275e-10	-1.53683	2.96953e-05	-1.30275e-10	-1.53835	7.09235e-05	-1.30275e-10	-1.53725
54715571	chr19:54715571:G:A	4.13787e-06	-1.49961	-0.0910949	2.63933e-05	-1.50261	-0.15362	6.71817e-05	-1.4998	-0.091651
54715687	chr19:54715687:A:G	9.36843e-07	-1.63401	-1.44211	6.59275e-06	-1.62775	-1.41562	1.54731e-05	-1.62713	-1.43262
54715988	chr19:54715988:C:T	1.11529e-06	-1.53874	-1.36304	7.87103e-06	-1.50998	-1.35617	1.86494e-05	-1.50737	-1.36567
54716200	chr19:54716200:C:T	5.90579e-06	-1.30275e-10	-1.23495	3.89553e-05	-1.30275e-10	-1.26692	9.54266e-05	-1.30275e-10	-1.2405
54716232	chr19:54716232:C:T	4.21907e-06	-1.57127	-5.17887e-10	2.86325e-05	-1.5748	-5.17887e-10	6.82951e-05	-1.57502	-5.17887e-10
54716319	chr19:54716319:G:A	5.03118e-06	-1.39523	-5.17887e-10	3.5766e-05	-1.35234	-5.17887e-10	8.51086e-05	-1.35493	-5.17887e-10
54716380	chr19:54716380:G:A	3.54356e-06	-1.49928	-0.246477	2.42086e-05	-1.50209	-0.240539	5.88451e-05	-1.50416	-0.21979
54716623	chr19:54716623:T:C	5.60154e-06	-1.30275e-10	-1.28784	3.70611e-05	-1.30275e-10	-1.31677	9.05573e-05	-1.30275e-10	-1.29287
54716647	chr19:54716647:G:A	4.37127e-06	-1.30275e-10	-1.53583	2.97513e-05	-1.30275e-10	-1.53647	7.09652e-05	-1.30275e-10	-1.53667
54716841	chr19:54716841:C:T	4.75241e-06	-1.30275e-10	-1.45223	3.28103e-05	-1.30275e-10	-1.4386	7.77964e-05	-1.30275e-10	-1.44476
54716842	chr19:54716842:C:G	1.58305e-06	-1.56816	-0.983371	1.09154e-05	-1.5478	-0.991359	2.59238e-05	-1.54564	-0.998053
54716945	chr19:54716945:A:G	1.35817e-06	-1.50313	-1.20161	9.66595e-06	-1.47013	-1.1906	2.27983e-05	-1.46716	-1.20501
54716948	chr19:54716948:T:C	5.71354e-06	-1.30275e-10	-1.26805	3.77604e-05	-1.30275e-10	-1.29808	9.23531e-05	-1.30275e-10	-1.27324
54716953	chr19:54716953:G:A	9.54674e-07	-1.57514	-1.48213	6.47041e-06	-1.59345	-1.46865	1.53069e-05	-1.5942	-1.47635
54717063	chr19:54717063:A:G	4.3958e-06	-1.30275e-10	-1.53023	2.98049e-05	-1.30275e-10	-1.53467	7.14633e-05	-1.30275e-10	-1.52967
54717065	chr19:54717065:G:A	6.49921e-06	-1.30275e-10	-1.1392	4.4385e-05	-1.30275e-10	-1.13644	0.000104977	-1.30275e-10	-1.14512
54717143	chr19:54717143:G:A	7.291e-06	-1.30275e-10	-1.02424	4.89053e-05	-1.30275e-10	-1.03945	0.000118595	-1.30275e-10	-1.02314
54717170	chr19:54717170:C:T	7.37338e-06	-1.01301	-5.17887e-10	5.11835e-05	-0.993922	-5.17887e-10	0.000121997	-0.99486	-5.17887e-10
54717272	chr19:54717272:A:G	1.28054e-06	-1.31034	-1.45327	8.62832e-06	-1.31081	-1.46348	2.08122e-05	-1.30901	-1.4543
54717300	chr19:54717300:G:T	4.61968e-06	-1.30275e-10	-1.48056	3.18264e-05	-1.30275e-10	-1.46904	7.55268e-05	-1.30275e-10	-1.47437
54717381	chr19:54717381:C:T	5.03837e-06	-1.61902	0.225221	3.09735e-05	-1.62458	0.128375	8.2023e-05	-1.624	0.232145
54717449	chr19:54717449:G:A	5.70099e-06	-1.30275e-10	-1.27024	3.7683e-05	-1.30275e-10	-1.30013	9.21527e-05	-1.30275e-10	-1.27541
54717715	chr19:54717715:A:G	4.69679e-06	-1.30275e-10	-1.46401	3.19165e-05	-1.30275e-10	-1.46621	7.64505e-05	-1.30275e-10	-1.46221
54717839	chr19:54717839:G:C	1.92473e-06	-1.38623	-0.969863	1.32273e-05	-1.39807	-0.948985	3.13415e-05	-1.4004	-0.953513
54718086	chr19:54718086:A:G	4.6243e-06	-1.30275e-10	-1.47956	3.15029e-05	-1.30275e-10	-1.47926	7.49184e-05	-1.30275e-10	-1.48246
54718247	chr19:54718247:A:G	5.83849e-06	-1.30275e-10	-1.24641	3.85255e-05	-1.30275e-10	-1.27802	9.43215e-05	-1.30275e-10	-1.25215
54718548	chr19:54718548:T:C	5.68562e-06	-1.30275e-10	-1.27294	3.75853e-05	-1.30275e-10	-1.30273	9.19031e-05	-1.30275e-10	-1.27812
54718694	chr19:54718694:T:A	5.92742e-06	-1.30275e-10	-1.2313	3.91078e-05	-1.30275e-10	-1.26302	9.57707e-05	-1.30275e-10	-1.2369
54718700	chr19:54718700:C:T	4.42018e-06	-1.30275e-10	-1.5247	3.00517e-05	-1.30275e-10	-1.52642	7.16689e-05	-1.30275e-10	-1.5268
54718741	chr19:54718741:A:G	4.37912e-06	-1.30275e-10	-1.53404	2.97197e-05	-1.30275e-10	-1.53753	7.1099e-05	-1.30275e-10	-1.53478
54718875	chr19:54718875:G:A	1.485e-06	-1.16158	-1.45389	9.24319e-06	-1.2451	-1.46035	2.22927e-05	-1.24357	-1.45102
54719030	chr19:54719030:C:T	5.49982e-06	-1.30275e-10	-1.30617	3.64151e-05	-1.30275e-10	-1.33436	8.894e-05	-1.30275e-10	-1.31089
54719043	chr19:54719043:G:A	4.37421e-06	-1.60719	0.0720282	2.6941e-05	-1.61404	-0.0216477	7.10995e-05	-1.61332	0.0785472
54719060	chr19:54719060:A:G	5.7431e-06	-1.30275e-10	-1.26288	3.79526e-05	-1.30275e-10	-1.293	9.28192e-05	-1.30275e-10	-1.2682
54719252	chr19:54719252:G:A	6.50723e-06	-1.30275e-10	-1.13797	4.28269e-05	-1.30275e-10	-1.17217	0.000105142	-1.30275e-10	-1.14354
54719334	chr19:54719334:T:C	5.71716e-06	-1.30275e-10	-1.26741	3.77941e-05	-1.30275e-10	-1.29719	9.24404e-05	-1.30275e-10	-1.27229
54719534	chr19:54719534:C:G	1.47069e-06	-1.175	-1.45016	9.14884e-06	-1.25892	-1.45679	2.20721e-05	-1.25749	-1.44705
54719809	chr19:54719809:A:C	5.64739e-06	-1.30275e-10	-1.27969	3.741e-05	-1.30275e-10	-1.3074	9.1233e-05	-1.30275e-10	-1.28544
54719989	chr19:54719989:A:G	5.64658e-06	-1.30275e-10	-1.27983	3.73327e-05	-1.30275e-10	-1.30947	9.12922e-05	-1.30275e-10	-1.28479
54720118	chr19:54720118:G:A	1.03583e-06	-1.50825	-1.46743	6.97554e-06	-1.51026	-1.47667	1.67948e-05	-1.50907	-1.46872
54720138	chr19:54720138:C:T	4.42187e-06	-1.30275e-10	-1.52432	2.98959e-05	-1.30275e-10	-1.53162	7.17561e-05	-1.30275e-10	-1.52558
54720443	chr19:54720443:A:C	5.76751e-06	-1.30275e-10	-1.25864	3.79923e-05	-1.30275e-10	-1.29195	9.3249e-05	-1.30275e-10	-1.26358
54720555	chr19:54720555:G:A	9.84113e-07	-1.59147	-1.43543	6.64107e-06	-1.59677	-1.4393	1.58316e-05	-1.597	-1.43985
54720786	chr19:54720786:C:A	1.32158e-06	-1.27176	-1.4603	8.90273e-06	-1.27284	-1.47014	2.14718e-05	-1.2709	-1.46122
54720831	chr19:54720831:C:T	1.59118e-06	-1.42889	-1.11752	1.14299e-05	-1.38778	-1.10533	2.69358e-05	-1.38415	-1.12124
54720879	chr19:54720879:A:G	5.84251e-06	-1.30275e-10	-1.24572	3.85399e-05	-1.30275e-10	-1.27764	9.44122e-05	-1.30275e-10	-1.25119
54720899	chr19:54720899:G:A	5.65464e-06	-1.30275e-10	-1.27841	3.74073e-05	-1.30275e-10	-1.30747	9.1419e-05	-1.30275e-10	-1.2834
54721071	chr19:54721071:A:G	5.78549e-06	-1.30275e-10	-1.25553	3.82083e-05	-1.30275e-10	-1.28629	9.35016e-05	-1.30275e-10	-1.26088
54721164	chr19:54721164:C:T	7.60785e-06	-1.30275e-10	-0.981704	4.98034e-05	-1.30275e-10	-1.02126	0.000122581	-1.30275e-10	-0.990088
54721384	chr19:54721384:G:T	1.12982e-05	-0.586239	-5.17887e-10	7.71539e-05	-0.583537	-5.17887e-10	0.000185396	-0.576361	-5.17887e-10
54721623	chr19:54721623:C:A	1.29633e-06	-1.28276	-1.46858	8.73264e-06	-1.28456	-1.47771	2.1045e-05	-1.28268	-1.46951
54721957	chr19:54721957:C:A	4.4908e-06	-1.30275e-10	-1.50885	3.03225e-05	-1.30275e-10	-1.51745	7.28168e-05	-1.30275e-10	-1.51091
54722058	chr19:54722058:A:G	1.46375e-06	-1.48393	-1.14595	1.04505e-05	-1.4486	-1.13409	2.46299e-05	-1.44544	-1.14946
54722243	chr19:54722243:C:A	5.69627e-06	-1.30275e-10	-1.27107	3.76178e-05	-1.30275e-10	-1.30186	9.20719e-05	-1.30275e-10	-1.27629
54722331	chr19:54722331:A:C	2.6252e-06	-0.787893	-1.25783	1.62974e-05	-0.871851	-1.26648	3.95913e-05	-0.86684	-1.25341
54722339	chr19:54722339:A:G	4.71922e-06	-1.30275e-10	-1.45924	3.25635e-05	-1.30275e-10	-1.44615	7.72173e-05	-1.30275e-10	-1.45223
54722389	chr19:54722389:T:C	1.43153e-06	-1.48729	-1.16484	1.02135e-05	-1.45239	-1.15323	2.40783e-05	-1.44927	-1.16828
54722493	chr19:54722493:T:C	4.30803e-06	-1.5504	-5.17887e-10	2.89223e-05	-1.56472	-5.17887e-10	6.8856e-05	-1.56684	-5.17887e-10
54722517	chr19:54722517:G:A	5.86448e-06	-1.30275e-10	-1.24197	3.87176e-05	-1.30275e-10	-1.27305	9.47738e-05	-1.30275e-10	-1.24736
54722714	chr19:54722714:A:G	1.40507e-06	-1.50952	-1.16128	9.15627e-06	-1.55653	-1.15837	2.19696e-05	-1.55856	-1.15064
54722766	chr19:54722766:A:G	4.60521e-06	-1.30275e-10	-1.4837	3.13734e-05	-1.30275e-10	-1.48338	7.46115e-05	-1.30275e-10	-1.48656
54723007	chr19:54723007:A:T	1.23369e-06	-1.33526	-1.46561	8.30724e-06	-1.33713	-1.47509	2.0024e-05	-1.3354	-1.46652
54723012	chr19:54723012:T:C	2.78259e-06	-0.77568	-1.21182	1.72595e-05	-0.860225	-1.22075	4.19641e-05	-0.855052	-1.20699
54723022	chr19:54723022:A:C	2.88956e-06	-0.700243	-1.24954	1.78732e-05	-0.788097	-1.25794	4.34329e-05	-0.782666	-1.24497
54723083	chr19:54723083:G:A	2.80165e-06	-0.745212	-1.23546	1.73424e-05	-0.831694	-1.24449	4.2163e-05	-0.826437	-1.23088
54723176	chr19:54723176:G:A	2.87335e-06	-0.784914	-1.17049	1.78136e-05	-0.869488	-1.17989	4.32254e-05	-0.864527	-1.1679
54723179	chr19:54723179:T:C	2.77666e-06	-0.753142	-1.23649	1.72016e-05	-0.83896	-1.24538	4.18174e-05	-0.833711	-1.23183
54723355	chr19:54723355:C:T	2.78139e-06	-0.750357	-1.23758	1.72227e-05	-0.836667	-1.24644	4.18679e-05	-0.831408	-1.23293
54723480	chr19:54723480:G:A	2.77053e-06	-0.752069	-1.23978	1.7169e-05	-0.837596	-1.24863	4.17361e-05	-0.832337	-1.23515
54723509	chr19:54723509:T:C	2.62963e-06	-0.810582	-1.23346	1.63428e-05	-0.893163	-1.24239	3.97249e-05	-0.888099	-1.22878
54723548	chr19:54723548:A:G	9.14505e-07	-1.57075	-1.5295	6.14428e-06	-1.58968	-1.52414	1.46049e-05	-1.59046	-1.52704
54723706	chr19:54723706:C:T	9.29562e-07	-1.54558	-1.53835	6.1965e-06	-1.56778	-1.53758	1.47615e-05	-1.5687	-1.53813
54723883	chr19:54723883:A:G	3.12298e-06	-0.621378	-1.25072	1.92362e-05	-0.713463	-1.25908	4.67497e-05	-0.707788	-1.24626
54724014	chr19:54724014:G:A	4.53631e-06	-1.63267	0.133898	2.79878e-05	-1.63616	0.0385932	7.40154e-05	-1.63581	0.141223
54724332	chr19:54724332:C:T	2.84746e-06	-0.789593	-1.17486	1.76382e-05	-0.874056	-1.18522	4.29547e-05	-0.868933	-1.16978
54725281	chr19:54725281:G:A	1.51036e-06	-1.44439	-1.15415	1.08288e-05	-1.40477	-1.14236	2.55322e-05	-1.4013	-1.15762
54725334	chr19:54725334:C:T	2.8407e-06	-0.72284	-1.24399	1.75703e-05	-0.810351	-1.25278	4.2712e-05	-0.805011	-1.23937
54725460	chr19:54725460:C:A	4.40657e-06	-1.30275e-10	-1.52779	2.99706e-05	-1.30275e-10	-1.52912	7.14723e-05	-1.30275e-10	-1.52955
54725869	chr19:54725869:T:C	4.74558e-06	-1.30275e-10	-1.45367	3.27646e-05	-1.30275e-10	-1.43999	7.7813e-05	-1.30275e-10	-1.44455
54725925	chr19:54725925:C:T	8.45935e-06	-1.30275e-10	-0.875612	5.7765e-05	-1.30275e-10	-0.872957	0.000136341	-1.30275e-10	-0.883696
54725967	chr19:54725967:G:A	8.24019e-06	-1.30275e-10	-0.901861	5.35615e-05	-1.30275e-10	-0.948509	0.000132633	-1.30275e-10	-0.911272
54726033	chr19:54726033:G:A	2.63594e-06	-0.823563	-1.21808	1.64063e-05	-0.903061	-1.22861	3.99213e-05	-0.897894	-1.21405
54726211	chr19:54726211:C:T	1.7525e-05	-1.30275e-10	-0.147257	0.000116389	-1.30275e-10	-0.172401	0.000284222	-1.30275e-10	-0.1491
54726231	chr19:54726231:C:T	8.89773e-07	-1.60311	-1.52456	6.02726e-06	-1.60743	-1.52562	1.43712e-05	-1.60761	-1.52603
54726301	chr19:54726301:T:C	4.37184e-06	-1.30275e-10	-1.5357	2.97952e-05	-1.30275e-10	-1.53499	7.11101e-05	-1.30275e-10	-1.53463
54726435	chr19:54726435:A:G	1.19631e-06	-1.29479	-1.53686	8.18059e-06	-1.29459	-1.53298	1.94837e-05	-1.29254	-1.53674
54726550	chr19:54726550:T:C	1.98656e-06	-1.0225	-1.30198	1.27479e-05	-1.08659	-1.29738	3.05607e-05	-1.0817	-1.29744
54726551	chr19:54726551:A:T	1.30167e-05	-1.30275e-10	-0.444655	8.85018e-05	-1.30275e-10	-0.446316	0.000211126	-1.30275e-10	-0.446403
54726597	chr19:54726597:A:G	4.14899e-06	-1.63753	0.0495129	2.55804e-05	-1.64032	-0.0471981	6.75281e-05	-1.64011	0.0537925
54726735	chr19:54726735:G:A	7.83484e-06	-1.30275e-10	-0.952305	5.12078e-05	-1.30275e-10	-0.993446	0.000125961	-1.30275e-10	-0.962886
54726847	chr19:54726847:C:T	2.30626e-06	-0.851662	-1.3236	1.44552e-05	-0.928983	-1.3293	3.49618e-05	-0.923937	-1.32066
54726927	chr19:54726927:C:T	1.35174e-06	-1.26975	-1.43974	9.07276e-06	-1.26625	-1.45781	2.18808e-05	-1.26477	-1.44848
54726997	chr19:54726997:G:A	2.89637e-06	-0.932654	-1.01477	1.81917e-05	-1.00578	-1.02259	4.4214e-05	-1.00097	-1.00885
54727011	chr19:54727011:A:G	4.61944e-06	-1.30275e-10	-1.48061	3.16422e-05	-1.30275e-10	-1.47485	7.51998e-05	-1.30275e-10	-1.47871
54727039	chr19:54727039:T:C	9.49568e-07	-1.56004	-1.50259	6.41144e-06	-1.56692	-1.50433	1.52818e-05	-1.5672	-1.505
54727152	chr19:54727152:G:A	5.05398e-06	-1.30275e-10	-1.39071	3.37448e-05	-1.30275e-10	-1.41051	8.18896e-05	-1.30275e-10	-1.39348
54727164	chr19:54727164:A:C	9.27979e-07	-1.61951	-1.46612	6.23147e-06	-1.63176	-1.46796	1.49306e-05	-1.63221	-1.46324
54727239	chr19:54727239:G:A	9.72167e-07	-1.59577	-1.44335	6.48602e-06	-1.61422	-1.44547	1.55463e-05	-1.61495	-1.44009
54727304	chr19:54727304:A:G	9.49415e-07	-1.60437	-1.45842	6.34849e-06	-1.62078	-1.46034	1.52108e-05	-1.62142	-1.45543
54727323	chr19:54727323:C:T	1.7553e-06	-0.913029	-1.53522	1.26845e-05	-0.850938	-1.53802	3.05552e-05	-0.843923	-1.5354
54727332	chr19:54727332:AC:A	1.04606e-06	-1.4331	-1.53276	7.12536e-06	-1.44026	-1.52542	1.6929e-05	-1.4387	-1.53113
54727369	chr19:54727369:C:A	1.09885e-06	-1.45803	-1.45859	7.82995e-06	-1.39611	-1.47528	1.91207e-05	-1.39154	-1.45654
54727371	chr19:54727371:A:C	8.21257e-06	-0.905219	-5.17887e-10	5.73466e-05	-0.880225	-5.17887e-10	0.000136683	-0.881195	-5.17887e-10
54727484	chr19:54727484:A:G	4.82891e-06	-1.30275e-10	-1.43626	3.21595e-05	-1.30275e-10	-1.45863	7.81984e-05	-1.30275e-10	-1.43961
54727502	chr19:54727502:C:G	9.07032e-07	-1.62639	-1.48208	6.0721e-06	-1.63665	-1.48899	1.46048e-05	-1.63699	-1.48052
54727581	chr19:54727581:G:A	1.03832e-06	-1.47526	-1.49802	7.42532e-06	-1.4422	-1.48224	1.74779e-05	-1.43911	-1.49881
54727650	chr19:54727650:C:T	4.69124e-06	-1.30275e-10	-1.46519	3.22812e-05	-1.30275e-10	-1.45485	7.61571e-05	-1.30275e-10	-1.46606
54727710	chr19:54727710:G:A	4.15427e-06	-1.58675	-5.17887e-10	2.85505e-05	-1.57766	-5.17887e-10	6.81699e-05	-1.57685	-5.17887e-10
54727757	chr19:54727757:G:A	2.73608e-06	-1.23513	-0.769225	1.80842e-05	-1.20706	-0.827247	4.65054e-05	-1.20383	-0.755454
54727876	chr19:54727876:G:A	1.07906e-06	-1.39671	-1.53808	7.31322e-06	-1.40441	-1.53524	1.74356e-05	-1.40271	-1.53764
54728318	chr19:54728318:A:G	9.46331e-07	-1.61643	-1.44962	6.35376e-06	-1.62964	-1.45065	1.52162e-05	-1.63013	-1.44637
54728350	chr19:54728350:T:C	9.49983e-07	-1.61624	-1.44595	6.37805e-06	-1.62945	-1.44702	1.52758e-05	-1.62995	-1.44264
54728395	chr19:54728395:A:G	1.03464e-06	-1.46806	-1.50877	7.43309e-06	-1.40883	-1.51457	1.79472e-05	-1.40441	-1.50701
54728648	chr19:54728648:T:C	1.66858e-06	-0.963249	-1.53566	1.20295e-05	-0.903819	-1.53816	2.89624e-05	-0.897025	-1.53583
54728675	chr19:54728675:G:A	8.41655e-06	-1.30275e-10	-0.880684	5.83435e-05	-1.30275e-10	-0.86299	0.000139173	-1.30275e-10	-0.863142
54728685	chr19:54728685:A:C	8.86983e-07	-1.60415	-1.52667	6.00794e-06	-1.60855	-1.52771	1.43259e-05	-1.60872	-1.52807
54728867	chr19:54728867:A:G	8.79106e-07	-1.61935	-1.52038	5.95921e-06	-1.6227	-1.5217	1.42091e-05	-1.62284	-1.52213
54728881	chr19:54728881:G:T	1.73122e-06	-0.925509	-1.53655	1.25234e-05	-0.863401	-1.53834	3.01356e-05	-0.856462	-1.53669
54729000	chr19:54729000:AAGAC:A	4.59238e-06	-1.62984	0.143356	2.82675e-05	-1.63419	0.0465694	7.49203e-05	-1.63381	0.15138
54729153	chr19:54729153:A:G	8.86448e-07	-1.59641	-1.53501	5.93532e-06	-1.61127	-1.53714	1.41657e-05	-1.61189	-1.53615
54729485	chr19:54729485:T:C	9.91371e-07	-1.48244	-1.53711	7.10169e-06	-1.43304	-1.53597	1.69819e-05	-1.42917	-1.53754
54729529	chr19:54729529:G:A	5.26621e-06	-1.30275e-10	-1.34957	3.51335e-05	-1.30275e-10	-1.37018	8.5305e-05	-1.30275e-10	-1.35262
54729575	chr19:54729575:C:T	5.13141e-06	-1.30275e-10	-1.3755	3.42833e-05	-1.30275e-10	-1.39468	8.3133e-05	-1.30275e-10	-1.37841
54729614	chr19:54729614:G:A	8.94486e-07	-1.5845	-1.53789	5.9882e-06	-1.60119	-1.53836	1.4278e-05	-1.6019	-1.53824
54729641	chr19:54729641:A:G	9.49153e-07	-1.61078	-1.45229	6.36598e-06	-1.62567	-1.4527	1.52334e-05	-1.62622	-1.44914
54729706	chr19:54729706:A:C	1.6629e-06	-0.969685	-1.53264	1.19637e-05	-0.91056	-1.5369	2.88522e-05	-0.903806	-1.53286
54729774	chr19:54729774:G:A	7.25308e-06	-1.30275e-10	-1.02946	4.89182e-05	-1.30275e-10	-1.03919	0.000118459	-1.30275e-10	-1.02429
54729912	chr19:54729912:C:T	9.98037e-07	-1.51509	-1.49776	7.11025e-06	-1.48585	-1.48195	1.67299e-05	-1.48311	-1.49855
54730241	chr19:54730241:G:T	4.27706e-06	-1.55762	-5.17887e-10	2.94901e-05	-1.54528	-5.17887e-10	7.03811e-05	-1.54493	-5.17887e-10
54730428	chr19:54730428:G:T	5.84976e-06	-1.30275e-10	-1.24448	4.07371e-05	-1.30275e-10	-1.2222	9.63123e-05	-1.30275e-10	-1.23126
54730469	chr19:54730469:T:G	9.30148e-07	-1.63162	-1.45168	6.27487e-06	-1.63922	-1.45356	1.50373e-05	-1.63947	-1.44886
54730645	chr19:54730645:G:A	4.75445e-06	-1.30275e-10	-1.4518	3.2583e-05	-1.30275e-10	-1.44555	7.74105e-05	-1.30275e-10	-1.44973
54731091	chr19:54731091:C:T	4.68403e-06	-1.30275e-10	-1.46673	3.224e-05	-1.30275e-10	-1.45613	7.6632e-05	-1.30275e-10	-1.45984
54731365	chr19:54731365:A:G	5.13169e-06	-1.64213	0.266686	3.11935e-05	-1.64234	0.153208	8.35618e-05	-1.64237	0.269098
54731502	chr19:54731502:A:T	9.48217e-07	-1.63307	-1.43098	6.56031e-06	-1.63851	-1.40979	1.5457e-05	-1.63871	-1.42208
54731736	chr19:54731736:C:T	1.46733e-06	-1.55941	-1.06803	9.88461e-06	-1.55074	-1.08762	2.40387e-05	-1.5503	-1.06889
54731752	chr19:54731752:C:T	2.1049e-06	-1.39948	-0.867138	1.3306e-05	-1.46823	-0.872893	3.22644e-05	-1.47185	-0.853038
54731828	chr19:54731828:C:T	5.05602e-06	-1.0035	-0.386803	3.25053e-05	-1.06509	-0.38284	7.89056e-05	-1.06042	-0.370183
54731904	chr19:54731904:A:G	4.63533e-06	-1.30275e-10	-1.47718	3.17446e-05	-1.30275e-10	-1.47162	7.54446e-05	-1.30275e-10	-1.47546
54731963	chr19:54731963:T:C	4.71486e-06	-1.30275e-10	-1.46016	3.24845e-05	-1.30275e-10	-1.44857	7.71343e-05	-1.30275e-10	-1.45331
54732285	chr19:54732285:C:T	1.26166e-05	-1.30275e-10	-0.475874	8.49301e-05	-1.30275e-10	-0.48751	0.000204777	-1.30275e-10	-0.476937
54732430	chr19:54732430:AT:A	1.06062e-06	-1.64035	-1.31168	7.47929e-06	-1.63588	-1.28132	1.7535e-05	-1.63561	-1.29905
54732593	chr19:54732593:T:C	1.42579e-06	-1.55437	-1.10179	9.65024e-06	-1.54348	-1.11887	2.33051e-05	-1.5428	-1.10739
54732778	chr19:54732778:G:A	8.00507e-06	-1.26573	0.334916	5.63552e-05	-1.31661	0.41895	0.000128045	-1.31454	0.368064
54732798	chr19:54732798:A:G	1.5597e-06	-1.36758	-1.19881	1.06289e-05	-1.35235	-1.21341	2.57549e-05	-1.35199	-1.19825
54732804	chr19:54732804:A:G	1.60477e-06	-1.34168	-1.19622	1.09449e-05	-1.32546	-1.21101	2.65263e-05	-1.32506	-1.19567
54732811	chr19:54732811:T:C	1.58042e-06	-1.35966	-1.19353	1.07911e-05	-1.34325	-1.20737	2.61267e-05	-1.3429	-1.193
54732818	chr19:54732818:C:T	4.91085e-06	-1.30275e-10	-1.41944	3.30962e-05	-1.30275e-10	-1.42992	7.95089e-05	-1.30275e-10	-1.42299
54732857	chr19:54732857:A:G	2.1236e-06	-1.55524	-0.702529	1.30266e-05	-1.58668	-0.77566	3.32078e-05	-1.58659	-0.709478
54732861	chr19:54732861:T:G	3.3192e-06	-1.32477	-0.486394	1.95219e-05	-1.38824	-0.569563	5.03364e-05	-1.38717	-0.492962
54732878	chr19:54732878:C:A	5.02227e-06	-1.56087	0.163864	3.61977e-05	-1.5836	0.243259	8.24645e-05	-1.58312	0.19663
54732919	chr19:54732919:T:A	4.42984e-06	-1.30275e-10	-1.52252	3.02914e-05	-1.30275e-10	-1.51848	7.22032e-05	-1.30275e-10	-1.51937
54732922	chr19:54732922:C:T	1.79211e-06	-1.43102	-0.996471	1.17994e-05	-1.47175	-0.989539	2.79746e-05	-1.47121	-0.996348
54732937	chr19:54732937:A:C	1.11746e-06	-1.62389	-1.27593	7.95179e-06	-1.61254	-1.2434	1.8305e-05	-1.61117	-1.28051
54733070	chr19:54733070:G:A	1.74164e-06	-1.44013	-1.01593	1.19351e-05	-1.41525	-1.03461	2.91873e-05	-1.41287	-1.01225
54733135	chr19:54733135:T:A	2.21284e-05	-1.30275e-10	0.0859794	0.000149297	-1.30275e-10	0.076597	0.000363649	-1.30275e-10	0.0973329
54733177	chr19:54733177:A:C	1.85333e-05	-1.17547	1.08416	0.000139177	-1.12978	1.13619	0.000325523	-1.12667	1.11325
54733611	chr19:54733611:G:A	5.68759e-06	-1.30275e-10	-1.2726	3.95651e-05	-1.30275e-10	-1.25139	9.26038e-05	-1.30275e-10	-1.27053
54733691	chr19:54733691:G:A	4.69376e-06	-1.30275e-10	-1.46465	3.21783e-05	-1.30275e-10	-1.45805	7.62571e-05	-1.30275e-10	-1.46475
54733752	chr19:54733752:G:A	7.40734e-06	0.523928	-1.53234	5.2445e-05	0.565461	-1.53503	0.000123885	0.553926	-1.53343
54733819	chr19:54733819:A:G	4.36042e-06	-1.30275e-10	-1.53832	2.96963e-05	-1.30275e-10	-1.53832	7.08463e-05	-1.30275e-10	-1.53834
54733859	chr19:54733859:A:G	1.03849e-05	-1.30275e-10	-0.670527	6.79587e-05	-1.30275e-10	-0.710439	0.000168109	-1.30275e-10	-0.674242
54733894	chr19:54733894:G:C	4.37088e-06	-1.30275e-10	-1.53592	2.97401e-05	-1.30275e-10	-1.53684	7.10432e-05	-1.30275e-10	-1.53557
54734024	chr19:54734024:A:T	4.37761e-06	-1.30275e-10	-1.53438	2.98541e-05	-1.30275e-10	-1.53302	7.12181e-05	-1.30275e-10	-1.53311
54734271	chr19:54734271:C:T	1.72458e-06	-1.45597	-1.00993	1.24024e-05	-1.41433	-0.997119	2.94238e-05	-1.41121	-1.00584
54734683	chr19:54734683:C:A	2.43003e-06	-0.632806	-1.49017	1.70345e-05	-0.578284	-1.51581	4.10394e-05	-0.581667	-1.50266
54734710	chr19:54734710:G:T	1.17036e-06	-1.32664	-1.52694	8.15572e-06	-1.30409	-1.52653	1.95826e-05	-1.29919	-1.52503
54734722	chr19:54734722:G:T	1.19941e-06	-1.30195	-1.52711	8.36384e-06	-1.27873	-1.52669	2.00859e-05	-1.27364	-1.5252
54734772	chr19:54734772:A:G	1.52481e-06	-1.36268	-1.22633	1.09653e-05	-1.31459	-1.22001	2.61797e-05	-1.3108	-1.22307
54734798	chr19:54734798:G:A	1.68121e-06	-1.45955	-1.03182	1.20485e-05	-1.41981	-1.02059	2.8608e-05	-1.41674	-1.02843
54734839	chr19:54734839:C:G	1.70189e-06	-1.1385	-1.34065	1.25355e-05	-1.06593	-1.33484	2.98394e-05	-1.05847	-1.34455
54734846	chr19:54734846:G:A	3.96201e-06	-1.63413	-5.17887e-10	2.68781e-05	-1.63803	-5.17887e-10	6.41189e-05	-1.63812	-5.17887e-10
54734872	chr19:54734872:C:T	5.39437e-06	-1.32553	-5.17887e-10	3.87584e-05	-1.27199	-5.17887e-10	9.29198e-05	-1.26712	-5.17887e-10
54734888	chr19:54734888:T:C	1.43938e-06	-1.43992	-1.20676	1.02967e-05	-1.39945	-1.19807	2.45056e-05	-1.39616	-1.20379
54734926	chr19:54734926:G:A	1.45025e-06	-1.54077	-1.09838	1.02526e-05	-1.51183	-1.08998	2.43903e-05	-1.50952	-1.09515
54734936	chr19:54734936:A:G	1.78802e-06	-1.15883	-1.27094	1.31544e-05	-1.08797	-1.26461	3.13149e-05	-1.08057	-1.27419
54734983	chr19:54734983:A:C	1.6373e-06	-1.38732	-1.13052	1.17893e-05	-1.34237	-1.11978	2.80181e-05	-1.33872	-1.12728
54735041	chr19:54735041:G:T	1.60892e-06	-1.40744	-1.12788	1.15638e-05	-1.36439	-1.11706	2.74789e-05	-1.36087	-1.12457
54735144	chr19:54735144:G:T	6.46786e-06	-1.30275e-10	-1.14404	4.24894e-05	-1.30275e-10	-1.18009	0.000105787	-1.30275e-10	-1.13743
54735272	chr19:54735272:C:T	5.24995e-06	-1.30275e-10	-1.35267	3.61216e-05	-1.30275e-10	-1.34245	8.53979e-05	-1.30275e-10	-1.35153
54735430	chr19:54735430:T:A	4.12892e-06	-0.0915834	-1.50129	2.77679e-05	-0.0893674	-1.51609	6.65563e-05	-0.09302	-1.50779
54735444	chr19:54735444:T:A	2.43421e-06	-0.626696	-1.49457	1.70559e-05	-0.574054	-1.51879	4.1058e-05	-0.577434	-1.50644
54735515	chr19:54735515:T:C	1.83656e-06	-1.13701	-1.26598	1.35365e-05	-1.06419	-1.25976	3.2232e-05	-1.05663	-1.26927
54735553	chr19:54735553:C:T	1.12653e-06	-1.38522	-1.50652	7.83437e-06	-1.36516	-1.50566	1.88186e-05	-1.36074	-1.50327
54735620	chr19:54735620:C:G	1.65469e-06	-1.22265	-1.28462	1.21292e-05	-1.15609	-1.27763	2.88424e-05	-1.1492	-1.28781
54735632	chr19:54735632:A:G	1.52569e-06	-1.27203	-1.31641	1.11362e-05	-1.20926	-1.30988	2.64901e-05	-1.20276	-1.31932
54735653	chr19:54735653:A:T	1.58303e-06	-1.26478	-1.28676	1.15648e-05	-1.20246	-1.27891	2.74701e-05	-1.19585	-1.28991
54735664	chr19:54735664:A:G	1.78584e-06	-1.18533	-1.24566	1.30901e-05	-1.1164	-1.24109	3.12027e-05	-1.10925	-1.2491
54735744	chr19:54735744:T:C	1.29254e-06	-1.49763	-1.25664	9.20463e-06	-1.45949	-1.25014	2.19304e-05	-1.45683	-1.25415
54735839	chr19:54735839:A:G	4.99195e-06	-1.30275e-10	-1.40306	3.29684e-05	-1.30275e-10	-1.43379	8.00684e-05	-1.30275e-10	-1.41597
54735882	chr19:54735882:C:G	3.03679e-05	-1.30275e-10	0.402501	0.000211109	-1.30275e-10	0.423036	0.00048621	-1.30275e-10	0.387784
54735918	chr19:54735918:G:C	1.64343e-06	-1.09159	-1.42251	1.14645e-05	-1.0665	-1.42358	2.77193e-05	-1.06037	-1.41636
54736515	chr19:54736515:G:A	1.74676e-06	-1.10667	-1.34645	1.28869e-05	-1.0325	-1.34063	3.07169e-05	-1.0247	-1.34934
54736754	chr19:54736754:T:G	1.62013e-06	-1.0714	-1.45698	1.12945e-05	-1.04135	-1.46367	2.66097e-05	-1.04436	-1.47322
54736785	chr19:54736785:A:G	1.69987e-06	-1.46117	-1.01916	1.2372e-05	-1.42517	-0.988728	2.88606e-05	-1.42219	-1.01419
54736854	chr19:54736854:T:TA	4.59788e-06	-1.48529	-5.17887e-10	3.15029e-05	-1.47926	-5.17887e-10	7.53765e-05	-1.47636	-5.17887e-10
54736948	chr19:54736948:G:A	1.08116e-06	-1.4564	-1.47645	7.4935e-06	-1.43872	-1.47658	1.78933e-05	-1.43489	-1.47954
54737056	chr19:54737056:A:G	9.21546e-06	-1.30275e-10	-0.790002	6.66197e-05	-1.30275e-10	-0.730338	0.000151463	-1.30275e-10	-0.778515
54737312	chr19:54737312:C:G	2.1452e-05	0.0549338	-5.17887e-10	0.000147909	0.0672561	-5.17887e-10	0.000355287	0.0740706	-5.17887e-10
54737366	chr19:54737366:A:C	1.15112e-06	-1.46621	-1.40394	8.1344e-06	-1.46877	-1.36447	1.8847e-05	-1.46852	-1.39398
54737392	chr19:54737392:A:G	1.66765e-06	-1.39901	-1.10046	1.20407e-05	-1.35301	-1.08804	2.85805e-05	-1.34939	-1.09674
54737408	chr19:54737408:T:C	1.84973e-06	-1.17048	-1.22537	1.36192e-05	-1.09931	-1.21855	3.24024e-05	-1.09202	-1.2286
54752694	chr19:54752694:C:T	7.01298e-06	-1.30275e-10	-1.06312	4.90544e-05	-1.30275e-10	-1.03641	0.000116166	-1.30275e-10	-1.04384
54753970	chr19:54753970:G:T	4.67582e-06	-1.30275e-10	-1.46848	3.22343e-05	-1.30275e-10	-1.45631	7.65274e-05	-1.30275e-10	-1.46121
54753977	chr19:54753977:C:T	6.13721e-06	-1.30275e-10	-1.19651	4.14636e-05	-1.30275e-10	-1.20452	9.95452e-05	-1.30275e-10	-1.19824
54754013	chr19:54754013:T:G	5.97929e-06	-1.30275e-10	-1.22258	4.21918e-05	-1.30275e-10	-1.18711	9.8532e-05	-1.30275e-10	-1.20848
54754381	chr19:54754381:C:G	8.05121e-06	-1.30275e-10	-0.925061	5.41721e-05	-1.30275e-10	-0.937174	0.000130093	-1.30275e-10	-0.93061
54755957	chr19:54755957:G:A	4.67033e-06	-1.30275e-10	-1.46965	3.18902e-05	-1.30275e-10	-1.46704	7.58471e-05	-1.30275e-10	-1.47014
54763907	chr19:54763907:T:A	6.04394e-06	-1.30275e-10	-1.21183	3.93159e-05	-1.30275e-10	-1.25771	9.85122e-05	-1.30275e-10	-1.20868
54764928	chr19:54764928:T:C	1.83535e-05	-1.30275e-10	-0.101064	0.000142924	-1.30275e-10	0.0329726	0.000309199	-1.30275e-10	-0.0648726
54764929	chr19:54764929:G:A	4.66797e-06	-1.47016	-5.17887e-10	3.15278e-05	-1.47847	-5.17887e-10	7.50171e-05	-1.48114	-5.17887e-10
54765353	chr19:54765353:G:C	4.54954e-06	-1.30275e-10	-1.49586	3.1552e-05	-1.30275e-10	-1.4777	7.40505e-05	-1.30275e-10	-1.49411
54765460	chr19:54765460:A:G	5.18986e-06	-1.30275e-10	-1.36418	3.64153e-05	-1.30275e-10	-1.33435	8.4066e-05	-1.30275e-10	-1.36725
54766047	chr19:54766047:G:C	5.0498e-06	-1.30275e-10	-1.39154	3.49711e-05	-1.30275e-10	-1.37482	8.19528e-05	-1.30275e-10	-1.39271
54766207	chr19:54766207:A:G	6.0235e-06	-1.30275e-10	-1.21522	4.09759e-05	-1.30275e-10	-1.21635	9.80763e-05	-1.30275e-10	-1.21311
54768058	chr19:54768058:A:C	4.9638e-06	-1.30275e-10	-1.40871	3.26663e-05	-1.30275e-10	-1.443	8.05455e-05	-1.30275e-10	-1.41003
54768149	chr19:54768149:T:C	5.94579e-06	-1.30275e-10	-1.2282	4.09997e-05	-1.30275e-10	-1.21577	9.59036e-05	-1.30275e-10	-1.23551
54783191	chr19:54783191:A:G	8.13876e-06	-1.30275e-10	-0.914246	5.66299e-05	-1.30275e-10	-0.892803	0.000133122	-1.30275e-10	-0.90759
54792582	chr19:54792582:G:A	4.79632e-06	-1.30275e-10	-1.44304	3.36114e-05	-1.30275e-10	-1.41447	7.82622e-05	-1.30275e-10	-1.43879
54792628	chr19:54792628:C:T	1.89371e-05	-1.30275e-10	-0.069762	0.000134109	-1.30275e-10	-0.0306889	0.000312194	-1.30275e-10	-0.055233
54792986	chr19:54792986:C:T	7.68769e-06	-1.30275e-10	-0.971265	5.44559e-05	-1.30275e-10	-0.931948	0.000126689	-1.30275e-10	-0.957119
54793034	chr19:54793034:C:A	8.79021e-06	-1.25354	0.416298	6.06368e-05	-1.31594	0.491502	0.000144365	-1.30896	0.482452
54793633	chr19:54793633:C:T	9.20534e-06	-1.21362	0.422517	6.33334e-05	-1.27919	0.498261	0.000150757	-1.27182	0.488638
54793716	chr19:54793716:G:A	5.31878e-06	-0.485781	-0.85386	3.36421e-05	-0.518554	-0.895007	8.55015e-05	-0.500224	-0.850098
54794127	chr19:54794127:G:A	1.31145e-06	-1.36292	-1.37683	8.95443e-06	-1.35952	-1.37767	2.13483e-05	-1.35846	-1.37943
54794427	chr19:54794427:G:A	1.41898e-06	-1.63974	-1.02121	1.06513e-05	-1.63845	-0.925208	2.35115e-05	-1.63793	-1.00343
54794782	chr19:54794782:G:T	1.65722e-05	-1.30275e-10	-0.203156	0.000115908	-1.30275e-10	-0.17654	0.000272658	-1.30275e-10	-0.19064
54794831	chr19:54794831:T:C	1.62806e-06	-1.63881	-0.884686	1.23409e-05	-1.63738	-0.779039	2.70131e-05	-1.63679	-0.865738
54794870	chr19:54794870:T:A	1.05564e-05	-1.14451	0.490357	7.25228e-05	-1.2154	0.569957	0.000172332	-1.20743	0.558001
54795193	chr19:54795193:T:G	1.92386e-06	-1.63851	-0.718042	1.47741e-05	-1.63707	-0.599387	3.20036e-05	-1.63647	-0.696541
54795231	chr19:54795231:A:G	4.51219e-06	-1.30275e-10	-1.5041	3.06879e-05	-1.30275e-10	-1.50547	7.35046e-05	-1.30275e-10	-1.50151
54795353	chr19:54795353:G:A	2.18045e-05	-1.62989	1.70112	0.000134137	-1.63262	1.60214	0.000338753	-1.63318	1.6596
54795456	chr19:54795456:A:G	9.20811e-07	-1.5756	-1.51779	6.13593e-06	-1.58995	-1.52522	1.47524e-05	-1.58923	-1.51822
54795633	chr19:54795633:A:C	9.40496e-07	-1.53564	-1.53659	6.27638e-06	-1.55428	-1.53826	1.50106e-05	-1.55332	-1.53678
54795755	chr19:54795755:C:T	2.07079e-06	-1.59706	-0.685896	1.31135e-05	-1.60075	-0.75494	3.28598e-05	-1.59978	-0.706825
54796067	chr19:54796067:C:T	7.88844e-06	-1.19559	0.250108	5.40583e-05	-1.26274	0.323463	0.000128777	-1.25521	0.314437
54796198	chr19:54796198:A:T	7.13424e-06	-1.30275e-10	-1.04598	4.68346e-05	-1.30275e-10	-1.08272	0.000114983	-1.30275e-10	-1.05407
54796266	chr19:54796266:G:A	5.71933e-06	-0.322296	-0.944737	3.62039e-05	-0.357597	-0.982577	9.18071e-05	-0.338019	-0.941148
54796338	chr19:54796338:T:C	5.36101e-06	-1.30275e-10	-1.33173	3.67459e-05	-1.30275e-10	-1.32531	8.73411e-05	-1.30275e-10	-1.32903
54796415	chr19:54796415:A:G	5.8347e-06	0.250069	-1.49713	3.86185e-05	0.231108	-1.50672	9.39156e-05	0.239963	-1.49642
54796523	chr19:54796523:T:C	9.41547e-06	-1.22562	0.457091	6.48601e-05	-1.29099	0.533887	0.000154379	-1.28356	0.524114
54796964	chr19:54796964:G:A	8.41478e-06	-1.30275e-10	-0.880894	5.73814e-05	-1.30275e-10	-0.879619	0.000137589	-1.30275e-10	-0.874587
54797048	chr19:54797048:T:A	1.07094e-05	-1.16963	0.529863	7.31471e-05	-1.23871	0.601843	0.000175007	-1.23099	0.596955
54797051	chr19:54797051:AG:A	9.61105e-06	-1.19048	0.442512	6.60695e-05	-1.25793	0.519297	0.000157272	-1.25035	0.509471
54797098	chr19:54797098:G:A	9.8226e-07	-1.517	-1.51179	6.61628e-06	-1.52104	-1.51876	1.58773e-05	-1.51817	-1.5158
54797913	chr19:54797913:C:T	1.25685e-06	-1.244	-1.53828	8.40756e-06	-1.2621	-1.53811	2.0051e-05	-1.26271	-1.53787
54798696	chr19:54798696:A:T	4.3625e-06	-1.30275e-10	-1.53784	2.9771e-05	-1.30275e-10	-1.53581	7.08759e-05	-1.30275e-10	-1.53793
54799120	chr19:54799120:A:C	9.34696e-07	-1.5529	-1.52552	6.22394e-06	-1.56968	-1.53125	1.49413e-05	-1.56882	-1.52591
54799265	chr19:54799265:A:C	1.11259e-05	-1.17995	0.578344	7.65598e-05	-1.24868	0.657417	0.000182193	-1.241	0.647205
54799646	chr19:54799646:A:G	1.15384e-06	-1.42003	-1.44776	7.87466e-06	-1.42464	-1.44105	1.86356e-05	-1.42312	-1.45066
54799733	chr19:54799733:T:C	1.15414e-06	-1.46411	-1.40342	7.88994e-06	-1.4684	-1.39535	1.86313e-05	-1.46704	-1.40697
54799764	chr19:54799764:G:A	1.20509e-06	-1.42751	-1.39682	8.23802e-06	-1.4321	-1.38848	1.9449e-05	-1.43061	-1.40045
54799817	chr19:54799817:GACTGCATGTCC:G	1.19694e-06	-1.40499	-1.42612	8.17597e-06	-1.40953	-1.41861	1.93279e-05	-1.40798	-1.42933
54799911	chr19:54799911:A:G	1.31443e-06	-1.43852	-1.29896	8.89776e-06	-1.48686	-1.25668	2.06364e-05	-1.48779	-1.28401
54799923	chr19:54799923:A:C	1.16258e-06	-1.43156	-1.42868	7.93666e-06	-1.43636	-1.42149	1.87664e-05	-1.4349	-1.43189
54799949	chr19:54799949:T:C	1.19939e-06	-1.42705	-1.40202	8.19442e-06	-1.43176	-1.39412	1.93541e-05	-1.43027	-1.40568
54800136	chr19:54800136:C:T	9.42446e-07	-1.53186	-1.53831	6.30644e-06	-1.55099	-1.53678	1.50376e-05	-1.55003	-1.53827
54800363	chr19:54800363:T:G	4.01236e-06	-1.6215	-5.17887e-10	2.73072e-05	-1.62219	-5.17887e-10	6.52142e-05	-1.62118	-5.17887e-10
54800417	chr19:54800417:A:G	1.22136e-06	-1.28286	-1.52806	8.15852e-06	-1.30073	-1.52955	1.94352e-05	-1.30117	-1.5306
54800956	chr19:54800956:G:A	1.2818e-06	-1.47623	-1.28639	8.73128e-06	-1.5194	-1.24302	2.02403e-05	-1.52023	-1.27095
54801018	chr19:54801018:C:T	5.16811e-06	-0.451243	-0.917135	3.28071e-05	-0.484262	-0.954431	8.31039e-05	-0.465564	-0.913201
54801167	chr19:54801167:A:G	9.04206e-06	-1.22571	0.416713	6.21618e-05	-1.29073	0.49113	0.000148148	-1.28349	0.482845
54801543	chr19:54801543:G:T	1.19012e-06	-1.46404	-1.37279	8.13945e-06	-1.46773	-1.36489	1.9207e-05	-1.46637	-1.37722
54801642	chr19:54801642:AT:A	1.17969e-06	-1.41745	-1.42818	8.05063e-06	-1.42216	-1.42143	1.90449e-05	-1.42066	-1.43139
54801698	chr19:54801698:G:C	1.20981e-06	-1.28276	-1.53766	8.09186e-06	-1.30046	-1.53802	1.9294e-05	-1.30088	-1.53818
54801760	chr19:54801760:T:C	1.10874e-06	-1.43282	-1.47483	7.55828e-06	-1.43729	-1.46941	1.79148e-05	-1.43585	-1.47738
54802354	chr19:54802354:C:T	1.15907e-06	-1.4193	-1.44396	7.90668e-06	-1.42446	-1.43717	1.87084e-05	-1.42291	-1.44697
54802427	chr19:54802427:G:T	9.90057e-06	-0.169359	-0.548933	6.17823e-05	-0.193286	-0.612436	0.000161143	-0.17155	-0.545015
54802639	chr19:54802639:T:C	1.14731e-06	-1.43202	-1.44144	7.82768e-06	-1.4371	-1.43458	1.85203e-05	-1.43559	-1.44439
54802679	chr19:54802679:G:A	1.13846e-06	-1.42604	-1.45516	7.75821e-06	-1.43126	-1.44933	1.83796e-05	-1.42973	-1.45789
54802832	chr19:54802832:A:G	6.1571e-06	0.288732	-1.48201	4.07728e-05	0.270845	-1.49217	9.92481e-05	0.279898	-1.48113
54803043	chr19:54803043:T:C	4.50284e-06	-1.30275e-10	-1.50618	3.04669e-05	-1.30275e-10	-1.5127	7.29936e-05	-1.30275e-10	-1.50849
54803290	chr19:54803290:G:T	4.85763e-06	-1.30275e-10	-1.43033	3.32933e-05	-1.30275e-10	-1.42398	7.91771e-05	-1.30275e-10	-1.42717
54803423	chr19:54803423:C:T	4.52743e-06	-1.30275e-10	-1.50073	3.0606e-05	-1.30275e-10	-1.50814	7.34574e-05	-1.30275e-10	-1.50215
54803442	chr19:54803442:G:C	9.44878e-07	-1.54151	-1.52607	6.2829e-06	-1.56014	-1.53137	1.50774e-05	-1.55918	-1.52648
54803494	chr19:54803494:T:C	9.16188e-07	-1.56222	-1.5362	6.12838e-06	-1.57843	-1.53798	1.46569e-05	-1.57759	-1.53635
54803852	chr19:54803852:C:G	3.03162e-06	-0.68882	-1.21297	1.82807e-05	-0.758818	-1.26467	4.67758e-05	-0.743903	-1.20959
54803985	chr19:54803985:A:G	5.78545e-06	0.250801	-1.50634	3.84071e-05	0.233104	-1.5142	9.32151e-05	0.242028	-1.50597
54804161	chr19:54804161:C:T	1.84526e-06	-0.863289	-1.53497	1.31406e-05	-0.81982	-1.53381	3.13919e-05	-0.817841	-1.53447
54804542	chr19:54804542:C:G	5.08112e-06	0.124803	-1.51016	3.37718e-05	0.10845	-1.51816	8.19613e-05	0.117131	-1.50974
54804576	chr19:54804576:A:G	3.97249e-06	-1.63149	-5.17887e-10	2.70426e-05	-1.63192	-5.17887e-10	6.45223e-05	-1.63185	-5.17887e-10
54804595	chr19:54804595:G:A	4.59036e-06	-1.30275e-10	-1.48693	3.06998e-05	-1.30275e-10	-1.50508	7.38609e-05	-1.30275e-10	-1.49667
54804637	chr19:54804637:C:T	4.05146e-06	-1.61181	-5.17887e-10	2.74958e-05	-1.6153	-5.17887e-10	6.5669e-05	-1.61423	-5.17887e-10
54804874	chr19:54804874:A:G	9.81372e-07	-1.58244	-1.44725	6.98078e-06	-1.5755	-1.41068	1.61461e-05	-1.57719	-1.43999
54805365	chr19:54805365:T:C	1.22735e-06	-1.45071	-1.35532	8.90642e-06	-1.43627	-1.30629	2.03855e-05	-1.43907	-1.34497
54805570	chr19:54805570:C:A	1.56256e-06	-1.41496	-1.1496	1.06692e-05	-1.46702	-1.09496	2.45422e-05	-1.46796	-1.1305
54805645	chr19:54805645:C:T	9.07627e-07	-1.57481	-1.53299	6.07045e-06	-1.58971	-1.5362	1.45379e-05	-1.58896	-1.53314
54805821	chr19:54805821:G:A	5.30144e-06	-0.607606	-0.735299	3.38186e-05	-0.630707	-0.777623	8.61621e-05	-0.612981	-0.729645
54806001	chr19:54806001:G:A	9.07266e-07	-1.58252	-1.52568	6.06035e-06	-1.59657	-1.53101	1.45426e-05	-1.59587	-1.5259
54806178	chr19:54806178:G:A	4.40269e-06	-1.30275e-10	-1.52867	3.00599e-05	-1.30275e-10	-1.52615	7.1396e-05	-1.30275e-10	-1.53061
54806420	chr19:54806420:C:G	1.01265e-05	-1.30275e-10	-0.695728	7.14564e-05	-1.30275e-10	-0.660252	0.000163604	-1.30275e-10	-0.701406
54806706	chr19:54806706:G:T	4.47479e-06	-1.30275e-10	-1.51242	3.00547e-05	-1.30275e-10	-1.52632	7.23537e-05	-1.30275e-10	-1.51729
54806708	chr19:54806708:A:G	4.63347e-06	-1.30275e-10	-1.47758	3.08479e-05	-1.30275e-10	-1.50027	7.47166e-05	-1.30275e-10	-1.48515
54806730	chr19:54806730:G:C	4.88818e-06	-1.30275e-10	-1.42406	3.28753e-05	-1.30275e-10	-1.43662	7.9231e-05	-1.30275e-10	-1.42649
54806736	chr19:54806736:G:A	1.87294e-06	-1.58813	-0.795246	1.23924e-05	-1.57214	-0.840121	3.02377e-05	-1.57205	-0.817715
54806987	chr19:54806987:C:T	8.10246e-06	-1.25575	0.337029	5.59665e-05	-1.31947	0.414884	0.000132827	-1.31232	0.402511
54807170	chr19:54807170:C:T	8.96605e-07	-1.5876	-1.53242	6.00431e-06	-1.601	-1.53587	1.4381e-05	-1.60033	-1.53262
54807186	chr19:54807186:C:T	1.29355e-06	-1.22011	-1.53339	8.63496e-06	-1.23914	-1.53438	2.05804e-05	-1.23961	-1.5349
54807205	chr19:54807205:A:T	9.84559e-07	-1.58318	-1.44327	7.00853e-06	-1.57616	-1.40605	1.61996e-05	-1.57784	-1.43603
54807249	chr19:54807249:T:A	9.5997e-07	-1.53857	-1.51316	6.5096e-06	-1.54789	-1.50817	1.54299e-05	-1.54815	-1.5144
54807705	chr19:54807705:T:C	4.88858e-06	-0.461022	-0.962959	3.10245e-05	-0.494417	-1.00014	7.85492e-05	-0.475868	-0.959263
54807744	chr19:54807744:T:C	9.37807e-07	-1.55715	-1.51794	6.23618e-06	-1.57406	-1.52491	1.49898e-05	-1.57321	-1.51828
54807818	chr19:54807818:T:C	4.98217e-06	0.0902732	-1.49529	3.30785e-05	0.0749712	-1.50543	8.04278e-05	0.0833522	-1.49485
54808115	chr19:54808115:T:C	4.37136e-06	-1.30275e-10	-1.53581	2.96979e-05	-1.30275e-10	-1.53826	7.10024e-05	-1.30275e-10	-1.53614
54808145	chr19:54808145:G:T	9.14434e-07	-1.56922	-1.53111	6.10722e-06	-1.58479	-1.53508	1.46369e-05	-1.58401	-1.53131
54808515	chr19:54808515:G:C	4.60885e-06	-1.48291	-5.17887e-10	3.12746e-05	-1.48653	-5.17887e-10	7.48589e-05	-1.48325	-5.17887e-10
54808545	chr19:54808545:C:T	9.08725e-07	-1.58185	-1.52475	6.06809e-06	-1.59601	-1.53028	1.45636e-05	-1.59531	-1.52502
54808591	chr19:54808591:C:T	2.07538e-06	-1.5158	-0.764947	1.35986e-05	-1.49557	-0.823798	3.35642e-05	-1.49559	-0.789807
54808745	chr19:54808745:T:G	9.16983e-07	-1.57599	-1.52156	6.11544e-06	-1.59076	-1.52776	1.46874e-05	-1.59001	-1.52186
54808812	chr19:54808812:C:A	1.17547e-06	-1.31836	-1.53086	7.86369e-06	-1.33501	-1.53207	1.87407e-05	-1.33542	-1.53274
54809057	chr19:54809057:G:A	5.96532e-06	-1.30275e-10	-1.22492	4.07033e-05	-1.30275e-10	-1.22303	9.66627e-05	-1.30275e-10	-1.22763
54809237	chr19:54809237:A:G	9.02597e-07	-1.58506	-1.52831	6.03485e-06	-1.59884	-1.53295	1.44717e-05	-1.59815	-1.52851
54809472	chr19:54809472:T:A	1.28143e-06	-1.63934	-1.12357	9.51544e-06	-1.63819	-1.03824	2.11875e-05	-1.63765	-1.10779
54809529	chr19:54809529:C:G	4.54078e-06	-1.30275e-10	-1.49779	3.1406e-05	-1.30275e-10	-1.48234	7.39433e-05	-1.30275e-10	-1.49556
54809572	chr19:54809572:C:G	5.329e-06	-1.30275e-10	-1.33772	3.58015e-05	-1.30275e-10	-1.35135	8.70858e-05	-1.30275e-10	-1.33196
54809822	chr19:54809822:A:G	4.52506e-06	-1.30275e-10	-1.50125	3.06235e-05	-1.30275e-10	-1.50757	7.33559e-05	-1.30275e-10	-1.50353
54809941	chr19:54809941:T:C	1.39157e-06	-1.59832	-1.08213	9.48248e-06	-1.59572	-1.08417	2.27615e-05	-1.59752	-1.07626
54810058	chr19:54810058:G:A	9.7706e-07	-1.49847	-1.53562	6.54501e-06	-1.51877	-1.53186	1.55774e-05	-1.51759	-1.53544
54810142	chr19:54810142:A:G	9.86942e-07	-1.54681	-1.47722	6.71595e-06	-1.55577	-1.46908	1.58603e-05	-1.55606	-1.47897
54810151	chr19:54810151:C:T	6.4982e-06	-0.495311	-0.644049	4.10791e-05	-0.527685	-0.686155	0.000104801	-0.509397	-0.637399
54810401	chr19:54810401:A:C	1.4376e-06	-1.6263	-1.02162	1.08056e-05	-1.62361	-0.925663	2.38561e-05	-1.62249	-1.00433
54810630	chr19:54810630:G:C	6.09125e-06	-0.47155	-0.73248	3.85405e-05	-0.506222	-0.771407	9.7988e-05	-0.48779	-0.726221
54810647	chr19:54810647:A:G	5.64108e-06	-0.611654	-0.669154	3.58359e-05	-0.63943	-0.710958	9.12555e-05	-0.621986	-0.663207
54810672	chr19:54810672:G:A	2.88406e-06	-1.44219	-0.509494	2.00334e-05	-1.48962	-0.442319	4.69718e-05	-1.48516	-0.464145
54810679	chr19:54810679:C:T	5.04553e-06	-1.30275e-10	-1.39238	3.38029e-05	-1.30275e-10	-1.40879	8.15143e-05	-1.30275e-10	-1.39808
54810680	chr19:54810680:A:G	4.85165e-06	-1.30275e-10	-1.43156	3.27286e-05	-1.30275e-10	-1.44109	7.86267e-05	-1.30275e-10	-1.43414
54810689	chr19:54810689:A:T	4.42806e-06	0.0106021	-1.53352	2.94655e-05	-0.0117355	-1.53438	7.08696e-05	-0.00461907	-1.5334
54810724	chr19:54810724:C:T	8.69088e-06	-1.24715	0.398539	5.98766e-05	-1.31123	0.47418	0.000142521	-1.30394	0.464571
54810752	chr19:54810752:C:T	4.36024e-06	-1.30275e-10	-1.53836	2.96964e-05	-1.30275e-10	-1.53831	7.08498e-05	-1.30275e-10	-1.53829
54810754	chr19:54810754:T:C	4.41074e-06	-1.30275e-10	-1.52684	2.99961e-05	-1.30275e-10	-1.52827	7.1543e-05	-1.30275e-10	-1.52856
54810968	chr19:54810968:G:C	1.48188e-06	-1.63931	-0.978265	1.11511e-05	-1.63813	-0.879663	2.45513e-05	-1.63759	-0.960498
54811235	chr19:54811235:T:A	1.25697e-06	-1.47915	-1.30303	8.34097e-06	-1.52089	-1.28727	1.98291e-05	-1.52161	-1.2901
54811247	chr19:54811247:A:T	4.39701e-06	-1.30275e-10	-1.52996	2.98569e-05	-1.30275e-10	-1.53292	7.13641e-05	-1.30275e-10	-1.53106
54811269	chr19:54811269:G:A	1.0661e-06	-1.45362	-1.49327	7.27817e-06	-1.45458	-1.48988	1.72891e-05	-1.45409	-1.49469
54811291	chr19:54811291:G:A	1.1306e-06	-1.64211	-1.24603	7.62172e-06	-1.63935	-1.25899	1.85079e-05	-1.63929	-1.24137
54811364	chr19:54811364:C:T	4.36027e-06	-1.30275e-10	-1.53835	2.97359e-05	-1.30275e-10	-1.53698	7.0851e-05	-1.30275e-10	-1.53828
54811574	chr19:54811574:T:A	4.46025e-06	-1.30275e-10	-1.51568	3.02218e-05	-1.30275e-10	-1.52078	7.23363e-05	-1.30275e-10	-1.51753
54811602	chr19:54811602:A:G	1.32588e-06	-1.61258	-1.11622	9.3855e-06	-1.61419	-1.07598	2.16653e-05	-1.61542	-1.10772
54811619	chr19:54811619:G:C	4.56187e-06	-1.30275e-10	-1.49315	3.06721e-05	-1.30275e-10	-1.50599	7.39357e-05	-1.30275e-10	-1.49566
54811638	chr19:54811638:C:G	4.73584e-06	-0.426583	-1.02914	3.00481e-05	-0.460469	-1.06607	7.60516e-05	-0.441619	-1.02583
54812145	chr19:54812145:G:C	9.94897e-07	-1.64239	-1.37361	7.03308e-06	-1.64225	-1.33646	1.63612e-05	-1.64224	-1.3617
54812586	chr19:54812586:C:G	1.05595e-05	-1.2109	0.557045	7.27153e-05	-1.27813	0.635344	0.000173139	-1.27048	0.625723
54812784	chr19:54812784:C:A	1.02054e-06	-1.6388	-1.35175	7.28843e-06	-1.63958	-1.30347	1.68284e-05	-1.63964	-1.33614
54812863	chr19:54812863:A:AC	5.37392e-06	0.186329	-1.51566	3.58639e-05	0.173183	-1.52279	8.69669e-05	0.182034	-1.51536
54812975	chr19:54812975:G:A	4.41094e-06	-1.30275e-10	-1.5268	2.99241e-05	-1.30275e-10	-1.53067	7.15674e-05	-1.30275e-10	-1.52822
54813019	chr19:54813019:T:C	8.80536e-07	-1.6417	-1.4964	6.03956e-06	-1.64223	-1.48878	1.43674e-05	-1.64231	-1.49159
54813111	chr19:54813111:C:T	8.88308e-07	-1.63985	-1.48947	6.09165e-06	-1.64103	-1.48139	1.4487e-05	-1.6413	-1.48431
54813180	chr19:54813180:T:C	8.79795e-07	-1.63883	-1.50012	6.0266e-06	-1.64021	-1.49294	1.43356e-05	-1.64055	-1.49556
54813377	chr19:54813377:C:A	1.8923e-06	-1.63897	-0.734116	1.44806e-05	-1.63777	-0.618763	3.14974e-05	-1.63721	-0.711742
54813405	chr19:54813405:G:A	8.61318e-07	-1.64223	-1.51795	5.89704e-06	-1.6424	-1.51249	1.40403e-05	-1.64238	-1.51454
54813668	chr19:54813668:T:C	1.65095e-06	-1.62273	-0.886797	1.19998e-05	-1.62425	-0.820199	2.7037e-05	-1.62523	-0.876418
54813863	chr19:54813863:C:G	4.53957e-06	-1.30275e-10	-1.49805	3.07188e-05	-1.30275e-10	-1.50446	7.35719e-05	-1.30275e-10	-1.50059
54813996	chr19:54813996:C:T	5.14168e-06	-1.30275e-10	-1.3735	3.53958e-05	-1.30275e-10	-1.36274	8.35583e-05	-1.30275e-10	-1.37331
54814000	chr19:54814000:G:A	8.92327e-07	-1.62921	-1.4956	5.88635e-06	-1.64019	-1.51652	1.42457e-05	-1.64032	-1.50208
54814358	chr19:54814358:T:C	4.40953e-06	-1.30275e-10	-1.52712	3.00895e-05	-1.30275e-10	-1.52516	7.15758e-05	-1.30275e-10	-1.5281
54814366	chr19:54814366:C:G	1.29215e-06	-1.23775	-1.51683	8.62559e-06	-1.25659	-1.51802	2.05229e-05	-1.2571	-1.52022
54814618	chr19:54814618:T:C	5.62762e-06	0.212655	-1.49585	3.72863e-05	0.195781	-1.50649	9.07457e-05	0.20472	-1.49552
54815104	chr19:54815104:G:A	8.96976e-07	-1.62943	-1.49018	6.1638e-06	-1.62513	-1.48551	1.47067e-05	-1.62407	-1.48649
54815139	chr19:54815139:A:G	1.5244e-06	-1.6419	-0.947381	1.14779e-05	-1.64137	-0.847548	2.52671e-05	-1.6411	-0.928256
54815284	chr19:54815284:T:C	1.48303e-06	-1.63908	-0.977724	1.00636e-05	-1.63379	-0.986622	2.4286e-05	-1.63313	-0.975824
54815442	chr19:54815442:G:C	5.52148e-06	-1.30275e-10	-1.30224	3.94199e-05	-1.30275e-10	-1.25507	9.13392e-05	-1.30275e-10	-1.28428
54815615	chr19:54815615:C:T	1.60182e-06	-1.63891	-0.900838	1.21173e-05	-1.63771	-0.79699	2.65943e-05	-1.63715	-0.881005
54815642	chr19:54815642:C:G	1.26196e-06	-1.52383	-1.25439	8.68248e-06	-1.56089	-1.20714	2.0127e-05	-1.56153	-1.23527
54815777	chr19:54815777:C:T	1.1187e-06	-1.64119	-1.25753	7.98677e-06	-1.64171	-1.20984	1.84684e-05	-1.64175	-1.24105
54815844	chr19:54815844:T:A	5.00755e-06	-0.407757	-0.992181	3.16468e-05	-0.443611	-1.03109	8.02814e-05	-0.424685	-0.988633
54815901	chr19:54815901:G:A	9.56471e-06	-0.752804	-5.17887e-10	6.45174e-05	-0.762403	-5.17887e-10	0.000153791	-0.763261	-5.17887e-10
54815969	chr19:54815969:T:C	4.57555e-06	-1.30275e-10	-1.49016	3.09607e-05	-1.30275e-10	-1.49662	7.41999e-05	-1.30275e-10	-1.49209
54816093	chr19:54816093:T:TA	9.30007e-07	-1.6374	-1.44604	6.3923e-06	-1.63916	-1.43508	1.51853e-05	-1.63958	-1.43895
54816179	chr19:54816179:A:G	9.05198e-07	-1.64157	-1.46891	6.22164e-06	-1.64216	-1.45914	1.47882e-05	-1.64226	-1.46276
54816183	chr19:54816183:T:A	1.07852e-06	-1.49753	-1.43776	7.12897e-06	-1.53728	-1.42789	1.69642e-05	-1.53791	-1.42984
54816328	chr19:54816328:T:C	1.43258e-06	-1.61597	-1.03544	1.07238e-05	-1.61848	-0.938392	2.36076e-05	-1.61968	-1.0176
54816436	chr19:54816436:A:G	1.94559e-06	-1.61019	-0.735128	1.25862e-05	-1.5992	-0.797531	3.1159e-05	-1.59918	-0.760577
54816475	chr19:54816475:A:G	1.37396e-06	-1.6244	-1.06879	1.00738e-05	-1.62643	-0.992972	2.28495e-05	-1.62657	-1.04335
54816478	chr19:54816478:C:T	4.58129e-06	-1.30275e-10	-1.4889	3.1525e-05	-1.30275e-10	-1.47856	7.46424e-05	-1.30275e-10	-1.48615
54817190	chr19:54817190:T:A	2.14498e-06	-1.33542	-0.912337	1.42306e-05	-1.30233	-0.971617	3.5174e-05	-1.30218	-0.936371
54817255	chr19:54817255:C:T	8.93627e-07	-1.58557	-1.53778	6.146e-06	-1.57531	-1.53822	1.46963e-05	-1.57316	-1.5381
54817278	chr19:54817278:C:T	9.01322e-07	-1.57865	-1.53613	6.20525e-06	-1.5695	-1.53444	1.48295e-05	-1.56722	-1.53502
54817365	chr19:54817365:C:G	9.30604e-07	-1.5731	-1.5097	6.43719e-06	-1.56349	-1.50376	1.53619e-05	-1.56106	-1.50591
54817462	chr19:54817462:C:T	3.70647e-05	0.60178	-5.17887e-10	0.000256051	0.616038	-5.17887e-10	0.000621162	0.632736	-5.17887e-10
54817464	chr19:54817464:G:A	2.36146e-06	-1.50694	-0.644666	1.84913e-05	-1.49594	-0.516099	3.99572e-05	-1.49255	-0.618496
54817504	chr19:54817504:G:T	8.78071e-07	-1.60311	-1.5378	6.01071e-06	-1.59757	-1.53822	1.43451e-05	-1.59722	-1.53823
54817566	chr19:54817566:A:G	1.23241e-06	-1.62366	-1.17825	8.62069e-06	-1.62544	-1.14973	2.02628e-05	-1.62558	-1.16449
54817713	chr19:54817713:T:C	9.50652e-07	-1.58318	-1.47832	6.57635e-06	-1.5744	-1.47146	1.56986e-05	-1.57213	-1.47315
54817727	chr19:54817727:A:T	9.75038e-07	-1.5512	-1.48496	6.76255e-06	-1.54022	-1.47772	1.61429e-05	-1.53745	-1.47993
54817785	chr19:54817785:T:C	1.20216e-06	-1.28949	-1.53728	7.99799e-06	-1.31205	-1.53809	1.90809e-05	-1.31261	-1.53755
54817816	chr19:54817816:CAGAG:C	0.000166935	2.10672	-5.17887e-10	0.00119625	2.15761	-5.17887e-10	0.0029371	2.18632	-5.17887e-10
54818060	chr19:54818060:G:A	2.4592e-06	-1.46173	-0.649323	1.92863e-05	-1.44916	-0.520784	4.17085e-05	-1.44518	-0.62297
54818164	chr19:54818164:A:T	4.89325e-06	-1.30275e-10	-1.42303	3.3743e-05	-1.30275e-10	-1.41057	8.01474e-05	-1.30275e-10	-1.41499
54818328	chr19:54818328:A:G	9.1554e-07	-1.60556	-1.49357	6.32194e-06	-1.59827	-1.48704	1.50822e-05	-1.59646	-1.48888
54818437	chr19:54818437:A:G	5.01976e-06	-0.320583	-1.07692	3.17631e-05	-0.357594	-1.11344	8.03696e-05	-0.338068	-1.07415
54818467	chr19:54818467:A:T	1.10415e-06	-1.62594	-1.28587	7.9274e-06	-1.62769	-1.23132	1.82375e-05	-1.62783	-1.26755
54818479	chr19:54818479:A:G	1.6247e-06	-1.59292	-0.932641	1.24076e-05	-1.58735	-0.823676	2.71701e-05	-1.58524	-0.911493
54818530	chr19:54818530:C:T	4.53445e-06	-1.30275e-10	-1.49918	3.07013e-05	-1.30275e-10	-1.50504	7.38684e-05	-1.30275e-10	-1.49657
54818564	chr19:54818564:C:T	5.88712e-06	-0.250911	-0.987206	3.70699e-05	-0.28886	-1.02767	9.43396e-05	-0.268727	-0.983228
54818815	chr19:54818815:C:T	3.95879e-06	-1.63495	-5.17887e-10	2.70221e-05	-1.63268	-5.17887e-10	6.4528e-05	-1.63176	-5.17887e-10
54818870	chr19:54818870:G:C	1.36007e-06	-1.49736	-1.20599	9.08294e-06	-1.47429	-1.24865	2.22332e-05	-1.47428	-1.22299
54818897	chr19:54818897:C:T	4.50627e-06	-1.30275e-10	-1.50541	3.1156e-05	-1.30275e-10	-1.49033	7.344e-05	-1.30275e-10	-1.50239
54818977	chr19:54818977:G:A	7.05337e-05	-1.30275e-10	1.24521	0.000553589	-1.30275e-10	1.38708	0.00119122	-1.30275e-10	1.28388
54818989	chr19:54818989:C:G	4.62375e-06	-1.30275e-10	-1.47968	3.17653e-05	-1.30275e-10	-1.47096	7.53408e-05	-1.30275e-10	-1.47683
54819009	chr19:54819009:G:A	1.36348e-06	-1.63674	-1.0641	1.01821e-05	-1.63776	-0.970945	2.24998e-05	-1.63828	-1.04707
54819016	chr19:54819016:G:A	3.62578e-06	-0.446481	-1.27633	2.52093e-05	-0.426537	-1.27559	6.18986e-05	-0.411268	-1.26209
54819067	chr19:54819067:A:G	1.62361e-06	-1.64228	-0.883955	1.23445e-05	-1.64239	-0.77374	2.69317e-05	-1.6424	-0.863153
54819301	chr19:54819301:A:G	8.56861e-07	-1.62752	-1.53784	5.8141e-06	-1.6307	-1.53835	1.3872e-05	-1.63075	-1.53824
54821169	chr19:54821169:T:C	6.43347e-06	-1.30275e-10	-1.14937	4.25804e-05	-1.30275e-10	-1.17795	0.000103267	-1.30275e-10	-1.16154
54821259	chr19:54821259:A:G	4.44908e-06	-1.11244	-0.405747	2.96829e-05	-1.18727	-0.351496	7.10944e-05	-1.17853	-0.356316
54821568	chr19:54821568:C:T	2.44764e-06	-1.64069	-0.475072	1.88407e-05	-1.64126	-0.352061	4.0855e-05	-1.6415	-0.447325
54822493	chr19:54822493:T:C	3.38534e-06	-0.609407	-1.18202	2.33685e-05	-0.587209	-1.19074	5.76915e-05	-0.572757	-1.17099
54822550	chr19:54822550:C:G	6.7186e-06	-1.30275e-10	-1.106	4.88524e-05	-1.30275e-10	-1.04053	0.000111077	-1.30275e-10	-1.08863
54822963	chr19:54822963:G:A	9.35063e-07	-1.56203	-1.51599	6.33011e-06	-1.57037	-1.51365	1.51053e-05	-1.57065	-1.51316
54823486	chr19:54823486:T:C	4.35297e-06	-1.54003	-5.17887e-10	2.95761e-05	-1.54237	-5.17887e-10	7.07471e-05	-1.53975	-5.17887e-10
54823491	chr19:54823491:T:C	5.9292e-06	-0.287806	-0.943188	3.72636e-05	-0.327873	-0.983449	9.47035e-05	-0.308162	-0.939943
54824000	chr19:54824000:G:A	6.41402e-06	-1.30275e-10	-1.1524	4.18495e-05	-1.30275e-10	-1.19526	0.000103152	-1.30275e-10	-1.16265
54824266	chr19:54824266:T:A	5.18994e-06	-1.30275e-10	-1.36416	3.51511e-05	-1.30275e-10	-1.36968	8.5011e-05	-1.30275e-10	-1.35608
54824303	chr19:54824303:G:A	9.13224e-07	-1.62376	-1.4779	6.03712e-06	-1.63726	-1.49415	1.45549e-05	-1.63744	-1.48348
54824360	chr19:54824360:A:G	1.84255e-06	-1.58422	-0.815519	1.39475e-05	-1.5876	-0.70644	3.04609e-05	-1.58941	-0.792999
54824450	chr19:54824450:G:A	3.3832e-06	-0.588344	-1.20372	2.33637e-05	-0.565334	-1.21282	5.77039e-05	-0.5506	-1.19293
54824479	chr19:54824479:C:T	1.04258e-06	-1.64201	-1.32718	7.0284e-06	-1.64199	-1.33739	1.70082e-05	-1.64197	-1.32319
54824670	chr19:54824670:T:C	1.0866e-06	-1.64192	-1.28591	7.77444e-06	-1.64215	-1.23634	1.79203e-05	-1.64226	-1.27066
54824684	chr19:54824684:AC:A	1.0444e-06	-1.64165	-1.32579	7.43515e-06	-1.64196	-1.28116	1.71973e-05	-1.6421	-1.312
54824694	chr19:54824694:C:G	4.5907e-06	-1.30275e-10	-1.48685	3.20289e-05	-1.30275e-10	-1.4627	7.51924e-05	-1.30275e-10	-1.47881
54824701	chr19:54824701:A:G	1.15144e-06	-1.61176	-1.25811	8.37001e-06	-1.61399	-1.1907	1.89061e-05	-1.61529	-1.24409
54824717	chr19:54824717:T:C	9.66437e-07	-1.60065	-1.44437	6.83856e-06	-1.60295	-1.40382	1.5781e-05	-1.60447	-1.43558
54824741	chr19:54824741:T:C	1.03911e-05	-0.46305	-0.206889	7.68536e-05	-0.455438	-0.131999	0.000177483	-0.448434	-0.171548
54825339	chr19:54825339:C:A	1.14922e-06	-1.57301	-1.29879	7.89726e-06	-1.5722	-1.29062	1.86093e-05	-1.57403	-1.30116
54825526	chr19:54825526:C:T	2.25518e-06	-0.711427	-1.48623	1.64785e-05	-0.650763	-1.47652	3.94006e-05	-0.641832	-1.48324
54825555	chr19:54825555:C:T	4.36945e-06	-1.30275e-10	-1.53625	2.9715e-05	-1.30275e-10	-1.53769	7.10503e-05	-1.30275e-10	-1.53547
54825568	chr19:54825568:C:T	7.61401e-06	-1.25095	0.270054	5.33092e-05	-1.31455	0.361323	0.000124348	-1.30726	0.331487
54825579	chr19:54825579:G:A	3.62478e-06	-0.490766	-1.23232	2.5224e-05	-0.464691	-1.23685	6.18878e-05	-0.449336	-1.2242
54825659	chr19:54825659:C:T	1.60755e-06	-1.61052	-0.925655	1.20262e-05	-1.61312	-0.829129	2.65827e-05	-1.61442	-0.904181
54825663	chr19:54825663:A:G	2.01909e-06	-0.831875	-1.47636	1.4492e-05	-0.789526	-1.46622	3.43055e-05	-0.787821	-1.47573
54825667	chr19:54825667:T:C	2.10284e-06	-0.800279	-1.46732	1.5165e-05	-0.754403	-1.45594	3.5865e-05	-0.752775	-1.46632
54825703	chr19:54825703:G:T	7.76228e-06	-0.961609	-5.17887e-10	5.45556e-05	-0.930119	-5.17887e-10	0.000130404	-0.928221	-5.17887e-10
54826033	chr19:54826033:A:C	1.09656e-06	-1.5739	-1.3448	7.54383e-06	-1.60146	-1.30715	1.75911e-05	-1.60188	-1.32959
54826081	chr19:54826081:T:C	1.43278e-06	-1.62448	-1.02678	1.06381e-05	-1.62618	-0.938724	2.3677e-05	-1.62714	-1.00722
54826099	chr19:54826099:G:C	6.03943e-06	-0.548519	-0.664055	4.40879e-05	-0.540888	-0.602266	0.000102301	-0.534295	-0.636639
54826121	chr19:54826121:C:T	8.6829e-07	-1.64047	-1.51164	5.84008e-06	-1.64219	-1.52241	1.4068e-05	-1.64219	-1.51276
54826237	chr19:54826237:A:G	2.05961e-06	-0.874148	-1.41422	1.4819e-05	-0.833288	-1.40014	3.49457e-05	-0.831603	-1.41346
54826248	chr19:54826248:G:A	4.11141e-06	-1.59712	-5.17887e-10	2.85448e-05	-1.57787	-5.17887e-10	6.82441e-05	-1.57577	-5.17887e-10
54826780	chr19:54826780:G:C	1.21796e-05	-0.511123	-5.17887e-10	8.35749e-05	-0.503596	-5.17887e-10	0.000200719	-0.496949	-5.17887e-10
54826803	chr19:54826803:G:T	5.87825e-06	-0.524986	-0.714639	4.36079e-05	-0.520017	-0.634084	9.97321e-05	-0.513644	-0.682725
54826820	chr19:54826820:C:A	3.60891e-06	-0.444752	-1.28273	2.50978e-05	-0.420048	-1.28651	6.14312e-05	-0.404603	-1.27634
54826823	chr19:54826823:G:C	1.21342e-05	-0.435412	-0.0794469	9.18922e-05	-0.426173	0.0174498	0.000206389	-0.419156	-0.0499395
54826865	chr19:54826865:G:A	8.72935e-07	-1.62549	-1.52129	5.89583e-06	-1.62975	-1.52534	1.41774e-05	-1.62835	-1.51886
54826867	chr19:54826867:A:G	3.67882e-06	-1.13602	-0.572267	2.41677e-05	-1.21041	-0.533916	5.86386e-05	-1.20212	-0.525338
54826983	chr19:54826983:AG:A	1.5702e-06	-1.31523	-1.24445	1.07839e-05	-1.31442	-1.23687	2.54704e-05	-1.31363	-1.24771
54827015	chr19:54827015:T:G	5.79732e-06	-1.31952	0.0660308	3.93655e-05	-1.37848	0.122028	9.49953e-05	-1.37204	0.127006
54827057	chr19:54827057:G:A	1.71017e-06	-1.62661	-0.847686	1.28698e-05	-1.62826	-0.746196	2.83528e-05	-1.62916	-0.824975
54827124	chr19:54827124:T:C	9.76011e-07	-1.60927	-1.4259	6.58691e-06	-1.59476	-1.4495	1.60664e-05	-1.59706	-1.42507
54827134	chr19:54827134:A:G	4.64314e-06	-1.30835	-0.167138	3.13415e-05	-1.36787	-0.116523	7.5682e-05	-1.36125	-0.111061
54827306	chr19:54827306:A:G	4.45197e-06	-1.30275e-10	-1.51754	3.01876e-05	-1.30275e-10	-1.52191	7.22076e-05	-1.30275e-10	-1.51931
54827378	chr19:54827378:G:A	1.06805e-05	-0.940224	0.297761	7.50023e-05	-0.970966	0.359146	0.000174678	-0.965941	0.330031
54827432	chr19:54827432:T:G	4.37618e-06	-1.30275e-10	-1.53471	2.97535e-05	-1.30275e-10	-1.53639	7.10508e-05	-1.30275e-10	-1.53546
54827467	chr19:54827467:C:T	4.95263e-06	-1.25018	-0.160785	3.33022e-05	-1.31494	-0.108777	8.03561e-05	-1.30774	-0.104644
54827491	chr19:54827491:A:G	1.81653e-06	-1.59171	-0.822248	1.36653e-05	-1.59474	-0.719743	3.00741e-05	-1.59638	-0.798811
54827545	chr19:54827545:G:A	1.23947e-06	-1.61323	-1.18297	8.15046e-06	-1.60261	-1.22865	2.00157e-05	-1.60255	-1.19979
54827828	chr19:54827828:C:G	7.07054e-06	-0.979617	-0.0753305	4.67288e-05	-1.06522	-0.0197618	0.000112861	-1.05564	-0.017064
54827899	chr19:54827899:T:C	1.62651e-06	-1.33023	-1.19422	1.1201e-05	-1.32842	-1.18491	2.64003e-05	-1.32763	-1.19785
54827907	chr19:54827907:C:A	2.13601e-05	-1.30275e-10	0.050642	0.000146691	-1.30275e-10	0.0589903	0.000349029	-1.30275e-10	0.0562977
54827940	chr19:54827940:T:C	1.73483e-06	-1.62359	-0.836382	1.30387e-05	-1.62543	-0.735989	2.87696e-05	-1.62641	-0.813128
54828002	chr19:54828002:T:C	1.2115e-06	-1.55773	-1.26129	8.08644e-06	-1.53876	-1.30039	1.97866e-05	-1.53887	-1.27498
54828023	chr19:54828023:C:T	4.42133e-06	-1.30275e-10	-1.52444	3.00044e-05	-1.30275e-10	-1.52799	7.17294e-05	-1.30275e-10	-1.52596
54828101	chr19:54828101:C:G	1.49971e-06	-1.63301	-0.9726	1.11859e-05	-1.63427	-0.880414	2.4824e-05	-1.63495	-0.952098
54828103	chr19:54828103:G:C	1.94303e-06	-0.907184	-1.43945	1.39425e-05	-0.86763	-1.42677	3.29201e-05	-0.866041	-1.43873
54828148	chr19:54828148:G:A	1.65343e-06	-1.61701	-0.891029	1.23993e-05	-1.61921	-0.792488	2.7366e-05	-1.62035	-0.869203
54828700	chr19:54828700:A:T	1.77035e-06	-1.61744	-0.822266	1.33391e-05	-1.6206	-0.718037	2.93831e-05	-1.62171	-0.796729
54828799	chr19:54828799:C:T	1.56948e-06	-1.61549	-0.944652	1.1723e-05	-1.61768	-0.850108	2.59575e-05	-1.61887	-0.92353
54828801	chr19:54828801:C:A	7.3796e-06	-1.22003	0.207861	5.09721e-05	-1.28847	0.290411	0.00011986	-1.28078	0.268245
54828803	chr19:54828803:G:A	1.53838e-06	-1.1013	-1.47885	1.09689e-05	-1.08982	-1.44446	2.55728e-05	-1.08392	-1.4734
54828807	chr19:54828807:T:C	1.66319e-06	-1.62404	-0.878108	1.24838e-05	-1.62584	-0.77907	2.75501e-05	-1.6268	-0.856051
54828836	chr19:54828836:C:A	1.33067e-06	-1.28145	-1.44376	9.27492e-06	-1.28436	-1.41766	2.19692e-05	-1.27585	-1.43337
54828848	chr19:54828848:A:G	1.64427e-06	-1.61776	-0.895829	1.2327e-05	-1.6199	-0.797639	2.72187e-05	-1.62104	-0.873914
54828852	chr19:54828852:T:C	1.62945e-06	-1.61407	-0.90857	1.22064e-05	-1.61632	-0.811055	2.69631e-05	-1.61754	-0.886846
54828863	chr19:54828863:C:T	1.7848e-06	-1.61396	-0.817613	1.34609e-05	-1.61638	-0.71317	2.95512e-05	-1.6176	-0.795132
54828891	chr19:54828891:G:A	1.39057e-06	-1.14339	-1.53778	9.59592e-06	-1.1297	-1.5383	2.30617e-05	-1.12245	-1.53824
54829114	chr19:54829114:G:A	5.07585e-06	-1.30275e-10	-1.38639	3.51626e-05	-1.30275e-10	-1.36936	8.25613e-05	-1.30275e-10	-1.38531
54829184	chr19:54829184:C:T	1.76345e-06	-1.61847	-0.825144	1.32822e-05	-1.6205	-0.722412	2.92125e-05	-1.62161	-0.802649
54829228	chr19:54829228:A:G	1.91735e-06	-1.61552	-0.744419	1.45283e-05	-1.61778	-0.635453	3.18082e-05	-1.61898	-0.720155
54829264	chr19:54829264:T:C	1.63103e-06	-1.62959	-0.892087	1.22285e-05	-1.63112	-0.79445	2.70045e-05	-1.63192	-0.870934
54829271	chr19:54829271:A:T	1.71676e-06	-1.62056	-0.849884	1.29105e-05	-1.62254	-0.748754	2.8432e-05	-1.62361	-0.827733
54829284	chr19:54829284:C:G	1.60013e-06	-1.62719	-0.913604	1.19831e-05	-1.62882	-0.817023	2.64852e-05	-1.62969	-0.892579
54829316	chr19:54829316:A:G	1.66268e-06	-1.62317	-0.879279	1.24886e-05	-1.62502	-0.779506	2.75365e-05	-1.62601	-0.857328
54829339	chr19:54829339:C:T	1.80926e-06	-1.62	-0.797963	1.37714e-05	-1.62195	-0.684795	2.98535e-05	-1.62303	-0.779528
54829367	chr19:54829367:C:T	1.53883e-06	-1.63302	-0.946844	1.14491e-05	-1.63437	-0.857064	2.54232e-05	-1.63504	-0.928155
54829386	chr19:54829386:G:C	7.02255e-06	-0.655433	-0.406325	4.41445e-05	-0.688546	-0.453324	0.000113048	-0.671714	-0.399329
54829406	chr19:54829406:T:A	1.69222e-06	-1.6269	-0.857939	1.27163e-05	-1.62863	-0.757824	2.8032e-05	-1.62951	-0.835996
54829413	chr19:54829413:C:T	1.74896e-06	-1.62797	-0.823891	1.31778e-05	-1.6296	-0.721205	2.89945e-05	-1.63045	-0.801303
54829418	chr19:54829418:T:C	1.68587e-06	-1.62876	-0.859844	1.26708e-05	-1.63033	-0.759716	2.79318e-05	-1.63115	-0.837941
54829445	chr19:54829445:T:G	1.72652e-06	-1.63315	-0.831627	1.30087e-05	-1.63452	-0.7292	2.86409e-05	-1.63518	-0.80884
54829451	chr19:54829451:G:A	8.41475e-06	-0.283557	-0.597341	5.28076e-05	-0.3208	-0.641884	0.000135108	-0.300975	-0.591804
54829483	chr19:54829483:C:G	1.83715e-06	-1.63017	-0.772496	1.38907e-05	-1.63164	-0.666483	3.04873e-05	-1.63241	-0.749136
54829549	chr19:54829549:G:A	2.60341e-06	-1.59587	-0.458194	2.0091e-05	-1.59823	-0.330836	4.3343e-05	-1.59985	-0.429859
54829572	chr19:54829572:A:G	1.69092e-06	-0.948921	-1.53669	1.17535e-05	-0.932311	-1.53287	2.82083e-05	-0.923804	-1.53544
54829671	chr19:54829671:T:C	8.42438e-06	-1.63745	0.757695	6.44843e-05	-1.6382	0.875282	0.000140537	-1.63864	0.785256
54829712	chr19:54829712:C:G	9.00328e-07	-1.6331	-1.48278	6.07122e-06	-1.63105	-1.49473	1.46345e-05	-1.63109	-1.48439
54829749	chr19:54829749:A:C	1.58783e-06	-1.63508	-0.913436	1.19272e-05	-1.63631	-0.814208	2.63494e-05	-1.63688	-0.890533
54830101	chr19:54830101:C:T	2.64999e-06	-1.61441	-0.421924	2.06526e-05	-1.61658	-0.284918	4.42887e-05	-1.61773	-0.390394
54830118	chr19:54830118:C:A	2.00357e-06	-1.63094	-0.685014	1.52304e-05	-1.63232	-0.573727	3.32932e-05	-1.63307	-0.660433
54830120	chr19:54830120:G:C	2.26649e-06	-1.27786	-0.914798	1.56992e-05	-1.27588	-0.899854	3.67152e-05	-1.27501	-0.920661
54830129	chr19:54830129:A:T	1.9934e-06	-1.63488	-0.686161	1.5146e-05	-1.63606	-0.575543	3.31264e-05	-1.63665	-0.661874
54830140	chr19:54830140:G:A	1.70278e-06	-1.63292	-0.845701	1.27996e-05	-1.63421	-0.745723	2.82284e-05	-1.63488	-0.823645
54830206	chr19:54830206:T:A	2.00199e-06	-1.62325	-0.693498	1.52387e-05	-1.62512	-0.580387	3.32678e-05	-1.6261	-0.668161
54830217	chr19:54830217:T:G	1.64567e-06	-1.631	-0.881736	1.2367e-05	-1.63235	-0.781953	2.72876e-05	-1.6331	-0.859324
54830227	chr19:54830227:G:A	1.75257e-06	-1.632	-0.817797	1.32417e-05	-1.63326	-0.712706	2.91019e-05	-1.63398	-0.794072
54830243	chr19:54830243:A:G	8.69977e-07	-1.62211	-1.52806	5.93994e-06	-1.62152	-1.52612	1.41213e-05	-1.62255	-1.52863
54830265	chr19:54830265:C:T	1.4929e-06	-1.63631	-0.973855	1.11349e-05	-1.6373	-0.881955	2.47152e-05	-1.63783	-0.953609
54830269	chr19:54830269:C:T	1.62994e-06	-1.63143	-0.890909	1.22304e-05	-1.63276	-0.792655	2.70081e-05	-1.6335	-0.869226
54830335	chr19:54830335:G:A	4.36851e-06	-1.30275e-10	-1.53646	2.9787e-05	-1.30275e-10	-1.53527	7.1022e-05	-1.30275e-10	-1.53587
54830336	chr19:54830336:A:G	1.66932e-06	-1.63808	-0.860391	1.25782e-05	-1.63889	-0.758485	2.76902e-05	-1.63932	-0.838457
54830575	chr19:54830575:A:G	1.85007e-06	-0.8985	-1.49716	1.33966e-05	-0.843136	-1.4912	3.21222e-05	-0.835212	-1.4941
54830587	chr19:54830587:G:T	7.97021e-06	-1.22091	0.285737	5.53044e-05	-1.2864	0.369914	0.000130008	-1.27876	0.347507
54830594	chr19:54830594:C:G	4.46175e-06	-1.30275e-10	-1.51534	3.09062e-05	-1.30275e-10	-1.49838	7.25588e-05	-1.30275e-10	-1.51446
54830602	chr19:54830602:A:C	1.3162e-06	-1.629	-1.10713	9.67411e-06	-1.631	-1.02888	2.17103e-05	-1.6318	-1.08927
54830624	chr19:54830624:G:A	2.06175e-06	-1.6339	-0.653431	1.54654e-05	-1.63614	-0.55459	3.41804e-05	-1.63676	-0.63045
54830628	chr19:54830628:T:C	2.27452e-06	-1.62731	-0.561802	1.71708e-05	-1.63067	-0.455459	3.76375e-05	-1.63149	-0.539363
54830690	chr19:54830690:TTC:T	2.19066e-05	-1.30275e-10	0.0759038	0.000169236	-1.30275e-10	0.201955	0.00036576	-1.30275e-10	0.103121
54830800	chr19:54830800:TG:T	1.94485e-06	-1.6172	-0.728501	1.47513e-05	-1.61941	-0.618601	3.21728e-05	-1.62063	-0.707107
54830802	chr19:54830802:TA:T	1.99878e-06	-1.6288	-0.689549	1.51905e-05	-1.63035	-0.578319	3.30868e-05	-1.63119	-0.668528
54830830	chr19:54830830:T:G	1.57321e-06	-1.63453	-0.923237	1.16666e-05	-1.63617	-0.836436	2.60088e-05	-1.63675	-0.90367
54830850	chr19:54830850:C:T	6.28288e-06	-1.25167	0.0786094	4.20226e-05	-1.31955	0.128419	0.000102152	-1.31196	0.139565
54830859	chr19:54830859:T:C	1.97382e-06	-1.63046	-0.700456	1.48822e-05	-1.63194	-0.59723	3.27667e-05	-1.63269	-0.676759
54830862	chr19:54830862:G:A	2.04791e-06	-1.63831	-0.655755	1.55289e-05	-1.63912	-0.547514	3.4041e-05	-1.63953	-0.631759
54830865	chr19:54830865:G:A	1.40628e-06	-1.13752	-1.53242	9.67555e-06	-1.12354	-1.53619	2.32945e-05	-1.11637	-1.53427
54830866	chr19:54830866:G:A	2.36368e-06	-1.63932	-0.511346	1.80287e-05	-1.63996	-0.397415	3.93851e-05	-1.64031	-0.485159
54830882	chr19:54830882:C:T	9.7954e-07	-1.63897	-1.39258	6.6738e-06	-1.63253	-1.39862	1.60974e-05	-1.63245	-1.38775
54830949	chr19:54830949:C:T	1.81893e-06	-1.5807	-0.831937	1.36941e-05	-1.58407	-0.728304	3.01194e-05	-1.58591	-0.807776
54831458	chr19:54831458:T:A	4.11643e-06	-1.5959	-5.17887e-10	2.80028e-05	-1.59703	-5.17887e-10	6.67027e-05	-1.59861	-5.17887e-10
54831485	chr19:54831485:CAAT:C	2.08121e-06	-1.63137	-0.646564	1.59459e-05	-1.63276	-0.527382	3.46432e-05	-1.63349	-0.620268
54831526	chr19:54831526:GAATAAGT:G	1.70993e-06	-1.59416	-0.880275	1.28218e-05	-1.5972	-0.78099	2.82689e-05	-1.59882	-0.858277
54831549	chr19:54831549:C:A	1.77252e-06	-1.60976	-0.828722	1.33397e-05	-1.61213	-0.726465	2.9359e-05	-1.61344	-0.805814
54831563	chr19:54831563:T:A	1.70081e-06	-1.6267	-0.85308	1.27895e-05	-1.62832	-0.752396	2.81922e-05	-1.62922	-0.830593
54831584	chr19:54831584:A:G	2.08022e-06	-1.03511	-1.2433	1.49808e-05	-0.99842	-1.22415	3.50481e-05	-0.997014	-1.24512
54831653	chr19:54831653:C:T	1.85291e-06	-1.64124	-0.752881	1.42058e-05	-1.64177	-0.633912	3.08278e-05	-1.64194	-0.728496
54831787	chr19:54831787:C:T	3.92998e-06	-1.64225	-5.17887e-10	2.67611e-05	-1.64239	-5.17887e-10	6.3845e-05	-1.6424	-5.17887e-10
54831816	chr19:54831816:C:G	5.24464e-06	-1.30275e-10	-1.35368	3.50459e-05	-1.30275e-10	-1.37268	8.45146e-05	-1.30275e-10	-1.36193
54831842	chr19:54831842:T:C	9.89123e-07	-1.50431	-1.51751	7.00134e-06	-1.49253	-1.4907	1.6318e-05	-1.49505	-1.51154
54831849	chr19:54831849:G:A	9.95851e-07	-1.49961	-1.51544	7.05673e-06	-1.48766	-1.4877	1.6436e-05	-1.49023	-1.50915
54831870	chr19:54831870:T:C	1.67637e-06	-1.61652	-0.877736	1.25681e-05	-1.6187	-0.779476	2.77463e-05	-1.61986	-0.855894
54831874	chr19:54831874:G:A	1.52289e-06	-1.62678	-0.963491	1.13609e-05	-1.62845	-0.870713	2.51983e-05	-1.62933	-0.942745
54831888	chr19:54831888:G:A	1.7456e-06	-1.59929	-0.854493	1.31227e-05	-1.60214	-0.752853	2.88792e-05	-1.60366	-0.832079
54831907	chr19:54831907:T:C	1.37306e-06	-1.6351	-1.05874	9.78424e-06	-1.62642	-1.02215	2.29337e-05	-1.62553	-1.04072
54831927	chr19:54831927:T:A	1.57151e-06	-1.63093	-0.92792	1.12708e-05	-1.62051	-0.886608	2.63646e-05	-1.61948	-0.907357
54831948	chr19:54831948:T:C	1.47593e-06	-1.63002	-0.991576	1.05542e-05	-1.61924	-0.953577	2.47235e-05	-1.61818	-0.972918
54831952	chr19:54831952:T:A	6.1853e-06	-1.30275e-10	-1.18871	4.08755e-05	-1.30275e-10	-1.21881	9.9524e-05	-1.30275e-10	-1.19846
54831961	chr19:54831961:A:G	1.46154e-06	-1.63495	-0.996449	1.04294e-05	-1.62631	-0.958399	2.44385e-05	-1.62542	-0.977271
54831977	chr19:54831977:G:A	1.45681e-06	-1.63572	-0.998913	1.03966e-05	-1.62735	-0.960506	2.43447e-05	-1.62649	-0.980053
54831988	chr19:54831988:G:A	1.51257e-06	-1.63583	-0.961243	1.08192e-05	-1.62751	-0.920509	2.52901e-05	-1.62665	-0.941794
54832016	chr19:54832016:C:T	1.38998e-06	-1.58896	-1.09263	1.02324e-05	-1.592	-1.01178	2.28849e-05	-1.5937	-1.07468
54832048	chr19:54832048:G:A	1.19262e-05	-0.845334	0.31319	8.34918e-05	-0.877284	0.372693	0.000194606	-0.871844	0.343963
54832057	chr19:54832057:G:T	4.64205e-06	-1.30275e-10	-1.47573	3.15927e-05	-1.30275e-10	-1.47641	7.51689e-05	-1.30275e-10	-1.47912
54832060	chr19:54832060:G:A	1.49081e-06	-1.59332	-1.01825	1.10801e-05	-1.59584	-0.928344	2.4603e-05	-1.59744	-0.998551
54832068	chr19:54832068:AT:A	5.86399e-06	-1.30275e-10	-1.24205	3.88439e-05	-1.30275e-10	-1.26979	9.44318e-05	-1.30275e-10	-1.25098
54832114	chr19:54832114:T:C	2.02799e-06	-1.55426	-0.749576	1.52636e-05	-1.5587	-0.645165	3.3506e-05	-1.56097	-0.726158
54832123	chr19:54832123:C:G	2.29463e-06	-1.57673	-0.603585	1.74588e-05	-1.58048	-0.489014	3.80642e-05	-1.58236	-0.577217
54832165	chr19:54832165:G:A	6.97375e-05	-1.30275e-10	1.23385	0.000554552	-1.30275e-10	1.38882	0.00117913	-1.30275e-10	1.27368
54832173	chr19:54832173:A:G	1.24079e-06	-1.61408	-1.18106	9.04359e-06	-1.61639	-1.11089	2.04423e-05	-1.61762	-1.16363
54832195	chr19:54832195:A:T	1.00807e-06	-1.62816	-1.37469	7.19135e-06	-1.62973	-1.32673	1.65311e-05	-1.6306	-1.36302
54832207	chr19:54832207:A:C	9.59266e-07	-1.61547	-1.437	6.77111e-06	-1.61772	-1.39895	1.56771e-05	-1.61895	-1.42771
54832221	chr19:54832221:T:G	9.3168e-07	-1.6115	-1.47015	6.54545e-06	-1.61354	-1.43703	1.52008e-05	-1.61488	-1.46263
54832371	chr19:54832371:T:C	1.14287e-06	-1.64112	-1.23622	8.32851e-06	-1.64066	-1.16899	1.89e-05	-1.64033	-1.21936
54832379	chr19:54832379:C:T	1.11611e-06	-1.63348	-1.26755	8.12721e-06	-1.63464	-1.19948	1.83837e-05	-1.6353	-1.25209
54832399	chr19:54832399:T:C	1.0298e-06	-1.60464	-1.37688	7.36313e-06	-1.60676	-1.32609	1.68685e-05	-1.60819	-1.36522
54832427	chr19:54832427:C:T	1.14105e-06	-1.59068	-1.28825	8.26589e-06	-1.59327	-1.22393	1.87266e-05	-1.59494	-1.27397
54832440	chr19:54832440:A:G	5.5085e-06	-1.30275e-10	-1.30459	3.66115e-05	-1.30275e-10	-1.32898	8.87967e-05	-1.30275e-10	-1.31251
54832454	chr19:54832454:T:A	1.26916e-06	-1.60172	-1.17081	9.30894e-06	-1.60411	-1.09425	2.08902e-05	-1.60558	-1.154
54832471	chr19:54832471:T:C	1.30952e-06	-1.51432	-1.2269	9.50896e-06	-1.51896	-1.15815	2.14609e-05	-1.52162	-1.21101
54832495	chr19:54832495:C:T	1.03816e-06	-1.61018	-1.36326	7.43154e-06	-1.61235	-1.31125	1.70061e-05	-1.61366	-1.35162
54832501	chr19:54832501:T:C	1.03871e-06	-1.59237	-1.38054	7.41441e-06	-1.59512	-1.3308	1.69946e-05	-1.59677	-1.36919
54832521	chr19:54832521:A:G	9.12699e-06	-0.799648	-5.17887e-10	6.49449e-05	-0.7558	-5.17887e-10	0.000155214	-0.75405	-5.17887e-10
54832526	chr19:54832526:T:G	1.0095e-06	-1.63438	-1.36705	7.23263e-06	-1.63535	-1.31538	1.65655e-05	-1.63598	-1.35555
54832557	chr19:54832557:T:C	1.45026e-06	-1.52007	-1.11907	1.06206e-05	-1.52387	-1.04267	2.3843e-05	-1.52649	-1.10087
54832572	chr19:54832572:G:A	4.95376e-06	-1.30275e-10	-1.41074	3.52426e-05	-1.30275e-10	-1.36708	8.12875e-05	-1.30275e-10	-1.40086
54832595	chr19:54832595:T:C	2.88756e-06	-0.754308	-1.19617	1.88777e-05	-0.762492	-1.22887	4.6408e-05	-0.760789	-1.2006
54832598	chr19:54832598:T:C	5.89008e-06	-1.30275e-10	-1.23762	4.226e-05	-1.30275e-10	-1.1855	9.7274e-05	-1.30275e-10	-1.22132
54832606	chr19:54832606:G:A	1.34388e-06	-1.63846	-1.07686	9.93328e-06	-1.63912	-0.994325	2.22378e-05	-1.63955	-1.05752
54832612	chr19:54832612:C:A	8.42173e-06	-0.370619	-0.509451	5.29702e-05	-0.407255	-0.552353	0.000135472	-0.387995	-0.502098
54832784	chr19:54832784:T:G	1.33558e-06	-1.63025	-1.09126	9.8972e-06	-1.63159	-1.0055	2.20595e-05	-1.63235	-1.07276
54832812	chr19:54832812:G:A	1.34629e-06	-1.63432	-1.07921	9.98984e-06	-1.6356	-0.992175	2.22444e-05	-1.63622	-1.06055
54832829	chr19:54832829:G:A	4.87735e-06	-1.30275e-10	-1.42628	3.27979e-05	-1.30275e-10	-1.43897	7.91593e-05	-1.30275e-10	-1.42739
54836508	chr19:54836508:C:T	5.07287e-06	-1.30275e-10	-1.38698	3.60964e-05	-1.30275e-10	-1.34315	8.36421e-05	-1.30275e-10	-1.37231
54836870	chr19:54836870:G:T	4.42185e-06	-1.30275e-10	-1.52433	2.99616e-05	-1.30275e-10	-1.52942	7.17253e-05	-1.30275e-10	-1.52601
54836990	chr19:54836990:G:A	4.81865e-06	-1.30275e-10	-1.43839	3.2319e-05	-1.30275e-10	-1.45368	7.79342e-05	-1.30275e-10	-1.44299
54837579	chr19:54837579:T:C	4.40994e-06	-1.30275e-10	-1.52702	3.017e-05	-1.30275e-10	-1.52249	7.15561e-05	-1.30275e-10	-1.52837
54838881	chr19:54838881:A:T	6.22947e-06	-1.30275e-10	-1.18159	4.32438e-05	-1.30275e-10	-1.16249	0.000102873	-1.30275e-10	-1.16536
54838930	chr19:54838930:AAG:A	4.36109e-06	-1.30275e-10	-1.53816	2.96952e-05	-1.30275e-10	-1.53835	7.08747e-05	-1.30275e-10	-1.53794
54839212	chr19:54839212:G:A	4.82603e-06	-1.30275e-10	-1.43686	3.32367e-05	-1.30275e-10	-1.42568	7.8923e-05	-1.30275e-10	-1.43038
54839231	chr19:54839231:A:G	5.02142e-06	-1.30275e-10	-1.39717	3.46486e-05	-1.30275e-10	-1.38408	8.22122e-05	-1.30275e-10	-1.38955
54839922	chr19:54839922:T:G	4.39427e-06	-1.30275e-10	-1.53058	2.98549e-05	-1.30275e-10	-1.53299	7.14761e-05	-1.30275e-10	-1.52949
54849083	chr19:54849083:G:A	8.85571e-07	-1.62707	-1.50534	6.04232e-06	-1.62428	-1.50627	1.44227e-05	-1.62568	-1.50437
54849102	chr19:54849102:G:A	3.32735e-06	-1.42821	-0.380498	2.43341e-05	-1.4902	-0.247259	5.42945e-05	-1.48606	-0.318378
54849220	chr19:54849220:C:T	9.06248e-07	-1.62064	-1.48869	6.09461e-06	-1.63356	-1.48837	1.45822e-05	-1.63369	-1.48536
54851595	chr19:54851595:G:A	1.14852e-06	-1.62995	-1.24246	8.44936e-06	-1.62465	-1.1706	1.92707e-05	-1.62543	-1.21484
54851728	chr19:54851728:T:C	1.2522e-06	-1.25695	-1.52903	8.39549e-06	-1.27286	-1.52879	1.9967e-05	-1.27337	-1.5314
54852049	chr19:54852049:G:A	7.10454e-06	-1.58975	0.539603	5.15623e-05	-1.61152	0.624977	0.000121232	-1.60935	0.608199
54852249	chr19:54852249:G:A	1.96536e-05	-1.45176	1.41914	0.000159607	-1.44272	1.58609	0.000345212	-1.44024	1.48555
54852400	chr19:54852400:A:G	1.35247e-06	-1.57041	-1.13854	9.79636e-06	-1.58748	-1.05984	2.22006e-05	-1.58684	-1.1119
54852441	chr19:54852441:A:C	1.84025e-06	-1.16818	-1.2328	1.17872e-05	-1.22305	-1.23928	2.87249e-05	-1.21832	-1.22278
54852498	chr19:54852498:T:C	7.12154e-06	-1.30275e-10	-1.04776	4.79799e-05	-1.30275e-10	-1.05856	0.000116002	-1.30275e-10	-1.04525
54853847	chr19:54853847:C:T	8.71201e-07	-1.62976	-1.51901	5.9085e-06	-1.63034	-1.52261	1.41224e-05	-1.63108	-1.52001
54853865	chr19:54853865:G:T	1.21607e-06	-1.62496	-1.1903	9.06446e-06	-1.6387	-1.08628	2.00231e-05	-1.63894	-1.16303
54853888	chr19:54853888:G:A	1.28642e-06	-1.23533	-1.52369	8.73251e-06	-1.23809	-1.52419	2.10427e-05	-1.22902	-1.52328
54854144	chr19:54854144:G:A	7.06108e-06	0.359613	-1.4159	5.28657e-05	0.45284	-1.41442	0.000130625	0.483449	-1.40998
54854420	chr19:54854420:A:G	4.59913e-06	-1.30275e-10	-1.48502	3.14087e-05	-1.30275e-10	-1.48225	7.48467e-05	-1.30275e-10	-1.48342
54854955	chr19:54854955:T:C	4.42661e-06	-1.52325	-5.17887e-10	2.9975e-05	-1.52897	-5.17887e-10	7.16185e-05	-1.5275	-5.17887e-10
54855856	chr19:54855856:G:A	8.44838e-07	-1.64117	-1.53833	5.75555e-06	-1.64093	-1.53825	1.37337e-05	-1.64065	-1.53835
54855859	chr19:54855859:C:A	4.15463e-06	-1.58666	-5.17887e-10	2.81476e-05	-1.59188	-5.17887e-10	6.71055e-05	-1.59259	-5.17887e-10
54855996	chr19:54855996:T:C	8.47076e-07	-1.63946	-1.53739	5.77877e-06	-1.63905	-1.5361	1.37782e-05	-1.63863	-1.53713
54856075	chr19:54856075:A:ACCC	4.49909e-06	-1.30275e-10	-1.50701	3.1075e-05	-1.30275e-10	-1.49294	7.37779e-05	-1.30275e-10	-1.4978
54857392	chr19:54857392:C:G	8.85284e-07	-1.62992	-1.50281	5.84672e-06	-1.64106	-1.52239	1.41322e-05	-1.64121	-1.50919
54857410	chr19:54857410:A:T	1.05719e-06	-1.54233	-1.41294	7.45831e-06	-1.53021	-1.3898	1.75059e-05	-1.53227	-1.40404
54858449	chr19:54858449:C:A	5.06606e-06	-1.30275e-10	-1.38832	3.54724e-05	-1.30275e-10	-1.36058	8.39379e-05	-1.30275e-10	-1.36878
54858513	chr19:54858513:A:G	5.81881e-06	-1.30275e-10	-1.24979	4.13442e-05	-1.30275e-10	-1.20741	9.69118e-05	-1.30275e-10	-1.22506
54858722	chr19:54858722:T:C	9.67099e-07	-1.56622	-1.47812	6.7896e-06	-1.54986	-1.46409	1.60267e-05	-1.55134	-1.47326
54858782	chr19:54858782:C:T	4.86625e-06	-1.30275e-10	-1.42856	3.34315e-05	-1.30275e-10	-1.41984	7.94492e-05	-1.30275e-10	-1.42374
54859390	chr19:54859390:A:C	1.23706e-06	-1.3496	-1.44854	8.8143e-06	-1.31655	-1.43641	2.12315e-05	-1.30471	-1.43866
54859500	chr19:54859500:C:T	2.51992e-05	-1.30275e-10	0.21593	0.000182508	-1.30275e-10	0.277454	0.000409134	-1.30275e-10	0.215185
54859559	chr19:54859559:C:A	5.24514e-06	-1.30275e-10	-1.35358	3.69376e-05	-1.30275e-10	-1.32011	8.71067e-05	-1.30275e-10	-1.33172
54859612	chr19:54859612:G:C	1.04168e-06	-1.43194	-1.53811	6.89747e-06	-1.4611	-1.53709	1.63843e-05	-1.46452	-1.53801
54859629	chr19:54859629:A:G	1.75689e-06	-1.37672	-1.07062	1.23635e-05	-1.46193	-0.952661	2.69595e-05	-1.4644	-1.04012
54859879	chr19:54859879:G:T	4.94134e-06	-1.30275e-10	-1.41325	3.4335e-05	-1.30275e-10	-1.39317	8.02114e-05	-1.30275e-10	-1.41419
54859992	chr19:54859992:G:C	9.83165e-07	-1.5697	-1.45816	6.90831e-06	-1.55382	-1.44279	1.62933e-05	-1.55534	-1.45276
54859993	chr19:54859993:C:T	0.000227065	2.41435	-5.17887e-10	0.00165213	2.48048	-5.17887e-10	0.00404838	2.50722	-5.17887e-10
54860057	chr19:54860057:C:T	4.94277e-06	-1.30275e-10	-1.41296	3.37443e-05	-1.30275e-10	-1.41053	8.04113e-05	-1.30275e-10	-1.4117
54860058	chr19:54860058:G:A	2.56702e-06	-1.39548	-0.672661	1.59717e-05	-1.40314	-0.755382	4.09587e-05	-1.39877	-0.68752
54860426	chr19:54860426:G:A	1.46043e-06	-1.62213	-1.01002	1.0753e-05	-1.63737	-0.916783	2.4144e-05	-1.63762	-0.977199
54860665	chr19:54860665:G:A	6.11075e-06	-1.20083	-5.17887e-10	4.08872e-05	-1.21852	-5.17887e-10	9.74808e-05	-1.2192	-5.17887e-10
54860707	chr19:54860707:T:A	8.62503e-07	-1.62091	-1.53789	5.94717e-06	-1.61097	-1.53546	1.41753e-05	-1.60971	-1.53765
54860712	chr19:54860712:T:G	1.09326e-06	-1.41835	-1.50337	7.28055e-06	-1.44851	-1.49562	1.71942e-05	-1.45208	-1.50221
54860792	chr19:54860792:T:G	1.13607e-06	-1.48979	-1.39352	7.68617e-06	-1.48921	-1.40071	1.84724e-05	-1.48957	-1.39301
54860796	chr19:54860796:G:A	9.16673e-07	-1.63172	-1.46617	6.1752e-06	-1.61979	-1.48901	1.50676e-05	-1.61842	-1.46789
54860808	chr19:54860808:CA:C	1.3076e-06	-1.59627	-1.14642	9.66598e-06	-1.62235	-1.03838	2.12786e-05	-1.6229	-1.11826
54860858	chr19:54860858:G:T	1.34474e-06	-1.2447	-1.46998	9.19988e-06	-1.23487	-1.47528	2.20356e-05	-1.23521	-1.47099
54860874	chr19:54860874:G:T	4.98075e-06	-1.21657	-0.188731	3.38169e-05	-1.28194	-0.126435	8.03896e-05	-1.27452	-0.137453
54860878	chr19:54860878:C:G	1.48059e-06	-1.4459	-1.17255	1.08325e-05	-1.40899	-1.1378	2.5519e-05	-1.41013	-1.1493
54860885	chr19:54860885:T:C	1.31399e-06	-1.59899	-1.13882	9.73268e-06	-1.62409	-1.02976	2.14109e-05	-1.62462	-1.11034
54860895	chr19:54860895:G:A	1.3e-06	-1.59696	-1.15156	9.60612e-06	-1.62277	-1.04417	2.11579e-05	-1.6233	-1.12354
54860913	chr19:54860913:T:C	1.11112e-06	-1.39388	-1.51164	7.37883e-06	-1.42572	-1.505	1.74396e-05	-1.42949	-1.51062
54860920	chr19:54860920:A:G	8.74881e-07	-1.62875	-1.5158	5.96622e-06	-1.61579	-1.52744	1.4408e-05	-1.6143	-1.51677
54860972	chr19:54860972:C:T	2.19755e-06	-1.06938	-1.15416	1.43637e-05	-1.14464	-1.12	3.354e-05	-1.14704	-1.13908
54860994	chr19:54860994:A:C	1.3026e-06	-1.58419	-1.16233	9.57122e-06	-1.61406	-1.05652	2.11062e-05	-1.61472	-1.13457
54861000	chr19:54861000:T:C	1.24855e-06	-1.32364	-1.46526	8.51665e-06	-1.31429	-1.47303	2.0482e-05	-1.31445	-1.46486
54861014	chr19:54861014:A:G	4.81437e-06	-1.05472	-0.384562	3.21522e-05	-1.13347	-0.325394	7.63487e-05	-1.12465	-0.338892
54861064	chr19:54861064:T:C	1.24936e-06	-1.31773	-1.47053	8.51856e-06	-1.30924	-1.47785	2.04785e-05	-1.30939	-1.47009
54861072	chr19:54861072:A:G	1.19611e-06	-1.37412	-1.45769	8.14378e-06	-1.3663	-1.46579	1.9593e-05	-1.36642	-1.45726
54861108	chr19:54861108:G:C	1.27306e-06	-1.32808	-1.44137	8.68019e-06	-1.31959	-1.44871	2.08281e-05	-1.31986	-1.44269
54861166	chr19:54861166:A:G	1.74205e-06	-0.921343	-1.53448	1.18162e-05	-0.92531	-1.53455	2.85336e-05	-0.91319	-1.53458
54861198	chr19:54861198:G:A	1.37501e-06	-1.63773	-1.05469	1.02218e-05	-1.64238	-0.962435	2.29583e-05	-1.64237	-1.02281
54861389	chr19:54861389:G:A	8.77558e-07	-1.60434	-1.53716	6.07464e-06	-1.59132	-1.5339	1.44745e-05	-1.58972	-1.53675
54861415	chr19:54861415:G:A	4.51665e-06	-1.30275e-10	-1.50311	3.08201e-05	-1.30275e-10	-1.50117	7.34509e-05	-1.30275e-10	-1.50224
54861606	chr19:54861606:A:G	1.18178e-06	-1.41093	-1.43293	8.02774e-06	-1.40228	-1.44416	1.93745e-05	-1.40242	-1.43248
54861645	chr19:54861645:T:G	1.13071e-06	-1.42537	-1.46267	7.68471e-06	-1.41772	-1.47239	1.85116e-05	-1.41788	-1.46258
54861733	chr19:54861733:C:T	1.19745e-06	-1.38059	-1.45011	8.13755e-06	-1.37222	-1.46063	1.96199e-05	-1.37241	-1.44991
54861755	chr19:54861755:C:T	4.41677e-06	-1.30275e-10	-1.52548	3.01332e-05	-1.30275e-10	-1.52371	7.18327e-05	-1.30275e-10	-1.52452
54861907	chr19:54861907:T:G	1.23631e-06	-1.34657	-1.45218	8.4056e-06	-1.3381	-1.46234	2.0259e-05	-1.3383	-1.45196
54862229	chr19:54862229:G:C	4.71144e-06	-1.30275e-10	-1.46089	3.21978e-05	-1.30275e-10	-1.45744	7.66251e-05	-1.30275e-10	-1.45993
54862255	chr19:54862255:T:A	1.39624e-06	-1.47224	-1.20487	9.23489e-06	-1.47253	-1.23382	2.24668e-05	-1.46949	-1.21733
54862412	chr19:54862412:C:A	1.14329e-06	-1.39467	-1.4823	7.77438e-06	-1.38661	-1.49189	1.87382e-05	-1.38686	-1.48144
54862446	chr19:54862446:A:G	4.37731e-06	-1.30275e-10	-1.53445	2.98174e-05	-1.30275e-10	-1.53425	7.11084e-05	-1.30275e-10	-1.53465
54862528	chr19:54862528:C:T	9.52715e-07	-1.56737	-1.49195	6.68256e-06	-1.55208	-1.47776	1.57542e-05	-1.55356	-1.48818
54862560	chr19:54862560:G:T	9.96693e-07	-1.49465	-1.51954	6.77761e-06	-1.49146	-1.52425	1.62521e-05	-1.49163	-1.51901
54862564	chr19:54862564:G:A	4.84758e-06	-1.30275e-10	-1.43241	3.38892e-05	-1.30275e-10	-1.40624	8.00811e-05	-1.30275e-10	-1.41582
54862578	chr19:54862578:C:G	3.85976e-06	-1.17951	-0.48077	2.58029e-05	-1.24841	-0.430442	6.15814e-05	-1.2406	-0.437901
54862625	chr19:54862625:T:C	2.96122e-06	-1.24098	-0.684306	1.98026e-05	-1.30501	-0.638517	4.72607e-05	-1.29779	-0.645391
54862632	chr19:54862632:T:C	7.72111e-06	-0.452413	-0.514514	6.138e-05	-0.354033	-0.458221	0.00014334	-0.337831	-0.495803
54865043	chr19:54865043:A:T	8.94443e-06	-0.819853	-5.17887e-10	5.97964e-05	-0.838393	-5.17887e-10	0.00014318	-0.834751	-5.17887e-10
54865120	chr19:54865120:C:T	4.36741e-06	-1.30275e-10	-1.53672	2.9791e-05	-1.30275e-10	-1.53513	7.10128e-05	-1.30275e-10	-1.536
54865310	chr19:54865310:C:T	3.98193e-06	-1.62912	-5.17887e-10	2.69301e-05	-1.6361	-5.17887e-10	6.42187e-05	-1.63656	-5.17887e-10
54865625	chr19:54865625:T:C	3.01038e-06	-1.29073	-0.618085	2.02532e-05	-1.3505	-0.570523	4.82812e-05	-1.3438	-0.578016
54865626	chr19:54865626:G:A	3.0185e-06	-1.28262	-0.623505	2.02894e-05	-1.34286	-0.576373	4.83879e-05	-1.33607	-0.583532
54865631	chr19:54865631:A:G	4.50413e-06	-1.30275e-10	-1.50589	3.06134e-05	-1.30275e-10	-1.5079	7.32012e-05	-1.30275e-10	-1.50565
54865770	chr19:54865770:G:C	4.9836e-06	-1.30275e-10	-1.40473	3.41027e-05	-1.30275e-10	-1.39996	8.10819e-05	-1.30275e-10	-1.4034
54865975	chr19:54865975:G:A	3.29159e-06	-1.31487	-0.504645	2.21807e-05	-1.37224	-0.457874	5.30108e-05	-1.3658	-0.462558
54866022	chr19:54866022:G:A	3.05339e-06	-1.36239	-0.532244	2.07249e-05	-1.41494	-0.483061	4.93871e-05	-1.40902	-0.490151
54866144	chr19:54866144:C:G	2.94684e-06	-1.26344	-0.666708	1.97372e-05	-1.32622	-0.620612	4.70883e-05	-1.3192	-0.627634
54866197	chr19:54866197:G:A	2.89936e-06	-1.31047	-0.635927	1.95322e-05	-1.36821	-0.589061	4.65701e-05	-1.36173	-0.596173
54866553	chr19:54866553:C:T	1.64675e-06	-1.61882	-0.893265	1.19246e-05	-1.61526	-0.835476	2.78124e-05	-1.61289	-0.860479
54866628	chr19:54866628:T:C	3.05815e-06	-1.2635	-0.629576	2.05081e-05	-1.32568	-0.582836	4.89377e-05	-1.31871	-0.589597
54866772	chr19:54866772:A:C	3.55661e-06	-1.23994	-0.502133	2.39107e-05	-1.30401	-0.451002	5.69576e-05	-1.29675	-0.459804
54866800	chr19:54866800:A:G	3.18159e-06	-1.33233	-0.52118	2.15248e-05	-1.38834	-0.471791	5.13116e-05	-1.38205	-0.478886
54866808	chr19:54866808:G:T	3.02654e-06	-1.33674	-0.566726	2.04655e-05	-1.39195	-0.518645	4.88038e-05	-1.38572	-0.525325
54866819	chr19:54866819:G:C	3.21623e-06	-1.33202	-0.510652	2.17842e-05	-1.3878	-0.460359	5.18886e-05	-1.3815	-0.46826
54866822	chr19:54866822:C:T	3.1804e-06	-1.36399	-0.489887	2.16405e-05	-1.41704	-0.437728	5.14329e-05	-1.41113	-0.447445
54866874	chr19:54866874:C:T	2.67773e-06	-1.3419	-0.684012	1.80783e-05	-1.39622	-0.638404	4.31015e-05	-1.39004	-0.645257
54866897	chr19:54866897:C:G	5.34964e-06	-1.07484	-0.259016	3.56565e-05	-1.15124	-0.204171	8.51722e-05	-1.14251	-0.211669
54866930	chr19:54866930:G:T	5.35095e-06	-1.13891	-0.194702	3.59061e-05	-1.21184	-0.136593	8.55636e-05	-1.20366	-0.14594
54866935	chr19:54866935:T:C	4.03873e-06	-1.32285	-0.292101	2.74706e-05	-1.37912	-0.237101	6.54661e-05	-1.37273	-0.244597
54866974	chr19:54866974:G:A	4.54678e-06	-1.30275e-10	-1.49646	3.07904e-05	-1.30275e-10	-1.50214	7.3866e-05	-1.30275e-10	-1.4966
54867131	chr19:54867131:T:C	4.35141e-06	-0.962277	-0.578107	2.84408e-05	-1.04691	-0.534606	6.82646e-05	-1.0373	-0.538166
54867166	chr19:54867166:C:T	1.96034e-06	-1.26761	-1.07016	1.29918e-05	-1.3296	-1.03542	3.10156e-05	-1.32263	-1.04174
54867214	chr19:54867214:C:T	1.77827e-06	-1.34682	-1.08843	1.18481e-05	-1.40226	-1.05491	2.83109e-05	-1.39626	-1.05935
54867621	chr19:54867621:T:C	4.40694e-06	-1.30275e-10	-1.5277	2.993e-05	-1.30275e-10	-1.53048	7.14928e-05	-1.30275e-10	-1.52926
54867627	chr19:54867627:G:GA	6.57982e-06	-1.30275e-10	-1.12688	4.39341e-05	-1.30275e-10	-1.14665	0.000105876	-1.30275e-10	-1.13659
54867666	chr19:54867666:T:C	6.7453e-06	-1.30275e-10	-1.10204	4.64315e-05	-1.30275e-10	-1.09136	0.000111011	-1.30275e-10	-1.08923
54867670	chr19:54867670:G:A	2.5646e-06	-1.43476	-0.634322	1.74563e-05	-1.4801	-0.589536	4.15762e-05	-1.47513	-0.596203
54867871	chr19:54867871:A:T	1.68264e-06	-1.62266	-0.86786	1.22133e-05	-1.61875	-0.80806	2.84522e-05	-1.61643	-0.834203
54868049	chr19:54868049:C:T	4.48629e-06	-1.30275e-10	-1.50986	3.07749e-05	-1.30275e-10	-1.50264	7.27084e-05	-1.30275e-10	-1.5124
54868070	chr19:54868070:T:C	3.33978e-06	-1.27745	-0.527531	2.2495e-05	-1.33824	-0.4778	5.36233e-05	-1.33141	-0.485458
54868250	chr19:54868250:G:A	4.38157e-06	-1.30275e-10	-1.53348	2.97819e-05	-1.30275e-10	-1.53544	7.12497e-05	-1.30275e-10	-1.53267
54868379	chr19:54868379:A:G	3.26335e-06	-1.27634	-0.551786	2.19597e-05	-1.33752	-0.502609	5.23466e-05	-1.3307	-0.510267
54868409	chr19:54868409:A:G	4.43301e-06	-1.30275e-10	-1.52181	3.016e-05	-1.30275e-10	-1.52282	7.21105e-05	-1.30275e-10	-1.52066
54868531	chr19:54868531:A:C	3.22574e-06	-1.22106	-0.618659	2.16195e-05	-1.28756	-0.568185	5.14232e-05	-1.28021	-0.578554
54868588	chr19:54868588:C:T	3.10338e-06	-1.22212	-0.656274	2.07873e-05	-1.28855	-0.606446	4.94357e-05	-1.28122	-0.616967
54868759	chr19:54868759:A:G	9.36539e-07	-1.64237	-1.43408	6.46312e-06	-1.64195	-1.42128	1.52514e-05	-1.64213	-1.43205
54869214	chr19:54869214:G:A	2.01919e-06	-0.899686	-1.4085	1.39746e-05	-0.898868	-1.39323	3.3106e-05	-0.885897	-1.41324
54869527	chr19:54869527:A:G	5.80429e-06	-1.30275e-10	-1.25229	3.86743e-05	-1.30275e-10	-1.27416	9.34866e-05	-1.30275e-10	-1.26104
54869689	chr19:54869689:G:A	6.46957e-06	-1.30275e-10	-1.14378	4.55683e-05	-1.30275e-10	-1.11013	0.000108046	-1.30275e-10	-1.1163
54869719	chr19:54869719:A:G	1.78533e-06	-0.953614	-1.47767	1.22753e-05	-0.954379	-1.46737	2.92553e-05	-0.942268	-1.48053
54870060	chr19:54870060:G:A	9.15822e-07	-1.56499	-1.53383	6.34902e-06	-1.5437	-1.53734	1.52147e-05	-1.54125	-1.53535
54870111	chr19:54870111:A:G	1.65144e-06	-0.973997	-1.53524	1.12048e-05	-0.977962	-1.53504	2.70442e-05	-0.966209	-1.53517
54870391	chr19:54870391:T:C	3.10857e-06	-1.23423	-0.642486	2.08347e-05	-1.30002	-0.592699	4.95496e-05	-1.29297	-0.602916
54870396	chr19:54870396:G:A	2.82012e-06	-1.29933	-0.674775	1.89906e-05	-1.35947	-0.625927	4.51459e-05	-1.353	-0.635957
54870546	chr19:54870546:C:T	8.3665e-06	-0.886649	-5.17887e-10	5.54701e-05	-0.913495	-5.17887e-10	0.00013215	-0.914919	-5.17887e-10
54870598	chr19:54870598:T:TCA	2.90365e-06	-1.29397	-0.650943	1.95583e-05	-1.35458	-0.601356	4.6491e-05	-1.34806	-0.611534
54870770	chr19:54870770:C:T	4.36893e-06	-1.30275e-10	-1.53637	2.97198e-05	-1.30275e-10	-1.53753	7.10222e-05	-1.30275e-10	-1.53586
54870819	chr19:54870819:C:T	4.49958e-06	-1.30275e-10	-1.5069	3.06373e-05	-1.30275e-10	-1.50712	7.32518e-05	-1.30275e-10	-1.50495
54871077	chr19:54871077:C:T	9.14925e-07	-1.57838	-1.52141	6.20267e-06	-1.58373	-1.52063	1.47712e-05	-1.58397	-1.5222
54871155	chr19:54871155:C:T	2.51427e-06	-1.27444	-0.814467	1.6803e-05	-1.33784	-0.769942	3.99834e-05	-1.33116	-0.779229
54871164	chr19:54871164:G:A	4.96774e-06	-1.30275e-10	-1.40792	3.29757e-05	-1.30275e-10	-1.43357	8.01926e-05	-1.30275e-10	-1.41442
54871375	chr19:54871375:G:A	2.77185e-06	-1.26059	-0.730775	1.8575e-05	-1.32407	-0.683458	4.41895e-05	-1.31725	-0.693115
54871457	chr19:54871457:T:C	2.81724e-06	-1.3112	-0.663925	1.89946e-05	-1.37046	-0.614726	4.51461e-05	-1.36412	-0.624828
54871535	chr19:54871535:T:C	2.69946e-06	-1.31098	-0.706849	1.81813e-05	-1.37017	-0.658782	4.3225e-05	-1.36382	-0.668619
54871595	chr19:54871595:G:A	1.39144e-06	-1.5884	-1.09214	9.55634e-06	-1.59394	-1.07819	2.31282e-05	-1.59519	-1.06261
54871641	chr19:54871641:A:C	2.68228e-06	-1.3095	-0.71472	1.80585e-05	-1.36883	-0.666896	4.29353e-05	-1.36247	-0.676696
54871701	chr19:54871701:A:C	2.62082e-06	-1.33368	-0.713715	1.76928e-05	-1.39066	-0.66552	4.20405e-05	-1.38456	-0.675663
54871983	chr19:54871983:GC:G	4.56014e-06	-1.49353	-5.17887e-10	2.91538e-05	-1.55675	-5.17887e-10	6.95125e-05	-1.55735	-5.17887e-10
54872022	chr19:54872022:C:T	2.84921e-06	-1.31047	-0.653377	1.92182e-05	-1.36964	-0.603847	4.56752e-05	-1.36329	-0.614015
54872067	chr19:54872067:C:G	2.86618e-06	-1.3092	-0.648704	1.93306e-05	-1.3686	-0.599049	4.59416e-05	-1.36224	-0.609247
54872451	chr19:54872451:G:A	4.89224e-06	-0.676801	-0.746434	3.82144e-05	-0.588859	-0.697266	8.96318e-05	-0.574084	-0.729062
54872485	chr19:54872485:C:T	1.44812e-06	-1.62183	-1.01879	1.098e-05	-1.63782	-0.895449	2.39189e-05	-1.63808	-0.986108
54872521	chr19:54872521:A:G	2.8758e-06	-1.30056	-0.653993	1.93778e-05	-1.36073	-0.604485	4.60587e-05	-1.35428	-0.614663
54872711	chr19:54872711:C:T	1.10908e-06	-1.51191	-1.39545	7.60438e-06	-1.51663	-1.38399	1.79386e-05	-1.51861	-1.39328
54872737	chr19:54872737:A:G	2.76935e-06	-1.31812	-0.674154	1.86816e-05	-1.37665	-0.625147	4.43968e-05	-1.37038	-0.635308
54872900	chr19:54872900:A:G	1.96446e-06	-1.03593	-1.29974	1.27425e-05	-1.07069	-1.31371	3.07313e-05	-1.07485	-1.29873
54873023	chr19:54873023:A:G	2.97592e-06	-1.31137	-0.608964	2.00977e-05	-1.37048	-0.558251	4.77549e-05	-1.36414	-0.568633
54873341	chr19:54873341:C:A	1.0107e-06	-1.63322	-1.36703	6.9787e-06	-1.63045	-1.35602	1.65414e-05	-1.6315	-1.36149
54873950	chr19:54873950:G:A	5.7239e-06	-0.646644	-0.61959	4.49971e-05	-0.556466	-0.566276	0.000105291	-0.541518	-0.60061
54873979	chr19:54873979:T:C	1.58769e-06	-1.39317	-1.15543	1.11291e-05	-1.40844	-1.11134	2.60602e-05	-1.40967	-1.12878
54874148	chr19:54874148:T:C	1.06483e-06	-1.55705	-1.39102	7.33039e-06	-1.54973	-1.38758	1.74444e-05	-1.55165	-1.38818
54874490	chr19:54874490:C:T	4.371e-06	-1.30275e-10	-1.53589	2.98133e-05	-1.30275e-10	-1.53438	7.09835e-05	-1.30275e-10	-1.53641
54874505	chr19:54874505:G:C	4.37064e-06	-1.30275e-10	-1.53597	2.98102e-05	-1.30275e-10	-1.53449	7.09782e-05	-1.30275e-10	-1.53648
54874506	chr19:54874506:C:G	2.90361e-06	-1.38777	-0.55716	2.21376e-05	-1.35903	-0.473028	5.02842e-05	-1.34962	-0.531545
54874705	chr19:54874705:A:AT	9.00644e-07	-1.59168	-1.52385	6.28352e-06	-1.57573	-1.51567	1.49125e-05	-1.57385	-1.5228
54874997	chr19:54874997:T:C	2.64223e-06	-1.31731	-0.721955	1.7806e-05	-1.37562	-0.674188	4.23181e-05	-1.36935	-0.684294
54874999	chr19:54874999:T:C	2.67952e-06	-1.30769	-0.717558	1.80405e-05	-1.36709	-0.669624	4.2877e-05	-1.36072	-0.679801
54875161	chr19:54875161:A:G	4.3614e-06	-1.30275e-10	-1.53809	2.96975e-05	-1.30275e-10	-1.53828	7.08595e-05	-1.30275e-10	-1.53816
54875189	chr19:54875189:C:T	2.57627e-06	-1.34282	-0.721717	1.74024e-05	-1.39917	-0.673561	4.13329e-05	-1.39317	-0.68403
54875434	chr19:54875434:A:G	1.08642e-06	-1.3962	-1.5318	7.03942e-06	-1.44217	-1.53564	1.67535e-05	-1.44662	-1.53363
54875464	chr19:54875464:A:G	9.95979e-07	-1.50387	-1.51105	6.89421e-06	-1.49255	-1.5061	1.63365e-05	-1.4949	-1.51056
54875944	chr19:54875944:C:T	2.74668e-06	-1.22462	-0.775866	1.83788e-05	-1.29265	-0.725497	4.35499e-05	-1.28543	-0.739522
54876052	chr19:54876052:C:A	2.95076e-06	-1.22044	-0.708377	1.97769e-05	-1.28893	-0.6559	4.68572e-05	-1.28166	-0.670088
54876187	chr19:54876187:C:G	3.01295e-06	-1.20936	-0.698604	2.02118e-05	-1.2792	-0.64387	4.77966e-05	-1.27179	-0.660113
54876497	chr19:54876497:G:A	8.83881e-07	-1.59627	-1.53805	6.11267e-06	-1.5808	-1.53817	1.46102e-05	-1.57899	-1.53815
54876519	chr19:54876519:C:T	5.0207e-06	-1.30275e-10	-1.39732	3.37603e-05	-1.30275e-10	-1.41005	8.11148e-05	-1.30275e-10	-1.40299
54876653	chr19:54876653:C:T	3.32728e-06	-1.38976	-0.418969	2.28053e-05	-1.38862	-0.413724	5.33642e-05	-1.38451	-0.437208
54876655	chr19:54876655:C:T	5.08883e-05	0.918749	-5.17887e-10	0.000338529	0.89527	-5.17887e-10	0.000819853	0.910269	-5.17887e-10
54876681	chr19:54876681:A:G	5.00831e-06	-0.862288	-0.537498	3.42297e-05	-0.928017	-0.468227	8.03117e-05	-0.918079	-0.494862
54876682	chr19:54876682:A:G	4.99648e-06	-0.875202	-0.526948	3.41964e-05	-0.939906	-0.457312	8.02189e-05	-0.930055	-0.484043
54876685	chr19:54876685:C:T	4.61772e-06	-0.904636	-0.576346	3.15852e-05	-0.96824	-0.50841	7.41227e-05	-0.958597	-0.534538
54876686	chr19:54876686:A:G	4.48303e-06	-0.934327	-0.576257	3.06968e-05	-0.996844	-0.508335	7.20264e-05	-0.987402	-0.534421
54876701	chr19:54876701:T:C	3.85397e-06	-0.657643	-1.00414	2.56918e-05	-0.732449	-0.950718	6.04797e-05	-0.72121	-0.975338
54876704	chr19:54876704:G:A	3.53323e-06	-0.693451	-1.05522	2.35726e-05	-0.764829	-1.00443	5.55485e-05	-0.753807	-1.02779
54876762	chr19:54876762:C:T	2.00759e-06	-1.05046	-1.26349	1.40174e-05	-1.01465	-1.27439	3.43422e-05	-0.995708	-1.26677
54876789	chr19:54876789:T:C	2.31438e-06	-0.677897	-1.49384	1.6427e-05	-0.630491	-1.49992	4.06345e-05	-0.600844	-1.4934
54876808	chr19:54876808:C:T	2.41983e-06	-0.598005	-1.52918	1.72779e-05	-0.548046	-1.53186	4.2634e-05	-0.517148	-1.52906
54876838	chr19:54876838:G:A	2.03543e-06	-0.775414	-1.52476	1.44547e-05	-0.730087	-1.52823	3.56114e-05	-0.701642	-1.52455
54877272	chr19:54877272:T:C	4.98987e-06	-1.30275e-10	-1.40347	3.42258e-05	-1.30275e-10	-1.39636	8.0792e-05	-1.30275e-10	-1.40698
54877419	chr19:54877419:T:C	3.43234e-06	-0.602682	-1.17496	2.41129e-05	-0.566539	-1.18005	5.99984e-05	-0.536311	-1.16823
54877425	chr19:54877425:T:C	4.38073e-06	-1.30275e-10	-1.53367	2.98262e-05	-1.30275e-10	-1.53395	7.11897e-05	-1.30275e-10	-1.53351
54877573	chr19:54877573:T:G	3.256e-06	-0.628366	-1.20202	2.28455e-05	-0.593454	-1.20713	5.68087e-05	-0.56359	-1.19558
54877576	chr19:54877576:C:T	2.38435e-06	-1.09932	-1.04264	1.8433e-05	-1.03831	-0.976887	4.30737e-05	-1.01826	-1.01769
54877627	chr19:54877627:C:A	5.8584e-06	-1.30275e-10	-1.24301	4.09308e-05	-1.30275e-10	-1.21746	9.77365e-05	-1.30275e-10	-1.21658
54877642	chr19:54877642:T:C	3.19008e-06	-0.637258	-1.21358	2.23895e-05	-0.602164	-1.21858	5.56582e-05	-0.572421	-1.20721
54877688	chr19:54877688:T:G	3.19482e-06	-0.638521	-1.21083	2.24449e-05	-0.602377	-1.2159	5.57958e-05	-0.572614	-1.20454
54877706	chr19:54877706:T:C	2.81794e-06	-1.48789	-0.48699	1.93279e-05	-1.48789	-0.479903	4.51445e-05	-1.48473	-0.504258
54877719	chr19:54877719:A:C	3.21942e-06	-0.632789	-1.2089	2.26012e-05	-0.597856	-1.21348	5.61584e-05	-0.568055	-1.20263
54878009	chr19:54878009:A:G	1.43534e-06	-1.38174	-1.26774	9.69342e-06	-1.40388	-1.25401	2.29956e-05	-1.4066	-1.25696
54878071	chr19:54878071:C:A	3.13338e-06	-0.665035	-1.20374	2.19762e-05	-0.630461	-1.20892	5.46216e-05	-0.601134	-1.19729
54878076	chr19:54878076:C:T	1.42632e-06	-1.13035	-1.52543	9.78036e-06	-1.13349	-1.51548	2.33415e-05	-1.12317	-1.52546
54878208	chr19:54878208:T:C	1.04565e-06	-1.5186	-1.44765	6.81323e-06	-1.54671	-1.46376	1.64515e-05	-1.54977	-1.44867
54878404	chr19:54878404:G:A	1.67282e-06	-1.55675	-0.939622	1.14562e-05	-1.5569	-0.933906	2.6933e-05	-1.55443	-0.95107
54878455	chr19:54878455:C:T	2.24997e-06	-1.06916	-1.1308	1.73701e-05	-1.00674	-1.06785	4.06593e-05	-0.986181	-1.10745
54878939	chr19:54878939:T:C	2.49125e-06	-1.0404	-1.0577	1.73208e-05	-1.01612	-1.0613	4.23194e-05	-0.997047	-1.05656
54879081	chr19:54879081:TG:T	4.37608e-06	-1.30275e-10	-1.53473	2.97956e-05	-1.30275e-10	-1.53498	7.11128e-05	-1.30275e-10	-1.53459
54879145	chr19:54879145:A:G	1.42673e-06	-1.35582	-1.29968	9.63105e-06	-1.37732	-1.28703	2.28514e-05	-1.38016	-1.28968
54879377	chr19:54879377:G:A	8.74789e-07	-1.61929	-1.52537	5.98371e-06	-1.60882	-1.53148	1.43777e-05	-1.60749	-1.52569
54879406	chr19:54879406:G:A	4.74517e-06	-0.441433	-1.01232	3.36187e-05	-0.406215	-1.00804	8.30143e-05	-0.374277	-1.00557
54879500	chr19:54879500:T:C	4.3816e-06	-1.30275e-10	-1.53347	2.97267e-05	-1.30275e-10	-1.53729	7.10346e-05	-1.30275e-10	-1.53569
54879513	chr19:54879513:G:C	5.24701e-06	-1.30275e-10	-1.35323	3.60734e-05	-1.30275e-10	-1.34378	8.58222e-05	-1.30275e-10	-1.34658
54879644	chr19:54879644:G:T	3.93625e-06	-1.64066	-5.17887e-10	2.68712e-05	-1.63828	-5.17887e-10	6.41378e-05	-1.63782	-5.17887e-10
54879647	chr19:54879647:C:A	4.21572e-06	-0.503751	-1.06831	2.97544e-05	-0.471496	-1.06487	7.33266e-05	-0.440301	-1.06363
54879648	chr19:54879648:T:C	4.56612e-06	-1.30275e-10	-1.49222	3.08606e-05	-1.30275e-10	-1.49986	7.35377e-05	-1.30275e-10	-1.50106
54879753	chr19:54879753:G:A	4.41712e-06	-1.30275e-10	-1.5254	2.99853e-05	-1.30275e-10	-1.52863	7.18955e-05	-1.30275e-10	-1.52364
54879847	chr19:54879847:C:G	4.38367e-06	-1.30275e-10	-1.533	2.99242e-05	-1.30275e-10	-1.53067	7.13034e-05	-1.30275e-10	-1.53191
54879976	chr19:54879976:C:T	2.06621e-06	-1.44108	-0.844084	1.38274e-05	-1.46828	-0.834408	3.33878e-05	-1.46524	-0.825429
54880099	chr19:54880099:C:T	5.1393e-06	-1.30275e-10	-1.37397	3.47242e-05	-1.30275e-10	-1.3819	8.31178e-05	-1.30275e-10	-1.3786
54880112	chr19:54880112:G:A	4.36214e-06	-1.53792	-5.17887e-10	3.00663e-05	-1.52594	-5.17887e-10	7.16881e-05	-1.52653	-5.17887e-10
54880218	chr19:54880218:G:A	3.52103e-06	-0.40675	-1.34538	2.47353e-05	-0.374476	-1.34663	6.10514e-05	-0.341887	-1.34525
54880250	chr19:54880250:A:T	8.76194e-07	-1.62105	-1.522	5.8928e-06	-1.62966	-1.52595	1.41102e-05	-1.63105	-1.5209
54880263	chr19:54880263:T:TG	3.53662e-06	-0.406298	-1.34141	2.48547e-05	-0.373614	-1.34268	6.13493e-05	-0.340988	-1.34129
54880342	chr19:54880342:T:C	3.29846e-06	-0.541673	-1.27575	2.33521e-05	-0.51684	-1.26181	5.70262e-05	-0.486647	-1.2687
54880378	chr19:54880378:G:A	6.11323e-06	-1.20043	-5.17887e-10	4.30121e-05	-1.16786	-5.17887e-10	0.000102431	-1.16967	-5.17887e-10
54880707	chr19:54880707:TTC:T	4.86679e-06	-1.30275e-10	-1.42845	3.32841e-05	-1.30275e-10	-1.42426	7.97236e-05	-1.30275e-10	-1.42029
54880852	chr19:54880852:G:T	6.00546e-06	-1.21822	-5.17887e-10	3.65166e-05	-1.33157	-5.17887e-10	8.70212e-05	-1.3327	-5.17887e-10
54881130	chr19:54881130:C:T	4.7675e-06	-1.30275e-10	-1.44906	3.20867e-05	-1.30275e-10	-1.4609	7.65085e-05	-1.30275e-10	-1.46145
54881173	chr19:54881173:G:A	4.5224e-06	-1.30275e-10	-1.50184	3.07469e-05	-1.30275e-10	-1.50355	7.37204e-05	-1.30275e-10	-1.49858
54881299	chr19:54881299:C:T	1.86276e-05	-1.51605	1.42981	0.00016548	-1.49204	1.67155	0.000343571	-1.48784	1.52837
54881358	chr19:54881358:G:A	4.37141e-06	-1.30275e-10	-1.5358	2.97293e-05	-1.30275e-10	-1.5372	7.10248e-05	-1.30275e-10	-1.53583
54881501	chr19:54881501:T:G	1.54152e-06	-1.52878	-1.04934	1.12422e-05	-1.5026	-1.00706	2.60463e-05	-1.50028	-1.0387
54881613	chr19:54881613:C:T	1.51461e-06	-1.53404	-1.06169	1.08413e-05	-1.50414	-1.04184	2.60674e-05	-1.50035	-1.03782
54881614	chr19:54881614:C:T	1.67048e-06	-1.64221	-0.85556	1.24356e-05	-1.64212	-0.766657	2.83661e-05	-1.64212	-0.811545
54881661	chr19:54881661:G:A	9.39787e-06	-1.51815	0.747753	6.94494e-05	-1.5445	0.855756	0.0001608	-1.54484	0.826146
54881709	chr19:54881709:G:A	3.17488e-05	1.83283	-1.38586	0.00024678	1.94798	-1.36882	0.000620126	2.00813	-1.37706
54881733	chr19:54881733:G:A	4.99251e-06	-1.30275e-10	-1.40295	3.3936e-05	-1.30275e-10	-1.40486	8.1524e-05	-1.30275e-10	-1.39796
54881797	chr19:54881797:T:C	1.23588e-06	-1.40318	-1.39592	8.50181e-06	-1.44079	-1.34827	1.95702e-05	-1.43797	-1.38688
54881822	chr19:54881822:A:G	9.5215e-07	-1.52761	-1.53231	6.57254e-06	-1.51387	-1.53257	1.57352e-05	-1.51115	-1.5318
54882298	chr19:54882298:C:T	4.75863e-06	-1.30275e-10	-1.45093	3.20779e-05	-1.30275e-10	-1.46117	7.67697e-05	-1.30275e-10	-1.45805
54882390	chr19:54882390:A:G	3.10435e-06	-1.33095	-0.547127	2.5406e-05	-1.27679	-0.417565	5.54413e-05	-1.26785	-0.515684
54882868	chr19:54882868:G:T	2.72872e-06	-0.612548	-1.3945	1.846e-05	-0.615066	-1.39867	4.45148e-05	-0.606625	-1.39641
54882940	chr19:54882940:T:C	6.48259e-06	-1.30275e-10	-1.14176	4.18062e-05	-1.30275e-10	-1.19629	0.000103804	-1.30275e-10	-1.15635
54883017	chr19:54883017:C:T	1.05071e-05	-1.30275e-10	-0.658838	7.45253e-05	-1.30275e-10	-0.6182	0.000176497	-1.30275e-10	-0.625554
54883323	chr19:54883323:A:G	2.41208e-06	-0.759538	-1.37086	1.69453e-05	-0.701918	-1.39743	4.21802e-05	-0.686079	-1.37083
54883816	chr19:54883816:G:A	4.51362e-06	-1.22287	-0.280915	3.20367e-05	-1.27949	-0.182972	7.35919e-05	-1.27199	-0.228334
54883938	chr19:54883938:C:G	1.9327e-06	-1.56096	-0.791002	1.30377e-05	-1.54559	-0.815906	3.19695e-05	-1.54304	-0.79104
54884171	chr19:54884171:A:G	2.85731e-06	-1.21562	-0.745385	2.1775e-05	-1.13776	-0.710812	5.13921e-05	-1.12798	-0.731388
54884235	chr19:54884235:G:A	5.075e-06	-1.30275e-10	-1.38656	3.46345e-05	-1.30275e-10	-1.38449	8.1343e-05	-1.30275e-10	-1.40018
54884291	chr19:54884291:G:GTCAA	4.47977e-06	-1.30275e-10	-1.51131	3.02668e-05	-1.30275e-10	-1.51929	7.29312e-05	-1.30275e-10	-1.50934
54884331	chr19:54884331:C:T	5.70516e-06	-1.26951	-5.17887e-10	3.86325e-05	-1.27524	-5.17887e-10	9.2362e-05	-1.27314	-5.17887e-10
54884900	chr19:54884900:A:G	6.41238e-06	0.385634	-1.53829	5.17177e-05	0.554664	-1.5382	0.000130192	0.608409	-1.53825
54885143	chr19:54885143:C:T	4.39661e-06	-1.30275e-10	-1.53005	2.99322e-05	-1.30275e-10	-1.53041	7.15174e-05	-1.30275e-10	-1.52892
54885201	chr19:54885201:A:G	7.01302e-05	2.01098	-0.771506	0.000614159	2.22791	-0.736997	0.00156003	2.30666	-0.753052
54885265	chr19:54885265:A:C	4.54872e-06	-1.30275e-10	-1.49604	3.13495e-05	-1.30275e-10	-1.48414	7.40536e-05	-1.30275e-10	-1.49407
54885501	chr19:54885501:G:A	1.43517e-06	-1.15881	-1.49079	1.06615e-05	-1.07809	-1.48461	2.55142e-05	-1.06751	-1.49211
54885805	chr19:54885805:G:A	4.18843e-05	1.79779	-1.07376	0.000365025	2.02233	-1.0517	0.000934057	2.09953	-1.05885
54885898	chr19:54885898:G:C	1.54097e-05	-1.30275e-10	-0.275889	0.000115568	-1.30275e-10	-0.179479	0.000265997	-1.30275e-10	-0.215372
54885907	chr19:54885907:T:A	4.21566e-06	-1.57208	-5.17887e-10	3.07883e-05	-1.50221	-5.17887e-10	7.36383e-05	-1.49969	-5.17887e-10
54885941	chr19:54885941:C:G	9.06221e-05	1.49581	-5.17887e-10	0.000582677	1.43829	-5.17887e-10	0.00141346	1.45494	-5.17887e-10
54885968	chr19:54885968:T:C	4.26714e-05	1.76411	-1.02147	0.00037297	1.98982	-0.99766	0.000953233	2.06673	-1.00573
54886421	chr19:54886421:C:T	5.5875e-06	-1.30275e-10	-1.29035	3.72232e-05	-1.30275e-10	-1.31241	9.03704e-05	-1.30275e-10	-1.29494
54886454	chr19:54886454:C:T	3.40414e-05	1.56528	-1.04858	0.000295511	1.78526	-1.02589	0.000754231	1.86006	-1.03322
54886495	chr19:54886495:G:C	1.96036e-06	-1.24634	-1.09141	1.33554e-05	-1.27659	-1.06083	3.14715e-05	-1.26952	-1.08025
54886606	chr19:54886606:C:T	3.91154e-05	1.5102	-0.854563	0.000338797	1.72823	-0.832168	0.000865746	1.80234	-0.837603
54886690	chr19:54886690:G:A	3.15791e-05	1.40441	-0.9628	0.000270532	1.61241	-0.941357	0.000690069	1.68515	-0.947214
54886691	chr19:54886691:G:T	4.77053e-06	-1.30275e-10	-1.44843	3.23289e-05	-1.30275e-10	-1.45338	7.75329e-05	-1.30275e-10	-1.44815
54886824	chr19:54886824:C:T	0.000105273	0.444108	1.20156	0.00108489	0.689652	1.37024	0.00251806	0.744539	1.28785
54886844	chr19:54886844:G:A	4.34846e-06	-0.901708	-0.639355	2.93972e-05	-0.984673	-0.563766	6.86359e-05	-0.973648	-0.596393
54887009	chr19:54887009:TGCCTGTAATCCCAGCACTTTGGGAGGCTGGGCGCCGTGGCTCAC:T	5.66064e-05	1.95587	-0.930635	0.000494856	2.1861	-0.911168	0.00127337	2.26493	-0.914372
54887078	chr19:54887078:A:G	2.73232e-05	1.26425	-0.967396	0.000233398	1.47158	-0.948178	0.000596225	1.54289	-0.951125
54887180	chr19:54887180:C:T	3.64628e-05	1.51455	-0.929139	0.000314379	1.72885	-0.907592	0.000803259	1.80293	-0.913114
54887197	chr19:54887197:T:C	3.69324e-05	1.54132	-0.943118	0.000318695	1.75663	-0.921736	0.000814502	1.831	-0.927278
54887289	chr19:54887289:A:G	1.54908e-06	-1.18887	-1.38436	1.11238e-05	-1.11437	-1.40588	2.71733e-05	-1.10415	-1.39247
54887321	chr19:54887321:T:C	4.24972e-06	-0.796473	-0.767559	2.88227e-05	-0.752886	-0.81529	7.38253e-05	-0.737213	-0.759941
54887481	chr19:54887481:C:T	4.34128e-06	-0.777713	-0.765002	2.8503e-05	-0.867399	-0.711929	6.75673e-05	-0.855438	-0.730295
54887495	chr19:54887495:C:T	3.66213e-05	1.50821	-0.918465	0.000315893	1.722	-0.895935	0.000806628	1.79591	-0.901901
54887576	chr19:54887576:G:A	2.2192e-05	0.663472	-0.574624	0.000190664	0.8468	-0.525624	0.000471822	0.910403	-0.552657
54887596	chr19:54887596:C:T	3.88018e-06	-0.894228	-0.760775	2.56172e-05	-0.979017	-0.707058	6.06554e-05	-0.967943	-0.725706
54887607	chr19:54887607:T:C	1.16742e-06	-1.32778	-1.52831	7.78369e-06	-1.34306	-1.53424	1.87519e-05	-1.33894	-1.52862
54887643	chr19:54887643:A:G	8.40135e-06	-0.155816	-0.726676	6.94054e-05	-0.00684601	-0.682528	0.000168975	0.0324426	-0.70155
54887947	chr19:54887947:G:T	4.07691e-06	-1.63772	0.03218	2.96757e-05	-1.62167	0.0826642	7.12287e-05	-1.62109	0.0881303
54888276	chr19:54888276:T:C	2.3574e-06	-1.22232	-0.931007	1.60825e-05	-1.2811	-0.870513	3.77832e-05	-1.27312	-0.893873
54888317	chr19:54888317:C:T	2.51615e-06	-1.15377	-0.93438	1.70368e-05	-1.21783	-0.876136	4.01473e-05	-1.20913	-0.89717
54888553	chr19:54888553:C:T	3.24989e-06	-1.16137	-0.67089	2.45636e-05	-1.12561	-0.602457	5.76012e-05	-1.11457	-0.630747
54888769	chr19:54888769:G:A	3.00298e-06	-1.23403	-0.677246	2.28324e-05	-1.21205	-0.589107	5.27341e-05	-1.20267	-0.630921
54888807	chr19:54888807:G:A	2.17217e-06	-1.22482	-1.01034	1.63139e-05	-1.20229	-0.935035	3.78937e-05	-1.1928	-0.971268
54888858	chr19:54888858:G:A	2.10685e-06	-1.25235	-1.01334	1.57803e-05	-1.23221	-0.938363	3.6648e-05	-1.22306	-0.974436
54888925	chr19:54888925:G:A	8.60197e-06	-0.493149	-0.365743	5.85701e-05	-0.444678	-0.414437	0.000146937	-0.431532	-0.377318
54888962	chr19:54888962:G:A	2.1348e-06	-1.40719	-0.845322	1.53096e-05	-1.4128	-0.788061	3.55207e-05	-1.40558	-0.823159
54889090	chr19:54889090:T:C	1.70705e-05	-1.63886	1.46533	0.0001432	-1.64215	1.67705	0.000301902	-1.64231	1.55356
54889605	chr19:54889605:G:A	7.05022e-06	-1.27202	0.214195	6.3077e-05	-1.25684	0.471859	0.000127991	-1.24835	0.301456
54889796	chr19:54889796:C:T	5.93386e-06	-1.30275e-10	-1.23021	4.25061e-05	-1.30275e-10	-1.17969	9.86646e-05	-1.30275e-10	-1.20713
54889804	chr19:54889804:A:G	4.68553e-06	-0.429764	-1.03664	3.44551e-05	-0.362733	-1.02695	8.29768e-05	-0.348786	-1.03151
54889910	chr19:54889910:C:T	6.22962e-06	-1.30275e-10	-1.18157	4.1688e-05	-1.30275e-10	-1.19913	0.000101564	-1.30275e-10	-1.17817
54890046	chr19:54890046:T:C	7.25872e-06	-1.24952	0.220838	6.49377e-05	-1.23446	0.478548	0.000131795	-1.22571	0.308107
54890081	chr19:54890081:G:T	2.74595e-06	-1.13703	-0.863728	2.04354e-05	-1.10968	-0.802393	4.80472e-05	-1.09897	-0.827706
54890090	chr19:54890090:A:G	1.9602e-06	-0.87819	-1.45965	1.31661e-05	-0.880831	-1.47086	3.19253e-05	-0.87306	-1.4624
54890115	chr19:54890115:A:G	7.36664e-06	-1.23009	0.216165	6.59414e-05	-1.2142	0.473629	0.000133883	-1.20525	0.303366
54890252	chr19:54890252:C:G	7.31137e-06	-1.30275e-10	-1.02145	5.1141e-05	-1.30275e-10	-0.994753	0.000117771	-1.30275e-10	-1.03011
54890259	chr19:54890259:CA:C	7.13689e-06	-1.24545	0.199838	6.37969e-05	-1.22971	0.456074	0.000129599	-1.22093	0.286517
54890358	chr19:54890358:C:T	1.88551e-06	-1.21711	-1.15957	1.39144e-05	-1.16733	-1.12908	3.27072e-05	-1.16176	-1.14951
54890366	chr19:54890366:T:G	1.37954e-06	-1.31705	-1.37208	9.90269e-06	-1.27537	-1.36116	2.35657e-05	-1.27061	-1.36846
54890707	chr19:54890707:T:C	7.12676e-06	-1.31189	0.264863	6.37249e-05	-1.29742	0.522659	0.000129377	-1.2894	0.353278
54891325	chr19:54891325:T:G	8.18554e-06	-1.26362	0.355106	7.3887e-05	-1.2477	0.620896	0.000149195	-1.23913	0.445535
54891577	chr19:54891577:G:A	6.36423e-06	-1.30275e-10	-1.16019	4.36177e-05	-1.30275e-10	-1.15387	0.000103054	-1.30275e-10	-1.16361
54891696	chr19:54891696:C:T	4.53615e-06	-1.30275e-10	-1.49881	3.10406e-05	-1.30275e-10	-1.49404	7.37325e-05	-1.30275e-10	-1.49841
54891925	chr19:54891925:A:AAACTGAT	4.45476e-06	-1.30275e-10	-1.51691	3.0423e-05	-1.30275e-10	-1.51414	7.23951e-05	-1.30275e-10	-1.51672
54892019	chr19:54892019:A:T	1.32459e-06	-1.19174	-1.53804	9.09354e-06	-1.18453	-1.53725	2.18022e-05	-1.17879	-1.53805
54892125	chr19:54892125:C:T	3.44487e-05	-1.30275e-10	0.528588	0.000215983	-1.30275e-10	0.445863	0.000544021	-1.30275e-10	0.500132
54892175	chr19:54892175:G:A	1.06656e-05	-1.30275e-10	-0.64386	7.53146e-05	-1.30275e-10	-0.607665	0.000171708	-1.30275e-10	-0.653061
54892198	chr19:54892198:A:G	2.45344e-06	-1.23521	-0.878186	1.92513e-05	-1.22322	-0.748543	4.28881e-05	-1.21478	-0.82548
54892287	chr19:54892287:C:T	9.22998e-06	-1.30275e-10	-0.788427	6.79816e-05	-1.30275e-10	-0.710102	0.000155363	-1.30275e-10	-0.753095
54892288	chr19:54892288:G:A	1.00453e-05	-1.30275e-10	-0.703778	7.08754e-05	-1.30275e-10	-0.668416	0.000161737	-1.30275e-10	-0.712883
54892907	chr19:54892907:T:C	7.95091e-06	-1.32664	0.389046	7.19303e-05	-1.31104	0.657397	0.000144697	-1.30327	0.479061
54893025	chr19:54893025:T:C	1.68178e-06	-1.2932	-1.19783	1.20251e-05	-1.22908	-1.21327	2.94073e-05	-1.21586	-1.20176
54893125	chr19:54893125:T:C	4.38547e-06	-1.02351	-0.509078	3.67198e-05	-1.00783	-0.318198	7.90337e-05	-0.997746	-0.431235
54893307	chr19:54893307:C:G	4.46866e-06	-1.30275e-10	-1.51379	3.05208e-05	-1.30275e-10	-1.51093	7.26092e-05	-1.30275e-10	-1.51376
54893919	chr19:54893919:T:C	1.53309e-06	-1.05207	-1.53153	1.03609e-05	-1.06958	-1.52172	2.46779e-05	-1.06415	-1.52879
54893961	chr19:54893961:C:T	1.51861e-05	-1.30275e-10	-0.290505	0.0001152	-1.30275e-10	-0.182669	0.000261479	-1.30275e-10	-0.232503
54894258	chr19:54894258:G:A	5.39768e-06	-1.54319	0.218276	4.54075e-05	-1.52881	0.415147	9.71759e-05	-1.52798	0.305642
54894268	chr19:54894268:T:C	5.35365e-06	-1.53194	0.198834	4.50781e-05	-1.51623	0.395286	9.64709e-05	-1.51535	0.285736
54894345	chr19:54894345:A:G	8.6751e-07	-1.61498	-1.53803	6.02132e-06	-1.59568	-1.53836	1.44205e-05	-1.59193	-1.53828
54894375	chr19:54894375:C:T	1.93531e-06	-1.52045	-0.830169	1.40359e-05	-1.5074	-0.780314	3.30385e-05	-1.50671	-0.794473
54894376	chr19:54894376:A:G	1.90687e-06	-1.54948	-0.815943	1.38066e-05	-1.53806	-0.766131	3.25095e-05	-1.53746	-0.779862
54894570	chr19:54894570:CATCAGTTAAGGCAGGAACAGGCCATTTTCATTTCTTTCGTGGTGG:C	1.2219e-06	-1.63764	-1.17284	8.45808e-06	-1.63137	-1.16285	2.03174e-05	-1.63011	-1.15727
54894771	chr19:54894771:C:T	4.27952e-06	-1.37965	-0.177389	3.389e-05	-1.33861	-0.0676072	7.67201e-05	-1.3323	-0.12639
54895021	chr19:54895021:T:A	2.48787e-06	-1.08317	-1.01629	1.91305e-05	-1.00685	-0.971203	4.5012e-05	-0.991634	-1.00029
54895045	chr19:54895045:C:T	1.6664e-06	-1.45434	-1.04588	1.21955e-05	-1.42742	-1.00085	2.84761e-05	-1.42027	-1.02952
54895046	chr19:54895046:T:C	1.68223e-06	-1.44488	-1.04588	1.23183e-05	-1.4174	-1.00085	2.8767e-05	-1.41011	-1.02952
54895056	chr19:54895056:A:G	1.65627e-06	-1.44827	-1.05805	1.2123e-05	-1.42067	-1.01357	2.83204e-05	-1.41341	-1.04187
54895286	chr19:54895286:G:T	4.76315e-06	-0.837666	-0.612309	3.56087e-05	-0.833287	-0.523461	8.02174e-05	-0.828539	-0.585577
54895362	chr19:54895362:C:T	1.64052e-06	-1.37808	-1.13779	1.12842e-05	-1.3731	-1.13284	2.71082e-05	-1.36857	-1.13045
54895377	chr19:54895377:C:T	2.49937e-06	-1.11046	-0.984382	1.86686e-05	-1.11045	-0.892049	4.1456e-05	-1.10999	-0.964238
54895379	chr19:54895379:T:G	2.40013e-06	-1.12302	-1.01234	1.78838e-05	-1.1229	-0.922543	3.97886e-05	-1.12245	-0.992826
54895470	chr19:54895470:G:C	4.88925e-06	-1.30275e-10	-1.42384	3.28895e-05	-1.30275e-10	-1.43619	7.93734e-05	-1.30275e-10	-1.42469
54895483	chr19:54895483:A:T	3.21435e-06	-1.06556	-0.777696	2.45938e-05	-1.06626	-0.66059	5.35193e-05	-1.06576	-0.753056
54895488	chr19:54895488:T:C	3.42907e-06	-1.10918	-0.669418	2.64558e-05	-1.10967	-0.544193	5.72025e-05	-1.10921	-0.64305
54895496	chr19:54895496:T:C	3.23022e-06	-1.09868	-0.73965	2.48034e-05	-1.0989	-0.619457	5.38431e-05	-1.09842	-0.714367
54895497	chr19:54895497:G:A	1.65138e-06	-1.4909	-1.01837	1.20787e-05	-1.46923	-0.968668	2.81406e-05	-1.46285	-0.998796
54895601	chr19:54895601:C:G	2.85559e-06	-1.11637	-0.84523	2.156e-05	-1.05229	-0.806209	5.05074e-05	-1.03808	-0.838652
54895797	chr19:54895797:A:G	1.09547e-06	-1.55409	-1.3656	7.75435e-06	-1.54035	-1.34073	1.81288e-05	-1.53667	-1.36468
54895901	chr19:54895901:T:A	1.21033e-06	-1.28343	-1.53656	8.78324e-06	-1.21814	-1.53835	2.11631e-05	-1.2089	-1.5377
54896051	chr19:54896051:C:T	4.65188e-06	-1.30275e-10	-1.47361	3.1785e-05	-1.30275e-10	-1.47034	7.56358e-05	-1.30275e-10	-1.47293
54896096	chr19:54896096:GGGGA:G	7.65558e-06	-1.30275e-10	-0.975449	5.42716e-05	-1.30275e-10	-0.935338	0.000126209	-1.30275e-10	-0.960918
54896262	chr19:54896262:T:G	2.72056e-06	-1.32219	-0.687859	2.02474e-05	-1.30017	-0.621142	4.74863e-05	-1.29167	-0.646746
54896321	chr19:54896321:T:A	1.61088e-06	-1.55228	-0.98183	1.0576e-05	-1.53689	-1.03387	2.62687e-05	-1.53444	-0.996035
54896325	chr19:54896325:C:T	1.39034e-06	-1.50328	-1.17805	1.00054e-05	-1.48667	-1.13954	2.30958e-05	-1.48209	-1.17712
54896335	chr19:54896335:A:G	1.2352e-06	-1.33522	-1.46443	8.82569e-06	-1.32103	-1.43064	2.08516e-05	-1.31299	-1.44843
54896414	chr19:54896414:C:T	8.58279e-06	-1.3309	0.469777	5.85661e-05	-1.28723	0.428044	0.000143214	-1.28079	0.446274
54896524	chr19:54896524:G:A	5.41128e-05	-1.30275e-10	0.980186	0.000390614	-1.30275e-10	1.03838	0.000865438	-1.30275e-10	0.964379
54896571	chr19:54896571:A:G	8.13497e-06	-0.914712	-5.17887e-10	5.861e-05	-0.858434	-5.17887e-10	0.000139782	-0.85877	-5.17887e-10
54896773	chr19:54896773:G:A	4.60502e-06	-1.30275e-10	-1.48374	3.07048e-05	-1.30275e-10	-1.50492	7.42e-05	-1.30275e-10	-1.49209
54896792	chr19:54896792:T:G	2.58287e-06	-1.29949	-0.762497	1.83169e-05	-1.25049	-0.771028	4.37464e-05	-1.24358	-0.776869
54896802	chr19:54896802:A:G	1.02087e-06	-1.45258	-1.53765	7.20931e-06	-1.41686	-1.53711	1.72611e-05	-1.41206	-1.53834
54896831	chr19:54896831:A:G	2.66968e-06	-1.58311	-0.445816	1.99231e-05	-1.56755	-0.369909	4.52413e-05	-1.56543	-0.421419
54896832	chr19:54896832:C:T	2.20696e-06	-1.58053	-0.638739	1.63596e-05	-1.56477	-0.56975	3.73231e-05	-1.56261	-0.616638
54896865	chr19:54896865:C:T	1.01176e-06	-1.5593	-1.43989	6.99875e-06	-1.54087	-1.44274	1.67965e-05	-1.53848	-1.43921
54896866	chr19:54896866:G:A	2.17587e-06	-1.19829	-1.03516	1.55911e-05	-1.14283	-1.03981	3.72255e-05	-1.13506	-1.0468
54896874	chr19:54896874:T:G	2.69526e-06	-1.21313	-0.806255	1.91833e-05	-1.15829	-0.817006	4.59443e-05	-1.1506	-0.820824
54896889	chr19:54896889:AT:A	5.56549e-06	-1.30275e-10	-1.2943	3.64877e-05	-1.30275e-10	-1.33236	8.89639e-05	-1.30275e-10	-1.31063
54896929	chr19:54896929:AT:A	5.31062e-06	-1.30275e-10	-1.34118	3.48856e-05	-1.30275e-10	-1.37726	8.50823e-05	-1.30275e-10	-1.35524
54896985	chr19:54896985:A:G	4.79403e-06	-1.30275e-10	-1.44351	3.38474e-05	-1.30275e-10	-1.40748	7.90852e-05	-1.30275e-10	-1.42833
54897016	chr19:54897016:A:G	1.09965e-06	-1.53632	-1.37957	7.8001e-06	-1.52135	-1.35385	1.82033e-05	-1.51725	-1.38
54897027	chr19:54897027:T:C	1.2036e-06	-1.50448	-1.32109	8.93759e-06	-1.48546	-1.25361	2.05733e-05	-1.48265	-1.29221
54897075	chr19:54897075:T:C	1.16343e-06	-1.35091	-1.5086	8.15317e-06	-1.308	-1.52293	1.97278e-05	-1.30219	-1.51464
54897135	chr19:54897135:T:C	1.38626e-06	-1.3182	-1.36607	1.03483e-05	-1.28179	-1.31073	2.40305e-05	-1.27777	-1.34176
54897147	chr19:54897147:C:G	8.87354e-07	-1.64191	-1.48848	6.22555e-06	-1.64098	-1.4597	1.45756e-05	-1.64084	-1.47867
54897149	chr19:54897149:A:C	8.78326e-07	-1.64188	-1.49874	6.14499e-06	-1.64093	-1.47277	1.4412e-05	-1.64079	-1.49
54897156	chr19:54897156:G:A	5.47698e-06	-1.30275e-10	-1.31033	3.92799e-05	-1.30275e-10	-1.25863	9.08243e-05	-1.30275e-10	-1.28993
54897159	chr19:54897159:T:C	8.73389e-07	-1.64161	-1.50465	6.10096e-06	-1.64047	-1.48042	1.43253e-05	-1.64032	-1.49651
54897235	chr19:54897235:C:T	2.31731e-06	-1.42813	-0.74235	1.71649e-05	-1.41172	-0.674751	4.00865e-05	-1.40472	-0.703097
54897247	chr19:54897247:G:A	5.71321e-06	-1.30275e-10	-1.2681	3.91956e-05	-1.30275e-10	-1.26077	9.28946e-05	-1.30275e-10	-1.26739
54897250	chr19:54897250:C:T	7.71423e-06	-1.30275e-10	-0.967818	5.18011e-05	-1.30275e-10	-0.981928	0.000127627	-1.30275e-10	-0.949746
54897255	chr19:54897255:T:C	5.95695e-06	-1.30275e-10	-1.22633	4.08915e-05	-1.30275e-10	-1.21842	9.68557e-05	-1.30275e-10	-1.22563
54897263	chr19:54897263:C:T	1.48608e-06	-1.56544	-1.0493	1.12174e-05	-1.53766	-0.974214	2.56238e-05	-1.53584	-1.01949
54897280	chr19:54897280:T:C	1.15556e-06	-1.56391	-1.30239	8.21141e-06	-1.5519	-1.27192	1.90606e-05	-1.54839	-1.30284
54897297	chr19:54897297:T:C	8.96547e-06	-1.30275e-10	-0.817504	5.85756e-05	-1.30275e-10	-0.85902	0.000141535	-1.30275e-10	-0.84631
54897362	chr19:54897362:C:T	1.20646e-06	-1.50278	-1.32041	8.5915e-06	-1.48625	-1.29231	2.00422e-05	-1.48176	-1.31926
54897366	chr19:54897366:A:G	1.31777e-06	-1.38295	-1.352	9.57418e-06	-1.37017	-1.3001	2.24105e-05	-1.36287	-1.32646
54897376	chr19:54897376:T:C	3.09622e-06	-0.69524	-1.18546	2.50542e-05	-0.578037	-1.13026	5.92875e-05	-0.559786	-1.15667
54897379	chr19:54897379:T:G	1.56988e-06	-1.63909	-0.920799	1.12865e-05	-1.63848	-0.867251	2.63578e-05	-1.63922	-0.887867
54897403	chr19:54897403:G:A	5.37541e-06	-1.30275e-10	-1.32905	3.83601e-05	-1.30275e-10	-1.28232	8.91315e-05	-1.30275e-10	-1.30874
54897408	chr19:54897408:A:G	5.65406e-06	-1.30275e-10	-1.27851	3.69131e-05	-1.30275e-10	-1.32077	8.96897e-05	-1.30275e-10	-1.3025
54897413	chr19:54897413:C:G	5.36186e-06	-1.30275e-10	-1.33157	3.51667e-05	-1.30275e-10	-1.36924	8.52671e-05	-1.30275e-10	-1.35307
54897419	chr19:54897419:T:C	7.68992e-06	-0.970974	-5.17887e-10	5.53541e-05	-0.915589	-5.17887e-10	0.000132019	-0.915908	-5.17887e-10
54897450	chr19:54897450:T:C	6.87603e-06	-1.52376	0.440919	4.49914e-05	-1.50738	0.384509	0.000113752	-1.5047	0.439866
54897633	chr19:54897633:A:G	2.69044e-06	-0.819369	-1.20181	2.06485e-05	-0.794887	-1.10681	4.66003e-05	-0.798076	-1.15917
54897639	chr19:54897639:C:T	1.46084e-06	-1.31301	-1.31886	1.10653e-05	-1.27469	-1.25083	2.5438e-05	-1.27071	-1.29191
54897649	chr19:54897649:T:G	1.39609e-06	-1.33443	-1.34278	1.05109e-05	-1.2976	-1.27932	2.42274e-05	-1.29378	-1.31759
54897687	chr19:54897687:T:C	1.46019e-06	-1.30008	-1.33224	1.10375e-05	-1.26134	-1.2667	2.54193e-05	-1.25729	-1.30605
54897715	chr19:54897715:C:T	7.90125e-06	-1.30275e-10	-0.943864	5.74043e-05	-1.30275e-10	-0.879219	0.00013392	-1.30275e-10	-0.901615
54897722	chr19:54897722:T:C	2.62241e-06	-1.44185	-0.604941	1.94613e-05	-1.42535	-0.535562	4.53941e-05	-1.41869	-0.564789
54897743	chr19:54897743:A:G	1.8831e-06	-1.64226	-0.735709	1.39346e-05	-1.64187	-0.653092	3.12826e-05	-1.6418	-0.713992
54897756	chr19:54897756:A:G	2.00343e-06	-1.64189	-0.674138	1.47904e-05	-1.64125	-0.594108	3.33003e-05	-1.64115	-0.652136
54897783	chr19:54897783:G:T	8.58932e-07	-1.64189	-1.52106	5.95704e-06	-1.64095	-1.50382	1.40548e-05	-1.64082	-1.51507
54897816	chr19:54897816:T:C	1.09216e-05	-0.119237	-0.500901	8.82566e-05	0.0258652	-0.474956	0.000212011	0.0490968	-0.491316
54897871	chr19:54897871:G:A	1.62162e-05	-1.30275e-10	-0.224875	0.000121209	-1.30275e-10	-0.131823	0.000282104	-1.30275e-10	-0.156581
54897887	chr19:54897887:A:G	4.70081e-06	-0.280232	-1.18292	3.87006e-05	-0.131711	-1.14177	9.23324e-05	-0.109274	-1.16419
54897928	chr19:54897928:G:C	2.51356e-06	-1.1069	-0.982287	1.77236e-05	-1.03736	-1.01708	4.29117e-05	-1.03687	-1.00284
54897960	chr19:54897960:A:G	1.19853e-06	-1.49963	-1.33016	8.37141e-06	-1.48973	-1.31478	2.01513e-05	-1.48439	-1.3112
54897994	chr19:54897994:A:G	1.39472e-06	-1.36542	-1.31277	9.84944e-06	-1.37368	-1.26824	2.27045e-05	-1.3738	-1.30249
54897997	chr19:54897997:A:T	3.45605e-05	-1.30275e-10	0.531826	0.000216031	-1.30275e-10	0.446084	0.000547033	-1.30275e-10	0.505653
54898115	chr19:54898115:T:C	9.20135e-06	-0.791534	-5.17887e-10	6.66064e-05	-0.730538	-5.17887e-10	0.000158843	-0.730938	-5.17887e-10
54898118	chr19:54898118:C:T	4.38435e-06	-0.287941	-1.2449	3.60254e-05	-0.137396	-1.20772	8.61639e-05	-0.115006	-1.2276
54898127	chr19:54898127:C:T	4.79233e-06	-1.30275e-10	-1.44387	3.17084e-05	-1.30275e-10	-1.47276	7.6981e-05	-1.30275e-10	-1.4553
54898137	chr19:54898137:C:T	1.12356e-05	-1.56439	0.972592	7.34107e-05	-1.55118	0.917914	0.000185193	-1.54899	0.971528
54898277	chr19:54898277:T:C	2.03565e-06	-0.769049	-1.53102	1.52403e-05	-0.671253	-1.53414	3.69221e-05	-0.657341	-1.53271
54898338	chr19:54898338:A:G	3.55162e-05	-1.30275e-10	0.559104	0.00026423	-1.30275e-10	0.647482	0.000599983	-1.30275e-10	0.598046
54898382	chr19:54898382:G:A	3.11662e-06	-0.385609	-1.48853	2.18635e-05	-0.369214	-1.47531	5.20908e-05	-0.35884	-1.48703
54898390	chr19:54898390:C:T	1.10741e-05	-1.30275e-10	-0.606277	9.19055e-05	-1.30275e-10	-0.408578	0.000187916	-1.30275e-10	-0.56286
54898518	chr19:54898518:C:T	5.6421e-06	0.221036	-1.50166	4.42894e-05	0.37195	-1.51054	0.00010899	0.396512	-1.50411
54898550	chr19:54898550:T:C	4.82678e-06	0.101527	-1.53823	3.81266e-05	0.249654	-1.53808	9.31313e-05	0.273483	-1.53833
54898676	chr19:54898676:C:T	1.12403e-05	-1.56225	0.970878	7.52534e-05	-1.54861	0.940131	0.000185847	-1.54631	0.972373
54898867	chr19:54898867:G:A	3.34816e-06	-0.281958	-1.52051	2.37418e-05	-0.245322	-1.51678	5.70082e-05	-0.233617	-1.52204
54898959	chr19:54898959:C:T	9.06688e-07	-1.62386	-1.48498	6.22693e-06	-1.63096	-1.4695	1.47565e-05	-1.63245	-1.47472
54898973	chr19:54898973:G:A	1.37072e-05	-0.39296	-5.17887e-10	8.90842e-05	-0.439757	-5.17887e-10	0.000214753	-0.429366	-5.17887e-10
54899058	chr19:54899058:C:T	2.83695e-06	-1.41577	-0.552385	2.11024e-05	-1.39942	-0.480536	4.91813e-05	-1.39235	-0.510996
54899257	chr19:54899257:T:C	4.52447e-06	-1.30275e-10	-1.50138	3.09599e-05	-1.30275e-10	-1.49665	7.35788e-05	-1.30275e-10	-1.5005
54899273	chr19:54899273:T:C	4.39561e-06	-1.30275e-10	-1.53028	2.98539e-05	-1.30275e-10	-1.53302	7.14663e-05	-1.30275e-10	-1.52963
54899291	chr19:54899291:C:T	2.22756e-06	-0.782888	-1.42709	1.65264e-05	-0.70707	-1.41731	3.89817e-05	-0.706103	-1.42966
54899361	chr19:54899361:A:G	8.23744e-06	-0.902194	-5.17887e-10	5.93769e-05	-0.845433	-5.17887e-10	0.000141605	-0.845814	-5.17887e-10
54899433	chr19:54899433:T:C	3.78733e-06	-0.153718	-1.52551	2.68535e-05	-0.116874	-1.52207	6.45449e-05	-0.104653	-1.52684
54899554	chr19:54899554:G:A	2.48897e-06	-0.567386	-1.53163	1.85791e-05	-0.477697	-1.5296	4.4239e-05	-0.476902	-1.53235
54899591	chr19:54899591:G:A	2.08419e-06	-0.741226	-1.53528	1.54514e-05	-0.657773	-1.53387	3.68207e-05	-0.657042	-1.53575
54899593	chr19:54899593:G:A	5.2625e-06	-1.35028	-5.17887e-10	3.47057e-05	-1.38243	-5.17887e-10	8.29796e-05	-1.38026	-5.17887e-10
54899861	chr19:54899861:C:T	1.4236e-05	-1.30275e-10	-0.355112	0.000101488	-1.30275e-10	-0.309394	0.000233531	-1.30275e-10	-0.345541
54899876	chr19:54899876:C:T	1.27451e-06	-1.60752	-1.1608	9.15504e-06	-1.61985	-1.09519	2.05548e-05	-1.62207	-1.15369
54900171	chr19:54900171:T:C	7.2939e-06	0.502582	-1.52643	5.5849e-05	0.621049	-1.52774	0.000135106	0.633043	-1.52584
54900220	chr19:54900220:A:C	2.22048e-06	-0.674819	-1.53834	1.64349e-05	-0.591808	-1.53813	3.92425e-05	-0.590739	-1.53836
54900269	chr19:54900269:G:T	1.99727e-06	-0.782918	-1.53619	1.47557e-05	-0.70272	-1.53499	3.5175e-05	-0.701932	-1.53659
54900276	chr19:54900276:G:A	1.86919e-06	-0.850191	-1.53519	1.37711e-05	-0.772984	-1.53379	3.28174e-05	-0.772218	-1.53568
54900312	chr19:54900312:G:A	6.45353e-06	-1.14626	-5.17887e-10	4.55079e-05	-1.11145	-5.17887e-10	0.000108519	-1.11193	-5.17887e-10
54900331	chr19:54900331:G:A	3.97598e-05	0.671971	-5.17887e-10	0.000267452	0.6596	-5.17887e-10	0.000650134	0.678322	-5.17887e-10
54900420	chr19:54900420:G:A	2.20305e-06	-0.689319	-1.53172	1.63508e-05	-0.605329	-1.52973	3.89344e-05	-0.60452	-1.53246
54900496	chr19:54900496:G:A	1.60703e-06	-1.61594	-0.92056	1.16015e-05	-1.6135	-0.864704	2.66032e-05	-1.61549	-0.902335
54900591	chr19:54900591:C:T	2.97003e-05	-1.30275e-10	0.380274	0.000220118	-1.30275e-10	0.464824	0.00050116	-1.30275e-10	0.418068
54900741	chr19:54900741:A:T	1.70799e-05	-1.30275e-10	-0.17298	0.000117256	-1.30275e-10	-0.164983	0.000279764	-1.30275e-10	-0.16491
54900826	chr19:54900826:G:A	4.60066e-06	-1.30275e-10	-1.48468	3.14971e-05	-1.30275e-10	-1.47944	7.48591e-05	-1.30275e-10	-1.48325
54901099	chr19:54901099:A:G	2.46523e-06	-1.52646	-0.582144	1.82767e-05	-1.51468	-0.509033	4.24381e-05	-1.50959	-0.541219
54901596	chr19:54901596:G:A	1.87472e-05	-1.30275e-10	-0.079839	0.000119579	-1.30275e-10	-0.145359	0.000305147	-1.30275e-10	-0.0780638
54901766	chr19:54901766:A:G	1.03011e-05	-0.498435	-0.1802	9.48452e-05	-0.35245	-0.0246427	0.000211846	-0.331271	-0.111725
54901875	chr19:54901875:A:G	1.26835e-06	-1.51952	-1.25365	8.8243e-06	-1.47852	-1.27331	2.13219e-05	-1.47419	-1.26493
54901949	chr19:54901949:C:T	2.66906e-06	-1.46055	-0.568608	1.9849e-05	-1.44545	-0.495735	4.61508e-05	-1.43917	-0.527774
54902549	chr19:54902549:G:A	4.99689e-06	-1.30275e-10	-1.40207	3.41268e-05	-1.30275e-10	-1.39926	8.16289e-05	-1.30275e-10	-1.39667
54902634	chr19:54902634:G:T	6.12293e-06	-1.19884	-5.17887e-10	4.26444e-05	-1.17644	-5.17887e-10	0.000101804	-1.17581	-5.17887e-10
54902744	chr19:54902744:G:A	2.69801e-06	-1.49734	-0.521026	2.00486e-05	-1.48426	-0.446914	4.65461e-05	-1.47856	-0.479849
54902789	chr19:54902789:C:T	2.57258e-06	-1.53144	-0.534538	1.90706e-05	-1.51994	-0.461249	4.4265e-05	-1.51494	-0.493722
54902835	chr19:54902835:TAAG:T	3.39491e-06	-0.292113	-1.49649	2.47272e-05	-0.230869	-1.49057	5.90046e-05	-0.222354	-1.49889
54902898	chr19:54902898:A:G	2.59279e-06	-1.48463	-0.573521	1.92246e-05	-1.47131	-0.501834	4.47055e-05	-1.46537	-0.533391
54903022	chr19:54903022:T:C	2.35633e-06	-1.53119	-0.622593	1.73647e-05	-1.51993	-0.554968	4.04594e-05	-1.51495	-0.58361
54903304	chr19:54903304:A:G	1.29254e-06	-1.6155	-1.13878	9.31938e-06	-1.60808	-1.08916	2.17395e-05	-1.60548	-1.11424
54903554	chr19:54903554:A:G	5.96739e-06	-1.30275e-10	-1.22458	4.08293e-05	-1.30275e-10	-1.21994	9.69565e-05	-1.30275e-10	-1.22459
54903669	chr19:54903669:ATAT:A	1.26348e-06	-1.60988	-1.16714	9.05126e-06	-1.60342	-1.12302	2.12065e-05	-1.60071	-1.14383
54903728	chr19:54903728:G:A	1.97418e-06	-0.841853	-1.48888	1.37469e-05	-0.832587	-1.47594	3.26752e-05	-0.824432	-1.48781
54903895	chr19:54903895:C:A	5.76142e-06	-1.2597	-5.17887e-10	4.03637e-05	-1.23141	-5.17887e-10	9.62537e-05	-1.23187	-5.17887e-10
54904034	chr19:54904034:G:A	2.42878e-06	-1.54368	-0.579815	1.79919e-05	-1.53339	-0.506027	4.16992e-05	-1.52865	-0.539724
54904258	chr19:54904258:A:T	4.35185e-06	-0.742541	-0.797743	3.35851e-05	-0.634881	-0.780374	8.10432e-05	-0.617159	-0.786716
54904310	chr19:54904310:T:C	2.71269e-06	-1.50867	-0.504272	2.01642e-05	-1.49607	-0.429364	4.67801e-05	-1.49059	-0.462806
54904313	chr19:54904313:A:G	2.92462e-06	-1.50956	-0.428155	2.17978e-05	-1.49697	-0.35056	5.05104e-05	-1.49152	-0.38516
54904513	chr19:54904513:G:A	2.81406e-06	-1.56893	-0.407328	2.09706e-05	-1.56049	-0.325722	4.82961e-05	-1.55645	-0.365056
54905208	chr19:54905208:T:C	1.4809e-06	-1.63944	-0.978799	1.05906e-05	-1.64009	-0.929283	2.48521e-05	-1.6395	-0.946412
54905381	chr19:54905381:G:A	2.61153e-06	-1.51453	-0.536423	1.93753e-05	-1.50222	-0.463117	4.49819e-05	-1.49687	-0.495731
54905508	chr19:54905508:G:A	2.89916e-06	-1.51103	-0.435438	2.15862e-05	-1.4987	-0.358587	5.00397e-05	-1.49328	-0.392763
54905519	chr19:54905519:A:G	2.62661e-06	-1.50877	-0.536419	1.94911e-05	-1.49625	-0.463132	4.52549e-05	-1.49078	-0.495762
54905530	chr19:54905530:C:T	9.53551e-07	-1.52011	-1.53834	6.36142e-06	-1.54138	-1.5377	1.51019e-05	-1.54596	-1.53808
54905596	chr19:54905596:C:T	2.31247e-06	-0.743985	-1.42858	1.81738e-05	-0.614305	-1.41505	4.39561e-05	-0.595859	-1.41981
54905605	chr19:54905605:C:T	2.55985e-06	-1.51721	-0.553726	1.89784e-05	-1.50548	-0.48056	4.40536e-05	-1.50018	-0.51327
54905725	chr19:54905725:G:A	2.54261e-06	-1.5351	-0.542591	1.88352e-05	-1.52418	-0.469434	4.37092e-05	-1.51925	-0.502053
54906032	chr19:54906032:C:T	2.96491e-05	-1.30275e-10	0.378548	0.000219918	-1.30275e-10	0.463917	0.000500353	-1.30275e-10	0.416457
54906111	chr19:54906111:A:G	2.5341e-06	-1.52749	-0.553558	1.87995e-05	-1.51517	-0.480333	4.36342e-05	-1.51013	-0.512891
54906373	chr19:54906373:A:G	2.17028e-06	-1.39763	-0.838401	1.58367e-05	-1.40136	-0.765646	3.5733e-05	-1.40155	-0.821235
54906411	chr19:54906411:T:A	3.93506e-06	-1.64096	-5.17887e-10	2.6761e-05	-1.64239	-5.17887e-10	6.38451e-05	-1.6424	-5.17887e-10
54906696	chr19:54906696:C:A	2.17081e-06	-1.43077	-0.805021	1.58055e-05	-1.43749	-0.731496	3.56512e-05	-1.43788	-0.787192
54906981	chr19:54906981:C:T	1.7889e-05	-1.30275e-10	-0.1267	0.000155877	-1.30275e-10	0.119728	0.000304603	-1.30275e-10	-0.0798457
54907100	chr19:54907100:C:T	2.25785e-06	-1.42765	-0.768826	1.48247e-05	-1.42203	-0.811018	3.60211e-05	-1.42369	-0.791058
54907304	chr19:54907304:C:G	4.36627e-06	-1.30275e-10	-1.53698	2.98043e-05	-1.30275e-10	-1.53469	7.09535e-05	-1.30275e-10	-1.53683
54907552	chr19:54907552:C:T	4.55475e-06	-1.30275e-10	-1.49471	3.11081e-05	-1.30275e-10	-1.49187	7.38395e-05	-1.30275e-10	-1.49696
54907644	chr19:54907644:T:C	1.75825e-05	-1.30275e-10	-0.143979	0.00012545	-1.30275e-10	-0.0974322	0.000288871	-1.30275e-10	-0.132876
54907889	chr19:54907889:A:G	5.51348e-06	-1.30369	-5.17887e-10	3.66079e-05	-1.32907	-5.17887e-10	8.71752e-05	-1.33094	-5.17887e-10
54908072	chr19:54908072:A:G	1.49483e-05	-1.30275e-10	-0.306287	0.000127918	-1.30275e-10	-0.0779506	0.00025343	-1.30275e-10	-0.263769
54908111	chr19:54908111:C:T	1.51055e-05	-1.30275e-10	-0.295829	0.00012899	-1.30275e-10	-0.0696057	0.000256144	-1.30275e-10	-0.253115
54908116	chr19:54908116:C:T	1.88227e-05	-1.30275e-10	-0.0758211	0.000128641	-1.30275e-10	-0.0723145	0.000308154	-1.30275e-10	-0.0682583
54908127	chr19:54908127:T:A	1.29023e-05	-1.30275e-10	-0.453479	0.000109028	-1.30275e-10	-0.237733	0.000218537	-1.30275e-10	-0.4119
54908273	chr19:54908273:C:T	5.30398e-06	-0.909057	-0.43337	3.90784e-05	-0.896329	-0.367439	8.93947e-05	-0.89678	-0.409015
54908313	chr19:54908313:A:G	5.98266e-06	-1.30275e-10	-1.22202	3.88074e-05	-1.30275e-10	-1.27073	9.55259e-05	-1.30275e-10	-1.23946
54908333	chr19:54908333:A:G	1.28112e-06	-1.42501	-1.33814	9.3024e-06	-1.39202	-1.30704	2.19557e-05	-1.38873	-1.3211
54908819	chr19:54908819:G:A	1.39565e-06	-1.14295	-1.53458	9.09522e-06	-1.18732	-1.53427	2.16516e-05	-1.18977	-1.534
54908874	chr19:54908874:G:T	1.19243e-06	-1.45049	-1.3844	8.58398e-06	-1.42069	-1.35875	2.03102e-05	-1.41764	-1.37009
54909102	chr19:54909102:G:A	1.34936e-06	-1.57443	-1.13683	9.81653e-06	-1.56252	-1.08276	2.27832e-05	-1.56295	-1.10989
54909558	chr19:54909558:G:A	1.83908e-05	-1.30275e-10	-0.0990343	0.000138029	-1.30275e-10	-0.0018718	0.000321367	-1.30275e-10	-0.0262742
54909565	chr19:54909565:G:C	1.06822e-06	-1.44325	-1.50164	7.56763e-06	-1.41261	-1.49285	1.8063e-05	-1.40961	-1.49538
54909686	chr19:54909686:A:G	2.25716e-06	-0.731787	-1.46499	1.53557e-05	-0.717897	-1.47996	3.71175e-05	-0.714847	-1.46992
54909849	chr19:54909849:C:T	2.45854e-06	-1.60532	-0.505999	1.64579e-05	-1.57546	-0.553076	4.04819e-05	-1.57293	-0.525074
54909990	chr19:54909990:A:C	1.23632e-05	-1.30275e-10	-0.496159	8.40249e-05	-1.30275e-10	-0.498225	0.000202248	-1.30275e-10	-0.489362
54910330	chr19:54910330:G:A	6.35995e-06	-1.30275e-10	-1.16086	4.70571e-05	-1.30275e-10	-1.07798	0.000104748	-1.30275e-10	-1.1473
54910577	chr19:54910577:AAAAC:A	1.1632e-06	-1.54151	-1.3182	7.57622e-06	-1.55009	-1.35423	1.86326e-05	-1.54735	-1.32659
54910674	chr19:54910674:G:C	1.48458e-06	-1.16774	-1.44801	1.0437e-05	-1.12661	-1.45737	2.51683e-05	-1.12217	-1.4511
54911112	chr19:54911112:C:T	6.69708e-06	-1.48461	0.375402	5.42111e-05	-1.46272	0.526263	0.00011934	-1.45716	0.440282
54911118	chr19:54911118:A:G	2.57648e-06	-0.805893	-1.25857	1.60218e-05	-0.887195	-1.26819	3.8152e-05	-0.891802	-1.26548
54911124	chr19:54911124:A:G	1.6939e-06	-1.57308	-0.910772	1.27436e-05	-1.56404	-0.820269	2.8888e-05	-1.56506	-0.870366
54911162	chr19:54911162:C:T	2.57955e-06	-0.748308	-1.31496	1.60552e-05	-0.830508	-1.3228	3.81668e-05	-0.835349	-1.32154
54911240	chr19:54911240:G:A	1.18094e-06	-1.54063	-1.30394	8.51641e-06	-1.52847	-1.25888	1.9737e-05	-1.52972	-1.28664
54911266	chr19:54911266:G:A	5.93715e-06	-1.22966	-5.17887e-10	3.91891e-05	-1.26094	-5.17887e-10	9.33025e-05	-1.26301	-5.17887e-10
54911325	chr19:54911325:G:A	1.05295e-06	-1.56103	-1.39826	7.50583e-06	-1.55014	-1.36352	1.75108e-05	-1.55123	-1.3848
54911489	chr19:54911489:T:C	1.69014e-06	-1.00137	-1.4847	1.20166e-05	-0.96924	-1.47381	2.85242e-05	-0.967559	-1.48054
54911735	chr19:54911735:C:T	1.02677e-06	-1.47456	-1.50991	7.49874e-06	-1.41226	-1.50234	1.78392e-05	-1.40571	-1.51175
54911932	chr19:54911932:T:A	4.6555e-06	-1.30275e-10	-1.47283	3.17963e-05	-1.30275e-10	-1.46999	7.55352e-05	-1.30275e-10	-1.47426
54911946	chr19:54911946:G:A	4.67818e-06	-1.30275e-10	-1.46798	3.19434e-05	-1.30275e-10	-1.46537	7.59027e-05	-1.30275e-10	-1.4694
54912120	chr19:54912120:T:C	1.52983e-06	-1.19931	-1.38641	1.02116e-05	-1.2028	-1.40301	2.46939e-05	-1.20294	-1.38936
54912236	chr19:54912236:G:A	4.72479e-06	-1.30275e-10	-1.45806	3.22753e-05	-1.30275e-10	-1.45504	7.66591e-05	-1.30275e-10	-1.45949
54912339	chr19:54912339:G:A	1.56107e-05	-1.30275e-10	-0.262927	0.000116472	-1.30275e-10	-0.171687	0.000271885	-1.30275e-10	-0.193478
54912371	chr19:54912371:C:T	1.56242e-05	-1.30275e-10	-0.262061	0.000116567	-1.30275e-10	-0.170875	0.000272113	-1.30275e-10	-0.192638
54912375	chr19:54912375:T:G	1.552e-05	-1.30275e-10	-0.268753	0.000115759	-1.30275e-10	-0.177828	0.000270245	-1.30275e-10	-0.199528
54912395	chr19:54912395:A:G	1.82025e-06	-0.877299	-1.53461	1.22555e-05	-0.88659	-1.53678	2.925e-05	-0.887502	-1.53548
54912422	chr19:54912422:T:C	4.43292e-06	-1.30275e-10	-1.52183	3.0188e-05	-1.30275e-10	-1.5219	7.19561e-05	-1.30275e-10	-1.5228
54912467	chr19:54912467:C:T	4.44989e-06	-1.30275e-10	-1.51801	3.05519e-05	-1.30275e-10	-1.50991	7.24701e-05	-1.30275e-10	-1.51568
54912887	chr19:54912887:C:CA	1.49778e-05	-1.30275e-10	-0.304314	0.00011105	-1.30275e-10	-0.219355	0.000249621	-1.30275e-10	-0.278912
54912935	chr19:54912935:G:A	3.98855e-06	-1.62746	-5.17887e-10	2.6792e-05	-1.64124	-5.17887e-10	6.38984e-05	-1.64156	-5.17887e-10
54912939	chr19:54912939:G:A	1.10187e-06	-1.44015	-1.47373	7.22068e-06	-1.47031	-1.48208	1.72495e-05	-1.47194	-1.47914
54913587	chr19:54913587:A:C	4.53142e-06	-1.30275e-10	-1.49985	3.0455e-05	-1.30275e-10	-1.51309	7.33849e-05	-1.30275e-10	-1.50314
54913706	chr19:54913706:C:T	1.06427e-06	-1.62758	-1.32101	6.86216e-06	-1.62985	-1.37347	1.7096e-05	-1.63004	-1.32997
54913707	chr19:54913707:A:G	1.00814e-06	-1.62563	-1.37715	6.55581e-06	-1.62828	-1.42071	1.62176e-05	-1.62848	-1.38428
54913813	chr19:54913813:A:T	7.52222e-06	-0.993024	-5.17887e-10	4.45069e-05	-1.13369	-5.17887e-10	0.000105358	-1.1415	-5.17887e-10
54913913	chr19:54913913:T:C	1.37372e-06	-1.62836	-1.065	8.69607e-06	-1.63108	-1.13538	2.19984e-05	-1.63132	-1.07657
54913992	chr19:54913992:C:T	1.36468e-05	-1.30275e-10	-0.397377	9.51451e-05	-1.30275e-10	-0.373936	0.000222316	-1.30275e-10	-0.394755
54914463	chr19:54914463:T:C	1.59157e-06	-1.39919	-1.14698	9.51629e-06	-1.45813	-1.2182	2.40388e-05	-1.46094	-1.15824
54914613	chr19:54914613:AC:A	5.71737e-06	-1.30275e-10	-1.26738	3.96605e-05	-1.30275e-10	-1.24898	9.29779e-05	-1.30275e-10	-1.26649
54914725	chr19:54914725:G:A	1.53613e-06	-1.0517	-1.52991	9.21025e-06	-1.18507	-1.52396	2.16941e-05	-1.19234	-1.52948
54914842	chr19:54914842:C:T	4.63798e-06	-1.30275e-10	-1.4766	3.10792e-05	-1.30275e-10	-1.4928	7.49818e-05	-1.30275e-10	-1.48161
54914887	chr19:54914887:G:A	4.66609e-06	-1.30275e-10	-1.47056	3.1645e-05	-1.30275e-10	-1.47476	7.61343e-05	-1.30275e-10	-1.46636
54914930	chr19:54914930:G:A	1.23208e-06	-1.62263	-1.17955	7.99572e-06	-1.62356	-1.22687	1.978e-05	-1.62375	-1.19044
54915057	chr19:54915057:C:T	7.39805e-06	-1.30275e-10	-1.00967	5.89051e-05	-1.30275e-10	-0.853412	0.00012396	-1.30275e-10	-0.978894
54915205	chr19:54915205:G:A	1.68256e-05	-1.30275e-10	-0.187986	0.000125613	-1.30275e-10	-0.0961302	0.000294358	-1.30275e-10	-0.114061
54915227	chr19:54915227:C:G	1.64925e-06	-1.3908	-1.11976	1.06358e-05	-1.42727	-1.13785	2.53144e-05	-1.43061	-1.13688
54915375	chr19:54915375:G:A	5.46429e-06	-1.30275e-10	-1.31265	3.65192e-05	-1.30275e-10	-1.3315	8.80045e-05	-1.30275e-10	-1.32147
54915479	chr19:54915479:A:G	6.42748e-06	-1.30275e-10	-1.1503	4.48276e-05	-1.30275e-10	-1.12652	0.000105197	-1.30275e-10	-1.14302
54915513	chr19:54915513:G:A	7.4271e-06	-1.30275e-10	-1.00575	5.00036e-05	-1.30275e-10	-1.01724	0.000122821	-1.30275e-10	-0.98813
54915653	chr19:54915653:A:G	5.50938e-06	-1.30275e-10	-1.30443	3.64433e-05	-1.30275e-10	-1.33358	8.84373e-05	-1.30275e-10	-1.31656
54915724	chr19:54915724:C:T	5.94542e-06	-1.30275e-10	-1.22826	4.09804e-05	-1.30275e-10	-1.21624	9.70605e-05	-1.30275e-10	-1.22352
54915980	chr19:54915980:A:G	2.31177e-05	-0.723067	0.85278	0.000156063	-0.683625	0.804544	0.000393077	-0.677585	0.852734
54916142	chr19:54916142:G:A	3.69811e-06	-0.712893	-0.990169	2.51999e-05	-0.699323	-1.00317	6.10412e-05	-0.694577	-0.99273
54916280	chr19:54916280:C:G	5.86873e-06	-1.30275e-10	-1.24125	3.88693e-05	-1.30275e-10	-1.26914	9.5183e-05	-1.30275e-10	-1.24305
54916479	chr19:54916479:C:T	4.51506e-06	-1.30275e-10	-1.50347	3.05035e-05	-1.30275e-10	-1.5115	7.30763e-05	-1.30275e-10	-1.50735
54916509	chr19:54916509:G:A	5.31709e-06	-1.30275e-10	-1.33996	3.53768e-05	-1.30275e-10	-1.36328	8.55733e-05	-1.30275e-10	-1.34948
54917148	chr19:54917148:C:T	1.1869e-05	-1.30275e-10	-0.536956	8.10697e-05	-1.30275e-10	-0.53403	0.000190213	-1.30275e-10	-0.55071
54917440	chr19:54917440:C:T	4.59242e-06	-1.30275e-10	-1.48648	3.1218e-05	-1.30275e-10	-1.48834	7.48201e-05	-1.30275e-10	-1.48377
54917508	chr19:54917508:T:C	1.37138e-06	-1.4967	-1.19837	9.06544e-06	-1.53287	-1.192	2.13052e-05	-1.53547	-1.20443
54917509	chr19:54917509:G:A	5.39243e-06	-1.30275e-10	-1.32589	3.68717e-05	-1.30275e-10	-1.32189	8.72616e-05	-1.30275e-10	-1.32995
54917533	chr19:54917533:T:C	1.4436e-05	-1.30275e-10	-0.34116	0.000109795	-1.30275e-10	-0.230719	0.000242801	-1.30275e-10	-0.306613
54917548	chr19:54917548:C:T	1.2212e-05	-1.44681	0.938349	8.58147e-05	-1.42411	0.946966	0.0002028	-1.42057	0.933928
54917659	chr19:54917659:T:C	8.98874e-06	-1.30275e-10	-0.814912	6.02923e-05	-1.30275e-10	-0.830134	0.000146508	-1.30275e-10	-0.811775
54917673	chr19:54917673:C:G	1.33719e-06	-1.43516	-1.28516	9.18126e-06	-1.41532	-1.29685	2.23376e-05	-1.41099	-1.2816
54917691	chr19:54917691:T:C	4.5008e-06	-1.30275e-10	-1.50663	3.08292e-05	-1.30275e-10	-1.50088	7.32235e-05	-1.30275e-10	-1.50534
54918184	chr19:54918184:G:A	3.61629e-05	-1.30275e-10	0.577148	0.000279503	-1.30275e-10	0.703674	0.000601522	-1.30275e-10	0.600607
54918223	chr19:54918223:C:T	8.74831e-07	-1.6213	-1.52331	6.00476e-06	-1.61484	-1.52194	1.43761e-05	-1.61329	-1.52
54918554	chr19:54918554:G:A	5.05397e-06	-1.30275e-10	-1.39071	3.34791e-05	-1.30275e-10	-1.41842	8.08823e-05	-1.30275e-10	-1.40586
54918610	chr19:54918610:C:G	4.37626e-06	-1.30275e-10	-1.53469	2.98735e-05	-1.30275e-10	-1.53237	7.10441e-05	-1.30275e-10	-1.53556
54919163	chr19:54919163:G:A	4.80593e-06	-1.30275e-10	-1.44103	3.2763e-05	-1.30275e-10	-1.44004	7.80836e-05	-1.30275e-10	-1.44108
54919206	chr19:54919206:A:C	1.29826e-06	-1.54704	-1.20282	9.42581e-06	-1.52954	-1.15635	2.18344e-05	-1.52704	-1.18833
54919273	chr19:54919273:G:A	1.25294e-05	-1.30275e-10	-0.482804	9.25571e-05	-1.30275e-10	-0.401513	0.000203512	-1.30275e-10	-0.483133
54919439	chr19:54919439:AGG:A	3.6532e-06	-1.64229	-0.0729925	2.66859e-05	-1.64196	-0.00324969	6.04795e-05	-1.64204	-0.0545143
54919470	chr19:54919470:C:T	4.36291e-06	-1.30275e-10	-1.53774	2.98357e-05	-1.30275e-10	-1.53363	7.09253e-05	-1.30275e-10	-1.53723
54919633	chr19:54919633:C:T	6.20971e-06	-1.30275e-10	-1.18477	4.11195e-05	-1.30275e-10	-1.21286	0.000100569	-1.30275e-10	-1.18801
54919634	chr19:54919634:G:A	1.64929e-05	-1.30275e-10	-0.207955	0.000122596	-1.30275e-10	-0.120442	0.000290751	-1.30275e-10	-0.126389
54919663	chr19:54919663:A:G	4.97389e-06	-1.30275e-10	-1.40668	3.54516e-05	-1.30275e-10	-1.36117	8.15703e-05	-1.30275e-10	-1.39739
54919672	chr19:54919672:G:A	4.43264e-06	-0.0226235	-1.49927	3.4337e-05	0.105078	-1.49819	8.27923e-05	0.118521	-1.50104
54919874	chr19:54919874:C:T	2.53009e-05	-1.30275e-10	0.219956	0.000189711	-1.30275e-10	0.316164	0.000429129	-1.30275e-10	0.262901
54920022	chr19:54920022:G:A	1.048e-06	-1.55459	-1.40942	7.05808e-06	-1.54071	-1.43446	1.7184e-05	-1.53911	-1.41577
54920306	chr19:54920306:G:A	6.8596e-05	-1.30275e-10	1.21735	0.000531648	-1.30275e-10	1.34664	0.00115166	-1.30275e-10	1.2501
54920381	chr19:54920381:T:C	6.93718e-06	-1.30275e-10	-1.07399	5.01098e-05	-1.30275e-10	-1.01512	0.000118538	-1.30275e-10	-1.02362
54920390	chr19:54920390:C:T	4.90847e-06	-1.41992	-5.17887e-10	3.43092e-05	-1.39393	-5.17887e-10	8.1929e-05	-1.393	-5.17887e-10
54920493	chr19:54920493:C:T	3.93814e-06	-1.64018	-5.17887e-10	2.71605e-05	-1.62757	-5.17887e-10	6.48942e-05	-1.6261	-5.17887e-10
54920533	chr19:54920533:T:G	1.00108e-05	-1.30275e-10	-0.707222	7.19578e-05	-1.30275e-10	-0.653259	0.000167245	-1.30275e-10	-0.679396
54920821	chr19:54920821:C:T	1.31753e-05	-1.30275e-10	-0.432539	8.32481e-05	-1.30275e-10	-0.507513	0.000213529	-1.30275e-10	-0.435084
54920923	chr19:54920923:T:C	5.86752e-06	-1.11817	-0.123284	4.24244e-05	-1.10979	-0.0718267	9.95974e-05	-1.11035	-0.0873753
54920934	chr19:54920934:C:T	1.01671e-05	-1.30275e-10	-0.691723	6.95672e-05	-1.30275e-10	-0.687045	0.000163694	-1.30275e-10	-0.700857
54921005	chr19:54921005:A:G	9.6967e-05	-1.30275e-10	1.56349	0.000752142	-1.30275e-10	1.69359	0.00163025	-1.30275e-10	1.59763
54921229	chr19:54921229:T:C	3.93426e-06	-1.64116	-5.17887e-10	2.70637e-05	-1.63115	-5.17887e-10	6.46529e-05	-1.62982	-5.17887e-10
54921446	chr19:54921446:G:A	1.10958e-05	-1.30275e-10	-0.604314	7.56622e-05	-1.30275e-10	-0.60306	0.000178609	-1.30275e-10	-0.613658
54921949	chr19:54921949:T:C	6.41598e-06	-1.30275e-10	-1.15209	4.27333e-05	-1.30275e-10	-1.17436	0.000103881	-1.30275e-10	-1.15561
54921974	chr19:54921974:G:A	8.94016e-07	-1.62197	-1.50095	6.04074e-06	-1.61582	-1.515	1.45821e-05	-1.61499	-1.50407
54922262	chr19:54922262:T:C	4.00084e-06	-1.62438	-5.17887e-10	2.7931e-05	-1.5996	-5.17887e-10	6.68037e-05	-1.5971	-5.17887e-10
54922409	chr19:54922409:G:A	6.60025e-06	-1.30275e-10	-1.12378	4.75349e-05	-1.30275e-10	-1.06787	0.000112514	-1.30275e-10	-1.07578
54922426	chr19:54922426:G:A	5.41522e-06	-1.32167	-5.17887e-10	3.60452e-05	-1.34457	-5.17887e-10	8.62331e-05	-1.3418	-5.17887e-10
54922576	chr19:54922576:G:A	1.01979e-05	-1.30275e-10	-0.688703	6.97686e-05	-1.30275e-10	-0.684154	0.000164147	-1.30275e-10	-0.698092
54922953	chr19:54922953:G:A	5.08631e-06	-1.07265	-0.31168	3.76043e-05	-1.01908	-0.283136	8.84688e-05	-1.01228	-0.303925
54922959	chr19:54922959:CACAGAG:C	4.43274e-06	-1.30275e-10	-1.52187	3.00934e-05	-1.30275e-10	-1.52503	7.20445e-05	-1.30275e-10	-1.52157
54923014	chr19:54923014:G:A	4.42127e-06	-1.30275e-10	-1.52446	3.0601e-05	-1.30275e-10	-1.50831	7.20525e-05	-1.30275e-10	-1.52146
54923090	chr19:54923090:G:C	1.55408e-06	-1.22036	-1.34964	1.16529e-05	-1.16912	-1.30466	2.70028e-05	-1.16228	-1.34063
54923134	chr19:54923134:C:T	1.48646e-06	-1.26155	-1.35294	1.11154e-05	-1.2127	-1.30831	2.57566e-05	-1.20614	-1.34403
54923166	chr19:54923166:G:A	5.86295e-06	-1.30275e-10	-1.24223	3.92244e-05	-1.30275e-10	-1.26004	9.49404e-05	-1.30275e-10	-1.24561
54923207	chr19:54923207:G:A	1.47304e-06	-1.28462	-1.33894	1.10178e-05	-1.23715	-1.29268	2.54938e-05	-1.23076	-1.32966
54923284	chr19:54923284:G:A	3.93648e-06	-1.6406	-5.17887e-10	2.69745e-05	-1.63445	-5.17887e-10	6.43436e-05	-1.63462	-5.17887e-10
54923355	chr19:54923355:A:C	3.94592e-06	-1.07392	-0.564281	2.97103e-05	-1.02377	-0.514078	6.95636e-05	-1.01958	-0.537034
54923450	chr19:54923450:A:G	3.67885e-06	-1.04241	-0.665871	2.78483e-05	-0.989983	-0.612582	6.49245e-05	-0.985673	-0.639959
54923560	chr19:54923560:C:G	5.96733e-06	-1.30275e-10	-1.22458	3.99016e-05	-1.30275e-10	-1.24292	9.66136e-05	-1.30275e-10	-1.22814
54923735	chr19:54923735:G:A	4.34635e-05	-1.30275e-10	0.761038	0.000289991	-1.30275e-10	0.740509	0.000701369	-1.30275e-10	0.754178
54923772	chr19:54923772:T:C	6.73002e-05	-1.30275e-10	1.19828	0.00051867	-1.30275e-10	1.32193	0.00112729	-1.30275e-10	1.22871
54923899	chr19:54923899:TC:T	8.86574e-07	-1.60605	-1.52523	5.96946e-06	-1.61234	-1.53034	1.43103e-05	-1.61376	-1.52412
54924164	chr19:54924164:C:T	1.27519e-06	-1.2363	-1.53149	8.89126e-06	-1.20647	-1.5378	2.13928e-05	-1.2022	-1.5336
54924188	chr19:54924188:G:A	1.38116e-06	-1.60145	-1.08651	1.00214e-05	-1.61334	-1.01127	2.28401e-05	-1.61488	-1.05546
54924271	chr19:54924271:A:G	1.07243e-06	-1.54218	-1.39878	7.31365e-06	-1.55812	-1.38148	1.73717e-05	-1.5607	-1.38332
54924273	chr19:54924273:A:G	3.84674e-06	-1.21784	-0.445822	2.89324e-05	-1.17593	-0.38845	6.73745e-05	-1.17208	-0.416505
54924413	chr19:54924413:C:T	1.51629e-06	-1.53875	-1.05587	1.05542e-05	-1.56583	-1.00699	2.43221e-05	-1.56849	-1.03899
54924414	chr19:54924414:G:A	3.97816e-06	-1.63007	-5.17887e-10	2.76868e-05	-1.60838	-5.17887e-10	6.62009e-05	-1.60616	-5.17887e-10
54924531	chr19:54924531:A:G	1.1396e-06	-1.58041	-1.2998	7.48832e-06	-1.58527	-1.33073	1.843e-05	-1.58708	-1.2978
54924563	chr19:54924563:G:A	1.53763e-06	-1.53603	-1.04462	1.07047e-05	-1.56344	-0.995217	2.46637e-05	-1.56614	-1.02739
54924649	chr19:54924649:A:G	8.83183e-07	-1.60259	-1.53252	5.95668e-06	-1.60915	-1.53567	1.42445e-05	-1.61065	-1.53184
54924731	chr19:54924731:T:C	3.97053e-06	-1.63198	-5.17887e-10	2.75988e-05	-1.61156	-5.17887e-10	6.59837e-05	-1.60945	-5.17887e-10
54924924	chr19:54924924:G:A	6.75661e-06	-1.30275e-10	-1.10036	5.01032e-05	-1.30275e-10	-1.01525	0.00011198	-1.30275e-10	-1.08054
54925411	chr19:54925411:A:T	6.80043e-06	-1.30275e-10	-1.0939	4.85948e-05	-1.30275e-10	-1.04582	0.000112425	-1.30275e-10	-1.07657
54925416	chr19:54925416:A:C	6.44871e-05	-1.30275e-10	1.15558	0.000496926	-1.30275e-10	1.2791	0.00108001	-1.30275e-10	1.18587
54925531	chr19:54925531:C:CACAGT	1.08995e-05	-1.30275e-10	-0.622169	7.4584e-05	-1.30275e-10	-0.617413	0.000175434	-1.30275e-10	-0.631593
54925595	chr19:54925595:C:A	1.02032e-06	-1.58255	-1.40821	6.9868e-06	-1.59378	-1.39153	1.66049e-05	-1.59585	-1.39331
54925609	chr19:54925609:C:A	1.01817e-06	-1.62168	-1.37121	6.99263e-06	-1.61577	-1.36871	1.67265e-05	-1.61465	-1.36722
54925764	chr19:54925764:C:T	5.74964e-06	-1.30275e-10	-1.26175	3.84253e-05	-1.30275e-10	-1.28062	9.30996e-05	-1.30275e-10	-1.26519
54925857	chr19:54925857:G:A	1.29163e-05	-1.08574	0.633346	0.000118095	-1.02767	0.869815	0.000240233	-1.02148	0.704235
54925868	chr19:54925868:C:T	1.02419e-06	-1.59007	-1.39692	7.03663e-06	-1.58088	-1.39733	1.68836e-05	-1.57916	-1.39335
54926057	chr19:54926057:C:T	1.19481e-06	-1.41848	-1.41442	8.26771e-06	-1.3779	-1.43908	2.0177e-05	-1.37338	-1.42093
54926479	chr19:54926479:T:C	1.00675e-05	-1.30275e-10	-0.701576	6.88646e-05	-1.30275e-10	-0.697196	0.000162114	-1.30275e-10	-0.710555
54926518	chr19:54926518:G:A	1.20033e-05	-1.15193	0.626232	0.000109377	-1.09654	0.862004	0.000222628	-1.09072	0.697367
54926572	chr19:54926572:G:C	1.30678e-06	-1.23327	-1.51004	8.99694e-06	-1.20609	-1.52637	2.18214e-05	-1.2015	-1.51446
54926628	chr19:54926628:A:C	9.30897e-07	-1.63104	-1.45145	6.33136e-06	-1.62708	-1.45674	1.51285e-05	-1.6263	-1.45597
54926872	chr19:54926872:C:T	3.93226e-06	-1.64167	-5.17887e-10	2.68268e-05	-1.63994	-5.17887e-10	6.40026e-05	-1.63993	-5.17887e-10
54927234	chr19:54927234:A:T	4.38609e-06	-1.30275e-10	-1.53245	2.97734e-05	-1.30275e-10	-1.53572	7.12336e-05	-1.30275e-10	-1.53289
54927377	chr19:54927377:G:A	4.16855e-06	-1.21322	-0.370091	3.6226e-05	-1.16379	-0.175775	7.55815e-05	-1.15891	-0.314735
54927463	chr19:54927463:G:T	9.39207e-06	-1.13579	0.364776	8.46103e-05	-1.07738	0.586093	0.000173856	-1.07144	0.430808
54927482	chr19:54927482:A:G	1.34605e-05	-1.25357	0.842448	0.000122162	-1.20367	1.07969	0.000248594	-1.19871	0.915669
54927798	chr19:54927798:T:C	1.17852e-05	-1.1388	0.594757	0.000107201	-1.08305	0.828413	0.000218501	-1.07714	0.665073
54927800	chr19:54927800:C:G	1.17536e-06	-1.4362	-1.41312	8.07205e-06	-1.39805	-1.44288	1.97891e-05	-1.39382	-1.4199
54927803	chr19:54927803:G:A	8.99476e-06	-1.30275e-10	-0.814242	6.13337e-05	-1.30275e-10	-0.813009	0.000144776	-1.30275e-10	-0.823666
54927935	chr19:54927935:T:C	6.23723e-06	-1.30275e-10	-1.18035	4.24786e-05	-1.30275e-10	-1.18034	0.000102566	-1.30275e-10	-1.16835
54927953	chr19:54927953:C:T	1.00313e-06	-1.63353	-1.37422	6.85929e-06	-1.62931	-1.37442	1.64432e-05	-1.62852	-1.37042
54928003	chr19:54928003:A:G	1.04255e-05	-1.16486	0.498231	9.4172e-05	-1.11156	0.727344	0.000192497	-1.10578	0.567004
54928104	chr19:54928104:T:C	1.14982e-05	-1.16613	0.597435	0.000104535	-1.11183	0.832014	0.000212684	-1.10614	0.667093
54928174	chr19:54928174:T:C	1.12361e-05	-1.20402	0.61227	0.00010206	-1.15183	0.848048	0.00020749	-1.14629	0.682517
54928177	chr19:54928177:G:A	1.2483e-05	-1.14067	0.654147	0.000114201	-1.08308	0.8917	0.000232062	-1.0772	0.725342
54928271	chr19:54928271:A:G	1.11854e-05	-1.15048	0.554206	0.000101465	-1.09532	0.785689	0.000207086	-1.08949	0.623768
54928298	chr19:54928298:G:A	1.11378e-06	-1.41128	-1.49185	7.76423e-06	-1.36938	-1.51043	1.88788e-05	-1.36491	-1.49591
54928453	chr19:54928453:G:T	2.37514e-06	-1.22601	-0.919817	1.76451e-05	-1.22909	-0.829787	3.97453e-05	-1.23098	-0.885381
54928470	chr19:54928470:A:G	1.21189e-05	-1.15201	0.635892	0.000110484	-1.09627	0.871803	0.000224812	-1.09046	0.706864
54928989	chr19:54928989:G:A	1.20605e-05	-1.11673	0.59578	0.000110073	-1.05975	0.831557	0.000223873	-1.05374	0.665966
54929407	chr19:54929407:TTACTC:T	1.63054e-05	-1.09031	0.87092	0.00015269	-1.03054	1.12961	0.000304341	-1.02435	0.943644
54929517	chr19:54929517:T:G	4.37921e-06	-1.11867	-0.415351	3.12195e-05	-1.0671	-0.421195	7.64589e-05	-1.063	-0.399099
54929651	chr19:54929651:G:C	7.4947e-06	-1.30275e-10	-0.996688	5.06709e-05	-1.30275e-10	-1.00399	0.000121988	-1.30275e-10	-0.994933
54929815	chr19:54929815:A:G	9.67402e-06	-1.30275e-10	-0.741441	6.56368e-05	-1.30275e-10	-0.745203	0.000156026	-1.30275e-10	-0.748834
54929972	chr19:54929972:A:G	1.19805e-05	-1.13232	0.604716	0.000110306	-1.07443	0.84835	0.000221445	-1.06848	0.669796
54929978	chr19:54929978:G:A	1.04694e-05	-1.30275e-10	-0.662426	7.14251e-05	-1.30275e-10	-0.66069	0.000168369	-1.30275e-10	-0.672697
54930032	chr19:54930032:G:A	6.02481e-06	-1.01796	-0.197034	5.2707e-05	-0.955991	-0.00859979	0.000110152	-0.949415	-0.147579
54930059	chr19:54930059:A:G	9.69674e-06	-1.16009	0.420992	8.70378e-05	-1.10804	0.645044	0.000176842	-1.10235	0.47875
54930064	chr19:54930064:G:A	4.98741e-06	-1.30275e-10	-1.40397	3.36681e-05	-1.30275e-10	-1.41279	8.16274e-05	-1.30275e-10	-1.39669
54930106	chr19:54930106:G:A	2.30558e-05	-1.30275e-10	0.127032	0.000164036	-1.30275e-10	0.170749	0.000373317	-1.30275e-10	0.123572
54930223	chr19:54930223:T:C	9.96907e-06	-1.30275e-10	-0.711397	6.8008e-05	-1.30275e-10	-0.709714	0.000160433	-1.30275e-10	-0.720982
54930275	chr19:54930275:C:T	1.16146e-05	-1.14173	0.583105	0.000106428	-1.08526	0.823391	0.000214291	-1.07942	0.647899
54930323	chr19:54930323:A:G	5.72688e-06	-1.30275e-10	-1.26571	4.09371e-05	-1.30275e-10	-1.2173	9.67291e-05	-1.30275e-10	-1.22694
54930373	chr19:54930373:A:G	1.46463e-05	-1.09935	0.772647	0.000135337	-1.04457	1.023	0.000270451	-1.03862	0.839857
54930376	chr19:54930376:C:T	1.40028e-05	-1.10731	0.735679	0.00012947	-1.05001	0.984122	0.00025918	-1.04399	0.802653
54930401	chr19:54930401:G:A	1.25813e-05	-1.0844	0.605724	0.00011554	-1.025	0.845277	0.000232893	-1.01886	0.670583
54930442	chr19:54930442:A:G	9.85624e-06	-1.30275e-10	-0.72278	6.6212e-05	-1.30275e-10	-0.736477	0.000158022	-1.30275e-10	-0.736121
54930534	chr19:54930534:T:C	1.22359e-05	-1.08066	0.574152	0.000112276	-1.02084	0.812463	0.000226393	-1.01467	0.638085
54930603	chr19:54930603:G:A	9.46336e-06	-1.30275e-10	-0.763457	6.42909e-05	-1.30275e-10	-0.765921	0.000152638	-1.30275e-10	-0.77079
54930627	chr19:54930627:A:G	1.20269e-05	-1.08162	0.557881	0.000110279	-1.02187	0.795547	0.000222783	-1.0157	0.62304
54930912	chr19:54930912:A:C	2.5578e-05	-1.27632	1.50716	0.000236582	-1.23017	1.76713	0.000477947	-1.22548	1.59612
54931033	chr19:54931033:C:A	8.50281e-06	-1.30275e-10	-0.870488	5.82175e-05	-1.30275e-10	-0.865153	0.000136853	-1.30275e-10	-0.879949
54931042	chr19:54931042:C:A	6.12318e-06	-1.5365	0.3377	4.92523e-05	-1.51329	0.480903	0.000108449	-1.51108	0.398509
54931281	chr19:54931281:G:A	2.28053e-05	-1.47292	1.58903	0.000189292	-1.44184	1.75579	0.000406883	-1.43887	1.64854
54931414	chr19:54931414:G:A	3.40044e-06	-1.50618	-0.280802	2.67172e-05	-1.4809	-0.163137	5.99183e-05	-1.47846	-0.227412
54931582	chr19:54931582:G:T	9.13734e-06	-1.30275e-10	-0.798516	6.17994e-05	-1.30275e-10	-0.805445	0.000146666	-1.30275e-10	-0.810702
54931619	chr19:54931619:C:T	8.86715e-07	-1.62766	-1.50346	6.00519e-06	-1.62334	-1.51338	1.43957e-05	-1.62405	-1.50788
54931628	chr19:54931628:T:C	2.8938e-05	-1.48111	1.83538	0.000242735	-1.44939	2.01202	0.000518601	-1.44647	1.89875
54931689	chr19:54931689:A:AT	4.55555e-06	-1.30275e-10	-1.49454	3.1732e-05	-1.30275e-10	-1.47201	7.44399e-05	-1.30275e-10	-1.48886
54931716	chr19:54931716:G:A	2.17409e-06	-1.56146	-0.672815	1.62412e-05	-1.54347	-0.598316	3.69743e-05	-1.5416	-0.647035
54931720	chr19:54931720:C:T	4.39409e-06	-1.30275e-10	-1.53062	3.03007e-05	-1.30275e-10	-1.51817	7.1563e-05	-1.30275e-10	-1.52828
54932056	chr19:54932056:A:G	9.57601e-06	-1.20838	0.456757	6.37098e-05	-1.16818	0.393179	0.000163401	-1.16297	0.460326
54932194	chr19:54932194:G:A	4.37756e-06	-1.30275e-10	-1.53439	2.97676e-05	-1.30275e-10	-1.53592	7.12079e-05	-1.30275e-10	-1.53325
54932262	chr19:54932262:C:T	2.83985e-05	-1.49851	1.83396	0.000238	-1.46822	2.01115	0.000508051	-1.46542	1.89715
54932413	chr19:54932413:G:A	2.25175e-05	-1.4857	1.58911	0.000187721	-1.45367	1.75929	0.000402641	-1.45078	1.64997
54932694	chr19:54932694:C:T	1.17788e-06	-1.42394	-1.42323	8.55391e-06	-1.37654	-1.40641	2.02671e-05	-1.36976	-1.4201
54932717	chr19:54932717:G:A	1.6809e-06	-0.953539	-1.53802	1.22216e-05	-0.893826	-1.53231	2.91881e-05	-0.888615	-1.53648
54932749	chr19:54932749:A:G	2.49808e-05	-1.51712	1.72434	0.000208845	-1.49159	1.90384	0.000445085	-1.48917	1.78858
54932827	chr19:54932827:T:G	4.4841e-06	-1.30275e-10	-1.51035	3.07257e-05	-1.30275e-10	-1.50424	7.26996e-05	-1.30275e-10	-1.51252
54933184	chr19:54933184:C:T	3.4687e-05	-1.30275e-10	0.53548	0.000263505	-1.30275e-10	0.644735	0.000580914	-1.30275e-10	0.565747
54933806	chr19:54933806:T:C	1.82321e-06	-0.885064	-1.52522	1.281e-05	-0.854826	-1.52429	3.07367e-05	-0.850609	-1.52279
54933865	chr19:54933865:T:C	9.68774e-06	-1.30275e-10	-0.740023	6.54632e-05	-1.30275e-10	-0.74785	0.000155547	-1.30275e-10	-0.751906
54933966	chr19:54933966:G:A	4.3919e-06	-1.30275e-10	-1.53112	2.99392e-05	-1.30275e-10	-1.53017	7.14377e-05	-1.30275e-10	-1.53003
54934024	chr19:54934024:A:G	7.63246e-06	-1.30275e-10	-0.978474	5.27861e-05	-1.30275e-10	-0.963091	0.000123584	-1.30275e-10	-0.981937
54934053	chr19:54934053:G:C	4.34159e-06	-1.49588	-0.046762	3.37415e-05	-1.46604	0.0554334	7.65998e-05	-1.46313	0.00286849
54934360	chr19:54934360:C:T	7.67993e-05	-1.30275e-10	1.33031	0.000605041	-1.30275e-10	1.47596	0.0012526	-1.30275e-10	1.33412
54934635	chr19:54934635:C:T	5.18495e-06	-1.30275e-10	-1.36512	3.55374e-05	-1.30275e-10	-1.35875	8.6055e-05	-1.30275e-10	-1.34387
54934855	chr19:54934855:A:G	6.06858e-06	-1.30275e-10	-1.20776	4.03334e-05	-1.30275e-10	-1.23216	9.85278e-05	-1.30275e-10	-1.20852
54934957	chr19:54934957:G:A	8.86881e-07	-1.641	-1.48993	5.95076e-06	-1.64216	-1.50366	1.43017e-05	-1.64212	-1.49636
54935262	chr19:54935262:C:T	9.85925e-07	-1.49861	-1.52645	6.71918e-06	-1.50189	-1.52248	1.60026e-05	-1.50346	-1.52265
54935625	chr19:54935625:G:A	9.24411e-07	-1.63694	-1.45254	6.1396e-06	-1.64051	-1.47407	1.49122e-05	-1.64092	-1.45575
54935646	chr19:54935646:C:T	9.54093e-07	-1.63353	-1.42434	6.37992e-06	-1.62607	-1.45012	1.55781e-05	-1.62472	-1.42828
54935814	chr19:54935814:A:G	2.32008e-06	-1.25259	-0.916697	2.07796e-05	-1.10645	-0.788923	4.66147e-05	-1.10289	-0.854054
54935842	chr19:54935842:C:G	5.25929e-06	-1.30275e-10	-1.35089	3.69814e-05	-1.30275e-10	-1.31892	8.51451e-05	-1.30275e-10	-1.3545
54935930	chr19:54935930:T:C	9.46984e-07	-1.63972	-1.42564	6.29941e-06	-1.63371	-1.45517	1.54618e-05	-1.63268	-1.4278
54935973	chr19:54935973:T:C	2.51492e-06	-1.60227	-0.486369	1.64257e-05	-1.61975	-0.510745	3.97399e-05	-1.61922	-0.497283
54935974	chr19:54935974:C:T	2.50563e-06	-1.60171	-0.490636	1.63615e-05	-1.61932	-0.51509	3.959e-05	-1.61878	-0.501496
54936133	chr19:54936133:G:A	1.90206e-06	-1.1893	-1.17865	1.21679e-05	-1.20159	-1.22894	3.06542e-05	-1.20304	-1.17305
54936204	chr19:54936204:A:G	8.93925e-07	-1.58709	-1.53593	5.91586e-06	-1.6134	-1.53831	1.4118e-05	-1.61401	-1.5374
54936227	chr19:54936227:A:G	1.04598e-06	-1.44175	-1.52419	7.2578e-06	-1.42493	-1.52233	1.73128e-05	-1.42407	-1.52334
54936249	chr19:54936249:C:T	1.0757e-05	-1.30275e-10	-0.635325	7.939e-05	-1.30275e-10	-0.554966	0.000177158	-1.30275e-10	-0.621817
54936472	chr19:54936472:A:C	1.10002e-06	-1.38499	-1.53057	7.44688e-06	-1.39313	-1.52841	1.77426e-05	-1.39305	-1.52984
54936735	chr19:54936735:G:C	4.39171e-06	-1.30275e-10	-1.53117	2.98794e-05	-1.30275e-10	-1.53217	7.15567e-05	-1.30275e-10	-1.52837
54936870	chr19:54936870:G:A	4.53041e-06	-1.30275e-10	-1.50007	3.11085e-05	-1.30275e-10	-1.49186	7.36126e-05	-1.30275e-10	-1.50004
54936904	chr19:54936904:G:T	4.68266e-06	-1.46702	-5.17887e-10	3.04889e-05	-1.51198	-5.17887e-10	7.27573e-05	-1.51173	-5.17887e-10
54936940	chr19:54936940:T:C	4.48359e-06	-1.30275e-10	-1.51046	3.08986e-05	-1.30275e-10	-1.49863	7.27083e-05	-1.30275e-10	-1.5124
54937011	chr19:54937011:G:A	4.73167e-06	-1.45661	-5.17887e-10	3.17462e-05	-1.47156	-5.17887e-10	7.5541e-05	-1.47418	-5.17887e-10
54937458	chr19:54937458:G:A	4.57256e-06	-1.30275e-10	-1.49081	3.08614e-05	-1.30275e-10	-1.49983	7.43512e-05	-1.30275e-10	-1.49006
54937562	chr19:54937562:C:T	5.46526e-06	-1.30275e-10	-1.31247	3.65253e-05	-1.30275e-10	-1.33133	8.88557e-05	-1.30275e-10	-1.31184
54937645	chr19:54937645:C:T	4.36133e-06	-1.30275e-10	-1.53811	2.96974e-05	-1.30275e-10	-1.53828	7.09133e-05	-1.30275e-10	-1.5374
54937671	chr19:54937671:G:A	4.49073e-06	-1.50887	-5.17887e-10	2.79352e-05	-1.59945	-5.17887e-10	6.66055e-05	-1.60007	-5.17887e-10
54937731	chr19:54937731:G:C	3.65707e-06	-1.63201	-0.0822176	2.5445e-05	-1.64128	-0.0515437	6.05916e-05	-1.64131	-0.0533911
54937830	chr19:54937830:G:A	4.50596e-06	-1.30275e-10	-1.50548	3.05905e-05	-1.30275e-10	-1.50865	7.35945e-05	-1.30275e-10	-1.50029
54938038	chr19:54938038:A:G	4.3682e-06	-1.30275e-10	-1.53653	2.97332e-05	-1.30275e-10	-1.53707	7.10832e-05	-1.30275e-10	-1.53501
54938298	chr19:54938298:A:G	4.36557e-06	-1.30275e-10	-1.53714	2.97185e-05	-1.30275e-10	-1.53757	7.10231e-05	-1.30275e-10	-1.53585
54938387	chr19:54938387:G:A	1.12168e-06	-1.35825	-1.53781	7.32311e-06	-1.40646	-1.53184	1.73746e-05	-1.40735	-1.53649
54938568	chr19:54938568:AT:A	4.52765e-06	-1.30275e-10	-1.50068	3.08175e-05	-1.30275e-10	-1.50126	7.40336e-05	-1.30275e-10	-1.49434
54938778	chr19:54938778:A:G	4.36071e-06	-1.30275e-10	-1.53825	2.96955e-05	-1.30275e-10	-1.53834	7.08919e-05	-1.30275e-10	-1.5377
54939287	chr19:54939287:T:C	1.11972e-06	-1.3614	-1.53641	7.64892e-06	-1.3585	-1.53627	1.81835e-05	-1.3621	-1.53624
54939864	chr19:54939864:C:T	4.52718e-06	-1.21659	-0.284192	3.07418e-05	-1.20483	-0.298882	7.63066e-05	-1.20545	-0.25865
54939890	chr19:54939890:T:C	4.41344e-06	-1.52623	-5.17887e-10	2.99852e-05	-1.52864	-5.17887e-10	7.16906e-05	-1.5265	-5.17887e-10
54940118	chr19:54940118:A:G	5.6272e-06	-1.30275e-10	-1.28327	3.86298e-05	-1.30275e-10	-1.27531	9.33812e-05	-1.30275e-10	-1.26217
54940216	chr19:54940216:G:A	5.44356e-06	-1.30275e-10	-1.31645	3.83451e-05	-1.30275e-10	-1.28271	8.9587e-05	-1.30275e-10	-1.30365
54940429	chr19:54940429:C:T	3.2883e-06	-1.63974	-0.180779	2.22934e-05	-1.62973	-0.19532	5.42053e-05	-1.62993	-0.17615
54940522	chr19:54940522:T:C	3.27741e-06	-1.64122	-0.182614	2.21742e-05	-1.63326	-0.197146	5.39162e-05	-1.63344	-0.177989
54940577	chr19:54940577:G:A	4.60265e-06	-1.48425	-5.17887e-10	3.11636e-05	-1.49009	-5.17887e-10	7.43931e-05	-1.48949	-5.17887e-10
54940644	chr19:54940644:T:C	4.36644e-06	-1.30275e-10	-1.53694	2.97365e-05	-1.30275e-10	-1.53697	7.0879e-05	-1.30275e-10	-1.53788
54940801	chr19:54940801:T:C	4.16591e-06	-1.31629	-0.267663	2.75311e-05	-1.34678	-0.267238	6.8625e-05	-1.34763	-0.222566
54940918	chr19:54940918:C:T	5.95434e-06	-1.30275e-10	-1.22676	4.14904e-05	-1.30275e-10	-1.20388	9.9921e-05	-1.30275e-10	-1.19448
54941493	chr19:54941493:G:A	4.48962e-06	-1.30275e-10	-1.50912	3.05688e-05	-1.30275e-10	-1.50936	7.32233e-05	-1.30275e-10	-1.50534
54941766	chr19:54941766:G:A	1.47452e-05	-1.64237	1.32241	9.29469e-05	-1.63702	1.23971	0.000237048	-1.63678	1.30618
54942050	chr19:54942050:G:A	2.13026e-06	-1.38758	-0.867057	1.34946e-05	-1.4122	-0.914845	3.37489e-05	-1.41258	-0.867325
54942143	chr19:54942143:C:T	2.25387e-06	-1.27636	-0.921879	1.3829e-05	-1.30384	-0.99873	3.57741e-05	-1.30517	-0.916465
54942935	chr19:54942935:T:C	4.91722e-06	-1.30275e-10	-1.41814	3.34984e-05	-1.30275e-10	-1.41784	8.00081e-05	-1.30275e-10	-1.41673
54943062	chr19:54943062:G:A	4.84628e-06	-1.30275e-10	-1.43267	3.27209e-05	-1.30275e-10	-1.44133	7.92805e-05	-1.30275e-10	-1.42586
54943232	chr19:54943232:C:G	5.40273e-06	-1.30275e-10	-1.32398	3.68199e-05	-1.30275e-10	-1.3233	8.79931e-05	-1.30275e-10	-1.3216
54943828	chr19:54943828:ATTC:A	8.91939e-06	-0.822657	-5.17887e-10	5.57108e-05	-0.909165	-5.17887e-10	0.000132903	-0.909241	-5.17887e-10
54944189	chr19:54944189:T:G	2.02198e-06	-1.44723	-0.859579	1.30025e-05	-1.44892	-0.915281	3.23547e-05	-1.45052	-0.871583
54944209	chr19:54944209:T:C	5.77307e-06	-1.47875	0.221074	3.85093e-05	-1.53668	0.258247	9.16375e-05	-1.53819	0.257176
54944479	chr19:54944479:C:T	1.08612e-05	-1.30275e-10	-0.625689	7.40985e-05	-1.30275e-10	-0.623943	0.000180065	-1.30275e-10	-0.605539
54944706	chr19:54944706:G:A	6.26862e-06	-1.30275e-10	-1.17533	4.28516e-05	-1.30275e-10	-1.1716	0.000100592	-1.30275e-10	-1.18778
54945065	chr19:54945065:C:T	4.4132e-06	-1.30275e-10	-1.52628	2.99202e-05	-1.30275e-10	-1.53081	7.18471e-05	-1.30275e-10	-1.52432
54945341	chr19:54945341:G:A	4.29881e-06	-1.55255	-5.17887e-10	2.80939e-05	-1.59379	-5.17887e-10	6.69401e-05	-1.59506	-5.17887e-10
54946277	chr19:54946277:T:A	4.36399e-06	-1.30275e-10	-1.5375	2.98051e-05	-1.30275e-10	-1.53466	7.0897e-05	-1.30275e-10	-1.53763
54946942	chr19:54946942:A:G	1.21014e-05	-1.40689	0.889324	7.09814e-05	-1.53302	0.866097	0.000183127	-1.53603	0.947353
54947015	chr19:54947015:T:G	6.67181e-06	-1.30275e-10	-1.11299	4.59906e-05	-1.30275e-10	-1.1009	0.000111391	-1.30275e-10	-1.08581
54947186	chr19:54947186:A:G	9.11723e-06	-1.4595	0.658778	5.47009e-05	-1.56684	0.639383	0.000140296	-1.56931	0.714206
54947305	chr19:54947305:C:A	7.07316e-06	-1.47592	0.421347	4.28276e-05	-1.57726	0.405107	0.000109213	-1.57954	0.473984
54947433	chr19:54947433:G:A	1.7668e-06	-1.59428	-0.847431	1.19241e-05	-1.59371	-0.857065	2.85043e-05	-1.59416	-0.854641
54947770	chr19:54947770:G:A	4.64285e-06	-1.30275e-10	-1.47556	3.34552e-05	-1.30275e-10	-1.41913	7.58127e-05	-1.30275e-10	-1.47059
54947994	chr19:54947994:TGA:T	4.40851e-06	-1.30275e-10	-1.52735	3.02489e-05	-1.30275e-10	-1.51988	7.15932e-05	-1.30275e-10	-1.52786
54948146	chr19:54948146:A:G	8.48927e-06	-1.48768	0.615599	5.15507e-05	-1.58543	0.598652	0.000131906	-1.58755	0.670789
54948395	chr19:54948395:A:G	4.80206e-05	-1.30275e-10	0.860747	0.000345787	-1.30275e-10	0.916485	0.000810344	-1.30275e-10	0.898602
54948641	chr19:54948641:A:G	8.12972e-06	-1.46142	0.546064	4.88443e-05	-1.56926	0.528561	0.000124897	-1.57168	0.600308
54949359	chr19:54949359:T:G	3.99704e-06	-1.62533	-5.17887e-10	2.67868e-05	-1.64143	-5.17887e-10	6.3915e-05	-1.6413	-5.17887e-10
54949461	chr19:54949461:AAAAG:A	1.06473e-05	-1.30275e-10	-0.645574	7.57695e-05	-1.30275e-10	-0.601642	0.000183704	-1.30275e-10	-0.585528
54949771	chr19:54949771:A:G	7.39062e-06	-1.30275e-10	-1.01067	5.10732e-05	-1.30275e-10	-0.996079	0.000121307	-1.30275e-10	-1.00053
54949826	chr19:54949826:T:C	8.34222e-06	-1.32307	0.43351	4.93942e-05	-1.47385	0.444348	0.000123743	-1.47754	0.496888
54950642	chr19:54950642:T:C	1.81779e-06	-1.52339	-0.889873	1.17755e-05	-1.55179	-0.911528	2.93214e-05	-1.55408	-0.866463
54950693	chr19:54950693:T:G	1.94861e-05	-0.955762	0.914577	0.000104381	-1.18715	0.905856	0.000264503	-1.19295	0.971951
54950709	chr19:54950709:G:A	4.16947e-06	-1.52123	-0.0618689	2.53701e-05	-1.60406	-0.0917104	6.49757e-05	-1.60583	-0.0190117
54950721	chr19:54950721:C:G	4.02762e-06	-1.56791	-0.0498015	2.54455e-05	-1.62863	-0.0641737	6.43071e-05	-1.62964	-0.00554198
54950723	chr19:54950723:T:G	5.91891e-06	-1.43606	0.203333	3.5342e-05	-1.55318	0.188919	8.95756e-05	-1.55582	0.25205
54950745	chr19:54950745:A:G	6.96916e-06	-1.49158	0.422192	4.21801e-05	-1.5878	0.400411	0.00010814	-1.58989	0.474459
54950778	chr19:54950778:T:A	7.49471e-06	-1.38046	0.383772	4.36797e-05	-1.51557	0.363112	0.000111692	-1.51877	0.435654
54951234	chr19:54951234:C:T	5.52513e-06	-1.30158	-5.17887e-10	3.56456e-05	-1.35571	-5.17887e-10	8.50315e-05	-1.35583	-5.17887e-10
54951326	chr19:54951326:CA:C	4.67065e-06	-1.43211	-0.0374759	2.88399e-05	-1.43578	-0.131804	7.41078e-05	-1.43722	-0.0561203
54951366	chr19:54951366:G:A	4.53284e-06	-1.30275e-10	-1.49954	3.12543e-05	-1.30275e-10	-1.48718	7.42252e-05	-1.30275e-10	-1.49175
54951744	chr19:54951744:A:G	5.17497e-06	-1.30275e-10	-1.36705	3.50283e-05	-1.30275e-10	-1.37318	8.40158e-05	-1.30275e-10	-1.36785
54951854	chr19:54951854:A:T	1.56816e-06	-1.52371	-1.03727	1.00786e-05	-1.55309	-1.06584	2.52759e-05	-1.55541	-1.0136
54952090	chr19:54952090:A:C	8.22708e-06	-1.59192	0.688468	5.55868e-05	-1.63949	0.728094	0.000130192	-1.63974	0.709897
54952283	chr19:54952283:C:T	6.62278e-05	-1.30275e-10	1.18222	0.000439958	-1.30275e-10	1.15734	0.00102898	-1.30275e-10	1.13747
54952385	chr19:54952385:G:C	6.27528e-06	-1.30275e-10	-1.17427	4.33e-05	-1.30275e-10	-1.16119	0.000104576	-1.30275e-10	-1.14895
54952402	chr19:54952402:G:A	6.45606e-06	-1.30275e-10	-1.14586	4.45673e-05	-1.30275e-10	-1.13234	0.000107688	-1.30275e-10	-1.11962
54953447	chr19:54953447:T:C	6.06902e-06	-1.30275e-10	-1.20769	4.18661e-05	-1.30275e-10	-1.19486	0.000101031	-1.30275e-10	-1.18343
54953523	chr19:54953523:G:A	9.67948e-07	-1.64238	-1.40108	6.35115e-06	-1.64217	-1.43853	1.57651e-05	-1.64211	-1.39895
54953902	chr19:54953902:G:C	1.48173e-05	-1.36698	1.0519	8.87927e-05	-1.50276	1.05972	0.00023221	-1.50612	1.15491
54954192	chr19:54954192:T:A	1.77719e-05	-1.30275e-10	-0.133266	0.000118645	-1.30275e-10	-0.153199	0.00029381	-1.30275e-10	-0.115923
54954279	chr19:54954279:C:A	9.69562e-05	-1.30275e-10	1.56337	0.000756609	-1.30275e-10	1.69951	0.00179393	-1.30275e-10	1.69331
54954311	chr19:54954311:G:A	4.46045e-06	-1.30275e-10	-1.51563	3.00798e-05	-1.30275e-10	-1.52549	7.27731e-05	-1.30275e-10	-1.51151
54954390	chr19:54954390:T:C	4.804e-06	-1.30275e-10	-1.44144	3.31698e-05	-1.30275e-10	-1.4277	7.93716e-05	-1.30275e-10	-1.42472
54954414	chr19:54954414:CAGCTACTCGGGAGGCTGAGGCAGGAGAATGGCCTGAACCCAGGAGGCGG:C	4.78991e-06	-1.30275e-10	-1.44437	3.24771e-05	-1.30275e-10	-1.4488	7.72763e-05	-1.30275e-10	-1.45147
54954559	chr19:54954559:C:T	0.000171312	-1.30275e-10	2.1326	0.00136406	-1.30275e-10	2.28888	0.00321996	-1.30275e-10	2.27827
54954580	chr19:54954580:T:C	1.41309e-05	-1.30275e-10	-0.362522	9.53034e-05	-1.30275e-10	-0.372273	0.000232676	-1.30275e-10	-0.349208
54954872	chr19:54954872:T:C	1.84522e-05	-1.30275e-10	-0.0957016	0.000124165	-1.30275e-10	-0.107727	0.000304554	-1.30275e-10	-0.0800077
54955025	chr19:54955025:C:CT	1.71491e-06	-1.37424	-1.09729	1.08821e-05	-1.41907	-1.12316	2.71646e-05	-1.42277	-1.07417
54955046	chr19:54955046:G:C	3.7056e-06	-1.42551	-0.275527	2.45994e-05	-1.43396	-0.292657	6.16426e-05	-1.43558	-0.241921
54955065	chr19:54955065:C:T	1.51753e-06	-1.63987	-0.953935	1.07033e-05	-1.64064	-0.918146	2.5244e-05	-1.64075	-0.929516
54955325	chr19:54955325:G:A	7.76593e-05	-1.30275e-10	1.34145	0.00060566	-1.30275e-10	1.47698	0.00143001	-1.30275e-10	1.46658
54955489	chr19:54955489:T:C	8.65252e-06	-0.0146764	-0.838358	4.09067e-05	-0.251494	-0.96655	0.000107709	-0.254928	-0.864499
54955559	chr19:54955559:A:G	9.51579e-07	-1.6247	-1.43581	6.4882e-06	-1.62415	-1.43521	1.54661e-05	-1.62446	-1.43575
54955614	chr19:54955614:C:A	9.84545e-06	-1.30275e-10	-0.723875	6.6832e-05	-1.30275e-10	-0.727157	0.000162563	-1.30275e-10	-0.707791
54955697	chr19:54955697:G:A	4.49021e-06	-1.37247	-0.136517	2.81125e-05	-1.37331	-0.219819	7.16752e-05	-1.37491	-0.151802
54955709	chr19:54955709:T:C	1.73899e-06	-0.989315	-1.46826	1.1187e-05	-1.04162	-1.47297	2.67751e-05	-1.03975	-1.47164
54955943	chr19:54955943:G:C	1.79588e-06	-1.10768	-1.31771	1.13249e-05	-1.17011	-1.33223	2.76941e-05	-1.17548	-1.30216
54955949	chr19:54955949:A:G	1.37951e-05	-1.30275e-10	-0.386571	0.000102397	-1.30275e-10	-0.300483	0.000227452	-1.30275e-10	-0.371916
54956158	chr19:54956158:AGG:A	1.496e-05	-1.30275e-10	-0.305503	9.84321e-05	-1.30275e-10	-0.339972	0.000246949	-1.30275e-10	-0.289675
54956161	chr19:54956161:AGGGAAG:A	1.62186e-05	-1.30275e-10	-0.224723	0.000106747	-1.30275e-10	-0.258878	0.000267927	-1.30275e-10	-0.20814
54956239	chr19:54956239:T:C	1.02442e-06	-1.64239	-1.34437	7.45468e-06	-1.61973	-1.30076	1.74083e-05	-1.61938	-1.32253
54956342	chr19:54956342:T:C	8.13806e-06	-1.30275e-10	-0.914332	5.82291e-05	-1.30275e-10	-0.864954	0.000133959	-1.30275e-10	-0.901325
54956464	chr19:54956464:C:T	3.94609e-06	-1.63816	-5.17887e-10	2.6998e-05	-1.63358	-5.17887e-10	6.44132e-05	-1.63354	-5.17887e-10
54956565	chr19:54956565:G:T	7.17282e-06	-1.30275e-10	-1.04058	5.44678e-05	-1.30275e-10	-0.931729	0.000120992	-1.30275e-10	-1.00313
54956653	chr19:54956653:C:T	9.60495e-05	-1.30275e-10	1.55398	0.000591223	-1.30275e-10	1.45285	0.00163243	-1.30275e-10	1.59897
54956670	chr19:54956670:G:T	1.12024e-05	-1.30275e-10	-0.594759	7.69925e-05	-1.30275e-10	-0.58563	0.000185915	-1.30275e-10	-0.573569
54956805	chr19:54956805:T:C	4.90099e-06	-1.30275e-10	-1.42145	3.25797e-05	-1.30275e-10	-1.44565	7.98634e-05	-1.30275e-10	-1.41854
54957310	chr19:54957310:T:C	4.28713e-06	-0.592955	-0.962312	2.15143e-05	-0.828351	-1.03227	5.36628e-05	-0.826127	-0.990008
54957438	chr19:54957438:C:T	4.36899e-06	-1.30275e-10	-1.53635	2.98522e-05	-1.30275e-10	-1.53308	7.09678e-05	-1.30275e-10	-1.53663
54957469	chr19:54957469:C:T	5.07415e-06	-1.30275e-10	-1.38673	3.39357e-05	-1.30275e-10	-1.40487	8.14787e-05	-1.30275e-10	-1.39852
54957751	chr19:54957751:C:G	4.88249e-06	-1.30275e-10	-1.42523	3.24743e-05	-1.30275e-10	-1.44889	7.95497e-05	-1.30275e-10	-1.42247
54957844	chr19:54957844:C:A	1.19259e-06	-1.43808	-1.39667	7.81563e-06	-1.4686	-1.40461	1.8802e-05	-1.46697	-1.39792
54957917	chr19:54957917:A:T	6.54132e-06	-1.30275e-10	-1.13274	4.89379e-05	-1.30275e-10	-1.03879	0.000110133	-1.30275e-10	-1.09717
54958407	chr19:54958407:C:T	4.77957e-06	-1.30275e-10	-1.44653	3.18606e-05	-1.30275e-10	-1.46797	7.78269e-05	-1.30275e-10	-1.44437
54958528	chr19:54958528:C:T	5.89938e-06	-1.30275e-10	-1.23604	4.13921e-05	-1.30275e-10	-1.20625	0.00010018	-1.30275e-10	-1.19188
54958559	chr19:54958559:C:T	6.08025e-06	-1.30275e-10	-1.20584	4.51731e-05	-1.30275e-10	-1.11884	0.000102051	-1.30275e-10	-1.17339
54958782	chr19:54958782:T:TC	8.90187e-06	-0.495312	-0.32931	4.42213e-05	-0.65676	-0.483372	0.000120608	-0.660783	-0.345525
54959202	chr19:54959202:A:G	8.2644e-06	-1.30275e-10	-0.898928	5.57954e-05	-1.30275e-10	-0.907647	0.000133998	-1.30275e-10	-0.901031
54959225	chr19:54959225:G:A	2.62361e-06	-1.63566	-0.410668	1.73402e-05	-1.63534	-0.44097	4.38625e-05	-1.63444	-0.383352
54959417	chr19:54959417:G:A	4.41532e-06	-1.30275e-10	-1.5258	2.98931e-05	-1.30275e-10	-1.53171	7.15063e-05	-1.30275e-10	-1.52907
54959427	chr19:54959427:G:A	9.70477e-05	-1.30275e-10	1.56432	0.000602604	-1.30275e-10	1.47192	0.00156752	-1.30275e-10	1.55839
54959839	chr19:54959839:G:A	4.84702e-06	-1.30275e-10	-1.43252	3.22831e-05	-1.30275e-10	-1.45479	7.79207e-05	-1.30275e-10	-1.44316
54960335	chr19:54960335:T:C	1.25512e-06	-1.53953	-1.24413	8.6276e-06	-1.49731	-1.27707	2.12746e-05	-1.49466	-1.24668
54961216	chr19:54961216:A:C	2.17535e-06	-0.925281	-1.30841	1.45322e-05	-0.994939	-1.25803	3.36508e-05	-0.996121	-1.2867
54961249	chr19:54961249:G:A	1.40718e-05	0.750862	-1.11757	6.78466e-05	0.390426	-1.10252	0.000166054	0.390819	-1.07736
54961310	chr19:54961310:A:G	4.41342e-06	-1.30275e-10	-1.52624	3.02057e-05	-1.30275e-10	-1.52131	7.19875e-05	-1.30275e-10	-1.52236
54961340	chr19:54961340:G:A	1.40602e-06	-1.23496	-1.43516	9.8872e-06	-1.18296	-1.45513	2.38357e-05	-1.17972	-1.44795
54961513	chr19:54961513:A:G	1.84295e-06	-1.39328	-1.00623	1.47494e-05	-1.32013	-0.918005	3.33874e-05	-1.31568	-0.974999
54961564	chr19:54961564:T:A	1.39078e-06	-1.1499	-1.53112	8.89229e-06	-1.21267	-1.53149	2.12653e-05	-1.21255	-1.52923
54961639	chr19:54961639:G:A	4.74903e-06	-1.30275e-10	-1.45295	3.25472e-05	-1.30275e-10	-1.44665	7.8127e-05	-1.30275e-10	-1.44052
54961835	chr19:54961835:A:G	2.61024e-06	-0.872332	-1.17911	1.79596e-05	-0.939321	-1.10189	4.04853e-05	-0.939536	-1.15838
54962194	chr19:54962194:A:G	8.2566e-06	-1.30275e-10	-0.899872	5.25149e-05	-1.30275e-10	-0.968242	0.000136003	-1.30275e-10	-0.886176
54962494	chr19:54962494:C:T	0.000278784	-1.30275e-10	2.61955	0.00192921	-1.30275e-10	2.63553	0.00529321	-1.30275e-10	2.77532
54962630	chr19:54962630:T:C	1.50046e-06	-1.53794	-1.06717	9.81023e-06	-1.56967	-1.07625	2.43401e-05	-1.57053	-1.0362
54962688	chr19:54962688:C:T	1.35667e-06	-1.55132	-1.15453	9.19557e-06	-1.5558	-1.15482	2.24768e-05	-1.55693	-1.12945
54962760	chr19:54962760:C:T	2.16207e-06	-1.14594	-1.09388	1.52221e-05	-1.19501	-1.01159	3.42665e-05	-1.19206	-1.07263
54962762	chr19:54962762:G:C	4.52655e-05	-1.30275e-10	0.80166	0.000306939	-1.30275e-10	0.79731	0.000751123	-1.30275e-10	0.822712
54962824	chr19:54962824:C:T	1.45808e-06	-1.45838	-1.17538	1.14541e-05	-1.39163	-1.09936	2.60743e-05	-1.38815	-1.14976
54962860	chr19:54962860:A:G	1.37186e-06	-1.47688	-1.21783	1.07416e-05	-1.40979	-1.14542	2.45098e-05	-1.40629	-1.19349
54963134	chr19:54963134:A:G	1.12674e-06	-1.37591	-1.51565	7.97008e-06	-1.34623	-1.50741	1.89079e-05	-1.34574	-1.51353
54963137	chr19:54963137:G:A	1.08399e-06	-1.61608	-1.31416	7.16511e-06	-1.61865	-1.34147	1.78643e-05	-1.61918	-1.29688
54963503	chr19:54963503:C:A	0.000859565	-1.30275e-10	3.74554	0.00643751	-1.30275e-10	3.84056	0.0175817	-1.30275e-10	3.97576
54963542	chr19:54963542:G:A	5.93723e-05	1.07294	-5.17887e-10	0.000335822	0.887244	-5.17887e-10	0.00081087	0.899251	-5.17887e-10
54963798	chr19:54963798:C:T	6.21536e-06	-1.30275e-10	-1.18386	4.55361e-05	-1.30275e-10	-1.11083	0.000105907	-1.30275e-10	-1.13629
54966407	chr19:54966407:T:A	5.57002e-06	-1.30275e-10	-1.29349	4.2513e-05	-1.30275e-10	-1.17953	9.24029e-05	-1.30275e-10	-1.2727
54967968	chr19:54967968:G:A	4.5516e-06	-1.4954	-5.17887e-10	3.21175e-05	-1.45994	-5.17887e-10	7.65608e-05	-1.46077	-5.17887e-10
54968024	chr19:54968024:T:C	1.55797e-06	-1.50976	-1.05774	1.21604e-05	-1.45505	-0.976105	2.75448e-05	-1.45191	-1.03114
54968101	chr19:54968101:C:T	1.60613e-06	-1.45829	-1.07877	1.25781e-05	-1.3958	-1.00158	2.85907e-05	-1.39222	-1.05355
54969045	chr19:54969045:T:C	2.64854e-05	-1.30275e-10	0.265708	0.00019184	-1.30275e-10	0.327325	0.000505566	-1.30275e-10	0.426822
54969076	chr19:54969076:C:G	1.03392e-06	-1.49152	-1.48601	7.61631e-06	-1.43652	-1.46253	1.79378e-05	-1.4335	-1.47844
54969108	chr19:54969108:T:G	1.01275e-06	-1.50496	-1.49325	7.44958e-06	-1.45191	-1.46927	1.7538e-05	-1.44905	-1.48544
54969150	chr19:54969150:T:C	4.81553e-05	0.863546	-5.17887e-10	0.00027272	0.679107	-5.17887e-10	0.000658109	0.690514	-5.17887e-10
54969257	chr19:54969257:C:T	4.63871e-06	-1.30275e-10	-1.47645	3.18036e-05	-1.30275e-10	-1.46976	7.65973e-05	-1.30275e-10	-1.46029
54969433	chr19:54969433:G:A	1.11563e-06	-1.3878	-1.51366	7.20208e-06	-1.44592	-1.50905	1.71093e-05	-1.44728	-1.51195
54969455	chr19:54969455:G:A	9.77895e-06	-1.30275e-10	-0.730652	6.51243e-05	-1.30275e-10	-0.753042	0.00015584	-1.30275e-10	-0.750029
54969552	chr19:54969552:G:A	4.38871e-06	-1.30275e-10	-1.53185	3.00405e-05	-1.30275e-10	-1.52679	7.18586e-05	-1.30275e-10	-1.52416
54969657	chr19:54969657:A:T	4.71784e-06	-1.30275e-10	-1.45953	3.15841e-05	-1.30275e-10	-1.47668	7.75447e-05	-1.30275e-10	-1.448
54969952	chr19:54969952:G:C	8.93169e-07	-1.58634	-1.53753	5.93592e-06	-1.61179	-1.53653	1.41433e-05	-1.61233	-1.53728
54970030	chr19:54970030:G:A	1.29087e-06	-1.59378	-1.16179	9.67857e-06	-1.56181	-1.09762	2.22251e-05	-1.55992	-1.13772
54970301	chr19:54970301:T:C	1.03061e-06	-1.44312	-1.53762	6.92785e-06	-1.45545	-1.53834	1.65615e-05	-1.45493	-1.53685
54970549	chr19:54970549:G:A	4.37846e-06	-1.30275e-10	-1.53419	2.98361e-05	-1.30275e-10	-1.53362	7.13097e-05	-1.30275e-10	-1.53182
54970773	chr19:54970773:T:C	5.71992e-06	-1.30275e-10	-1.26693	3.79314e-05	-1.30275e-10	-1.29356	9.49252e-05	-1.30275e-10	-1.24577
54970867	chr19:54970867:T:C	4.80869e-06	-1.35008	-0.0903781	2.71278e-05	-1.40623	-0.222545	7.47707e-05	-1.40561	-0.0788246
54971258	chr19:54971258:T:G	5.79235e-06	-1.30275e-10	-1.25435	4.18657e-05	-1.30275e-10	-1.19487	9.83628e-05	-1.30275e-10	-1.21019
54971623	chr19:54971623:T:C	4.34449e-06	-1.38995	-0.152029	2.46911e-05	-1.44231	-0.280587	6.7801e-05	-1.44167	-0.140607
54971962	chr19:54971962:G:A	5.53069e-06	-1.30275e-10	-1.30057	3.65944e-05	-1.30275e-10	-1.32944	9.15358e-05	-1.30275e-10	-1.28213
54972219	chr19:54972219:T:C	1.66167e-06	-1.49054	-1.01252	1.29465e-05	-1.43522	-0.933295	2.94242e-05	-1.43216	-0.984876
54972795	chr19:54972795:C:T	4.89416e-06	-1.42284	-5.17887e-10	3.48332e-05	-1.37877	-5.17887e-10	8.30288e-05	-1.37967	-5.17887e-10
54972926	chr19:54972926:C:T	3.45276e-06	-0.382908	-1.3888	2.80746e-05	-0.24274	-1.35173	6.56624e-05	-0.231763	-1.38257
54973075	chr19:54973075:C:T	9.09514e-07	-1.58352	-1.52221	6.08702e-06	-1.60474	-1.51845	1.44766e-05	-1.60522	-1.5211
54973191	chr19:54973191:A:G	1.48951e-06	-1.59477	-1.01767	1.13531e-05	-1.55687	-0.942976	2.59122e-05	-1.55419	-0.989949
54973488	chr19:54973488:G:A	0.000314697	-1.30275e-10	2.74073	0.00232176	-1.30275e-10	2.82074	0.0062675	-1.30275e-10	2.94428
54974023	chr19:54974023:CCTTGAGCCCAACTG:C	4.76901e-06	-1.30275e-10	-1.44875	3.27805e-05	-1.30275e-10	-1.4395	7.89405e-05	-1.30275e-10	-1.43016
54974418	chr19:54974418:G:A	8.90354e-07	-1.64178	-1.48524	6.17813e-06	-1.64069	-1.46763	1.45036e-05	-1.64071	-1.48375
54974531	chr19:54974531:G:A	4.77722e-06	-1.42193	-0.0250981	2.72072e-05	-1.48769	-0.138164	7.44279e-05	-1.48602	-0.00300677
54974943	chr19:54974943:G:A	8.771e-06	-0.0132302	-0.826204	8.0126e-05	0.190528	-0.736266	0.000180887	0.204005	-0.804986
54975235	chr19:54975235:C:G	5.25353e-06	-1.30275e-10	-1.35198	3.59261e-05	-1.30275e-10	-1.34788	8.50364e-05	-1.30275e-10	-1.35578
54975259	chr19:54975259:C:T	1.82393e-06	-1.07108	-1.33881	9.62466e-06	-1.33901	-1.326	2.28042e-05	-1.33471	-1.3372
54975699	chr19:54975699:G:A	5.37419e-06	-1.30275e-10	-1.32928	3.56518e-05	-1.30275e-10	-1.35554	8.91344e-05	-1.30275e-10	-1.30871
54975718	chr19:54975718:C:T	5.18266e-06	-1.36557	-5.17887e-10	3.74273e-05	-1.30694	-5.17887e-10	8.92408e-05	-1.30752	-5.17887e-10
54975741	chr19:54975741:C:T	6.67882e-06	-1.11194	-5.17887e-10	4.91607e-05	-1.03424	-5.17887e-10	0.000117169	-1.03524	-5.17887e-10
54975990	chr19:54975990:C:T	6.56789e-06	-1.30275e-10	-1.12869	4.77705e-05	-1.30275e-10	-1.06293	0.000112354	-1.30275e-10	-1.07721
54976073	chr19:54976073:A:G	9.41405e-05	-1.30275e-10	1.5339	0.000687162	-1.30275e-10	1.60323	0.00180656	-1.30275e-10	1.70032
54976141	chr19:54976141:C:T	4.49876e-06	-1.30275e-10	-1.50708	3.03073e-05	-1.30275e-10	-1.51795	7.31558e-05	-1.30275e-10	-1.50627
54976189	chr19:54976189:G:A	3.93931e-06	-1.63988	-5.17887e-10	2.67989e-05	-1.64098	-5.17887e-10	6.392e-05	-1.64122	-5.17887e-10
54976531	chr19:54976531:G:C	4.36598e-06	-1.30275e-10	-1.53704	2.97055e-05	-1.30275e-10	-1.53801	7.0978e-05	-1.30275e-10	-1.53649
54976564	chr19:54976564:C:T	3.09014e-06	-0.377416	-1.50525	1.3637e-05	-0.813135	-1.50342	3.27121e-05	-0.805906	-1.5052
54976629	chr19:54976629:G:C	4.56941e-06	-0.399197	-1.0923	2.06117e-05	-0.827343	-1.07614	4.89447e-05	-0.820554	-1.08761
54976696	chr19:54976696:C:T	4.81441e-06	-1.43927	-5.17887e-10	3.49623e-05	-1.37507	-5.17887e-10	8.34754e-05	-1.3743	-5.17887e-10
54976697	chr19:54976697:A:G	4.53235e-06	-1.30275e-10	-1.49964	3.09084e-05	-1.30275e-10	-1.49831	7.33077e-05	-1.30275e-10	-1.50419
54976723	chr19:54976723:C:T	5.65518e-06	-1.30275e-10	-1.27831	4.06102e-05	-1.30275e-10	-1.22532	9.58298e-05	-1.30275e-10	-1.23628
54976733	chr19:54976733:G:T	4.99886e-06	-1.30275e-10	-1.40168	3.40416e-05	-1.30275e-10	-1.40176	8.11927e-05	-1.30275e-10	-1.40203
54977179	chr19:54977179:G:A	4.60736e-06	-1.30275e-10	-1.48323	3.12633e-05	-1.30275e-10	-1.48689	7.45865e-05	-1.30275e-10	-1.4869
54977238	chr19:54977238:G:A	2.88569e-06	-0.442164	-1.50896	1.28843e-05	-0.866198	-1.50713	3.08994e-05	-0.859189	-1.50893
54977288	chr19:54977288:G:A	8.94307e-07	-1.64179	-1.4808	6.02432e-06	-1.63993	-1.49361	1.45447e-05	-1.6399	-1.48173
54977360	chr19:54977360:G:A	1.26966e-06	-1.33145	-1.44068	9.38889e-06	-1.27522	-1.41459	2.18807e-05	-1.27413	-1.43912
54978258	chr19:54978258:A:T	1.2337e-05	-1.30275e-10	-0.498281	8.25304e-05	-1.30275e-10	-0.516172	0.0002024	-1.30275e-10	-0.488609
54978336	chr19:54978336:G:A	7.69814e-06	-0.288214	-0.681691	6.7686e-05	-0.13068	-0.583779	0.000151656	-0.118979	-0.658262
54978438	chr19:54978438:A:G	4.41954e-06	-1.30275e-10	-1.52485	3.03167e-05	-1.30275e-10	-1.51764	7.21577e-05	-1.30275e-10	-1.52
54978494	chr19:54978494:C:G	3.06996e-06	-0.382326	-1.50689	1.34849e-05	-0.821385	-1.50638	3.23914e-05	-0.814104	-1.50686
54978704	chr19:54978704:G:A	2.9613e-06	-0.416383	-1.50887	1.31332e-05	-0.847142	-1.50705	3.15127e-05	-0.83989	-1.50858
54978872	chr19:54978872:C:T	9.12367e-06	-0.800012	-5.17887e-10	5.70573e-05	-0.885283	-5.17887e-10	0.000135824	-0.8875	-5.17887e-10
54979007	chr19:54979007:TAG:T	5.12595e-06	-1.37657	-5.17887e-10	3.68808e-05	-1.32165	-5.17887e-10	8.79368e-05	-1.32224	-5.17887e-10
54979079	chr19:54979079:G:T	1.24192e-05	-1.30275e-10	-0.491639	8.31138e-05	-1.30275e-10	-0.509128	0.000203751	-1.30275e-10	-0.481959
54979467	chr19:54979467:G:A	2.12134e-06	-1.41452	-0.844317	1.67214e-05	-1.34753	-0.76512	3.92492e-05	-1.34771	-0.78122
54979663	chr19:54979663:T:C	5.36781e-06	-1.33046	-5.17887e-10	3.95476e-05	-1.25183	-5.17887e-10	9.4438e-05	-1.25091	-5.17887e-10
54979934	chr19:54979934:G:A	4.81433e-06	-1.4518	0.0125155	2.80649e-05	-1.49569	-0.099129	7.7423e-05	-1.493	0.0434235
54980027	chr19:54980027:A:G	4.80574e-06	-1.30275e-10	-1.44107	3.51819e-05	-1.30275e-10	-1.36881	7.98999e-05	-1.30275e-10	-1.41808
54980133	chr19:54980133:TATC:T	4.60841e-06	-1.30275e-10	-1.483	3.16164e-05	-1.30275e-10	-1.47566	7.60359e-05	-1.30275e-10	-1.46765
54980213	chr19:54980213:T:G	5.28316e-06	-1.34636	-5.17887e-10	3.8541e-05	-1.27762	-5.17887e-10	9.19009e-05	-1.27815	-5.17887e-10
54980327	chr19:54980327:C:T	1.30436e-06	-1.41812	-1.32705	1.00891e-05	-1.36219	-1.25569	2.2948e-05	-1.36067	-1.30495
54980491	chr19:54980491:G:T	1.30834e-06	-1.37962	-1.36251	9.36889e-06	-1.33331	-1.35864	2.26063e-05	-1.32725	-1.35338
54981059	chr19:54981059:T:G	4.07351e-06	-1.60638	-5.17887e-10	2.84331e-05	-1.58178	-5.17887e-10	6.78274e-05	-1.58189	-5.17887e-10
54981080	chr19:54981080:C:G	4.04335e-06	-0.195591	-1.41822	2.93041e-05	-0.157551	-1.39406	6.9133e-05	-0.150222	-1.4126
54981196	chr19:54981196:G:A	1.30933e-06	-1.20304	-1.53833	7.3698e-06	-1.39385	-1.5381	1.76769e-05	-1.38826	-1.53834
54981242	chr19:54981242:C:T	2.47769e-06	-1.4471	-0.656452	1.79248e-05	-1.42418	-0.618972	4.2302e-05	-1.42018	-0.633844
54981246	chr19:54981246:A:G	4.36787e-06	-1.30275e-10	-1.53661	2.97654e-05	-1.30275e-10	-1.53599	7.09709e-05	-1.30275e-10	-1.53659
54981727	chr19:54981727:C:G	1.57648e-06	-1.63748	-0.918212	1.00251e-05	-1.64215	-0.982102	2.60191e-05	-1.64201	-0.898018
54982073	chr19:54982073:C:T	1.17068e-06	-1.3524	-1.5009	8.24148e-06	-1.31033	-1.50983	1.98369e-05	-1.30921	-1.5021
54982479	chr19:54982479:C:T	1.71979e-06	-1.63146	-0.837216	1.27935e-05	-1.60367	-0.776732	2.92742e-05	-1.6026	-0.819546
54982789	chr19:54982789:G:A	1.9142e-06	-1.21458	-1.147	1.07614e-05	-1.40108	-1.15229	2.6001e-05	-1.39535	-1.14537
54983168	chr19:54983168:C:A	4.40033e-06	-1.30275e-10	-1.5292	2.98202e-05	-1.30275e-10	-1.53415	7.16072e-05	-1.30275e-10	-1.52766
54983244	chr19:54983244:A:G	3.86342e-06	-1.52057	-0.138765	2.62579e-05	-1.48391	-0.177462	6.50354e-05	-1.48306	-0.140861
54983270	chr19:54983270:T:C	1.08908e-06	-1.5425	-1.38305	7.60588e-06	-1.50768	-1.39274	1.83332e-05	-1.50684	-1.3833
54983283	chr19:54983283:A:G	1.53501e-06	-1.36274	-1.21961	1.05128e-05	-1.32231	-1.25444	2.58535e-05	-1.32123	-1.22518
54983379	chr19:54983379:G:A	5.8414e-06	-1.30275e-10	-1.24591	4.04782e-05	-1.30275e-10	-1.22857	9.84675e-05	-1.30275e-10	-1.20913
54983792	chr19:54983792:G:A	4.09179e-06	-1.6019	-5.17887e-10	2.69345e-05	-1.63593	-5.17887e-10	6.42296e-05	-1.63639	-5.17887e-10
54983847	chr19:54983847:A:G	1.38579e-06	-1.16411	-1.52051	1.02005e-05	-1.07994	-1.52696	2.45149e-05	-1.07777	-1.5218
54984012	chr19:54984012:G:A	1.26454e-06	-1.3324	-1.44377	8.85422e-06	-1.28995	-1.4585	2.14206e-05	-1.28879	-1.44571
54984110	chr19:54984110:T:TC	1.30632e-06	-1.29664	-1.44704	9.46926e-06	-1.25419	-1.4271	2.25263e-05	-1.25304	-1.43114
54984172	chr19:54984172:G:A	1.55634e-06	-1.09952	-1.46903	1.02932e-05	-1.12123	-1.47662	2.50613e-05	-1.1136	-1.46393
54984225	chr19:54984225:T:G	1.28426e-06	-1.30556	-1.45514	9.29949e-06	-1.26319	-1.43619	2.21283e-05	-1.26204	-1.43996
54984297	chr19:54984297:T:C	7.54535e-06	0.135128	-1.12508	3.8937e-05	-0.0485751	-1.21882	0.000102501	-0.0422984	-1.12668
54985000	chr19:54985000:C:T	4.36428e-06	-1.30275e-10	-1.53743	2.96965e-05	-1.30275e-10	-1.53831	7.09134e-05	-1.30275e-10	-1.5374
54985398	chr19:54985398:C:T	6.9937e-06	-1.30391	0.238035	4.78449e-05	-1.34005	0.278676	0.000112915	-1.33563	0.263411
54985477	chr19:54985477:A:G	3.30235e-06	-1.13249	-0.683759	2.15677e-05	-1.16211	-0.696034	5.38745e-05	-1.15587	-0.656332
54985627	chr19:54985627:A:G	1.03035e-06	-1.48264	-1.49835	6.66532e-06	-1.52197	-1.51045	1.60491e-05	-1.52128	-1.50192
54985735	chr19:54985735:C:T	1.85214e-06	-1.60966	-0.784886	1.32268e-05	-1.58723	-0.759862	3.33843e-05	-1.58664	-0.70413
54985922	chr19:54985922:G:A	9.41082e-07	-1.54136	-1.53025	7.03441e-06	-1.45775	-1.52077	1.67092e-05	-1.45521	-1.52769
54985957	chr19:54985957:G:A	3.94606e-06	-1.63817	-5.17887e-10	2.68549e-05	-1.63889	-5.17887e-10	6.40952e-05	-1.63849	-5.17887e-10
54985960	chr19:54985960:C:G	4.39434e-06	-1.30275e-10	-1.53057	2.98033e-05	-1.30275e-10	-1.53472	7.12695e-05	-1.30275e-10	-1.53239
54985996	chr19:54985996:C:T	4.23315e-06	-1.56794	-5.17887e-10	2.96863e-05	-1.53865	-5.17887e-10	7.08762e-05	-1.53792	-5.17887e-10
54986094	chr19:54986094:T:C	4.60574e-06	-1.48358	-5.17887e-10	3.04461e-05	-1.51338	-5.17887e-10	7.26682e-05	-1.51295	-5.17887e-10
54986138	chr19:54986138:C:T	1.44361e-06	-1.1652	-1.47854	1.04466e-05	-1.1207	-1.46236	2.48631e-05	-1.11934	-1.46613
54986458	chr19:54986458:G:A	1.6355e-06	-1.10709	-1.41184	1.24707e-05	-1.01755	-1.3884	2.93167e-05	-1.01516	-1.40554
54986487	chr19:54986487:A:G	1.83264e-06	-1.22083	-1.1843	1.03092e-05	-1.40932	-1.18698	2.48733e-05	-1.40373	-1.18133
54986575	chr19:54986575:A:G	1.5114e-06	-1.12922	-1.46863	1.09574e-05	-1.08428	-1.45104	2.60702e-05	-1.08285	-1.45522
54986745	chr19:54986745:C:T	4.36173e-06	-1.30275e-10	-1.53802	2.96952e-05	-1.30275e-10	-1.53835	7.0889e-05	-1.30275e-10	-1.53774
54986827	chr19:54986827:C:T	5.01806e-06	-1.30275e-10	-1.39784	3.46902e-05	-1.30275e-10	-1.38288	8.14588e-05	-1.30275e-10	-1.39876
54986911	chr19:54986911:G:A	2.63961e-06	-1.16209	-0.878162	1.73641e-05	-1.18407	-0.890868	4.31825e-05	-1.17892	-0.854498
54986949	chr19:54986949:A:G	2.37269e-06	-1.64034	-0.506518	1.67362e-05	-1.63132	-0.480447	4.26762e-05	-1.63108	-0.414133
54987121	chr19:54987121:G:A	1.86792e-05	-1.30275e-10	-0.0834739	0.00012345	-1.30275e-10	-0.113505	0.000308343	-1.30275e-10	-0.067642
54987302	chr19:54987302:G:A	4.3645e-06	-1.30275e-10	-1.53738	2.96989e-05	-1.30275e-10	-1.53823	7.09447e-05	-1.30275e-10	-1.53696
54987376	chr19:54987376:G:A	1.56889e-06	-1.06054	-1.49998	1.15845e-05	-0.969753	-1.50992	2.79326e-05	-0.967448	-1.50161
54987602	chr19:54987602:C:A	5.18065e-06	-1.30275e-10	-1.36595	3.59617e-05	-1.30275e-10	-1.34688	8.62283e-05	-1.30275e-10	-1.34186
54987942	chr19:54987942:G:T	4.67403e-05	-1.30275e-10	0.833723	0.000337536	-1.30275e-10	0.892335	0.000914063	-1.30275e-10	1.01904
54988333	chr19:54988333:C:T	1.59385e-06	-1.4474	-1.09733	1.07848e-05	-1.46388	-1.08732	2.6148e-05	-1.4599	-1.07518
54988596	chr19:54988596:T:G	1.59073e-05	-1.30275e-10	-0.244104	0.000100197	-1.30275e-10	-0.322198	0.000259297	-1.30275e-10	-0.240884
54988666	chr19:54988666:T:C	9.41623e-07	-1.57	-1.50103	6.06176e-06	-1.61607	-1.51127	1.47113e-05	-1.61421	-1.49603
54988667	chr19:54988667:G:A	4.67167e-06	-1.30275e-10	-1.46937	3.21993e-05	-1.30275e-10	-1.4574	7.58024e-05	-1.30275e-10	-1.47073
54988773	chr19:54988773:C:T	1.38117e-05	-1.30275e-10	-0.385368	8.94689e-05	-1.30275e-10	-0.435448	0.000223127	-1.30275e-10	-0.391113
54988847	chr19:54988847:A:G	1.02205e-06	-1.46207	-1.527	6.20895e-06	-1.57004	-1.53331	1.49728e-05	-1.56946	-1.52316
54988905	chr19:54988905:C:T	1.03881e-06	-1.56825	-1.40456	7.48312e-06	-1.53317	-1.38352	1.75871e-05	-1.53435	-1.39734
54989338	chr19:54989338:G:A	4.78428e-06	-1.30275e-10	-1.44555	3.22732e-05	-1.30275e-10	-1.4551	7.77661e-05	-1.30275e-10	-1.44515
54989397	chr19:54989397:G:A	2.61363e-06	-1.63742	-0.41272	1.79627e-05	-1.64111	-0.399925	4.40476e-05	-1.64103	-0.372557
54989428	chr19:54989428:C:T	4.51975e-06	-1.30275e-10	-1.50243	3.06045e-05	-1.30275e-10	-1.50819	7.28524e-05	-1.30275e-10	-1.51042
54989436	chr19:54989436:C:T	1.55992e-06	-1.63003	-0.936221	1.10866e-05	-1.62558	-0.89802	2.56961e-05	-1.62552	-0.926998
54989570	chr19:54989570:G:A	4.49108e-06	-1.30275e-10	-1.50879	3.04131e-05	-1.30275e-10	-1.51446	7.24334e-05	-1.30275e-10	-1.51619
54989675	chr19:54989675:G:A	4.42925e-06	-1.30275e-10	-1.52265	3.01996e-05	-1.30275e-10	-1.52151	7.21628e-05	-1.30275e-10	-1.51993
54989706	chr19:54989706:G:A	3.05541e-05	-1.30275e-10	0.408615	0.000240439	-1.30275e-10	0.553127	0.000568714	-1.30275e-10	0.544522
54989848	chr19:54989848:T:G	9.73071e-07	-1.63919	-1.39899	6.7189e-06	-1.64157	-1.38284	1.58892e-05	-1.64148	-1.39174
54989865	chr19:54989865:C:A	2.8191e-05	-1.30275e-10	0.328118	0.000221317	-1.30275e-10	0.470257	0.000524343	-1.30275e-10	0.46329
54989938	chr19:54989938:C:T	4.42992e-06	-1.30275e-10	-1.5225	3.00461e-05	-1.30275e-10	-1.5266	7.15963e-05	-1.30275e-10	-1.52781
54989948	chr19:54989948:G:A	9.87104e-07	-1.64152	-1.38234	6.82836e-06	-1.64239	-1.36586	1.61467e-05	-1.64238	-1.37476
54990056	chr19:54990056:G:A	3.94818e-06	-1.63763	-5.17887e-10	2.69808e-05	-1.63421	-5.17887e-10	6.43928e-05	-1.63385	-5.17887e-10
54990286	chr19:54990286:C:T	1.81173e-05	-1.30275e-10	-0.114016	0.00012639	-1.30275e-10	-0.0899666	0.00034923	-1.30275e-10	0.0568747
54990483	chr19:54990483:A:G	1.62936e-05	-1.30275e-10	-0.220112	0.000113567	-1.30275e-10	-0.196947	0.000312149	-1.30275e-10	-0.0553742
54991126	chr19:54991126:AT:A	8.54537e-07	-1.62976	-1.53831	5.80685e-06	-1.63216	-1.53814	1.38577e-05	-1.63182	-1.53819
54991242	chr19:54991242:T:G	1.02028e-06	-1.60096	-1.38985	6.97586e-06	-1.60737	-1.37952	1.69982e-05	-1.60637	-1.35938
54991371	chr19:54991371:T:C	4.84823e-06	-1.30275e-10	-1.43227	3.32542e-05	-1.30275e-10	-1.42516	7.87742e-05	-1.30275e-10	-1.43227
54991553	chr19:54991553:A:AC	1.17335e-05	-1.31776	0.769317	8.58115e-05	-1.28861	0.81142	0.000213117	-1.28474	0.847727
54992004	chr19:54992004:C:T	1.88165e-05	-1.30275e-10	-0.0761501	0.000131379	-1.30275e-10	-0.0512512	0.000363397	-1.30275e-10	0.0966383
54992419	chr19:54992419:T:C	1.34576e-06	-1.64226	-1.07166	9.38344e-06	-1.64238	-1.04801	2.30001e-05	-1.64236	-1.021
54992715	chr19:54992715:C:T	8.79437e-07	-1.64182	-1.49754	6.01225e-06	-1.64117	-1.49437	1.4322e-05	-1.64128	-1.49577
54992742	chr19:54992742:A:G	4.43306e-06	-1.30275e-10	-1.52179	3.00657e-05	-1.30275e-10	-1.52595	7.16377e-05	-1.30275e-10	-1.52723
54992805	chr19:54992805:C:T	4.20556e-06	-1.57448	-5.17887e-10	2.99493e-05	-1.52983	-5.17887e-10	7.14025e-05	-1.53052	-5.17887e-10
54992889	chr19:54992889:A:G	4.52605e-06	-1.30275e-10	-1.50103	3.07547e-05	-1.30275e-10	-1.5033	7.38203e-05	-1.30275e-10	-1.49722
54993274	chr19:54993274:GT:G	1.28345e-06	-1.36799	-1.39334	9.54571e-06	-1.30601	-1.36724	2.26305e-05	-1.30326	-1.3763
54993412	chr19:54993412:A:T	1.30219e-06	-1.38597	-1.36086	9.68576e-06	-1.32585	-1.33283	2.29441e-05	-1.32327	-1.34252
54993426	chr19:54993426:T:C	4.90596e-06	-1.30275e-10	-1.42043	3.285e-05	-1.30275e-10	-1.43739	7.90774e-05	-1.30275e-10	-1.42843
54993598	chr19:54993598:T:C	8.76296e-07	-1.64227	-1.50067	5.98738e-06	-1.64194	-1.49774	1.42656e-05	-1.64201	-1.499
54993739	chr19:54993739:C:CA	8.95689e-07	-1.64204	-1.47901	6.1221e-06	-1.64234	-1.47509	1.4581e-05	-1.64231	-1.47682
54993786	chr19:54993786:G:A	6.51153e-06	-1.13731	-5.17887e-10	4.12354e-05	-1.21004	-5.17887e-10	9.82374e-05	-1.21147	-5.17887e-10
54993791	chr19:54993791:A:C	1.30759e-06	-1.64164	-1.10106	9.08278e-06	-1.64122	-1.08173	2.23243e-05	-1.64135	-1.05183
54993801	chr19:54993801:G:A	5.72377e-06	-1.26626	-5.17887e-10	3.74946e-05	-1.30514	-5.17887e-10	8.92755e-05	-1.30713	-5.17887e-10
54993840	chr19:54993840:T:C	8.7727e-07	-1.64153	-1.50029	5.99069e-06	-1.642	-1.49713	1.4273e-05	-1.64193	-1.49855
54993903	chr19:54993903:G:A	8.95886e-07	-1.64236	-1.47846	6.12699e-06	-1.64212	-1.47451	1.45912e-05	-1.64217	-1.47627
54994189	chr19:54994189:C:T	1.11166e-06	-1.48372	-1.42131	7.93736e-06	-1.45318	-1.40457	1.88685e-05	-1.44974	-1.41162
54994362	chr19:54994362:G:A	5.31039e-06	-1.30275e-10	-1.34122	3.69324e-05	-1.30275e-10	-1.32025	8.61477e-05	-1.30275e-10	-1.34279
54994525	chr19:54994525:C:G	1.26431e-05	-1.30275e-10	-0.473771	8.88532e-05	-1.30275e-10	-0.442353	0.000238581	-1.30275e-10	-0.324147
54994703	chr19:54994703:C:T	9.49787e-06	-1.30275e-10	-0.759817	7.54501e-05	-1.30275e-10	-0.605868	0.000166188	-1.30275e-10	-0.685734
54994848	chr19:54994848:A:G	1.90176e-05	-1.30275e-10	-0.0655217	0.000132702	-1.30275e-10	-0.0412299	0.000367375	-1.30275e-10	0.107526
54995071	chr19:54995071:C:T	9.50647e-07	-1.64197	-1.41952	6.53741e-06	-1.64139	-1.41041	1.54908e-05	-1.64149	-1.41712
54995338	chr19:54995338:A:G	1.19118e-05	-0.533358	-5.17887e-10	6.97682e-05	-0.684161	-5.17887e-10	0.000167229	-0.679494	-5.17887e-10
54995545	chr19:54995545:C:G	2.81308e-06	-1.59896	-0.377642	2.0296e-05	-1.59104	-0.327874	4.66155e-05	-1.59089	-0.366029
54995632	chr19:54995632:G:T	4.00741e-06	-1.62274	-5.17887e-10	2.71552e-05	-1.62777	-5.17887e-10	6.484e-05	-1.62693	-5.17887e-10
54995758	chr19:54995758:C:T	8.52684e-06	-1.42882	0.561149	6.15702e-05	-1.40804	0.598878	0.000153916	-1.40491	0.642461
54995780	chr19:54995780:G:A	1.21548e-06	-1.43436	-1.38139	8.96948e-06	-1.38063	-1.35488	2.12504e-05	-1.3783	-1.36419
54996061	chr19:54996061:AAC:A	1.12834e-06	-1.50364	-1.3865	7.88138e-06	-1.50283	-1.36201	1.84403e-05	-1.50307	-1.38124
54996305	chr19:54996305:C:T	4.0028e-05	-1.30275e-10	0.678695	0.000273332	-1.30275e-10	0.681348	0.000802639	-1.30275e-10	0.889048
54996330	chr19:54996330:G:A	6.79768e-05	-1.30275e-10	1.20828	0.000502204	-1.30275e-10	1.28967	0.00135791	-1.30275e-10	1.41485
54996366	chr19:54996366:C:T	4.46109e-06	-1.30275e-10	-1.51549	3.02854e-05	-1.30275e-10	-1.51867	7.27026e-05	-1.30275e-10	-1.51248
54996477	chr19:54996477:C:T	4.17386e-05	-1.30275e-10	0.720541	0.000285022	-1.30275e-10	0.723227	0.000838557	-1.30275e-10	0.932826
54996528	chr19:54996528:T:C	4.15431e-05	-1.30275e-10	0.715847	0.000283756	-1.30275e-10	0.718777	0.000834476	-1.30275e-10	0.927948
54996635	chr19:54996635:A:G	3.98749e-06	-1.62772	-5.17887e-10	2.72623e-05	-1.62383	-5.17887e-10	6.49935e-05	-1.62457	-5.17887e-10
54996712	chr19:54996712:GTATCTTCAGGGCC:G	4.41069e-06	-1.30275e-10	-1.52685	2.98997e-05	-1.30275e-10	-1.53149	7.12521e-05	-1.30275e-10	-1.53263
54996722	chr19:54996722:G:A	6.7222e-06	-1.10547	-5.17887e-10	3.58721e-05	-1.34938	-5.17887e-10	8.57571e-05	-1.34734	-5.17887e-10
54996755	chr19:54996755:A:C	6.50519e-06	-1.13828	-5.17887e-10	4.3602e-05	-1.15424	-5.17887e-10	0.000103978	-1.15467	-5.17887e-10
54996852	chr19:54996852:G:T	5.02047e-05	-1.30275e-10	0.905225	0.000343357	-1.30275e-10	0.909431	0.00101845	-1.30275e-10	1.12718
54997068	chr19:54997068:C:T	2.02497e-06	-1.58549	-0.719837	1.40571e-05	-1.57478	-0.711437	3.45533e-05	-1.57423	-0.682129
54997108	chr19:54997108:A:G	8.78403e-07	-1.63982	-1.50071	6.00268e-06	-1.64088	-1.49626	1.43084e-05	-1.64075	-1.49726
54997173	chr19:54997173:G:A	4.17467e-05	-1.30275e-10	0.720737	0.000285078	-1.30275e-10	0.723423	0.00083872	-1.30275e-10	0.93302
54997194	chr19:54997194:C:T	4.26654e-06	-1.50789	-0.0521905	2.83269e-05	-1.52581	-0.0597146	7.34435e-05	-1.52291	0.0205723
54997195	chr19:54997195:G:A	0.000980951	-1.30275e-10	3.87764	0.00807164	-1.30275e-10	4.06677	0.0200976	-1.30275e-10	4.1095
54997925	chr19:54997925:C:T	1.93072e-06	-1.59215	-0.760845	1.33388e-05	-1.58232	-0.756345	3.28383e-05	-1.5818	-0.725456
54997932	chr19:54997932:C:T	8.45493e-06	-1.52346	0.647322	5.9288e-05	-1.50881	0.661881	0.000160985	-1.5082	0.79065
54998175	chr19:54998175:C:T	1.86332e-06	-1.57791	-0.810614	1.28847e-05	-1.56697	-0.806329	3.16913e-05	-1.56639	-0.776418
54998234	chr19:54998234:G:A	7.60626e-06	-1.30275e-10	-0.981912	5.15217e-05	-1.30275e-10	-0.987335	0.000122892	-1.30275e-10	-0.987552
54998267	chr19:54998267:C:T	3.97749e-06	-1.63023	-5.17887e-10	2.69802e-05	-1.63423	-5.17887e-10	6.43797e-05	-1.63406	-5.17887e-10
54998276	chr19:54998276:C:G	3.93352e-06	-1.64135	-5.17887e-10	2.68409e-05	-1.63941	-5.17887e-10	6.40345e-05	-1.63943	-5.17887e-10
54998361	chr19:54998361:C:T	5.5152e-05	-1.30275e-10	0.999209	0.000382682	-1.30275e-10	1.01787	0.00113374	-1.30275e-10	1.23442
54998372	chr19:54998372:A:G	5.47334e-05	-1.30275e-10	0.99159	0.000379859	-1.30275e-10	1.01046	0.0011247	-1.30275e-10	1.22642
54998497	chr19:54998497:G:A	1.96713e-06	-1.59409	-0.740215	1.35827e-05	-1.58479	-0.735749	3.34562e-05	-1.58428	-0.704336
54998606	chr19:54998606:TTTTTC:T	4.12749e-06	-1.59321	-5.17887e-10	2.84027e-05	-1.58286	-5.17887e-10	6.77973e-05	-1.58233	-5.17887e-10
54998898	chr19:54998898:G:A	6.3468e-06	-1.57869	0.415752	4.44068e-05	-1.56918	0.43323	0.000118399	-1.56865	0.543853
54998958	chr19:54998958:C:T	2.08181e-06	-1.59112	-0.686528	1.43804e-05	-1.58138	-0.682095	3.5457e-05	-1.58086	-0.649675
54999023	chr19:54999023:C:T	3.98062e-06	-1.62945	-5.17887e-10	2.72407e-05	-1.62463	-5.17887e-10	6.5057e-05	-1.62359	-5.17887e-10
54999188	chr19:54999188:T:C	8.6246e-05	-1.30275e-10	1.44632	0.000599513	-1.30275e-10	1.46678	0.00180897	-1.30275e-10	1.70166
54999200	chr19:54999200:C:T	2.31459e-05	-1.30275e-10	0.130933	0.000162295	-1.30275e-10	0.160074	0.000454358	-1.30275e-10	0.320029
54999264	chr19:54999264:C:T	5.23274e-06	-1.35595	-5.17887e-10	3.88753e-05	-1.26898	-5.17887e-10	9.27447e-05	-1.26901	-5.17887e-10
54999287	chr19:54999287:A:G	4.44248e-06	-1.30275e-10	-1.51967	3.01859e-05	-1.30275e-10	-1.52196	7.23912e-05	-1.30275e-10	-1.51677
54999328	chr19:54999328:A:G	4.54557e-05	-1.30275e-10	0.805853	0.000314953	-1.30275e-10	0.823085	0.000926114	-1.30275e-10	1.03214
54999390	chr19:54999390:G:A	4.67497e-06	-1.30275e-10	-1.46866	3.18368e-05	-1.30275e-10	-1.46872	7.63453e-05	-1.30275e-10	-1.46359
54999484	chr19:54999484:T:C	4.14771e-05	-1.30275e-10	0.714258	0.000287379	-1.30275e-10	0.731464	0.000841569	-1.30275e-10	0.936412
54999800	chr19:54999800:G:A	5.43435e-05	-1.30275e-10	0.984441	0.000376514	-1.30275e-10	1.00162	0.00111637	-1.30275e-10	1.21898
54999843	chr19:54999843:T:A	3.92308e-06	-1.4192	-0.224805	2.67475e-05	-1.40605	-0.236851	6.95091e-05	-1.40174	-0.155664
54999875	chr19:54999875:T:G	4.55479e-05	-1.30275e-10	0.807881	0.000315663	-1.30275e-10	0.825336	0.000928273	-1.30275e-10	1.03447
54999883	chr19:54999883:T:C	4.49553e-05	-1.30275e-10	0.794784	0.000311527	-1.30275e-10	0.812146	0.000915613	-1.30275e-10	1.02074
55000036	chr19:55000036:C:G	4.58471e-05	-1.30275e-10	0.814427	0.00031776	-1.30275e-10	0.831957	0.000934666	-1.30275e-10	1.04133
55000109	chr19:55000109:A:G	4.25566e-05	-1.30275e-10	0.73995	0.00029492	-1.30275e-10	0.757364	0.000864788	-1.30275e-10	0.963628
55000500	chr19:55000500:G:A	4.61708e-05	-1.30275e-10	0.821464	0.000319888	-1.30275e-10	0.838633	0.000941914	-1.30275e-10	1.04906
55000524	chr19:55000524:C:T	1.01397e-06	-1.54455	-1.45246	7.35745e-06	-1.50404	-1.42958	1.7415e-05	-1.50232	-1.4392
55000545	chr19:55000545:TG:T	4.08101e-05	-1.30275e-10	0.698046	0.00028403	-1.30275e-10	0.71974	0.00082656	-1.30275e-10	0.918416
55000559	chr19:55000559:G:A	5.80986e-06	-1.25133	-5.17887e-10	3.68815e-05	-1.32163	-5.17887e-10	8.82763e-05	-1.31838	-5.17887e-10
55000579	chr19:55000579:T:C	8.57431e-06	-1.30275e-10	-0.862114	5.95219e-05	-1.30275e-10	-0.842994	0.000136949	-1.30275e-10	-0.879247
55000643	chr19:55000643:A:C	4.06284e-06	-1.2676	-0.341398	2.56675e-05	-1.31376	-0.370358	6.45773e-05	-1.30724	-0.323759
55000662	chr19:55000662:T:C	5.03545e-05	-1.30275e-10	0.908203	0.000349138	-1.30275e-10	0.926127	0.00103085	-1.30275e-10	1.13929
55000713	chr19:55000713:TCTC:T	4.95404e-06	-1.30275e-10	-1.41068	3.35206e-05	-1.30275e-10	-1.41718	8.09546e-05	-1.30275e-10	-1.40497
55000804	chr19:55000804:A:T	3.22123e-05	-1.30275e-10	0.461465	0.000220942	-1.30275e-10	0.468561	0.000641243	-1.30275e-10	0.664553
55000809	chr19:55000809:A:G	4.71331e-06	-1.30275e-10	-1.46049	3.24666e-05	-1.30275e-10	-1.44913	7.64598e-05	-1.30275e-10	-1.46209
55000864	chr19:55000864:C:A	1.12271e-06	-1.64207	-1.25308	7.69859e-06	-1.64002	-1.24828	1.88768e-05	-1.64021	-1.22071
55001052	chr19:55001052:T:C	4.44864e-05	-1.30275e-10	0.784299	0.000309153	-1.30275e-10	0.804498	0.000907734	-1.30275e-10	1.0121
55001063	chr19:55001063:A:G	1.01201e-06	-1.64072	-1.35822	6.9006e-06	-1.6424	-1.35533	1.68983e-05	-1.6424	-1.32925
55001065	chr19:55001065:CCTTAT:C	1.17278e-06	-1.38996	-1.46155	8.013e-06	-1.41378	-1.43449	1.90002e-05	-1.40777	-1.44663
55001175	chr19:55001175:GAGAA:G	6.31772e-06	-1.30275e-10	-1.16753	4.23465e-05	-1.30275e-10	-1.18345	0.000102718	-1.30275e-10	-1.16687
55001895	chr19:55001895:C:T	5.03413e-06	-1.39464	-5.17887e-10	3.45743e-05	-1.38623	-5.17887e-10	8.26165e-05	-1.38465	-5.17887e-10
55001923	chr19:55001923:G:C	1.15188e-06	-1.61551	-1.25397	7.79551e-06	-1.62095	-1.25484	1.93206e-05	-1.62022	-1.21746
55002004	chr19:55002004:C:T	3.11952e-05	-1.30275e-10	0.42938	0.000218308	-1.30275e-10	0.45657	0.000625422	-1.30275e-10	0.63957
55002309	chr19:55002309:AAG:A	3.16767e-05	-1.30275e-10	0.444698	0.000221676	-1.30275e-10	0.471877	0.000635585	-1.30275e-10	0.655689
55002411	chr19:55002411:T:G	3.31638e-05	-1.30275e-10	0.490575	0.000232171	-1.30275e-10	0.518136	0.000667135	-1.30275e-10	0.704135
55002627	chr19:55002627:AATC:A	3.59122e-05	-1.30275e-10	0.570191	0.000251274	-1.30275e-10	0.597205	0.000724832	-1.30275e-10	0.787084
55002659	chr19:55002659:TTTC:T	2.73151e-05	-1.30275e-10	0.296556	0.000190859	-1.30275e-10	0.322197	0.00054394	-1.30275e-10	0.499982
55002773	chr19:55002773:T:C	1.38258e-06	-1.61296	-1.07398	9.31301e-06	-1.61878	-1.07915	2.33918e-05	-1.61801	-1.02846
55002844	chr19:55002844:C:G	3.05172e-05	-1.30275e-10	0.407406	0.000213488	-1.30275e-10	0.434243	0.000611151	-1.30275e-10	0.616487
55002954	chr19:55002954:T:C	1.04019e-06	-1.64215	-1.32934	6.92177e-06	-1.63896	-1.3557	1.72024e-05	-1.63881	-1.315
55002957	chr19:55002957:T:C	2.99663e-05	-1.30275e-10	0.38919	0.000207893	-1.30275e-10	0.407683	0.000597184	-1.30275e-10	0.593369
55003027	chr19:55003027:G:C	1.0134e-06	-1.62851	-1.36907	6.89448e-06	-1.62548	-1.37313	1.69628e-05	-1.62601	-1.34182
55003076	chr19:55003076:C:T	4.38399e-06	-1.30275e-10	-1.53292	2.9899e-05	-1.30275e-10	-1.53152	7.15246e-05	-1.30275e-10	-1.52882
55003593	chr19:55003593:A:G	1.34115e-06	-1.62533	-1.09203	9.4949e-06	-1.62052	-1.05806	2.20835e-05	-1.62043	-1.0836
55003641	chr19:55003641:C:T	1.63641e-06	-1.63613	-0.882256	1.11601e-05	-1.64095	-0.876042	2.77997e-05	-1.64098	-0.832848
55003647	chr19:55003647:C:A	7.16902e-06	-1.30275e-10	-1.04112	4.77758e-05	-1.30275e-10	-1.06282	0.00011771	-1.30275e-10	-1.03063
55003974	chr19:55003974:AAC:A	1.00946e-06	-1.49725	-1.50422	7.29844e-06	-1.45023	-1.49145	1.73675e-05	-1.44814	-1.49612
55004193	chr19:55004193:A:C	5.05396e-06	-1.30275e-10	-1.39071	3.43155e-05	-1.30275e-10	-1.39374	8.20869e-05	-1.30275e-10	-1.39108
55004416	chr19:55004416:T:C	1.16218e-05	-1.21018	0.652176	7.74068e-05	-1.2613	0.68104	0.000198747	-1.25459	0.747762
55004604	chr19:55004604:A:G	8.57721e-07	-1.64087	-1.52349	5.85219e-06	-1.6424	-1.52012	1.39619e-05	-1.64239	-1.52013
55004728	chr19:55004728:T:C	3.16287e-05	-1.30275e-10	0.443181	0.000220754	-1.30275e-10	0.46771	0.000632879	-1.30275e-10	0.651422
55004766	chr19:55004766:G:A	1.49538e-06	-1.60994	-0.998562	1.06423e-05	-1.60281	-0.961691	2.46977e-05	-1.60267	-0.98948
55004906	chr19:55004906:G:A	5.18667e-06	-1.30275e-10	-1.36479	3.51863e-05	-1.30275e-10	-1.36868	8.42193e-05	-1.30275e-10	-1.36543
55005182	chr19:55005182:T:C	6.36527e-06	-1.30275e-10	-1.16003	4.26281e-05	-1.30275e-10	-1.17682	0.000102386	-1.30275e-10	-1.1701
55005440	chr19:55005440:C:A	1.00069e-06	-1.6357	-1.37449	6.87493e-06	-1.64048	-1.36098	1.63412e-05	-1.64027	-1.3649
55005513	chr19:55005513:C:T	4.02171e-05	-1.30275e-10	0.683409	0.000279923	-1.30275e-10	0.705177	0.000816094	-1.30275e-10	0.905674
55005589	chr19:55005589:A:C	9.81499e-07	-1.63716	-1.3924	6.7442e-06	-1.64124	-1.37942	1.60305e-05	-1.64107	-1.3833
55005607	chr19:55005607:T:C	9.94554e-07	-1.64097	-1.37538	6.85722e-06	-1.6424	-1.36164	1.62927e-05	-1.6424	-1.36574
55005617	chr19:55005617:A:G	9.90422e-07	-1.63836	-1.38215	6.81124e-06	-1.64175	-1.36902	1.61915e-05	-1.64162	-1.37274
55005622	chr19:55005622:G:A	9.85752e-07	-1.63994	-1.3853	6.78567e-06	-1.64227	-1.37226	1.61301e-05	-1.64221	-1.37597
55005635	chr19:55005635:A:G	1.00145e-06	-1.6361	-1.37334	6.88119e-06	-1.64071	-1.35984	1.63573e-05	-1.64051	-1.36367
55005641	chr19:55005641:A:G	9.92657e-07	-1.63719	-1.38106	6.82268e-06	-1.64124	-1.36785	1.62187e-05	-1.64107	-1.37162
55006138	chr19:55006138:G:A	3.26777e-05	-1.30275e-10	0.475808	0.000227026	-1.30275e-10	0.495724	0.000652347	-1.30275e-10	0.681721
55006783	chr19:55006783:G:A	9.74977e-07	-1.49886	-1.53736	6.98246e-06	-1.45195	-1.53399	1.6664e-05	-1.4499	-1.53571
55006793	chr19:55006793:ATTAT:A	4.33909e-06	-0.107823	-1.4354	2.60265e-05	-0.224329	-1.4459	6.30706e-05	-0.212841	-1.44176
55006831	chr19:55006831:A:G	5.70908e-06	-1.30275e-10	-1.26883	3.95956e-05	-1.30275e-10	-1.25062	9.24801e-05	-1.30275e-10	-1.27186
55006842	chr19:55006842:T:C	1.04572e-06	-1.4496	-1.51657	6.53103e-06	-1.54825	-1.50453	1.54392e-05	-1.54934	-1.51261
55006894	chr19:55006894:C:T	1.31967e-06	-1.63965	-1.09385	9.31661e-06	-1.63741	-1.06013	2.16647e-05	-1.63738	-1.0858
55007341	chr19:55007341:T:C	1.96704e-05	-0.0317716	-5.17887e-10	0.000149728	0.0794819	-5.17887e-10	0.000362875	0.0952026	-5.17887e-10
55007356	chr19:55007356:T:C	1.63566e-06	-1.47083	-1.048	1.10814e-05	-1.48335	-1.04072	2.76537e-05	-1.48114	-0.997956
55007380	chr19:55007380:G:A	8.71122e-07	-1.63643	-1.51242	6.01402e-06	-1.63326	-1.50199	1.42083e-05	-1.63319	-1.51184
55007433	chr19:55007433:C:T	1.61677e-06	-1.47216	-1.05829	1.09537e-05	-1.48444	-1.05122	2.73236e-05	-1.48224	-1.00887
55007574	chr19:55007574:C:T	1.50639e-06	-1.45588	-1.14528	1.02008e-05	-1.46911	-1.13777	2.53217e-05	-1.46677	-1.10042
55007756	chr19:55007756:T:C	1.17915e-06	-1.35333	-1.49276	7.69444e-06	-1.40405	-1.48479	1.81173e-05	-1.41017	-1.49182
55007771	chr19:55007771:A:G	4.02129e-05	-1.30275e-10	0.683303	0.00027973	-1.30275e-10	0.704486	0.000815311	-1.30275e-10	0.904714
55007860	chr19:55007860:C:T	1.72665e-06	-0.968719	-1.49598	1.24549e-05	-0.920573	-1.48665	2.99254e-05	-0.911829	-1.48832
55007880	chr19:55007880:C:T	1.52524e-06	-1.46175	-1.12699	1.03354e-05	-1.47455	-1.11922	2.56747e-05	-1.47227	-1.08108
55008212	chr19:55008212:A:T	3.94389e-05	-1.30275e-10	0.663869	0.000274314	-1.30275e-10	0.684933	0.000798856	-1.30275e-10	0.884325
55008542	chr19:55008542:G:A	1.08691e-06	-1.4072	-1.52035	7.27945e-06	-1.42465	-1.51964	1.74326e-05	-1.42211	-1.5184
55008572	chr19:55008572:A:G	9.84353e-07	-1.53201	-1.49464	7.1151e-06	-1.49012	-1.477	1.68683e-05	-1.48823	-1.48519
55008702	chr19:55008702:A:G	6.88706e-06	-1.30275e-10	-1.08124	4.74062e-05	-1.30275e-10	-1.07059	0.00011768	-1.30275e-10	-1.03089
55008749	chr19:55008749:A:G	1.01492e-06	-1.48779	-1.50829	6.82111e-06	-1.5023	-1.50701	1.63289e-05	-1.50026	-1.50566
55008769	chr19:55008769:A:G	3.89708e-05	-1.30275e-10	0.651927	0.000271508	-1.30275e-10	0.674653	0.00078786	-1.30275e-10	0.870464
55008801	chr19:55008801:A:G	2.49623e-06	-0.809284	-1.28682	1.40877e-05	-0.962783	-1.32125	3.5581e-05	-0.954574	-1.27247
55008977	chr19:55008977:T:C	4.54942e-05	-1.30275e-10	0.806699	0.000316114	-1.30275e-10	0.826763	0.000927083	-1.30275e-10	1.03319
55009009	chr19:55009009:AGTT:A	4.44581e-06	-1.30275e-10	-1.51892	3.02064e-05	-1.30275e-10	-1.52129	7.24006e-05	-1.30275e-10	-1.51664
55009086	chr19:55009086:A:T	9.60209e-07	-1.58952	-1.46197	6.68386e-06	-1.59492	-1.43472	1.56482e-05	-1.59195	-1.45655
55009095	chr19:55009095:A:G	5.17327e-06	-1.30275e-10	-1.36738	3.50984e-05	-1.30275e-10	-1.37118	8.40621e-05	-1.30275e-10	-1.3673
55009100	chr19:55009100:G:A	9.45669e-07	-1.53753	-1.52922	6.75269e-06	-1.49769	-1.52171	1.60896e-05	-1.49586	-1.52482
55009140	chr19:55009140:A:C	9.81129e-07	-1.5273	-1.50264	7.0754e-06	-1.48581	-1.48691	1.67919e-05	-1.48389	-1.49407
55009375	chr19:55009375:T:TTTGG	9.84475e-07	-1.52225	-1.50428	7.10221e-06	-1.48	-1.48893	1.68559e-05	-1.47805	-1.49611
55009521	chr19:55009521:T:C	1.35279e-06	-1.54858	-1.16014	9.24742e-06	-1.51317	-1.19183	2.3728e-05	-1.51147	-1.12073
55009540	chr19:55009540:T:C	1.91795e-06	-1.40125	-0.958378	1.334e-05	-1.34478	-0.993786	3.47367e-05	-1.34218	-0.908874
55009587	chr19:55009587:C:T	1.44175e-06	-1.57568	-1.06935	9.81409e-06	-1.54496	-1.10056	2.53426e-05	-1.54347	-1.02289
55009591	chr19:55009591:T:C	1.92021e-06	-1.55634	-0.802108	1.30097e-05	-1.52184	-0.841799	3.42488e-05	-1.52019	-0.745017
55009606	chr19:55009606:C:A	5.13714e-06	-0.537142	-0.837246	2.73049e-05	-0.808343	-0.813931	6.41652e-05	-0.796909	-0.840487
55009669	chr19:55009669:C:T	4.56279e-06	-1.30275e-10	-1.49295	3.13494e-05	-1.30275e-10	-1.48414	7.48717e-05	-1.30275e-10	-1.48308
55009719	chr19:55009719:G:A	2.75903e-06	-1.20068	-0.795329	1.74985e-05	-1.26932	-0.797903	4.21361e-05	-1.26118	-0.796771
55009821	chr19:55009821:G:A	3.52546e-05	-1.30275e-10	0.55171	0.000243782	-1.30275e-10	0.566935	0.000691064	-1.30275e-10	0.739376
55009855	chr19:55009855:C:A	1.5763e-05	-1.30275e-10	-0.253221	0.000108687	-1.30275e-10	-0.240868	0.000294136	-1.30275e-10	-0.114814
55009858	chr19:55009858:G:A	1.75537e-05	-1.30275e-10	-0.145618	0.000120904	-1.30275e-10	-0.134345	0.000329222	-1.30275e-10	-0.00212376
55009875	chr19:55009875:C:T	4.67224e-06	-1.30275e-10	-1.46924	3.15477e-05	-1.30275e-10	-1.47784	7.38455e-05	-1.30275e-10	-1.49688
55009906	chr19:55009906:A:G	2.47954e-05	-1.30275e-10	0.199773	0.000170993	-1.30275e-10	0.212286	0.000476172	-1.30275e-10	0.366923
55009929	chr19:55009929:G:A	6.67798e-06	-1.30275e-10	-1.11207	4.77087e-05	-1.30275e-10	-1.06422	0.000109758	-1.30275e-10	-1.10058
55009955	chr19:55009955:T:C	4.39649e-06	-1.30275e-10	-1.53008	2.99339e-05	-1.30275e-10	-1.53035	7.14689e-05	-1.30275e-10	-1.52959
55009966	chr19:55009966:G:A	8.79776e-07	-1.63693	-1.50204	6.10061e-06	-1.64185	-1.47909	1.43666e-05	-1.64188	-1.49206
55010070	chr19:55010070:C:T	8.63413e-07	-1.63721	-1.52054	6.02238e-06	-1.62384	-1.51002	1.43095e-05	-1.62317	-1.51476
55010477	chr19:55010477:A:C	4.36133e-06	-1.30275e-10	-1.53811	2.97745e-05	-1.30275e-10	-1.53569	7.09089e-05	-1.30275e-10	-1.53746
55010921	chr19:55010921:G:A	1.42407e-05	-1.30275e-10	-0.354778	9.94523e-05	-1.30275e-10	-0.329661	0.00027175	-1.30275e-10	-0.193972
55010990	chr19:55010990:C:T	5.14224e-06	-1.30275e-10	-1.3734	3.46644e-05	-1.30275e-10	-1.38363	8.35695e-05	-1.30275e-10	-1.37318
55011020	chr19:55011020:TACG:T	7.0731e-06	-1.30275e-10	-1.05459	4.87377e-05	-1.30275e-10	-1.04289	0.000126949	-1.30275e-10	-0.955072
55011163	chr19:55011163:A:G	1.39442e-06	-1.60617	-1.07223	9.78434e-06	-1.61201	-1.03654	2.27217e-05	-1.61232	-1.06321
55011202	chr19:55011202:GGA:G	6.79742e-06	-1.30275e-10	-1.09434	4.50429e-05	-1.30275e-10	-1.12172	0.000115124	-1.30275e-10	-1.05285
55011284	chr19:55011284:G:A	2.26651e-06	-1.26033	-0.932309	1.31049e-05	-1.40693	-0.949421	3.13751e-05	-1.4023	-0.95054
55011298	chr19:55011298:C:T	1.91244e-05	-1.30275e-10	-0.0599179	0.000134248	-1.30275e-10	-0.0296522	0.000372633	-1.30275e-10	0.121739
55011462	chr19:55011462:G:A	1.15887e-06	-1.64119	-1.22225	7.75258e-06	-1.63717	-1.24414	1.86598e-05	-1.63775	-1.23473
55011523	chr19:55011523:T:C	1.85585e-05	-1.30275e-10	-0.0899553	0.000130213	-1.30275e-10	-0.0601702	0.000360829	-1.30275e-10	0.0895485
55011602	chr19:55011602:A:G	1.18596e-06	-1.59834	-1.24199	8.1311e-06	-1.57219	-1.26145	2.04887e-05	-1.57095	-1.20803
55011629	chr19:55011629:G:A	1.19977e-06	-1.60513	-1.22362	8.20593e-06	-1.5808	-1.24369	2.07088e-05	-1.57963	-1.18866
55011631	chr19:55011631:G:A	2.55787e-06	-1.3649	-0.70681	1.59254e-05	-1.44119	-0.720236	3.81527e-05	-1.43609	-0.721167
55011756	chr19:55011756:C:T	9.43588e-07	-1.58562	-1.48333	6.7382e-06	-1.55497	-1.46657	1.59928e-05	-1.55356	-1.47316
55011863	chr19:55011863:T:C	1.56949e-05	-1.30275e-10	-0.257546	0.000109361	-1.30275e-10	-0.234682	0.000301005	-1.30275e-10	-0.0917285
55011988	chr19:55011988:C:A	1.71596e-05	-1.30275e-10	-0.168325	0.000120359	-1.30275e-10	-0.138856	0.000332155	-1.30275e-10	0.00674582
55012186	chr19:55012186:GGTT:G	4.22307e-06	-1.57032	-5.17887e-10	2.9647e-05	-1.53998	-5.17887e-10	7.05996e-05	-1.54183	-5.17887e-10
55012226	chr19:55012226:C:G	9.43057e-07	-1.58969	-1.47982	6.73128e-06	-1.56005	-1.46252	1.59719e-05	-1.55867	-1.46935
55012350	chr19:55012350:G:A	2.10304e-06	-1.22448	-1.04302	1.29288e-05	-1.32077	-1.04911	3.08866e-05	-1.31442	-1.05411
55012472	chr19:55012472:G:C	1.82447e-05	-1.30275e-10	-0.107011	0.000122918	-1.30275e-10	-0.117823	0.000318185	-1.30275e-10	-0.0362237
55012473	chr19:55012473:C:T	1.86944e-05	-1.30275e-10	-0.0826583	0.000125936	-1.30275e-10	-0.0935687	0.000326222	-1.30275e-10	-0.0112788
55012601	chr19:55012601:T:C	8.4503e-06	-1.30275e-10	-0.876682	5.84842e-05	-1.30275e-10	-0.860583	0.000140689	-1.30275e-10	-0.852307
55012644	chr19:55012644:G:A	4.46314e-06	-1.51503	-5.17887e-10	2.96129e-05	-1.54113	-5.17887e-10	7.08153e-05	-1.53878	-5.17887e-10
55012769	chr19:55012769:A:C	1.35305e-06	-1.55429	-1.15423	9.41395e-06	-1.56209	-1.12506	2.19896e-05	-1.56252	-1.14577
55012823	chr19:55012823:G:A	3.86158e-06	-1.00679	-0.653016	2.30475e-05	-1.12647	-0.665312	5.87955e-05	-1.1227	-0.602091
55012865	chr19:55012865:G:C	7.96038e-06	-1.30275e-10	-0.936408	5.50668e-05	-1.30275e-10	-0.920793	0.000132464	-1.30275e-10	-0.912545
55012900	chr19:55012900:C:T	8.14407e-06	-0.913594	-5.17887e-10	6.6507e-05	-0.732031	-5.17887e-10	0.000160096	-0.723081	-5.17887e-10
55013075	chr19:55013075:T:C	1.10693e-06	-1.603	-1.30629	7.06399e-06	-1.62519	-1.34914	1.76096e-05	-1.62346	-1.30695
55013136	chr19:55013136:C:G	1.52399e-06	-1.63194	-0.957612	1.00389e-05	-1.64237	-0.980501	2.49256e-05	-1.6424	-0.940562
55013252	chr19:55013252:T:G	1.02691e-06	-1.63363	-1.3507	6.82903e-06	-1.64224	-1.36592	1.63877e-05	-1.64233	-1.36
55013378	chr19:55013378:CT:C	1.11307e-06	-1.39532	-1.50844	7.90929e-06	-1.34423	-1.51707	1.89939e-05	-1.33888	-1.51586
55013445	chr19:55013445:C:T	2.59885e-06	-1.18777	-0.868047	1.60427e-05	-1.22692	-0.927161	3.98948e-05	-1.21777	-0.894835
55013506	chr19:55013506:A:G	7.57526e-06	-1.30275e-10	-0.985997	5.23678e-05	-1.30275e-10	-0.971046	0.000125931	-1.30275e-10	-0.963126
55013537	chr19:55013537:A:G	1.11921e-06	-1.60259	-1.29567	7.13341e-06	-1.6251	-1.33945	1.77928e-05	-1.62337	-1.29669
55013640	chr19:55013640:A:C	8.84825e-07	-1.63252	-1.50073	5.87462e-06	-1.64122	-1.51748	1.41505e-05	-1.64073	-1.50838
55013654	chr19:55013654:A:C	9.04576e-07	-1.62407	-1.4871	5.96038e-06	-1.63738	-1.50683	1.43857e-05	-1.63642	-1.4962
55013673	chr19:55013673:G:A	1.08273e-06	-1.61476	-1.31665	6.94865e-06	-1.63266	-1.35814	1.72907e-05	-1.63135	-1.31734
55013834	chr19:55013834:A:G	1.87284e-05	-1.30275e-10	-0.0808448	0.000131466	-1.30275e-10	-0.0505914	0.000364362	-1.30275e-10	0.0992922
55013840	chr19:55013840:T:G	1.86252e-05	-1.30275e-10	-0.0863673	0.000130738	-1.30275e-10	-0.056142	0.000362242	-1.30275e-10	0.0934561
55013969	chr19:55013969:G:A	1.18985e-06	-1.34053	-1.49652	8.44674e-06	-1.28729	-1.50826	2.03034e-05	-1.28159	-1.50648
55014020	chr19:55014020:G:T	1.13464e-06	-1.52297	-1.3616	7.12431e-06	-1.57017	-1.39566	1.76415e-05	-1.56617	-1.36243
55014071	chr19:55014071:A:C	7.34732e-06	-1.30275e-10	-1.01655	4.90423e-05	-1.30275e-10	-1.03665	0.000117366	-1.30275e-10	-1.03356
55014129	chr19:55014129:A:G	1.115e-06	-1.60281	-1.29922	7.10852e-06	-1.62513	-1.34291	1.77322e-05	-1.62341	-1.30007
55014156	chr19:55014156:T:G	1.60918e-05	-1.30275e-10	-0.232573	0.000132469	-1.30275e-10	-0.0429894	0.000289044	-1.30275e-10	-0.132277
55014218	chr19:55014218:C:T	2.15174e-06	-0.935443	-1.30917	1.2795e-05	-1.05801	-1.32228	3.08309e-05	-1.05378	-1.31656
55014228	chr19:55014228:T:C	9.22452e-07	-1.6167	-1.4749	6.04374e-06	-1.63312	-1.4972	1.46125e-05	-1.63185	-1.48514
55014450	chr19:55014450:C:T	4.11844e-06	-1.59541	-5.17887e-10	2.89021e-05	-1.56543	-5.17887e-10	6.90161e-05	-1.56452	-5.17887e-10
55014486	chr19:55014486:G:A	5.63491e-06	-1.30275e-10	-1.2819	3.80769e-05	-1.30275e-10	-1.28973	9.14826e-05	-1.30275e-10	-1.28271
55014526	chr19:55014526:G:A	9.13192e-07	-1.62348	-1.47821	6.00549e-06	-1.63704	-1.49963	1.45092e-05	-1.63605	-1.48802
55014658	chr19:55014658:C:T	2.30563e-05	-1.30275e-10	0.127056	0.000160953	-1.30275e-10	0.151774	0.000374033	-1.30275e-10	0.125487
55014977	chr19:55014977:T:G	1.12884e-06	-1.52589	-1.3638	7.26967e-06	-1.55653	-1.3891	1.81189e-05	-1.55089	-1.35101
55015113	chr19:55015113:C:T	4.58466e-06	-1.30275e-10	-1.48817	3.14671e-05	-1.30275e-10	-1.4804	7.47669e-05	-1.30275e-10	-1.48448
55015284	chr19:55015284:A:G	1.73075e-05	-1.30275e-10	-0.159744	0.000121419	-1.30275e-10	-0.130088	0.000335159	-1.30275e-10	0.01575
55015458	chr19:55015458:G:C	1.45003e-05	-0.301746	-0.0349661	8.69003e-05	-0.39639	-0.0681871	0.000212163	-0.383036	-0.058465
55015464	chr19:55015464:A:G	7.57526e-06	-1.30275e-10	-0.985997	5.23678e-05	-1.30275e-10	-0.971046	0.000125931	-1.30275e-10	-0.963126
55015549	chr19:55015549:G:A	1.72257e-05	-1.30275e-10	-0.164484	0.000120811	-1.30275e-10	-0.135108	0.000333451	-1.30275e-10	0.0106404
55015564	chr19:55015564:TTACTC:T	9.23011e-07	-1.57723	-1.51377	6.67535e-06	-1.54492	-1.486	1.56306e-05	-1.54338	-1.50625
55015821	chr19:55015821:G:T	8.91815e-07	-1.61086	-1.51452	5.89136e-06	-1.62934	-1.52651	1.41621e-05	-1.62782	-1.52047
55015853	chr19:55015853:A:G	1.63875e-05	-1.30275e-10	-0.214368	0.000114911	-1.30275e-10	-0.185181	0.000316267	-1.30275e-10	-0.0422711
55016038	chr19:55016038:G:T	7.61357e-06	-1.30275e-10	-0.980953	5.26373e-05	-1.30275e-10	-0.965914	0.000126579	-1.30275e-10	-0.957991
55016094	chr19:55016094:A:G	1.71429e-05	-1.30275e-10	-0.169301	0.000120387	-1.30275e-10	-0.138627	0.000332523	-1.30275e-10	0.00785403
55016208	chr19:55016208:A:G	1.69989e-05	-1.30275e-10	-0.177735	0.000119243	-1.30275e-10	-0.148179	0.000328809	-1.30275e-10	-0.0033805
55016322	chr19:55016322:T:C	1.15943e-06	-1.58525	-1.27771	8.0626e-06	-1.59179	-1.25031	1.88426e-05	-1.59213	-1.27061
55016595	chr19:55016595:T:C	1.76281e-05	-1.30275e-10	-0.141393	0.000123624	-1.30275e-10	-0.112096	0.000341758	-1.30275e-10	0.0352468
55017027	chr19:55017027:C:T	1.53141e-05	-1.30275e-10	-0.28211	0.00010729	-1.30275e-10	-0.253803	0.000294391	-1.30275e-10	-0.113948
55017088	chr19:55017088:A:G	1.70341e-05	-1.30275e-10	-0.175669	0.000119994	-1.30275e-10	-0.141897	0.000329875	-1.30275e-10	-0.000142449
55017270	chr19:55017270:C:T	4.10504e-06	-1.59867	-5.17887e-10	2.87738e-05	-1.56987	-5.17887e-10	6.8711e-05	-1.56895	-5.17887e-10
55017306	chr19:55017306:G:A	8.2885e-06	-1.30275e-10	-0.896016	6.6289e-05	-1.30275e-10	-0.735315	0.000143418	-1.30275e-10	-0.833096
55017541	chr19:55017541:T:C	1.88913e-05	-1.30275e-10	-0.0721854	0.00013265	-1.30275e-10	-0.0416256	0.000367768	-1.30275e-10	0.108597
55017591	chr19:55017591:C:T	4.18211e-06	-1.58007	-5.17887e-10	2.90769e-05	-1.5594	-5.17887e-10	6.92463e-05	-1.56119	-5.17887e-10
55017633	chr19:55017633:T:C	7.19336e-06	-1.30275e-10	-1.03773	4.98139e-05	-1.30275e-10	-1.02105	0.000129278	-1.30275e-10	-0.93689
55017635	chr19:55017635:G:C	1.98241e-05	-1.30275e-10	-0.0239836	0.000139241	-1.30275e-10	0.00686658	0.000386805	-1.30275e-10	0.159065
55017671	chr19:55017671:G:A	8.84657e-07	-1.61124	-1.5222	6.3149e-06	-1.58769	-1.49874	1.48234e-05	-1.58654	-1.51611
55017721	chr19:55017721:C:G	1.11192e-05	-0.494039	-0.108172	5.4313e-05	-0.832476	-0.102099	0.000128991	-0.823271	-0.115842
55017732	chr19:55017732:T:C	9.13069e-07	-1.56366	-1.53817	6.49848e-06	-1.52018	-1.53759	1.54991e-05	-1.52129	-1.53678
55017821	chr19:55017821:A:G	1.74022e-05	-1.30275e-10	-0.154288	0.000122092	-1.30275e-10	-0.12456	0.000337133	-1.30275e-10	0.0216204
55017960	chr19:55017960:C:T	1.80107e-06	-1.33977	-1.08273	1.39253e-05	-1.27184	-1.02379	3.27499e-05	-1.26525	-1.04471
55018259	chr19:55018259:G:C	1.67897e-05	-1.30275e-10	-0.19012	0.00011915	-1.30275e-10	-0.148953	0.000273911	-1.30275e-10	-0.186054
55018283	chr19:55018283:T:C	1.63633e-05	-1.30275e-10	-0.215846	0.000114609	-1.30275e-10	-0.187812	0.000315319	-1.30275e-10	-0.0452724
55018326	chr19:55018326:A:G	1.72016e-05	-1.30275e-10	-0.16588	0.000120667	-1.30275e-10	-0.1363	0.000332972	-1.30275e-10	0.00920074
55018347	chr19:55018347:T:C	6.49717e-06	-1.30275e-10	-1.13952	4.48357e-05	-1.30275e-10	-1.12633	0.000107743	-1.30275e-10	-1.11911
55018468	chr19:55018468:C:T	8.94754e-07	-1.58381	-1.53828	5.93369e-06	-1.61421	-1.53449	1.4165e-05	-1.61218	-1.5359
55018565	chr19:55018565:A:G	9.0706e-07	-1.57056	-1.53787	5.97114e-06	-1.60499	-1.53741	1.42707e-05	-1.60264	-1.53801
55018568	chr19:55018568:A:G	8.97377e-07	-1.61413	-1.50503	6.45585e-06	-1.59078	-1.47357	1.50696e-05	-1.58968	-1.49649
55018667	chr19:55018667:C:T	1.00611e-06	-1.57402	-1.43078	6.41351e-06	-1.60798	-1.46295	1.56267e-05	-1.60575	-1.44413
55018901	chr19:55018901:C:T	1.84586e-05	-1.30275e-10	-0.0953527	0.000129485	-1.30275e-10	-0.0657772	0.000358528	-1.30275e-10	0.0831509
55019137	chr19:55019137:A:G	6.8693e-06	-1.30275e-10	-1.08382	4.75315e-05	-1.30275e-10	-1.06795	0.000114209	-1.30275e-10	-1.06082
55019141	chr19:55019141:T:A	1.29388e-05	-0.659331	0.208675	8.46549e-05	-0.727908	0.237152	0.000204206	-0.715774	0.236047
55019251	chr19:55019251:A:G	6.49669e-06	-1.30275e-10	-1.13959	4.4836e-05	-1.30275e-10	-1.12633	0.000107738	-1.30275e-10	-1.11915
55019261	chr19:55019261:A:C	1.99464e-05	-1.30275e-10	-0.0178348	0.00013432	-1.30275e-10	-0.0291161	0.000348772	-1.30275e-10	0.0555611
55019300	chr19:55019300:G:A	1.10342e-06	-1.40883	-1.50365	6.82966e-06	-1.49692	-1.51114	1.6362e-05	-1.49602	-1.50788
55019501	chr19:55019501:T:C	6.509e-06	-1.30275e-10	-1.1377	4.49192e-05	-1.30275e-10	-1.12447	0.000107945	-1.30275e-10	-1.11724
55019596	chr19:55019596:G:A	2.53356e-05	-1.30275e-10	0.221325	0.000178274	-1.30275e-10	0.253981	0.000501045	-1.30275e-10	0.41784
55019662	chr19:55019662:G:A	1.99721e-05	-1.30275e-10	-0.0165488	0.000140225	-1.30275e-10	0.0139063	0.000389854	-1.30275e-10	0.166915
55019723	chr19:55019723:G:T	5.25391e-06	-1.30275e-10	-1.35191	3.4862e-05	-1.30275e-10	-1.37794	8.47581e-05	-1.30275e-10	-1.35906
55019879	chr19:55019879:C:T	1.27336e-06	-1.62814	-1.14108	8.91534e-06	-1.63127	-1.11029	2.07843e-05	-1.63145	-1.13321
55020661	chr19:55020661:A:C	4.37992e-06	-1.30275e-10	-1.53385	2.97051e-05	-1.30275e-10	-1.53802	7.09227e-05	-1.30275e-10	-1.53727
55021106	chr19:55021106:C:T	6.34151e-06	-1.30275e-10	-1.16377	4.37516e-05	-1.30275e-10	-1.15081	0.000105121	-1.30275e-10	-1.14375
55021163	chr19:55021163:A:G	5.43891e-06	-1.30275e-10	-1.31731	3.86382e-05	-1.30275e-10	-1.2751	9.33029e-05	-1.30275e-10	-1.26301
55021220	chr19:55021220:C:T	4.66788e-06	-1.30275e-10	-1.47018	3.15418e-05	-1.30275e-10	-1.47802	7.60319e-05	-1.30275e-10	-1.4677
55021497	chr19:55021497:C:T	9.66961e-07	-1.52278	-1.5217	6.21418e-06	-1.56971	-1.5328	1.49124e-05	-1.5661	-1.53056
55021645	chr19:55021645:C:T	1.15803e-06	-1.63942	-1.22475	8.65555e-06	-1.62993	-1.1412	1.95815e-05	-1.62938	-1.19489
55021762	chr19:55021762:T:C	1.04793e-06	-1.52244	-1.44163	6.59605e-06	-1.57123	-1.47164	1.60675e-05	-1.56769	-1.45437
55021811	chr19:55021811:T:C	1.15285e-06	-1.53912	-1.32953	7.1844e-06	-1.58377	-1.37366	1.7688e-05	-1.58054	-1.34543
55021877	chr19:55021877:G:A	4.36216e-06	-1.30275e-10	-1.53792	2.97035e-05	-1.30275e-10	-1.53807	7.08712e-05	-1.30275e-10	-1.53799
55022127	chr19:55022127:T:C	1.83093e-05	-1.30275e-10	-0.103477	0.000129176	-1.30275e-10	-0.0681644	0.000355474	-1.30275e-10	0.0745958
55022228	chr19:55022228:C:T	6.4999e-06	-1.30275e-10	-1.1391	4.48547e-05	-1.30275e-10	-1.12591	0.00010779	-1.30275e-10	-1.11868
55022955	chr19:55022955:T:C	1.79651e-05	-1.30275e-10	-0.122455	0.000121049	-1.30275e-10	-0.133147	0.000313466	-1.30275e-10	-0.0511656
55023005	chr19:55023005:A:C	5.23543e-06	-1.30275e-10	-1.35543	3.49045e-05	-1.30275e-10	-1.37672	8.31513e-05	-1.30275e-10	-1.37819
55023137	chr19:55023137:G:C	6.49669e-06	-1.30275e-10	-1.13959	4.48325e-05	-1.30275e-10	-1.12641	0.000107735	-1.30275e-10	-1.11918
55023330	chr19:55023330:A:G	4.48163e-06	-1.30275e-10	-1.5109	3.08383e-05	-1.30275e-10	-1.50058	7.35393e-05	-1.30275e-10	-1.50104
55023422	chr19:55023422:G:A	3.77908e-05	-1.30275e-10	0.621182	0.000252586	-1.30275e-10	0.602413	0.000589538	-1.30275e-10	0.580483
55023540	chr19:55023540:T:C	4.05088e-06	-1.61195	-5.17887e-10	2.68292e-05	-1.63985	-5.17887e-10	6.39902e-05	-1.64013	-5.17887e-10
55023701	chr19:55023701:A:G	1.02684e-06	-1.47467	-1.50972	6.50275e-06	-1.53305	-1.52406	1.57008e-05	-1.52866	-1.51648
55023744	chr19:55023744:T:C	1.06959e-06	-1.50953	-1.43408	6.72917e-06	-1.56049	-1.4624	1.63932e-05	-1.55667	-1.44532
55023921	chr19:55023921:A:G	1.07379e-06	-1.46652	-1.47316	7.1077e-06	-1.52502	-1.44314	1.6941e-05	-1.52043	-1.44869
55023951	chr19:55023951:GGT:G	1.029e-06	-1.4738	-1.5085	6.51231e-06	-1.53245	-1.5232	1.5727e-05	-1.52804	-1.51544
55023958	chr19:55023958:G:A	1.07585e-06	-1.49451	-1.44327	6.75632e-06	-1.54867	-1.47019	1.64497e-05	-1.54458	-1.45397
55024044	chr19:55024044:T:C	1.06026e-06	-1.5019	-1.45047	6.67597e-06	-1.55453	-1.4763	1.62406e-05	-1.55057	-1.46077
55024066	chr19:55024066:A:G	1.11318e-06	-1.46008	-1.44358	7.10806e-06	-1.49765	-1.47046	1.73375e-05	-1.49238	-1.45361
55024114	chr19:55024114:T:C	1.05983e-06	-1.50082	-1.45195	6.67362e-06	-1.55364	-1.47754	1.62328e-05	-1.54967	-1.46216
55024178	chr19:55024178:T:C	6.05165e-06	-1.30275e-10	-1.21055	4.14335e-05	-1.30275e-10	-1.20525	0.000103096	-1.30275e-10	-1.16319
55024191	chr19:55024191:T:G	4.74196e-06	-1.30275e-10	-1.45443	3.27266e-05	-1.30275e-10	-1.44115	7.83297e-05	-1.30275e-10	-1.43793
55024513	chr19:55024513:A:G	1.0333e-06	-1.47693	-1.50119	6.53066e-06	-1.53493	-1.5179	1.57888e-05	-1.53057	-1.50898
55024604	chr19:55024604:T:C	8.49927e-07	-1.64193	-1.53156	5.81372e-06	-1.64151	-1.52761	1.38269e-05	-1.64158	-1.53066
55024779	chr19:55024779:C:A	1.82173e-05	-1.30275e-10	-0.108512	0.000119109	-1.30275e-10	-0.149297	0.000280072	-1.30275e-10	-0.163808
55024824	chr19:55024824:C:T	4.65892e-06	-1.30275e-10	-1.4721	3.18617e-05	-1.30275e-10	-1.46793	7.59873e-05	-1.30275e-10	-1.46829
55024838	chr19:55024838:T:A	1.02913e-06	-1.48388	-1.49829	6.50778e-06	-1.54061	-1.51573	1.57376e-05	-1.53637	-1.50643
55024939	chr19:55024939:C:T	6.4999e-06	-1.30275e-10	-1.1391	4.48547e-05	-1.30275e-10	-1.12591	0.00010779	-1.30275e-10	-1.11868
55024942	chr19:55024942:G:C	8.4737e-07	-1.64005	-1.53645	5.77062e-06	-1.64239	-1.53417	1.37424e-05	-1.64239	-1.53598
55025059	chr19:55025059:C:A	6.49318e-06	-1.30275e-10	-1.14013	4.48079e-05	-1.30275e-10	-1.12695	0.000107676	-1.30275e-10	-1.11973
55025158	chr19:55025158:G:C	2.09754e-05	-1.30275e-10	0.0324681	0.000147447	-1.30275e-10	0.0641319	0.000409976	-1.30275e-10	0.217243
55025227	chr19:55025227:G:A	1.67139e-06	-1.13985	-1.35738	9.99314e-06	-1.22992	-1.39752	2.49384e-05	-1.21759	-1.36486
55025516	chr19:55025516:G:A	9.57707e-07	-1.51908	-1.53502	6.27117e-06	-1.56688	-1.5265	1.49852e-05	-1.56318	-1.52862
55025682	chr19:55025682:G:A	5.75714e-06	-1.30275e-10	-1.26044	3.78391e-05	-1.30275e-10	-1.296	9.05938e-05	-1.30275e-10	-1.29247
55025724	chr19:55025724:A:G	9.83145e-07	-1.49228	-1.53561	6.39824e-06	-1.54606	-1.52726	1.5301e-05	-1.54191	-1.52903
55025858	chr19:55025858:T:C	6.57141e-06	-1.30275e-10	-1.12816	4.5353e-05	-1.30275e-10	-1.11486	0.000109017	-1.30275e-10	-1.10735
55026094	chr19:55026094:A:G	1.16731e-06	-1.51827	-1.33791	7.26662e-06	-1.56655	-1.3795	1.78703e-05	-1.5629	-1.35281
55026243	chr19:55026243:C:T	6.43547e-06	-1.30275e-10	-1.14906	4.34806e-05	-1.30275e-10	-1.15702	0.000108764	-1.30275e-10	-1.10968
55026344	chr19:55026344:C:T	1.98106e-05	-1.30275e-10	-0.0246653	0.000139204	-1.30275e-10	0.00659863	0.000385922	-1.30275e-10	0.156779
55026419	chr19:55026419:C:G	1.07343e-06	-1.50745	-1.43258	6.74789e-06	-1.55895	-1.46116	1.6442e-05	-1.55509	-1.44393
55026446	chr19:55026446:G:GTGAC	1.09239e-06	-1.50007	-1.42244	6.84805e-06	-1.55292	-1.45246	1.67021e-05	-1.54894	-1.43438
55026715	chr19:55026715:G:A	1.86159e-05	-1.30275e-10	-0.0868677	0.000130662	-1.30275e-10	-0.0567227	0.000361206	-1.30275e-10	0.0905915
55026743	chr19:55026743:G:A	1.11725e-06	-1.51616	-1.38385	6.98925e-06	-1.5662	-1.41876	1.70943e-05	-1.5625	-1.39762
55026749	chr19:55026749:G:C	9.71372e-07	-1.50237	-1.53756	6.31584e-06	-1.55418	-1.5321	1.51063e-05	-1.55016	-1.53358
55026821	chr19:55026821:G:A	9.80527e-07	-1.50415	-1.5264	6.43701e-06	-1.55468	-1.51259	1.53692e-05	-1.55068	-1.51581
55027461	chr19:55027461:C:T	4.43362e-06	-1.30275e-10	-1.52167	3.01403e-05	-1.30275e-10	-1.52348	7.1985e-05	-1.30275e-10	-1.5224
55027693	chr19:55027693:A:G	1.08333e-06	-1.4873	-1.44355	6.79348e-06	-1.54287	-1.4705	1.65423e-05	-1.53867	-1.45427
55027935	chr19:55027935:C:G	1.81474e-06	-1.17149	-1.24345	1.10058e-05	-1.26943	-1.26149	2.65713e-05	-1.26598	-1.25305
55028378	chr19:55028378:C:G	6.07649e-06	-1.30275e-10	-1.20646	4.14506e-05	-1.30275e-10	-1.20484	9.74399e-05	-1.30275e-10	-1.21962
55028466	chr19:55028466:C:T	9.83329e-07	-1.49008	-1.53762	6.35042e-06	-1.54336	-1.53746	1.52078e-05	-1.5391	-1.53795
55028500	chr19:55028500:A:G	1.18283e-06	-1.48621	-1.35676	7.30158e-06	-1.54167	-1.39958	1.78905e-05	-1.5374	-1.37719
55028789	chr19:55028789:T:G	9.52186e-07	-1.57388	-1.486	6.34411e-06	-1.59198	-1.48983	1.54339e-05	-1.59063	-1.47166
55028980	chr19:55028980:G:A	5.06224e-06	-1.30275e-10	-1.38908	3.35545e-05	-1.30275e-10	-1.41617	8.01803e-05	-1.30275e-10	-1.41458
55029036	chr19:55029036:A:G	4.38531e-06	-1.30275e-10	-1.53262	2.98488e-05	-1.30275e-10	-1.53319	7.1271e-05	-1.30275e-10	-1.53237
55029632	chr19:55029632:C:T	4.66402e-06	-1.30275e-10	-1.47101	3.21996e-05	-1.30275e-10	-1.45738	7.65912e-05	-1.30275e-10	-1.46037
55029634	chr19:55029634:T:C	9.42883e-07	-1.60689	-1.46281	6.28673e-06	-1.61289	-1.47801	1.51373e-05	-1.61147	-1.47022
55029686	chr19:55029686:G:A	9.0175e-07	-1.5929	-1.5214	6.05413e-06	-1.59902	-1.52958	1.44648e-05	-1.59729	-1.52984
55029854	chr19:55029854:A:ATT	1.57236e-06	-1.04773	-1.51058	1.0406e-05	-1.09221	-1.49474	2.50215e-05	-1.07804	-1.50108
55030031	chr19:55030031:A:G	2.7295e-06	-1.39852	-0.608251	1.62491e-05	-1.5341	-0.607198	3.83936e-05	-1.53429	-0.616673
55030676	chr19:55030676:G:C	3.46986e-05	-1.30275e-10	0.535815	0.000240603	-1.30275e-10	0.553811	0.000561001	-1.30275e-10	0.530867
55030686	chr19:55030686:T:C	9.62344e-07	-1.58163	-1.46764	6.59228e-06	-1.58837	-1.45507	1.55701e-05	-1.58865	-1.46486
55030829	chr19:55030829:T:C	6.54537e-06	-1.30275e-10	-1.13213	4.53834e-05	-1.30275e-10	-1.11419	0.000105036	-1.30275e-10	-1.14455
55030899	chr19:55030899:A:G	7.08846e-06	-1.05242	-5.17887e-10	4.59426e-05	-1.10195	-5.17887e-10	0.000109984	-1.09853	-5.17887e-10
55030933	chr19:55030933:C:T	7.12792e-06	-1.30275e-10	-1.04686	4.93641e-05	-1.30275e-10	-1.03011	0.000114322	-1.30275e-10	-1.05984
55031312	chr19:55031312:C:T	6.96116e-06	-1.30275e-10	-1.07054	4.83241e-05	-1.30275e-10	-1.05141	0.000111647	-1.30275e-10	-1.08352
55031417	chr19:55031417:G:A	7.01987e-06	-1.30275e-10	-1.06214	4.87529e-05	-1.30275e-10	-1.04257	0.000112565	-1.30275e-10	-1.07533
55031496	chr19:55031496:G:A	9.56522e-07	-1.58325	-1.47209	6.26071e-06	-1.59812	-1.49693	1.51652e-05	-1.6	-1.47986
55031608	chr19:55031608:T:A	5.34723e-06	-1.30275e-10	-1.33431	3.66815e-05	-1.30275e-10	-1.32707	8.8982e-05	-1.30275e-10	-1.31042
55031655	chr19:55031655:G:A	3.93073e-06	-1.64206	-5.17887e-10	2.70946e-05	-1.63	-5.17887e-10	6.47002e-05	-1.62909	-5.17887e-10
55031660	chr19:55031660:A:T	6.91885e-06	-1.30275e-10	-1.07664	4.80256e-05	-1.30275e-10	-1.05761	0.000110986	-1.30275e-10	-1.08945
55031857	chr19:55031857:T:C	6.61932e-06	-1.30275e-10	-1.12089	4.59077e-05	-1.30275e-10	-1.10271	0.000106253	-1.30275e-10	-1.13304
55031930	chr19:55031930:G:A	6.92667e-06	-1.30275e-10	-1.0755	4.80808e-05	-1.30275e-10	-1.05646	0.000111111	-1.30275e-10	-1.08833
55031954	chr19:55031954:C:T	9.6535e-07	-1.54073	-1.50542	6.93621e-06	-1.4929	-1.49968	1.65327e-05	-1.48801	-1.50551
55032036	chr19:55032036:G:T	1.02005e-06	-1.46017	-1.53086	6.52858e-06	-1.52031	-1.53284	1.55806e-05	-1.51798	-1.53486
55032466	chr19:55032466:C:T	1.24172e-06	-1.47723	-1.31716	7.88697e-06	-1.50142	-1.36271	1.96095e-05	-1.49662	-1.32622
55032467	chr19:55032467:G:A	6.92667e-06	-1.30275e-10	-1.0755	4.80808e-05	-1.30275e-10	-1.05646	0.000111111	-1.30275e-10	-1.08833
55032557	chr19:55032557:G:A	1.32953e-05	-0.423473	-5.17887e-10	8.83079e-05	-0.448509	-5.17887e-10	0.000211905	-0.44272	-5.17887e-10
55032617	chr19:55032617:A:G	6.93926e-06	-1.30275e-10	-1.07369	4.81704e-05	-1.30275e-10	-1.05459	0.00011131	-1.30275e-10	-1.08654
55032649	chr19:55032649:A:T	6.92667e-06	-1.30275e-10	-1.0755	4.80808e-05	-1.30275e-10	-1.05646	0.000111111	-1.30275e-10	-1.08833
55032727	chr19:55032727:A:G	9.634e-07	-1.64113	-1.40704	6.48927e-06	-1.64121	-1.41798	1.5918e-05	-1.64123	-1.39017
55032801	chr19:55032801:G:A	7.70709e-06	-1.30275e-10	-0.968744	5.36648e-05	-1.30275e-10	-0.946581	0.000123542	-1.30275e-10	-0.982279
55032823	chr19:55032823:T:C	7.01143e-06	-1.30275e-10	-1.06334	4.87539e-05	-1.30275e-10	-1.04255	0.000112637	-1.30275e-10	-1.07468
55032826	chr19:55032826:C:T	8.61179e-06	-1.30275e-10	-0.857752	5.99783e-05	-1.30275e-10	-0.835355	0.000137907	-1.30275e-10	-0.872277
55032851	chr19:55032851:G:A	5.68487e-06	-1.30275e-10	-1.27308	3.94381e-05	-1.30275e-10	-1.25461	9.1526e-05	-1.30275e-10	-1.28223
55033689	chr19:55033689:A:G	6.60108e-06	-1.30275e-10	-1.12365	4.57799e-05	-1.30275e-10	-1.10549	0.000105944	-1.30275e-10	-1.13595
55033771	chr19:55033771:A:G	8.93545e-07	-1.62058	-1.50287	5.93541e-06	-1.62907	-1.51933	1.43099e-05	-1.6301	-1.5078
55033916	chr19:55033916:A:G	9.80775e-07	-1.51959	-1.5107	6.26553e-06	-1.56407	-1.53021	1.51509e-05	-1.55874	-1.52206
55034052	chr19:55034052:G:A	4.43693e-06	-1.30275e-10	-1.52092	3.00973e-05	-1.30275e-10	-1.5249	7.26383e-05	-1.30275e-10	-1.51336
55034135	chr19:55034135:T:C	4.49551e-06	-1.30275e-10	-1.50781	3.04637e-05	-1.30275e-10	-1.5128	7.37611e-05	-1.30275e-10	-1.49802
55034172	chr19:55034172:G:A	4.50637e-06	-1.30275e-10	-1.50539	3.05551e-05	-1.30275e-10	-1.50981	7.40292e-05	-1.30275e-10	-1.4944
55034202	chr19:55034202:A:G	4.4811e-06	-1.30275e-10	-1.51102	3.03825e-05	-1.30275e-10	-1.51547	7.35176e-05	-1.30275e-10	-1.50133
55034270	chr19:55034270:C:T	2.84989e-06	-0.865024	-1.09858	1.78325e-05	-1.01518	-1.03313	4.18205e-05	-1.01158	-1.05389
55034330	chr19:55034330:G:A	8.81125e-06	-0.834855	-5.17887e-10	5.23891e-05	-0.97064	-5.17887e-10	0.000123989	-0.978663	-5.17887e-10
55034845	chr19:55034845:C:A	8.37714e-06	-1.30275e-10	-0.885378	5.89588e-05	-1.30275e-10	-0.852499	0.000137584	-1.30275e-10	-0.874623
55034885	chr19:55034885:A:G	4.66154e-06	-1.30275e-10	-1.47154	3.11365e-05	-1.30275e-10	-1.49096	7.37576e-05	-1.30275e-10	-1.49807
55034980	chr19:55034980:C:T	2.22143e-05	-1.30275e-10	0.0898498	0.000157249	-1.30275e-10	0.128494	0.0003624	-1.30275e-10	0.0938916
55035038	chr19:55035038:G:A	1.39252e-05	-1.30275e-10	-0.377183	9.32004e-05	-1.30275e-10	-0.394587	0.000231769	-1.30275e-10	-0.353114
55035408	chr19:55035408:C:T	4.81356e-06	-1.30275e-10	-1.43945	3.32846e-05	-1.30275e-10	-1.42424	7.92599e-05	-1.30275e-10	-1.42612
55035411	chr19:55035411:C:T	7.01788e-06	-1.06242	-5.17887e-10	4.65236e-05	-1.08938	-5.17887e-10	0.000111233	-1.08723	-5.17887e-10
55035675	chr19:55035675:C:T	1.19503e-06	-1.62669	-1.20602	8.60977e-06	-1.60009	-1.17635	2.01515e-05	-1.59954	-1.19604
55036062	chr19:55036062:G:A	1.20091e-06	-1.39599	-1.43181	7.65747e-06	-1.4742	-1.41946	1.85326e-05	-1.47074	-1.40859
55036122	chr19:55036122:G:A	6.24051e-06	-1.17982	-5.17887e-10	3.41624e-05	-1.39821	-5.17887e-10	8.15382e-05	-1.39778	-5.17887e-10
55036139	chr19:55036139:AGTAAT:A	7.87755e-06	-1.30275e-10	-0.946867	5.52947e-05	-1.30275e-10	-0.916662	0.000128931	-1.30275e-10	-0.939576
55036528	chr19:55036528:G:A	2.20186e-05	-1.30275e-10	0.081001	0.00014608	-1.30275e-10	0.0548127	0.00036374	-1.30275e-10	0.0975831
55036718	chr19:55036718:A:T	7.24274e-06	0.0905004	-1.12139	3.22953e-05	-0.367725	-1.08669	7.61189e-05	-0.353922	-1.11264
55036901	chr19:55036901:T:C	1.18297e-06	-1.53778	-1.30508	7.26303e-06	-1.58426	-1.36228	1.78944e-05	-1.57956	-1.33481
55036926	chr19:55036926:A:C	4.36743e-06	-1.53671	-5.17887e-10	3.07281e-05	-1.50416	-5.17887e-10	7.31002e-05	-1.50702	-5.17887e-10
55037001	chr19:55037001:C:T	4.45856e-06	-1.30275e-10	-1.51606	3.08395e-05	-1.30275e-10	-1.50054	7.41625e-05	-1.30275e-10	-1.4926
55037015	chr19:55037015:A:G	7.85882e-06	-1.30275e-10	-0.949247	5.51588e-05	-1.30275e-10	-0.919123	0.000128623	-1.30275e-10	-0.941974
55037381	chr19:55037381:A:G	7.97124e-06	-1.30275e-10	-0.935044	5.29736e-05	-1.30275e-10	-0.959546	0.000129601	-1.30275e-10	-0.934393
55037395	chr19:55037395:T:C	2.40915e-06	-1.57735	-0.554261	1.49612e-05	-1.6112	-0.612684	3.91081e-05	-1.61313	-0.519393
55038015	chr19:55038015:A:C	4.59241e-06	-1.48648	-5.17887e-10	2.95396e-05	-1.54361	-5.17887e-10	7.05381e-05	-1.5427	-5.17887e-10
55038122	chr19:55038122:A:G	5.21875e-06	-1.30275e-10	-1.35863	3.56139e-05	-1.30275e-10	-1.3566	8.40995e-05	-1.30275e-10	-1.36686
55038266	chr19:55038266:G:A	8.81497e-06	-1.30275e-10	-0.834432	6.0184e-05	-1.30275e-10	-0.831932	0.000152511	-1.30275e-10	-0.771621
55038390	chr19:55038390:G:A	1.24027e-06	-1.44697	-1.34859	7.93078e-06	-1.53429	-1.3243	1.90848e-05	-1.53216	-1.31781
55038658	chr19:55038658:C:T	1.3156e-06	-1.5157	-1.22089	8.24294e-06	-1.52876	-1.29122	2.07123e-05	-1.52968	-1.23845
55038912	chr19:55038912:C:T	1.26904e-06	-1.49881	-1.27382	7.69204e-06	-1.55404	-1.33511	1.90165e-05	-1.54824	-1.30531
55039129	chr19:55039129:T:G	8.81497e-06	-1.30275e-10	-0.834432	6.0184e-05	-1.30275e-10	-0.831932	0.000152511	-1.30275e-10	-0.771621
55039439	chr19:55039439:T:C	1.20875e-06	-1.41327	-1.40803	7.55073e-06	-1.5114	-1.39629	1.76816e-05	-1.5126	-1.41373
55039634	chr19:55039634:C:G	5.64934e-06	-0.314674	-0.964671	2.67926e-05	-0.638736	-1.00248	6.87992e-05	-0.625449	-0.942216
55039672	chr19:55039672:A:C	1.19121e-06	-1.3029	-1.53301	8.23584e-06	-1.2952	-1.52565	1.96786e-05	-1.28717	-1.53215
55039763	chr19:55039763:C:T	4.49546e-06	-1.30275e-10	-1.50782	3.08735e-05	-1.30275e-10	-1.49944	7.35989e-05	-1.30275e-10	-1.50023
55039800	chr19:55039800:T:C	1.12646e-06	-1.47946	-1.41235	7.25404e-06	-1.55687	-1.39091	1.74031e-05	-1.555	-1.38721
55039869	chr19:55039869:A:AT	4.37979e-06	-1.30275e-10	-1.53388	2.97703e-05	-1.30275e-10	-1.53583	7.11511e-05	-1.30275e-10	-1.53405
55039926	chr19:55039926:T:G	3.98629e-06	-1.62802	-5.17887e-10	2.7822e-05	-1.60351	-5.17887e-10	6.64422e-05	-1.60252	-5.17887e-10
55039933	chr19:55039933:T:C	7.79065e-06	-1.30275e-10	-0.95796	5.46927e-05	-1.30275e-10	-0.927608	0.000127509	-1.30275e-10	-0.950671
55040251	chr19:55040251:C:T	7.36918e-06	-1.30275e-10	-1.01358	6.66911e-05	-1.30275e-10	-0.729267	0.000120794	-1.30275e-10	-1.00477
55040275	chr19:55040275:C:T	1.00378e-06	-1.47592	-1.53119	6.8824e-06	-1.46524	-1.53513	1.65657e-05	-1.45959	-1.53193
55040307	chr19:55040307:T:C	2.71442e-06	-1.4874	-0.524901	1.64336e-05	-1.54574	-0.58427	4.29903e-05	-1.54917	-0.488713
55040315	chr19:55040315:T:C	2.41924e-06	-1.47724	-0.650187	1.46577e-05	-1.5376	-0.706772	3.81457e-05	-1.54117	-0.616273
55040429	chr19:55040429:A:G	2.26597e-06	-1.52615	-0.666728	1.38969e-05	-1.57551	-0.722161	3.61826e-05	-1.57835	-0.631924
55040433	chr19:55040433:G:C	1.34752e-06	-1.63719	-1.07543	9.68503e-06	-1.61933	-1.03943	2.25771e-05	-1.61888	-1.06305
55040733	chr19:55040733:A:G	4.42412e-06	-1.30275e-10	-1.52381	3.0079e-05	-1.30275e-10	-1.52551	7.18275e-05	-1.30275e-10	-1.52459
55040849	chr19:55040849:G:A	1.42281e-06	-1.39841	-1.25983	9.13407e-06	-1.4999	-1.21743	2.17331e-05	-1.49749	-1.22253
55041068	chr19:55041068:G:A	1.1167e-06	-1.37557	-1.52493	6.88446e-06	-1.48187	-1.5182	1.65117e-05	-1.47928	-1.5155
55041078	chr19:55041078:A:G	8.5333e-07	-1.63967	-1.52983	5.82383e-06	-1.64021	-1.52717	1.39619e-05	-1.64025	-1.52227
55041338	chr19:55041338:C:T	1.57594e-06	-1.56391	-0.992127	1.08754e-05	-1.54527	-0.997565	2.64581e-05	-1.54342	-0.979876
55041455	chr19:55041455:A:G	1.00815e-06	-1.5985	-1.40427	6.5033e-06	-1.61907	-1.43795	1.58776e-05	-1.61663	-1.41732
55041461	chr19:55041461:G:A	4.49899e-06	-1.50703	-5.17887e-10	2.97672e-05	-1.53593	-5.17887e-10	7.09877e-05	-1.53635	-5.17887e-10
55041470	chr19:55041470:G:A	5.28698e-06	-1.34564	-5.17887e-10	2.99272e-05	-1.53057	-5.17887e-10	7.14188e-05	-1.5303	-5.17887e-10
55041541	chr19:55041541:GTAT:G	1.04458e-06	-1.59322	-1.37405	6.69986e-06	-1.61548	-1.41177	1.64049e-05	-1.61285	-1.38842
55041565	chr19:55041565:T:A	7.35135e-06	-1.30275e-10	-1.016	5.00041e-05	-1.30275e-10	-1.01723	0.000122106	-1.30275e-10	-0.99397
55041651	chr19:55041651:C:A	1.03214e-06	-1.60687	-1.37238	6.64172e-06	-1.62463	-1.41134	1.63251e-05	-1.62248	-1.38367
55041661	chr19:55041661:G:A	5.55832e-06	-1.29559	-5.17887e-10	3.60157e-05	-1.34538	-5.17887e-10	8.62233e-05	-1.34192	-5.17887e-10
55041758	chr19:55041758:G:A	4.37714e-06	-1.30275e-10	-1.53449	2.97091e-05	-1.30275e-10	-1.53789	7.08655e-05	-1.30275e-10	-1.53807
55041838	chr19:55041838:C:G	2.85433e-06	-1.10488	-0.857167	1.49671e-05	-1.29069	-0.932788	3.97426e-05	-1.2879	-0.828531
55042216	chr19:55042216:C:T	4.51155e-06	-1.30275e-10	-1.50424	2.98672e-05	-1.30275e-10	-1.53258	7.34413e-05	-1.30275e-10	-1.50237
55042277	chr19:55042277:G:A	4.58784e-06	-1.30275e-10	-1.48748	3.18438e-05	-1.30275e-10	-1.4685	7.65182e-05	-1.30275e-10	-1.46133
55042279	chr19:55042279:T:G	1.2357e-06	-1.5409	-1.25834	7.79156e-06	-1.58261	-1.29368	1.93714e-05	-1.57762	-1.25744
55042339	chr19:55042339:G:A	4.79154e-06	-1.30275e-10	-1.44403	3.26744e-05	-1.30275e-10	-1.44275	7.74064e-05	-1.30275e-10	-1.44979
55042593	chr19:55042593:G:A	4.49252e-06	-1.30275e-10	-1.50847	3.08627e-05	-1.30275e-10	-1.49979	7.355e-05	-1.30275e-10	-1.50089
55042708	chr19:55042708:G:A	1.03459e-06	-1.64009	-1.33678	6.92513e-06	-1.63027	-1.36391	1.68974e-05	-1.6311	-1.3406
55042864	chr19:55042864:A:G	1.1552e-06	-1.44594	-1.42066	7.14279e-06	-1.5152	-1.44804	1.7363e-05	-1.50868	-1.43584
55043031	chr19:55043031:C:T	1.00706e-06	-1.52463	-1.47921	6.51837e-06	-1.54964	-1.50508	1.58457e-05	-1.54473	-1.49124
55043165	chr19:55043165:G:T	4.36133e-06	-1.30275e-10	-1.53811	2.97184e-05	-1.30275e-10	-1.53757	7.09448e-05	-1.30275e-10	-1.53695
55043182	chr19:55043182:A:C	9.2221e-07	-1.63526	-1.45661	6.2049e-06	-1.63537	-1.46863	1.50008e-05	-1.63543	-1.45532
55043351	chr19:55043351:C:T	3.98956e-06	-1.6272	-5.17887e-10	3.14131e-05	-1.48211	-5.17887e-10	7.46957e-05	-1.48543	-5.17887e-10
55043528	chr19:55043528:TGTG:T	1.3097e-06	-1.30051	-1.44057	8.28809e-06	-1.40111	-1.41341	1.95919e-05	-1.39718	-1.42656
55043896	chr19:55043896:G:C	4.48563e-06	-1.30275e-10	-1.51	3.03188e-05	-1.30275e-10	-1.51757	7.2503e-05	-1.30275e-10	-1.51523
55044010	chr19:55044010:A:G	1.07507e-06	-1.43094	-1.50756	6.70855e-06	-1.5024	-1.52355	1.62632e-05	-1.49522	-1.51473
55044292	chr19:55044292:G:A	1.06606e-05	-1.30275e-10	-0.644327	7.50485e-05	-1.30275e-10	-0.611204	0.000174312	-1.30275e-10	-0.638011
55044308	chr19:55044308:G:A	1.16792e-05	-0.553078	-5.17887e-10	9.21993e-05	-0.405386	-5.17887e-10	0.000220484	-0.403034	-5.17887e-10
55044477	chr19:55044477:A:G	3.95212e-06	-1.22894	-0.407688	2.80647e-05	-1.29681	-0.298012	6.62251e-05	-1.29746	-0.308339
55044786	chr19:55044786:G:A	1.92565e-06	-1.24024	-1.11538	1.18403e-05	-1.37607	-1.08176	2.75486e-05	-1.37773	-1.10518
55045817	chr19:55045817:G:A	6.0258e-06	-1.55447	0.33964	4.32687e-05	-1.50484	0.342936	0.00010323	-1.50384	0.34194
55046502	chr19:55046502:A:G	2.17202e-06	-1.21327	-1.02196	1.35675e-05	-1.35537	-0.966284	3.11681e-05	-1.35715	-1.00231
55046872	chr19:55046872:C:G	2.298e-06	-1.14705	-1.0318	1.41883e-05	-1.30003	-0.976888	3.26049e-05	-1.30196	-1.01243
55047200	chr19:55047200:G:A	1.31904e-06	-1.61316	-1.12082	8.26008e-06	-1.62305	-1.19486	2.05493e-05	-1.62289	-1.15314
55047230	chr19:55047230:G:A	8.94404e-07	-1.63144	-1.49104	6.06069e-06	-1.63123	-1.49628	1.45594e-05	-1.63129	-1.48933
55047388	chr19:55047388:G:A	4.36831e-06	-1.30275e-10	-1.53651	2.9921e-05	-1.30275e-10	-1.53078	7.1498e-05	-1.30275e-10	-1.52919
55047554	chr19:55047554:C:T	8.70104e-07	-1.6345	-1.51553	5.90414e-06	-1.63443	-1.51926	1.41543e-05	-1.63448	-1.51436
55047654	chr19:55047654:G:A	4.36499e-06	-1.30275e-10	-1.53727	2.96989e-05	-1.30275e-10	-1.53823	7.08755e-05	-1.30275e-10	-1.53793
55047666	chr19:55047666:C:A	2.15719e-06	-1.20153	-1.04054	1.34348e-05	-1.34514	-0.986352	3.08896e-05	-1.3469	-1.02153
55047710	chr19:55047710:A:G	3.97675e-06	-1.63042	-5.17887e-10	2.76291e-05	-1.61047	-5.17887e-10	6.59543e-05	-1.60989	-5.17887e-10
55048319	chr19:55048319:G:A	4.36437e-06	-1.30275e-10	-1.53741	2.98709e-05	-1.30275e-10	-1.53246	7.13524e-05	-1.30275e-10	-1.53123
55048347	chr19:55048347:G:A	8.87561e-07	-1.60729	-1.52287	5.84822e-06	-1.64151	-1.52169	1.39977e-05	-1.64144	-1.51852
55048372	chr19:55048372:G:A	8.91518e-07	-1.58935	-1.53636	6.3064e-06	-1.56264	-1.52514	1.49367e-05	-1.56114	-1.53389
55048788	chr19:55048788:G:A	8.51856e-06	-1.30275e-10	-0.868637	5.82159e-05	-1.30275e-10	-0.86518	0.000138247	-1.30275e-10	-0.869816
55048834	chr19:55048834:A:G	5.81041e-06	-1.25123	-5.17887e-10	3.75021e-05	-1.30494	-5.17887e-10	8.98091e-05	-1.30117	-5.17887e-10
55048942	chr19:55048942:T:C	4.91007e-06	-1.30275e-10	-1.4196	3.32394e-05	-1.30275e-10	-1.4256	7.98454e-05	-1.30275e-10	-1.41876
55049047	chr19:55049047:GC:G	4.36083e-06	-1.30275e-10	-1.53822	2.97259e-05	-1.30275e-10	-1.53732	7.09684e-05	-1.30275e-10	-1.53662
55049091	chr19:55049091:G:A	4.36053e-06	-1.30275e-10	-1.53829	2.9733e-05	-1.30275e-10	-1.53708	7.09902e-05	-1.30275e-10	-1.53632
55049099	chr19:55049099:G:A	7.33606e-06	-1.6019	0.58382	5.18921e-05	-1.60281	0.622641	0.000128084	-1.60053	0.654363
55049316	chr19:55049316:G:A	6.24571e-06	-1.30275e-10	-1.17899	4.25369e-05	-1.30275e-10	-1.17897	0.000103425	-1.30275e-10	-1.16001
55049703	chr19:55049703:C:T	4.05094e-06	-1.61194	-5.17887e-10	2.84244e-05	-1.58209	-5.17887e-10	6.7858e-05	-1.58144	-5.17887e-10
55049773	chr19:55049773:A:G	4.36425e-06	-1.30275e-10	-1.53744	2.9701e-05	-1.30275e-10	-1.53816	7.08847e-05	-1.30275e-10	-1.5378
55049777	chr19:55049777:A:G	4.3636e-06	-1.30275e-10	-1.53759	2.98484e-05	-1.30275e-10	-1.53321	7.13301e-05	-1.30275e-10	-1.53154
55049914	chr19:55049914:T:C	4.36194e-06	-1.30275e-10	-1.53797	2.97119e-05	-1.30275e-10	-1.53779	7.09247e-05	-1.30275e-10	-1.53724
55050101	chr19:55050101:GC:G	8.57088e-07	-1.62694	-1.53816	5.83677e-06	-1.62681	-1.53836	1.39305e-05	-1.62673	-1.53805
55050153	chr19:55050153:G:A	4.3755e-06	-1.30275e-10	-1.53486	2.99569e-05	-1.30275e-10	-1.52958	7.18663e-05	-1.30275e-10	-1.52405
55050210	chr19:55050210:A:G	4.41237e-06	-1.30275e-10	-1.52647	2.98349e-05	-1.30275e-10	-1.53366	7.10498e-05	-1.30275e-10	-1.53548
55050353	chr19:55050353:G:A	3.6344e-06	-1.61721	-0.103235	2.556e-05	-1.61824	-0.0700647	6.26419e-05	-1.61645	-0.0449739
55050484	chr19:55050484:C:T	1.43861e-06	-1.37518	-1.27203	9.28656e-06	-1.46802	-1.23276	2.19299e-05	-1.46499	-1.24602
55050700	chr19:55050700:C:T	4.20073e-06	-1.58793	0.0123006	2.96924e-05	-1.58409	0.0456416	7.29276e-05	-1.5816	0.0722075
55050710	chr19:55050710:A:G	4.3639e-06	-1.30275e-10	-1.53752	2.97016e-05	-1.30275e-10	-1.53814	7.08872e-05	-1.30275e-10	-1.53777
55050773	chr19:55050773:G:A	1.10342e-05	-1.30275e-10	-0.609882	7.82149e-05	-1.30275e-10	-0.569879	0.000182197	-1.30275e-10	-0.593767
55050957	chr19:55050957:A:G	7.69651e-06	-1.30275e-10	-0.970117	5.19925e-05	-1.30275e-10	-0.978239	0.000123672	-1.30275e-10	-0.98122
55051032	chr19:55051032:A:C	4.62308e-06	-1.30275e-10	-1.47982	3.10989e-05	-1.30275e-10	-1.49217	7.37248e-05	-1.30275e-10	-1.49852
55051034	chr19:55051034:A:G	1.64441e-06	-1.2691	-1.2444	1.04296e-05	-1.3771	-1.20759	2.49158e-05	-1.37342	-1.20994
55051138	chr19:55051138:C:T	1.70521e-06	-1.16182	-1.31537	9.87931e-06	-1.29582	-1.34308	2.43005e-05	-1.28797	-1.32039
55051314	chr19:55051314:G:A	1.58897e-06	-1.19028	-1.35751	9.14584e-06	-1.32465	-1.39139	2.23397e-05	-1.31722	-1.37527
55051329	chr19:55051329:C:T	5.11551e-06	-1.30275e-10	-1.37861	3.47722e-05	-1.30275e-10	-1.38052	8.50197e-05	-1.30275e-10	-1.35597
55051585	chr19:55051585:G:A	7.66131e-06	-1.30275e-10	-0.974702	5.26971e-05	-1.30275e-10	-0.964778	0.000125498	-1.30275e-10	-0.966565
55051829	chr19:55051829:C:T	4.89835e-06	-1.30275e-10	-1.42199	3.26123e-05	-1.30275e-10	-1.44465	7.79957e-05	-1.30275e-10	-1.4422
55052538	chr19:55052538:G:A	4.31575e-06	-1.54861	-5.17887e-10	2.83296e-05	-1.58543	-5.17887e-10	6.76335e-05	-1.58475	-5.17887e-10
55052651	chr19:55052651:C:G	4.66562e-06	-1.47066	-5.17887e-10	3.00178e-05	-1.52755	-5.17887e-10	7.16519e-05	-1.52704	-5.17887e-10
55052667	chr19:55052667:T:G	9.12243e-06	-1.30275e-10	-0.800148	6.85853e-05	-1.30275e-10	-0.70126	0.000161035	-1.30275e-10	-0.717233
55053103	chr19:55053103:C:T	4.85594e-06	-1.43068	-5.17887e-10	2.85136e-05	-1.57896	-5.17887e-10	6.80423e-05	-1.57873	-5.17887e-10
55053147	chr19:55053147:TTCCCAAAACTTCTGTC:T	8.14383e-06	-1.30275e-10	-0.913623	5.56221e-05	-1.30275e-10	-0.910759	0.000140552	-1.30275e-10	-0.853276
55053195	chr19:55053195:G:A	4.45746e-06	-1.30275e-10	-1.51631	3.02177e-05	-1.30275e-10	-1.52091	7.21456e-05	-1.30275e-10	-1.52017
55053273	chr19:55053273:C:A	1.9755e-06	-1.6287	-0.701366	1.36577e-05	-1.63665	-0.678379	3.31859e-05	-1.63602	-0.66071
55053302	chr19:55053302:G:A	3.95826e-06	-1.63508	-5.17887e-10	2.67719e-05	-1.64199	-5.17887e-10	6.38776e-05	-1.64189	-5.17887e-10
55053356	chr19:55053356:T:C	1.55775e-05	-0.265059	-5.17887e-10	9.32282e-05	-0.394288	-5.17887e-10	0.000223085	-0.391304	-5.17887e-10
55053377	chr19:55053377:T:C	2.06904e-06	-1.61734	-0.666462	1.42358e-05	-1.62879	-0.644789	3.4687e-05	-1.62781	-0.62468
55053430	chr19:55053430:T:C	1.71244e-06	-1.62418	-0.848786	1.17906e-05	-1.63353	-0.828504	2.86244e-05	-1.63275	-0.811847
55053525	chr19:55053525:A:G	1.93389e-06	-1.61765	-0.733697	1.33392e-05	-1.62903	-0.709595	3.23657e-05	-1.62808	-0.69368
55053581	chr19:55053581:C:T	2.4717e-06	-1.6288	-0.477175	1.72296e-05	-1.63621	-0.446495	4.18921e-05	-1.63558	-0.428181
55053614	chr19:55053614:C:G	1.86824e-06	-1.61901	-0.766881	1.27474e-05	-1.62999	-0.754028	3.12389e-05	-1.62906	-0.728129
55053671	chr19:55053671:C:A	1.70668e-06	-0.943487	-1.53285	9.28031e-06	-1.17733	-1.52412	2.2266e-05	-1.16815	-1.52765
55053806	chr19:55053806:C:T	1.93261e-06	-1.62785	-0.724166	1.33509e-05	-1.63613	-0.701622	3.24278e-05	-1.63548	-0.684363
55053807	chr19:55053807:G:A	4.37411e-06	-1.30275e-10	-1.53518	3.00159e-05	-1.30275e-10	-1.52761	7.17843e-05	-1.30275e-10	-1.52519
55053919	chr19:55053919:A:ATAAATGTTCATCCACC	1.3552e-05	-1.30275e-10	-0.404349	9.18576e-05	-1.30275e-10	-0.409099	0.000216879	-1.30275e-10	-0.419517
55053984	chr19:55053984:G:A	2.15844e-06	-1.61115	-0.630348	1.48631e-05	-1.6243	-0.606162	3.61616e-05	-1.62319	-0.587666
55054018	chr19:55054018:CTCTT:C	5.86211e-06	-1.30275e-10	-1.24238	4.26604e-05	-1.30275e-10	-1.17607	9.52964e-05	-1.30275e-10	-1.24186
55054423	chr19:55054423:G:A	2.02696e-06	-1.61826	-0.686084	1.39707e-05	-1.62927	-0.663106	3.39745e-05	-1.62833	-0.644913
55054465	chr19:55054465:C:A	2.17189e-06	-1.59661	-0.638674	1.5112e-05	-1.61318	-0.60067	3.67563e-05	-1.61188	-0.582666
55054466	chr19:55054466:C:T	1.89632e-06	-1.28761	-1.08336	1.21224e-05	-1.40172	-1.03256	2.9102e-05	-1.39814	-1.02991
55054635	chr19:55054635:T:C	2.01938e-06	-1.59382	-0.714275	1.40071e-05	-1.61101	-0.678772	3.40716e-05	-1.60966	-0.660731
55054638	chr19:55054638:G:A	9.00149e-06	-0.813495	-5.17887e-10	5.90826e-05	-0.850403	-5.17887e-10	0.000140636	-0.852684	-5.17887e-10
55054644	chr19:55054644:C:T	9.15245e-07	-1.56119	-1.53826	6.4389e-06	-1.53244	-1.53454	1.53307e-05	-1.53079	-1.53821
55054703	chr19:55054703:G:C	6.05243e-06	-1.30275e-10	-1.21042	4.24953e-05	-1.30275e-10	-1.17995	9.83446e-05	-1.30275e-10	-1.21038
55054872	chr19:55054872:G:A	2.09975e-06	-1.60787	-0.661195	1.46411e-05	-1.62209	-0.623414	3.55898e-05	-1.62101	-0.605785
55054890	chr19:55054890:T:C	2.10333e-06	-1.61016	-0.657199	1.46748e-05	-1.62386	-0.619343	3.56704e-05	-1.62283	-0.601706
55055350	chr19:55055350:A:C	6.21088e-06	-1.30275e-10	-1.18458	4.20438e-05	-1.30275e-10	-1.19063	0.000101342	-1.30275e-10	-1.18036
55055426	chr19:55055426:TA:T	5.57702e-06	-1.30275e-10	-1.29223	3.83619e-05	-1.30275e-10	-1.28227	9.05184e-05	-1.30275e-10	-1.2933
55055443	chr19:55055443:T:C	1.18884e-06	-1.31755	-1.52036	6.90654e-06	-1.46867	-1.5282	1.65828e-05	-1.46303	-1.52746
55055458	chr19:55055458:C:G	5.32048e-06	-1.30275e-10	-1.33932	3.65597e-05	-1.30275e-10	-1.33039	8.63649e-05	-1.30275e-10	-1.34028
55055472	chr19:55055472:T:C	5.44603e-06	-1.30275e-10	-1.316	3.74471e-05	-1.30275e-10	-1.30641	8.83942e-05	-1.30275e-10	-1.31705
55055578	chr19:55055578:G:A	5.41196e-06	-1.30275e-10	-1.32227	3.72557e-05	-1.30275e-10	-1.31153	8.78661e-05	-1.30275e-10	-1.32304
55055605	chr19:55055605:T:C	5.43172e-06	-1.30275e-10	-1.31863	3.73242e-05	-1.30275e-10	-1.3097	8.8135e-05	-1.30275e-10	-1.31999
55055643	chr19:55055643:C:G	4.19789e-06	-1.5763	-5.17887e-10	2.72369e-05	-1.62477	-5.17887e-10	6.4929e-05	-1.62556	-5.17887e-10
55055676	chr19:55055676:A:C	2.90584e-06	-1.55277	-0.391391	2.03352e-05	-1.56851	-0.348473	4.96125e-05	-1.56572	-0.328896
55056137	chr19:55056137:G:A	4.55637e-06	-1.30275e-10	-1.49436	3.17628e-05	-1.30275e-10	-1.47104	7.60197e-05	-1.30275e-10	-1.46786
55056159	chr19:55056159:A:G	5.28575e-06	-1.30275e-10	-1.34587	3.63058e-05	-1.30275e-10	-1.33736	8.57846e-05	-1.30275e-10	-1.34702
55056238	chr19:55056238:A:T	1.76624e-06	-0.948632	-1.4934	9.38322e-06	-1.18063	-1.50978	2.26927e-05	-1.17139	-1.50542
55056371	chr19:55056371:G:A	6.30847e-06	-1.30275e-10	-1.16899	4.33964e-05	-1.30275e-10	-1.15896	0.000102057	-1.30275e-10	-1.17333
55056464	chr19:55056464:C:T	4.39418e-06	-1.30275e-10	-1.5306	3.00569e-05	-1.30275e-10	-1.52625	7.15698e-05	-1.30275e-10	-1.52818
55056570	chr19:55056570:T:C	5.12087e-06	-1.30275e-10	-1.37756	3.51295e-05	-1.30275e-10	-1.3703	8.30487e-05	-1.30275e-10	-1.37943
55056571	chr19:55056571:G:A	5.30849e-06	-1.30275e-10	-1.34158	3.64645e-05	-1.30275e-10	-1.333	8.61494e-05	-1.30275e-10	-1.34277
55056611	chr19:55056611:G:A	1.22666e-06	-1.37217	-1.43442	8.69446e-06	-1.3568	-1.40986	2.04757e-05	-1.34967	-1.42994
55056645	chr19:55056645:TCTC:T	5.24056e-06	-1.30275e-10	-1.35446	3.59909e-05	-1.30275e-10	-1.34607	8.50527e-05	-1.30275e-10	-1.35559
55056716	chr19:55056716:C:T	1.25426e-06	-1.35911	-1.42523	8.90325e-06	-1.34335	-1.39957	2.09536e-05	-1.33606	-1.42048
55056868	chr19:55056868:A:G	1.86016e-06	-0.852676	-1.53755	9.26351e-06	-1.16809	-1.53516	2.20937e-05	-1.16639	-1.53717
55057026	chr19:55057026:G:A	4.4003e-06	-1.30275e-10	-1.52921	2.98386e-05	-1.30275e-10	-1.53354	7.12353e-05	-1.30275e-10	-1.53287
55057174	chr19:55057174:C:T	5.55141e-06	-1.30275e-10	-1.29683	3.81812e-05	-1.30275e-10	-1.28699	9.01892e-05	-1.30275e-10	-1.29695
55057488	chr19:55057488:G:A	6.11999e-06	-1.30275e-10	-1.19932	4.42094e-05	-1.30275e-10	-1.1404	0.000105157	-1.30275e-10	-1.1434
55057581	chr19:55057581:T:TACC	5.2782e-06	-1.30275e-10	-1.3473	3.6253e-05	-1.30275e-10	-1.33882	8.56588e-05	-1.30275e-10	-1.34848
55057624	chr19:55057624:A:T	1.81152e-06	-0.976005	-1.44071	9.82379e-06	-1.19532	-1.44921	2.36712e-05	-1.18614	-1.44846
55057628	chr19:55057628:C:T	2.20257e-05	-1.30275e-10	0.0813237	0.000160898	-1.30275e-10	0.151431	0.000392294	-1.30275e-10	0.173155
55057629	chr19:55057629:G:A	6.11222e-06	-1.30275e-10	-1.20059	4.06022e-05	-1.30275e-10	-1.22552	9.79877e-05	-1.30275e-10	-1.21401
55057661	chr19:55057661:C:T	1.75005e-06	-1.01666	-1.43458	9.54283e-06	-1.22983	-1.44372	2.29968e-05	-1.22099	-1.44251
55057685	chr19:55057685:C:T	4.60974e-06	-1.30275e-10	-1.48271	3.2219e-05	-1.30275e-10	-1.45678	7.71294e-05	-1.30275e-10	-1.45337
55057717	chr19:55057717:A:T	4.76507e-06	-1.30275e-10	-1.44957	3.21642e-05	-1.30275e-10	-1.45848	7.66937e-05	-1.30275e-10	-1.45904
55057850	chr19:55057850:C:T	4.96608e-06	-1.30275e-10	-1.40825	3.40764e-05	-1.30275e-10	-1.40073	8.06336e-05	-1.30275e-10	-1.40894
55057853	chr19:55057853:C:T	4.56877e-06	-1.49164	-5.17887e-10	3.02899e-05	-1.51853	-5.17887e-10	7.2235e-05	-1.51893	-5.17887e-10
55058209	chr19:55058209:C:G	2.87747e-06	-1.22594	-0.728032	1.83073e-05	-1.36295	-0.659088	4.16893e-05	-1.36465	-0.703958
55058319	chr19:55058319:C:T	4.36357e-06	-1.30275e-10	-1.53759	2.97452e-05	-1.30275e-10	-1.53667	7.08915e-05	-1.30275e-10	-1.53771
55058547	chr19:55058547:C:A	1.57896e-06	-1.37162	-1.1825	9.03436e-06	-1.5176	-1.2107	2.18169e-05	-1.51161	-1.20456
55058646	chr19:55058646:T:C	5.39246e-06	-1.30275e-10	-1.32588	3.71996e-05	-1.30275e-10	-1.31304	8.82279e-05	-1.30275e-10	-1.31893
55058680	chr19:55058680:TTTTGC:T	7.50105e-06	-1.30275e-10	-0.995841	5.17554e-05	-1.30275e-10	-0.982811	0.000120722	-1.30275e-10	-1.00537
55058766	chr19:55058766:T:C	5.7711e-06	-0.858841	-0.399181	4.11172e-05	-0.912831	-0.300082	9.21747e-05	-0.917397	-0.357774
55058846	chr19:55058846:A:G	8.06477e-06	-1.30275e-10	-0.923379	5.507e-05	-1.30275e-10	-0.920733	0.000138994	-1.30275e-10	-0.864427
55058924	chr19:55058924:C:A	5.0511e-06	-1.30275e-10	-1.39128	3.45874e-05	-1.30275e-10	-1.38585	8.24261e-05	-1.30275e-10	-1.38695
55058930	chr19:55058930:T:C	5.0576e-06	-1.30275e-10	-1.38999	3.46328e-05	-1.30275e-10	-1.38454	8.2534e-05	-1.30275e-10	-1.38565
55058961	chr19:55058961:A:G	1.19072e-06	-1.43667	-1.39965	7.1225e-06	-1.53378	-1.4323	1.77578e-05	-1.52717	-1.39486
55059206	chr19:55059206:A:G	1.00932e-06	-1.46638	-1.53523	6.4602e-06	-1.53663	-1.52704	1.53928e-05	-1.53146	-1.53349
55059357	chr19:55059357:T:C	5.23662e-06	-1.30275e-10	-1.35521	3.58544e-05	-1.30275e-10	-1.34987	8.55272e-05	-1.30275e-10	-1.35002
55059491	chr19:55059491:A:G	4.40617e-06	-1.30275e-10	-1.52788	3.00758e-05	-1.30275e-10	-1.52562	7.14669e-05	-1.30275e-10	-1.52962
55059545	chr19:55059545:A:G	4.36098e-06	-1.30275e-10	-1.53819	2.9726e-05	-1.30275e-10	-1.53732	7.08734e-05	-1.30275e-10	-1.53796
55059583	chr19:55059583:GGGTGGGGGGGGGC:G	4.73674e-06	-1.30275e-10	-1.45553	3.24962e-05	-1.30275e-10	-1.44821	7.7192e-05	-1.30275e-10	-1.45256
55059620	chr19:55059620:G:A	1.1482e-05	-1.58773	1.01763	9.22353e-05	-1.5214	1.1164	0.000212205	-1.51931	1.07801
55059626	chr19:55059626:G:A	8.63784e-07	-1.63086	-1.52645	5.92689e-06	-1.62592	-1.52392	1.41064e-05	-1.62598	-1.52625
55059666	chr19:55059666:T:A	1.19795e-06	-1.34176	-1.48851	8.47327e-06	-1.33057	-1.46185	2.01165e-05	-1.32449	-1.47283
55059784	chr19:55059784:T:C	4.77619e-06	-1.30275e-10	-1.44724	3.21993e-05	-1.30275e-10	-1.45739	7.57609e-05	-1.30275e-10	-1.47127
55059839	chr19:55059839:T:C	1.24704e-06	-1.26892	-1.52119	8.55488e-06	-1.24962	-1.53321	2.06446e-05	-1.24222	-1.52918
55059909	chr19:55059909:C:T	5.04751e-06	-1.30275e-10	-1.39199	3.45508e-05	-1.30275e-10	-1.38691	8.2323e-05	-1.30275e-10	-1.38821
55059921	chr19:55059921:A:G	5.09879e-06	-1.30275e-10	-1.38188	3.49087e-05	-1.30275e-10	-1.3766	8.31673e-05	-1.30275e-10	-1.378
55060022	chr19:55060022:T:G	4.97874e-06	-1.30275e-10	-1.40571	3.40717e-05	-1.30275e-10	-1.40087	8.11871e-05	-1.30275e-10	-1.4021
55060027	chr19:55060027:A:G	4.97526e-06	-1.30275e-10	-1.40641	3.40446e-05	-1.30275e-10	-1.40167	8.11249e-05	-1.30275e-10	-1.40287
55060031	chr19:55060031:AG:GG	4.97874e-06	-1.30275e-10	-1.40571	3.40717e-05	-1.30275e-10	-1.40087	8.11871e-05	-1.30275e-10	-1.4021
55060034	chr19:55060034:A:G	4.90193e-06	-1.30275e-10	-1.42126	3.35364e-05	-1.30275e-10	-1.41671	7.99167e-05	-1.30275e-10	-1.41787
55060057	chr19:55060057:GGA:G	4.96725e-06	-1.30275e-10	-1.40802	3.39916e-05	-1.30275e-10	-1.40323	8.0997e-05	-1.30275e-10	-1.40444
55060088	chr19:55060088:G:C	5.03492e-06	-1.30275e-10	-1.39449	3.4463e-05	-1.30275e-10	-1.38945	8.21154e-05	-1.30275e-10	-1.39073
55060113	chr19:55060113:A:G	4.95372e-06	-1.30275e-10	-1.41075	3.38487e-05	-1.30275e-10	-1.40744	8.07733e-05	-1.30275e-10	-1.40721
55060124	chr19:55060124:A:C	4.62775e-06	-1.30275e-10	-1.47881	3.22108e-05	-1.30275e-10	-1.45704	7.55203e-05	-1.30275e-10	-1.47446
55060146	chr19:55060146:G:A	2.34918e-06	-1.34876	-0.808054	1.35201e-05	-1.48475	-0.840408	3.274e-05	-1.48277	-0.827491
55060177	chr19:55060177:G:T	4.72295e-06	-0.651502	-0.806948	2.26519e-05	-0.929417	-0.87968	5.81523e-05	-0.919329	-0.816462
55060194	chr19:55060194:C:T	3.16492e-06	-0.779618	-1.07914	1.76953e-05	-0.99036	-1.06568	4.16888e-05	-0.990822	-1.0778
55060354	chr19:55060354:G:A	2.64543e-06	-0.982938	-1.05511	1.50569e-05	-1.17015	-1.04735	3.5522e-05	-1.1708	-1.05791
55060500	chr19:55060500:T:G	4.99069e-06	-1.30275e-10	-1.40331	3.4154e-05	-1.30275e-10	-1.39846	8.13929e-05	-1.30275e-10	-1.39957
55060541	chr19:55060541:G:A	1.14573e-06	-1.34657	-1.52827	7.86321e-06	-1.33049	-1.53665	1.89269e-05	-1.32419	-1.53408
55060872	chr19:55060872:A:T	1.17154e-06	-1.40607	-1.44649	7.18887e-06	-1.4817	-1.4751	1.76643e-05	-1.4756	-1.45171
55060883	chr19:55060883:C:T	4.66911e-06	-1.30275e-10	-1.46992	3.22115e-05	-1.30275e-10	-1.45702	7.6636e-05	-1.30275e-10	-1.45979
55060891	chr19:55060891:C:T	4.57707e-06	-1.30275e-10	-1.48983	3.1022e-05	-1.30275e-10	-1.49464	7.45029e-05	-1.30275e-10	-1.48802
55061287	chr19:55061287:C:G	4.60699e-06	-1.30275e-10	-1.48331	3.19498e-05	-1.30275e-10	-1.46517	7.48846e-05	-1.30275e-10	-1.48291
55061523	chr19:55061523:C:T	4.82464e-06	-1.30275e-10	-1.43715	3.2969e-05	-1.30275e-10	-1.43377	7.86201e-05	-1.30275e-10	-1.43423
55061584	chr19:55061584:A:G	9.22599e-06	-1.30275e-10	-0.78886	6.30986e-05	-1.30275e-10	-0.78464	0.00014826	-1.30275e-10	-0.799887
55061812	chr19:55061812:T:C	4.81789e-06	-1.30275e-10	-1.43855	3.29419e-05	-1.30275e-10	-1.43459	7.85179e-05	-1.30275e-10	-1.43553
55061837	chr19:55061837:GC:G	4.20279e-06	-1.57514	-5.17887e-10	2.77204e-05	-1.60717	-5.17887e-10	6.61545e-05	-1.60686	-5.17887e-10
55062072	chr19:55062072:G:A	1.55792e-06	-1.07357	-1.49396	8.93585e-06	-1.24847	-1.4908	2.1236e-05	-1.24915	-1.49401
55062517	chr19:55062517:G:A	3.28528e-06	-0.803479	-1.01795	1.60558e-05	-1.07806	-1.07521	4.01291e-05	-1.06973	-1.03703
55062609	chr19:55062609:G:A	3.06896e-06	-1.03898	-0.850568	1.86937e-05	-1.22263	-0.77852	4.24471e-05	-1.22362	-0.826973
55063128	chr19:55063128:G:A	3.47325e-06	-1.63402	-0.131771	2.55593e-05	-1.64123	-0.0471067	6.23698e-05	-1.64093	-0.0248477
55063144	chr19:55063144:G:A	9.32461e-07	-1.56465	-1.51616	6.11879e-06	-1.61432	-1.50366	1.46142e-05	-1.61319	-1.50368
55063455	chr19:55063455:C:T	3.00619e-06	-1.21926	-0.690951	1.80994e-05	-1.37011	-0.663351	4.14017e-05	-1.3708	-0.704738
55063539	chr19:55063539:G:A	1.40297e-06	-1.33272	-1.33958	8.46178e-06	-1.41914	-1.37464	2.10425e-05	-1.41189	-1.34042
55065072	chr19:55065072:G:T	9.76523e-07	-1.64146	-1.39318	6.92177e-06	-1.63458	-1.36009	1.64014e-05	-1.63438	-1.36711
55065262	chr19:55065262:C:T	5.75423e-06	-1.30275e-10	-1.26095	3.90456e-05	-1.30275e-10	-1.26461	9.25471e-05	-1.30275e-10	-1.27114
55065452	chr19:55065452:C:A	1.18128e-06	-1.37876	-1.46552	7.42273e-06	-1.48115	-1.44364	1.75818e-05	-1.48433	-1.44766
55066057	chr19:55066057:C:T	3.81069e-06	-1.2302	-0.442875	2.21686e-05	-1.33984	-0.490824	5.22763e-05	-1.34402	-0.498296
55066274	chr19:55066274:G:A	4.81787e-06	-1.30275e-10	-1.43855	3.27358e-05	-1.30275e-10	-1.44087	7.90102e-05	-1.30275e-10	-1.42928
55066302	chr19:55066302:C:T	4.45232e-06	-1.30275e-10	-1.51746	3.11778e-05	-1.30275e-10	-1.48963	7.4188e-05	-1.30275e-10	-1.49225
55066727	chr19:55066727:C:G	9.96365e-06	-1.30275e-10	-0.711941	6.36506e-05	-1.30275e-10	-0.77593	0.000162305	-1.30275e-10	-0.709379
55066770	chr19:55066770:T:C	1.14655e-06	-1.47948	-1.39465	8.22702e-06	-1.46617	-1.35574	1.9537e-05	-1.46385	-1.3627
55066777	chr19:55066777:C:T	1.40158e-06	-1.56301	-1.11027	1.03128e-05	-1.55447	-1.04148	2.40427e-05	-1.55287	-1.06616
55066815	chr19:55066815:T:C	6.46251e-06	-1.30275e-10	-1.14487	4.63469e-05	-1.30275e-10	-1.09318	0.000106023	-1.30275e-10	-1.1352
55066827	chr19:55066827:G:T	1.44166e-06	-1.57233	-1.07276	1.0632e-05	-1.56429	-1.00118	2.47634e-05	-1.56277	-1.02672
55066991	chr19:55066991:G:A	4.76491e-06	-1.30275e-10	-1.44961	3.23894e-05	-1.30275e-10	-1.45151	7.80997e-05	-1.30275e-10	-1.44087
55067069	chr19:55067069:T:C	1.38487e-06	-1.5773	-1.10798	1.01861e-05	-1.56935	-1.03897	2.37456e-05	-1.56789	-1.06358
55067326	chr19:55067326:G:A	4.36118e-06	-1.30275e-10	-1.53814	2.97093e-05	-1.30275e-10	-1.53788	7.08688e-05	-1.30275e-10	-1.53803
55067334	chr19:55067334:G:A	3.57838e-06	-0.257217	-1.47876	2.58327e-05	-0.221602	-1.45609	6.26003e-05	-0.203447	-1.45864
55067372	chr19:55067372:C:T	1.61962e-06	-1.3786	-1.1501	1.26308e-05	-1.26025	-1.13296	3.04886e-05	-1.26604	-1.11546
55067503	chr19:55067503:T:C	4.76491e-06	-1.30275e-10	-1.44961	3.24805e-05	-1.30275e-10	-1.4487	7.68782e-05	-1.30275e-10	-1.45663
55067521	chr19:55067521:AG:A	1.60876e-05	-0.032879	-0.199958	0.000134417	0.0833071	-0.111697	0.000310523	0.0979746	-0.158573
55067961	chr19:55067961:C:T	4.48858e-06	-0.129459	-1.37989	2.0209e-05	-0.537165	-1.38604	4.8145e-05	-0.544921	-1.37972
55068053	chr19:55068053:CTT:C	6.18746e-05	-1.30275e-10	1.11423	0.000392933	-1.30275e-10	1.0443	0.000945835	-1.30275e-10	1.05321
55068122	chr19:55068122:T:TC	8.18521e-06	-1.30275e-10	-0.908556	5.33337e-05	-1.30275e-10	-0.952771	0.000131354	-1.30275e-10	-0.920964
55068145	chr19:55068145:CTGTCTCTCTCTTCCTCTTTTCCTT:C	1.14979e-06	-1.35482	-1.51648	8.60699e-06	-1.25509	-1.52168	2.0564e-05	-1.26097	-1.51435
55068815	chr19:55068815:G:A	4.36175e-06	-1.30275e-10	-1.53801	2.97258e-05	-1.30275e-10	-1.53732	7.08494e-05	-1.30275e-10	-1.5383
55069685	chr19:55069685:C:A	4.61146e-06	-1.30275e-10	-1.48234	3.1244e-05	-1.30275e-10	-1.48751	7.47803e-05	-1.30275e-10	-1.4843
55069721	chr19:55069721:A:G	1.432e-05	-1.30275e-10	-0.34923	0.000109795	-1.30275e-10	-0.230721	0.000281434	-1.30275e-10	-0.158957
55069760	chr19:55069760:G:T	4.48342e-06	-1.30275e-10	-1.5105	3.16001e-05	-1.30275e-10	-1.47618	7.55165e-05	-1.30275e-10	-1.47451
55069819	chr19:55069819:A:C	2.02326e-05	-1.30275e-10	-0.00358997	0.000143441	-1.30275e-10	0.0365859	0.000319298	-1.30275e-10	-0.0327312
55069911	chr19:55069911:T:C	6.88619e-06	-1.08137	-5.17887e-10	4.14907e-05	-1.20387	-5.17887e-10	9.84509e-05	-1.2093	-5.17887e-10
55070143	chr19:55070143:T:C	2.13593e-06	-0.835206	-1.41678	1.41107e-05	-0.85197	-1.43043	3.5492e-05	-0.836439	-1.39311
55070367	chr19:55070367:A:T	2.83759e-06	-0.433386	-1.53454	1.90966e-05	-0.445127	-1.5347	4.64148e-05	-0.427169	-1.53407
55070465	chr19:55070465:G:A	4.42138e-06	-1.52443	-5.17887e-10	3.06748e-05	-1.5059	-5.17887e-10	7.31319e-05	-1.50659	-5.17887e-10
55070729	chr19:55070729:G:A	4.21053e-06	-0.96	-0.613295	2.8243e-05	-0.905407	-0.683085	6.96946e-05	-0.909517	-0.645218
55070751	chr19:55070751:C:T	5.90602e-06	-0.283506	-0.951407	4.16759e-05	-0.311477	-0.887938	0.000104411	-0.293008	-0.857511
55071112	chr19:55071112:A:C	2.95401e-05	-1.30275e-10	0.374863	0.000201694	-1.30275e-10	0.377414	0.00045564	-1.30275e-10	0.322846
55071203	chr19:55071203:G:A	6.5701e-06	-0.763063	-0.365292	4.10291e-05	-0.758967	-0.456091	0.000102667	-0.763989	-0.403375
55071333	chr19:55071333:G:C	2.41719e-05	0.807819	-0.633512	0.000215988	0.971674	-0.52579	0.000537062	0.989304	-0.502048
55071788	chr19:55071788:A:T	1.03842e-05	-1.30275e-10	-0.670601	7.54351e-05	-1.30275e-10	-0.606066	0.000181791	-1.30275e-10	-0.596
55071925	chr19:55071925:G:A	9.80726e-07	-1.49454	-1.53581	6.95841e-06	-1.45245	-1.53694	1.66737e-05	-1.44978	-1.53524
55071953	chr19:55071953:G:A	6.03057e-06	-1.30275e-10	-1.21404	4.53122e-05	-1.30275e-10	-1.11576	0.000108497	-1.30275e-10	-1.11213
55071963	chr19:55071963:T:C	7.44999e-06	0.497584	-1.50026	5.32685e-05	0.553376	-1.50737	0.000130169	0.567482	-1.49751
55072012	chr19:55072012:T:G	2.9198e-06	-1.13584	-0.803527	1.93488e-05	-1.10803	-0.858674	4.75541e-05	-1.11163	-0.825358
55072027	chr19:55072027:A:G	1.80581e-05	-1.30275e-10	-0.117292	0.000127323	-1.30275e-10	-0.0826085	0.000283203	-1.30275e-10	-0.152693
55072087	chr19:55072087:C:T	7.01729e-06	-1.30275e-10	-1.06251	4.58416e-05	-1.30275e-10	-1.10415	0.000114223	-1.30275e-10	-1.06071
55072265	chr19:55072265:T:G	4.86093e-06	-1.42966	-5.17887e-10	3.46593e-05	-1.38377	-5.17887e-10	8.21066e-05	-1.39084	-5.17887e-10
55072449	chr19:55072449:A:C	4.37232e-06	-1.30275e-10	-1.53559	2.97438e-05	-1.30275e-10	-1.53672	7.09988e-05	-1.30275e-10	-1.53619
55072825	chr19:55072825:G:C	1.30355e-06	-1.6007	-1.14509	9.3008e-06	-1.59504	-1.1042	2.29653e-05	-1.59255	-1.07232
55072833	chr19:55072833:A:C	1.15697e-05	-1.30275e-10	-0.562496	7.75833e-05	-1.30275e-10	-0.577987	0.000193272	-1.30275e-10	-0.534758
55072889	chr19:55072889:T:C	8.88176e-06	-1.30275e-10	-0.826884	5.99558e-05	-1.30275e-10	-0.835732	0.000146259	-1.30275e-10	-0.813479
55073213	chr19:55073213:T:C	9.46057e-06	0.749807	-1.51356	7.98521e-05	0.955668	-1.50483	0.000193148	0.974891	-1.51029
55073543	chr19:55073543:G:T	1.55343e-05	-1.30275e-10	-0.267832	0.000101643	-1.30275e-10	-0.307876	0.000234385	-1.30275e-10	-0.341891
55073622	chr19:55073622:T:C	2.91584e-06	-0.652371	-1.28836	2.07182e-05	-0.598991	-1.29934	5.03393e-05	-0.603814	-1.27626
55074117	chr19:55074117:T:TG	8.52294e-06	-1.30275e-10	-0.868123	5.54413e-05	-1.30275e-10	-0.914014	0.000139069	-1.30275e-10	-0.863883
55074178	chr19:55074178:G:A	7.82772e-06	-1.30275e-10	-0.953213	5.23638e-05	-1.30275e-10	-0.971123	0.000124836	-1.30275e-10	-0.971853
55074285	chr19:55074285:T:C	4.03256e-06	-1.61648	-5.17887e-10	2.88311e-05	-1.56788	-5.17887e-10	6.8463e-05	-1.57256	-5.17887e-10
55074287	chr19:55074287:A:G	2.75049e-06	-0.645083	-1.35402	1.95456e-05	-0.591654	-1.36493	4.74176e-05	-0.596536	-1.34333
55074299	chr19:55074299:A:G	2.68685e-06	-0.654574	-1.36794	1.90898e-05	-0.601709	-1.37848	4.62708e-05	-0.606576	-1.35777
55074431	chr19:55074431:G:A	2.82025e-06	-0.656901	-1.31716	1.99699e-05	-0.605866	-1.32925	4.85519e-05	-0.610519	-1.3057
55074447	chr19:55074447:G:C	7.18183e-06	-1.30275e-10	-1.03933	5.64994e-05	-1.30275e-10	-0.89511	0.000108757	-1.30275e-10	-1.10974
55074466	chr19:55074466:C:T	1.26746e-05	1.03614	-1.50742	0.000108902	1.25883	-1.49772	0.000263609	1.27936	-1.50375
55074571	chr19:55074571:G:A	5.3693e-06	-1.33019	-5.17887e-10	3.86423e-05	-1.27499	-5.17887e-10	9.14195e-05	-1.2834	-5.17887e-10
55074578	chr19:55074578:A:G	2.67069e-06	-0.658152	-1.37039	1.89309e-05	-0.608422	-1.38012	4.58631e-05	-0.613185	-1.36001
55074629	chr19:55074629:T:C	2.83731e-06	-0.572849	-1.39518	2.02204e-05	-0.518063	-1.40458	4.89175e-05	-0.523125	-1.3856
55074654	chr19:55074654:G:T	1.44286e-06	-1.64239	-1.00186	9.92198e-06	-1.63825	-0.99634	2.59524e-05	-1.63816	-0.90443
55074723	chr19:55074723:T:A	1.34426e-06	-1.18217	-1.53287	8.06285e-06	-1.30745	-1.53462	1.92724e-05	-1.30728	-1.5329
55074779	chr19:55074779:C:T	4.43994e-06	-1.30275e-10	-1.52024	3.00439e-05	-1.30275e-10	-1.52668	7.17987e-05	-1.30275e-10	-1.52499
55074783	chr19:55074783:C:T	7.86622e-06	0.510828	-1.45913	6.05572e-05	0.617826	-1.44358	0.000149124	0.656388	-1.45047
55074802	chr19:55074802:A:G	3.11702e-06	-0.541592	-1.33242	2.21715e-05	-0.486701	-1.34383	5.38358e-05	-0.491811	-1.32111
55074850	chr19:55074850:C:T	1.07315e-05	0.88769	-1.52539	9.1168e-05	1.10518	-1.52182	0.0002214	1.1254	-1.52428
55074944	chr19:55074944:G:T	5.93518e-06	0.00645471	-1.23644	2.69215e-05	-0.458225	-1.17819	6.37128e-05	-0.433435	-1.21104
55075422	chr19:55075422:G:A	1.14856e-06	-1.61078	-1.2616	7.73684e-06	-1.60067	-1.28267	1.90264e-05	-1.59821	-1.25482
55075436	chr19:55075436:T:C	3.27427e-06	-0.645731	-1.17906	2.30834e-05	-0.59392	-1.1963	5.66013e-05	-0.598791	-1.16403
55075734	chr19:55075734:C:A	1.1711e-05	0.979385	-1.52974	9.99089e-05	1.20203	-1.52711	0.000242835	1.22242	-1.52889
55076280	chr19:55076280:TG:T	4.74906e-06	-1.45294	-5.17887e-10	3.2955e-05	-1.43419	-5.17887e-10	7.90386e-05	-1.42892	-5.17887e-10
55076290	chr19:55076290:G:A	9.59693e-07	-1.62761	-1.42441	6.51188e-06	-1.62137	-1.43434	1.58514e-05	-1.61966	-1.41593
55076454	chr19:55076454:G:A	3.47067e-06	-1.13839	-0.628146	2.22035e-05	-1.1054	-0.723684	5.77085e-05	-1.10933	-0.634123
55076499	chr19:55076499:G:A	5.30565e-06	-1.30275e-10	-1.34211	3.5309e-05	-1.30275e-10	-1.3652	8.57858e-05	-1.30275e-10	-1.347
55076638	chr19:55076638:G:C	1.55263e-06	-1.04654	-1.52439	1.0994e-05	-1.01539	-1.5166	2.65323e-05	-1.00228	-1.51822
55077043	chr19:55077043:A:G	8.57626e-07	-1.63999	-1.52448	5.79952e-06	-1.63833	-1.53324	1.38472e-05	-1.63896	-1.53182
55077122	chr19:55077122:C:T	4.39978e-06	-1.30275e-10	-1.52933	3.00271e-05	-1.30275e-10	-1.52724	7.15612e-05	-1.30275e-10	-1.5283
55077283	chr19:55077283:A:G	1.0969e-05	0.913364	-1.52918	8.63249e-05	1.04733	-1.51855	0.000210373	1.06996	-1.51994
55077358	chr19:55077358:T:C	2.87063e-06	-0.719639	-1.23671	2.03383e-05	-0.670186	-1.24665	4.82715e-05	-0.674663	-1.24735
55077724	chr19:55077724:C:G	1.39654e-06	-1.19824	-1.47865	9.7473e-06	-1.19544	-1.45691	2.33439e-05	-1.19052	-1.458
55078068	chr19:55078068:A:T	2.04104e-05	-1.30275e-10	0.00515948	0.000143676	-1.30275e-10	0.0382243	0.000409281	-1.30275e-10	0.215545
55078203	chr19:55078203:G:C	4.56239e-06	-1.30275e-10	-1.49304	3.16528e-05	-1.30275e-10	-1.47451	7.45888e-05	-1.30275e-10	-1.48687
55078257	chr19:55078257:G:A	1.0072e-05	-1.30275e-10	-0.701122	7.08418e-05	-1.30275e-10	-0.66889	0.000162086	-1.30275e-10	-0.710729
55079226	chr19:55079226:C:T	1.84152e-06	-1.29238	-1.10791	1.40612e-05	-1.22649	-1.05943	3.09057e-05	-1.21866	-1.14926
55079231	chr19:55079231:G:A	3.46879e-05	1.55082	-1.01532	0.00017064	1.1403	-0.930083	0.000391392	1.15722	-0.986368
55079303	chr19:55079303:G:A	1.83624e-06	-1.30468	-1.09849	1.25299e-05	-1.25735	-1.14387	3.26544e-05	-1.26076	-1.05212
55079399	chr19:55079399:T:C	9.22378e-06	-0.306206	-0.482894	7.5376e-05	-0.151828	-0.455021	0.000173042	-0.149646	-0.495679
55079403	chr19:55079403:A:G	7.86474e-06	-0.948494	-5.17887e-10	5.16206e-05	-0.985418	-5.17887e-10	0.000121971	-0.995076	-5.17887e-10
55079440	chr19:55079440:A:G	2.70655e-06	-1.27024	-0.744966	2.13859e-05	-1.20692	-0.659692	4.63291e-05	-1.2111	-0.751983
55079553	chr19:55079553:T:G	3.75154e-05	-1.30275e-10	0.613866	0.000297992	-1.30275e-10	0.767729	0.000786211	-1.30275e-10	0.868369
55080328	chr19:55080328:T:G	5.4833e-06	-1.30275e-10	-1.30918	3.91401e-05	-1.30275e-10	-1.26219	8.88823e-05	-1.30275e-10	-1.31154
55080353	chr19:55080353:G:C	1.14069e-06	-1.53128	-1.34798	8.2166e-06	-1.44414	-1.37904	1.9534e-05	-1.44909	-1.37761
55080425	chr19:55080425:G:A	5.56675e-06	-1.30275e-10	-1.29407	3.59362e-05	-1.30275e-10	-1.34759	9.03799e-05	-1.30275e-10	-1.29483
55080702	chr19:55080702:G:A	2.478e-05	1.73697	-1.53781	0.000210422	1.95558	-1.5358	0.000512635	1.97796	-1.53725
55082049	chr19:55082049:C:T	1.22288e-06	-1.33701	-1.47266	7.98534e-06	-1.35302	-1.49871	1.92372e-05	-1.35359	-1.48842
55082711	chr19:55082711:G:A	1.66254e-05	-0.231368	0.031414	0.000158701	0.0642185	0.0734671	0.000368469	0.0833461	0.0271549
55082741	chr19:55082741:G:A	4.13485e-06	-1.59143	-5.17887e-10	2.86653e-05	-1.57365	-5.17887e-10	6.83359e-05	-1.57442	-5.17887e-10
55082813	chr19:55082813:C:T	5.23055e-06	-1.35637	-5.17887e-10	3.11163e-05	-1.49161	-5.17887e-10	7.3837e-05	-1.497	-5.17887e-10
55082887	chr19:55082887:G:T	2.60579e-05	-1.30275e-10	0.249437	0.000176283	-1.30275e-10	0.242752	0.000400215	-1.30275e-10	0.193146
55082956	chr19:55082956:C:T	4.48891e-06	-1.30275e-10	-1.50927	3.02261e-05	-1.30275e-10	-1.52063	7.33875e-05	-1.30275e-10	-1.5031
55083566	chr19:55083566:G:A	2.74302e-05	-1.30275e-10	0.300759	0.000185416	-1.30275e-10	0.29326	0.000420752	-1.30275e-10	0.243187
55083628	chr19:55083628:C:G	2.2652e-06	-1.41659	-0.776635	1.37349e-05	-1.43189	-0.877508	3.49677e-05	-1.43241	-0.812023
55083883	chr19:55083883:T:C	4.25345e-05	-1.30275e-10	0.739431	0.000340844	-1.30275e-10	0.902085	0.000903423	-1.30275e-10	1.00733
55084248	chr19:55084248:T:C	4.91418e-06	-1.30275e-10	-1.41876	3.43347e-05	-1.30275e-10	-1.39318	8.03658e-05	-1.30275e-10	-1.41227
55084865	chr19:55084865:T:C	1.11426e-05	-1.30275e-10	-0.600107	8.63412e-05	-1.30275e-10	-0.471032	0.000213203	-1.30275e-10	-0.43661
55085180	chr19:55085180:G:GT	4.3742e-05	-1.30275e-10	0.767424	0.000350875	-1.30275e-10	0.931091	0.000930671	-1.30275e-10	1.03705
55085444	chr19:55085444:C:T	4.41082e-06	-1.30275e-10	-1.52682	3.11244e-05	-1.30275e-10	-1.49135	7.10412e-05	-1.30275e-10	-1.5356
55085456	chr19:55085456:C:T	5.22939e-06	-1.30275e-10	-1.35659	3.5592e-05	-1.30275e-10	-1.35722	8.49759e-05	-1.30275e-10	-1.35649
55085658	chr19:55085658:A:G	4.13371e-05	-1.30275e-10	0.710877	0.000331012	-1.30275e-10	0.872815	0.000876985	-1.30275e-10	0.977633
55085810	chr19:55085810:C:G	1.28275e-05	-1.30275e-10	-0.459296	8.29259e-05	-1.30275e-10	-0.511392	0.000194592	-1.30275e-10	-0.527949
55087356	chr19:55087356:A:G	1.66547e-06	-1.48093	-1.01985	1.03883e-05	-1.5167	-1.07195	2.65349e-05	-1.51514	-1.00525
55087559	chr19:55087559:T:C	7.30417e-06	-1.30275e-10	-1.02244	4.81239e-05	-1.30275e-10	-1.05556	0.000117884	-1.30275e-10	-1.02915
55087643	chr19:55087643:C:T	5.95651e-06	-1.30275e-10	-1.2264	3.91111e-05	-1.30275e-10	-1.26293	9.54044e-05	-1.30275e-10	-1.24073
55088077	chr19:55088077:G:C	1.14601e-05	-0.572015	-5.17887e-10	0.000127811	-0.0787836	-5.17887e-10	0.000303325	-0.0840512	-5.17887e-10
55088210	chr19:55088210:C:A	9.06253e-07	-1.6375	-1.47182	6.1168e-06	-1.63342	-1.48488	1.47181e-05	-1.63393	-1.47585
55088262	chr19:55088262:T:C	0.000156173	-1.30275e-10	2.04008	0.00132936	-1.30275e-10	2.26312	0.00262669	-1.30275e-10	2.07462
55088596	chr19:55088596:G:A	5.04706e-06	-1.30275e-10	-1.39208	3.55582e-05	-1.30275e-10	-1.35817	8.18496e-05	-1.30275e-10	-1.39397
55088957	chr19:55088957:T:C	4.3885e-06	-1.30275e-10	-1.5319	2.99016e-05	-1.30275e-10	-1.53143	7.1046e-05	-1.30275e-10	-1.53553
55089001	chr19:55089001:A:G	1.40429e-05	-1.30275e-10	-0.368771	0.000110676	-1.30275e-10	-0.22273	0.000273197	-1.30275e-10	-0.188664
55089078	chr19:55089078:C:T	6.46949e-06	-1.28487	0.141088	4.17022e-05	-1.30696	0.108177	0.000103744	-1.3114	0.154468
55089368	chr19:55089368:C:T	9.83165e-07	-1.50126	-1.5266	6.61916e-06	-1.5324	-1.50698	1.57016e-05	-1.53099	-1.51411
55089419	chr19:55089419:C:G	1.76475e-05	-1.30275e-10	-0.140293	0.000119029	-1.30275e-10	-0.149971	0.000271953	-1.30275e-10	-0.193228
55089545	chr19:55089545:T:A	4.21364e-06	-0.0458127	-1.52674	2.70618e-05	-0.0991103	-1.53211	6.6203e-05	-0.0872182	-1.51891
55089605	chr19:55089605:G:T	4.62654e-06	0.0498376	-1.52891	2.98076e-05	-0.000855254	-1.53372	7.28677e-05	0.0115036	-1.52171
55089622	chr19:55089622:G:A	2.58706e-06	-1.07464	-0.985719	1.30904e-05	-1.40296	-0.954499	3.06038e-05	-1.39728	-0.980452
55089663	chr19:55089663:T:C	1.5113e-05	-0.295326	-5.17887e-10	0.000125774	-0.0948518	-5.17887e-10	0.000304063	-0.0816202	-5.17887e-10
55090163	chr19:55090163:T:C	4.59656e-06	-1.30275e-10	-1.48558	3.08362e-05	-1.30275e-10	-1.50065	7.53234e-05	-1.30275e-10	-1.47707
55090345	chr19:55090345:C:T	5.7912e-06	-1.30275e-10	-1.25454	3.7941e-05	-1.30275e-10	-1.29331	9.27051e-05	-1.30275e-10	-1.26943
55090424	chr19:55090424:A:G	1.07871e-05	0.80735	-1.43989	8.68001e-05	0.974111	-1.43984	0.000208392	0.989575	-1.44901
55090668	chr19:55090668:G:A	3.89666e-06	-0.115794	-1.53497	2.5315e-05	-0.167065	-1.53088	6.06711e-05	-0.155698	-1.53769
55090712	chr19:55090712:G:A	8.69975e-07	-1.61394	-1.53624	6.18932e-06	-1.56817	-1.53834	1.47279e-05	-1.57087	-1.53824
55091535	chr19:55091535:G:A	6.70949e-06	-1.30275e-10	-1.10736	4.61387e-05	-1.30275e-10	-1.09769	0.000108835	-1.30275e-10	-1.10902
55092201	chr19:55092201:C:T	5.96606e-06	-1.30275e-10	-1.2248	4.2785e-05	-1.30275e-10	-1.17315	9.92822e-05	-1.30275e-10	-1.20089
55092541	chr19:55092541:G:A	5.56572e-06	-1.30275e-10	-1.29426	3.59462e-05	-1.30275e-10	-1.34732	9.00947e-05	-1.30275e-10	-1.29799
55093093	chr19:55093093:GC:G	1.2276e-05	-1.30275e-10	-0.503235	9.48405e-05	-1.30275e-10	-0.377142	0.000227073	-1.30275e-10	-0.373584
55093207	chr19:55093207:C:T	4.59558e-06	-1.30275e-10	-1.48579	3.08064e-05	-1.30275e-10	-1.50162	7.53003e-05	-1.30275e-10	-1.47737
55094713	chr19:55094713:T:C	1.39601e-05	-1.30275e-10	-0.374679	9.47637e-05	-1.30275e-10	-0.377952	0.000231673	-1.30275e-10	-0.353528
55095193	chr19:55095193:A:G	4.74226e-06	-1.30275e-10	-1.45437	3.19689e-05	-1.30275e-10	-1.46457	7.69226e-05	-1.30275e-10	-1.45606
55095406	chr19:55095406:C:A	1.83244e-05	-1.30275e-10	-0.10265	0.000137413	-1.30275e-10	-0.00634888	0.000351698	-1.30275e-10	0.0639163
55095529	chr19:55095529:A:T	4.40047e-06	-1.30275e-10	-1.52917	2.97202e-05	-1.30275e-10	-1.53751	7.13531e-05	-1.30275e-10	-1.53122
55095562	chr19:55095562:C:T	2.24856e-05	-1.30275e-10	0.101992	0.000150897	-1.30275e-10	0.0872562	0.000346088	-1.30275e-10	0.0478378
55095576	chr19:55095576:G:A	3.03431e-05	-1.30275e-10	0.401685	0.000238705	-1.30275e-10	0.545888	0.000621509	-1.30275e-10	0.633294
55095617	chr19:55095617:G:A	2.794e-05	-1.30275e-10	0.319174	0.000197588	-1.30275e-10	0.356845	0.000441644	-1.30275e-10	0.291648
55095803	chr19:55095803:G:A	4.48931e-06	-1.30275e-10	-1.50919	3.02284e-05	-1.30275e-10	-1.52056	7.34062e-05	-1.30275e-10	-1.50285
55096079	chr19:55096079:G:A	2.88046e-05	-1.30275e-10	0.349649	0.000221149	-1.30275e-10	0.469498	0.000599588	-1.30275e-10	0.597387
55097503	chr19:55097503:C:T	3.94753e-06	-1.63779	-5.17887e-10	2.80008e-05	-1.5971	-5.17887e-10	6.66208e-05	-1.59984	-5.17887e-10
55097867	chr19:55097867:C:T	4.44374e-06	-1.30275e-10	-1.51939	3.03993e-05	-1.30275e-10	-1.51492	7.25211e-05	-1.30275e-10	-1.51498
55097943	chr19:55097943:G:A	1.08164e-05	-1.30275e-10	-0.629822	7.174e-05	-1.30275e-10	-0.656291	0.000166725	-1.30275e-10	-0.682511
55097965	chr19:55097965:G:A	1.23194e-05	-1.30275e-10	-0.499712	8.01809e-05	-1.30275e-10	-0.545054	0.000198952	-1.30275e-10	-0.505792
55098006	chr19:55098006:C:T	2.00111e-06	-1.62319	-0.693997	1.64512e-05	-1.59969	-0.529252	3.60261e-05	-1.59608	-0.618532
55098014	chr19:55098014:A:G	8.64279e-06	0.684191	-1.53835	7.05587e-05	0.864737	-1.53763	0.000171125	0.881852	-1.53831
55098220	chr19:55098220:C:A	9.02331e-07	-1.58416	-1.5295	6.07054e-06	-1.58872	-1.53717	1.45948e-05	-1.58945	-1.52874
55098941	chr19:55098941:T:C	4.5879e-06	-1.30275e-10	-1.48746	3.14838e-05	-1.30275e-10	-1.47987	7.58994e-05	-1.30275e-10	-1.46945
55099494	chr19:55099494:C:T	2.13159e-05	-1.30275e-10	0.0485707	0.000164682	-1.30275e-10	0.174675	0.000432825	-1.30275e-10	0.271476
55099504	chr19:55099504:C:G	5.10175e-06	-1.30275e-10	-1.3813	3.6186e-05	-1.30275e-10	-1.34067	8.28464e-05	-1.30275e-10	-1.38187
55099613	chr19:55099613:G:C	4.49389e-06	-1.30275e-10	-1.50817	3.02929e-05	-1.30275e-10	-1.51843	7.27139e-05	-1.30275e-10	-1.51232
55099802	chr19:55099802:G:A	5.3336e-06	-1.30275e-10	-1.33686	3.80232e-05	-1.30275e-10	-1.29114	8.66048e-05	-1.30275e-10	-1.3375
55100173	chr19:55100173:AC:A	6.09594e-06	-1.30275e-10	-1.20326	4.03949e-05	-1.30275e-10	-1.23063	9.76304e-05	-1.30275e-10	-1.21767
55100370	chr19:55100370:G:A	4.409e-06	-1.30275e-10	-1.52724	3.11445e-05	-1.30275e-10	-1.4907	7.10228e-05	-1.30275e-10	-1.53586
55100852	chr19:55100852:T:A	3.20616e-05	-1.30275e-10	0.456773	0.000217075	-1.30275e-10	0.450905	0.000490512	-1.30275e-10	0.396593
55101233	chr19:55101233:C:T	0.000223484	2.6076	-0.20914	0.00156562	2.57112	-0.144416	0.00383719	2.63518	-0.181537
55101459	chr19:55101459:A:G	3.62765e-05	2.00329	-1.42301	0.00021389	1.9026	-1.46647	0.00057622	1.96156	-1.40393
55101474	chr19:55101474:G:A	1.1695e-06	-1.31804	-1.53627	7.76283e-06	-1.36256	-1.51743	1.84394e-05	-1.35205	-1.53232
55101481	chr19:55101481:G:A	6.55953e-06	-1.30275e-10	-1.12996	4.36662e-05	-1.30275e-10	-1.15276	0.000104503	-1.30275e-10	-1.14964
55101601	chr19:55101601:T:G	9.78998e-06	0.789624	-1.51915	8.13279e-05	0.979395	-1.51024	0.00019623	0.99704	-1.51661
55101687	chr19:55101687:T:C	5.07817e-06	-1.30275e-10	-1.38593	3.42033e-05	-1.30275e-10	-1.39702	8.2225e-05	-1.30275e-10	-1.3894
55101830	chr19:55101830:C:G	4.86717e-06	-1.30275e-10	-1.42837	3.30066e-05	-1.30275e-10	-1.43263	7.90138e-05	-1.30275e-10	-1.42923
55102643	chr19:55102643:A:AAGG	2.18295e-05	-1.30275e-10	0.0723775	0.000141203	-1.30275e-10	0.0208564	0.00032614	-1.30275e-10	-0.011531
55102766	chr19:55102766:T:C	4.37172e-06	-1.30275e-10	-1.53573	2.96962e-05	-1.30275e-10	-1.53832	7.10547e-05	-1.30275e-10	-1.53541
55102999	chr19:55102999:C:T	8.98995e-07	-1.58249	-1.53487	5.8305e-06	-1.62789	-1.53835	1.39494e-05	-1.62553	-1.5379
55103027	chr19:55103027:C:T	9.67252e-07	-1.64232	-1.40186	6.28621e-06	-1.64119	-1.44979	1.5388e-05	-1.64173	-1.42354
55103206	chr19:55103206:T:C	6.2973e-05	2.42902	-1.2972	0.000364033	2.31295	-1.34504	0.000998067	2.37461	-1.26765
55103555	chr19:55103555:T:C	1.28754e-06	-1.22069	-1.53746	1.20253e-05	-0.908959	-1.53337	2.86633e-05	-0.905214	-1.53803
55103877	chr19:55103877:G:A	4.3824e-06	-1.30275e-10	-1.53329	2.97392e-05	-1.30275e-10	-1.53687	7.11203e-05	-1.30275e-10	-1.53448
55104276	chr19:55104276:TCTC:T	1.37293e-05	-1.30275e-10	-0.391355	8.98309e-05	-1.30275e-10	-0.43141	0.00021725	-1.30275e-10	-0.417808
55104581	chr19:55104581:T:C	1.24293e-06	-1.62921	-1.1642	7.84295e-06	-1.63406	-1.23566	1.94426e-05	-1.63243	-1.19896
55105060	chr19:55105060:G:A	4.84896e-05	2.26469	-1.39422	0.00034747	2.37029	-1.44896	0.000956971	2.43938	-1.37446
55105474	chr19:55105474:TTTTC:T	4.28657e-05	2.18283	-1.43565	0.000309684	2.28302	-1.4768	0.000839754	2.35134	-1.41709
55105744	chr19:55105744:G:C	1.18557e-06	-1.30231	-1.53835	8.10193e-06	-1.3091	-1.52813	1.93994e-05	-1.29632	-1.53729
55105817	chr19:55105817:C:T	4.52482e-06	-1.30275e-10	-1.50131	3.14525e-05	-1.30275e-10	-1.48086	7.3749e-05	-1.30275e-10	-1.49819
55105927	chr19:55105927:G:A	7.89125e-06	-1.30275e-10	-0.94513	5.79947e-05	-1.30275e-10	-0.868987	0.000126172	-1.30275e-10	-0.961208
55106009	chr19:55106009:T:C	2.01317e-05	-1.30275e-10	-0.00859056	0.000135845	-1.30275e-10	-0.0178233	0.000310222	-1.30275e-10	-0.0615669
55106040	chr19:55106040:G:A	3.29788e-05	-1.30275e-10	0.484981	0.000260239	-1.30275e-10	0.632262	0.000682383	-1.30275e-10	0.726734
55106206	chr19:55106206:GA:G	5.56693e-06	-1.30275e-10	-1.29404	3.6766e-05	-1.30275e-10	-1.32477	8.90716e-05	-1.30275e-10	-1.30942
55106549	chr19:55106549:A:G	3.26178e-05	-1.30275e-10	0.473975	0.000258114	-1.30275e-10	0.624063	0.000677427	-1.30275e-10	0.719446
55106658	chr19:55106658:A:G	6.6351e-06	-1.30275e-10	-1.11851	4.99641e-05	-1.30275e-10	-1.01803	0.000117541	-1.30275e-10	-1.03207
55106746	chr19:55106746:T:C	7.22693e-06	-1.03307	-5.17887e-10	4.16093e-05	-1.20101	-5.17887e-10	9.93743e-05	-1.19996	-5.17887e-10
55107566	chr19:55107566:G:A	5.50282e-06	-1.30275e-10	-1.30562	3.69707e-05	-1.30275e-10	-1.31921	8.90585e-05	-1.30275e-10	-1.30956
55107624	chr19:55107624:G:T	7.92592e-06	0.59339	-1.53414	6.55157e-05	0.782248	-1.5293	0.000158149	0.797561	-1.53288
55108004	chr19:55108004:C:T	2.44141e-05	-1.30275e-10	0.184276	0.000174542	-1.30275e-10	0.232829	0.000384726	-1.30275e-10	0.153674
55108092	chr19:55108092:T:C	8.79867e-06	0.701656	-1.53794	0.0001392	1.53816	-1.53159	0.0003453	1.58203	-1.53647
55108457	chr19:55108457:C:T	5.06134e-06	-1.38925	-5.17887e-10	2.93942e-05	-1.54854	-5.17887e-10	7.04218e-05	-1.54435	-5.17887e-10
55108656	chr19:55108656:T:C	4.60684e-06	-1.30275e-10	-1.48334	3.1946e-05	-1.30275e-10	-1.46529	7.51584e-05	-1.30275e-10	-1.47926
55108867	chr19:55108867:T:C	6.5124e-06	-1.30275e-10	-1.13718	4.89045e-05	-1.30275e-10	-1.03947	0.000115148	-1.30275e-10	-1.05264
55108912	chr19:55108912:G:A	3.29718e-05	-1.30275e-10	0.48477	0.000223015	-1.30275e-10	0.477898	0.00050408	-1.30275e-10	0.423879
55109241	chr19:55109241:T:C	1.39397e-06	-1.62455	-1.05417	1.11597e-05	-1.58964	-0.927389	2.58101e-05	-1.58803	-0.960067
55110347	chr19:55110347:GGTTGGT:G	2.7621e-05	-1.30275e-10	0.307693	0.000214998	-1.30275e-10	0.441289	0.000559185	-1.30275e-10	0.527623
55110617	chr19:55110617:A:G	2.77237e-05	-1.30275e-10	0.311405	0.000197712	-1.30275e-10	0.357474	0.000436802	-1.30275e-10	0.280624
55110922	chr19:55110922:A:G	2.95285e-05	-1.30275e-10	0.374471	0.000198649	-1.30275e-10	0.362203	0.000452995	-1.30275e-10	0.317024
55112423	chr19:55112423:TGAG:T	4.37263e-06	-1.30275e-10	-1.53552	2.97079e-05	-1.30275e-10	-1.53793	7.09889e-05	-1.30275e-10	-1.53633
55112438	chr19:55112438:C:T	1.08602e-06	-1.64157	-1.2868	6.97465e-06	-1.64228	-1.34478	1.71435e-05	-1.642	-1.31523
55112745	chr19:55112745:G:A	1.04375e-06	-1.49662	-1.47145	7.45257e-06	-1.46005	-1.46073	1.81271e-05	-1.45424	-1.44721
55112910	chr19:55112910:G:C	9.39254e-06	-1.30275e-10	-0.770969	6.85997e-05	-1.30275e-10	-0.701051	0.000171582	-1.30275e-10	-0.653797
55113530	chr19:55113530:G:A	3.37996e-05	-1.30275e-10	0.509563	0.000228829	-1.30275e-10	0.503636	0.000516676	-1.30275e-10	0.448559
55113980	chr19:55113980:G:A	9.51308e-07	-1.59593	-1.46487	6.25626e-06	-1.60804	-1.48772	1.50767e-05	-1.61025	-1.47546
55114230	chr19:55114230:C:T	3.88889e-05	-1.30275e-10	0.649824	0.000314085	-1.30275e-10	0.820323	0.000824445	-1.30275e-10	0.915854
55114477	chr19:55114477:C:T	8.83605e-07	-1.62444	-1.51019	5.91772e-06	-1.64234	-1.50905	1.41565e-05	-1.64211	-1.50658
55114526	chr19:55114526:C:G	3.39608e-05	-1.30275e-10	0.514321	0.000229915	-1.30275e-10	0.508373	0.000519091	-1.30275e-10	0.453222
55114576	chr19:55114576:T:C	1.09385e-05	0.750146	-1.36874	8.69564e-05	0.915042	-1.37897	0.000212062	0.931284	-1.37326
55114625	chr19:55114625:A:G	5.57983e-06	-1.30275e-10	-1.29173	3.67182e-05	-1.30275e-10	-1.32607	8.94503e-05	-1.30275e-10	-1.30517
55114946	chr19:55114946:C:T	4.38264e-06	-1.30275e-10	-1.53323	3.0062e-05	-1.30275e-10	-1.52608	7.13051e-05	-1.30275e-10	-1.53189
55115458	chr19:55115458:G:A	1.22342e-05	0.342823	-0.849475	0.000105931	0.469913	-0.736464	0.000256509	0.482726	-0.734417
55116357	chr19:55116357:T:G	4.85109e-06	-1.30275e-10	-1.43168	3.27649e-05	-1.30275e-10	-1.43998	7.86259e-05	-1.30275e-10	-1.43416
55116367	chr19:55116367:C:A	4.78783e-06	-1.30275e-10	-1.44481	3.29174e-05	-1.30275e-10	-1.43534	7.84882e-05	-1.30275e-10	-1.43591
55116452	chr19:55116452:C:T	1.05736e-05	-1.30275e-10	-0.652528	8.14878e-05	-1.30275e-10	-0.528886	0.000199703	-1.30275e-10	-0.502025
55116784	chr19:55116784:G:A	2.45577e-05	-1.30275e-10	0.19014	0.000174876	-1.30275e-10	0.234739	0.000387239	-1.30275e-10	0.160185
55116866	chr19:55116866:G:A	4.98228e-05	-1.30275e-10	0.897588	0.000337438	-1.30275e-10	0.892042	0.000758615	-1.30275e-10	0.832638
55117078	chr19:55117078:G:A	5.0312e-05	-1.30275e-10	0.907359	0.000338849	-1.30275e-10	0.896216	0.000765802	-1.30275e-10	0.842068
55117080	chr19:55117080:A:G	5.09124e-05	-1.30275e-10	0.919221	0.000342902	-1.30275e-10	0.908106	0.000774725	-1.30275e-10	0.853652
55117094	chr19:55117094:T:G	3.08416e-05	-1.30275e-10	0.417979	0.000242926	-1.30275e-10	0.563418	0.000631963	-1.30275e-10	0.649975
55117241	chr19:55117241:A:G	3.93268e-05	1.49166	-0.830643	0.000338481	1.58026	-0.685129	0.000758082	1.63992	-0.807981
55117720	chr19:55117720:G:C	5.73155e-06	-1.30275e-10	-1.2649	3.82731e-05	-1.30275e-10	-1.28459	9.44337e-05	-1.30275e-10	-1.25096
55117850	chr19:55117850:G:C	4.20353e-06	-1.57496	-5.17887e-10	2.7716e-05	-1.60733	-5.17887e-10	6.60878e-05	-1.60787	-5.17887e-10
55117865	chr19:55117865:C:T	1.28565e-05	1.04991	-1.50694	0.000108	1.24827	-1.49548	0.00026027	1.26632	-1.50346
55117959	chr19:55117959:A:G	6.3481e-06	-0.689592	-0.473136	2.35344e-05	-1.35167	-0.419209	6.25631e-05	-1.34416	-0.318521
55118257	chr19:55118257:T:C	2.64886e-06	-0.77223	-1.26453	9.58668e-06	-1.39799	-1.27097	2.36366e-05	-1.39046	-1.2456
55118428	chr19:55118428:C:T	5.57145e-06	-1.30275e-10	-1.29323	3.71424e-05	-1.30275e-10	-1.31458	9.07139e-05	-1.30275e-10	-1.29115
55119394	chr19:55119394:G:T	7.39385e-06	-1.01024	-5.17887e-10	4.27251e-05	-1.17455	-5.17887e-10	0.00010225	-1.17144	-5.17887e-10
55119501	chr19:55119501:C:T	1.41866e-05	-0.358588	-5.17887e-10	8.57922e-05	-0.477411	-5.17887e-10	0.000204445	-0.478557	-5.17887e-10
55119518	chr19:55119518:T:C	1.13393e-06	-1.46191	-1.42328	1.09437e-05	-1.0835	-1.45307	2.68449e-05	-1.06871	-1.44007
55119699	chr19:55119699:T:C	1.35328e-06	-1.17275	-1.5356	6.10157e-06	-1.5825	-1.53829	1.46478e-05	-1.57814	-1.53642
55119844	chr19:55119844:A:G	7.56717e-06	-1.30275e-10	-0.987066	5.67366e-05	-1.30275e-10	-0.890919	0.000141815	-1.30275e-10	-0.844334
55120037	chr19:55120037:TTTG:T	4.98818e-06	-1.30275e-10	-1.40381	3.3648e-05	-1.30275e-10	-1.41339	8.00438e-05	-1.30275e-10	-1.41628
55120096	chr19:55120096:G:C	1.39611e-06	-1.17354	-1.50365	6.22544e-06	-1.58287	-1.51782	1.50834e-05	-1.57853	-1.50673
55120144	chr19:55120144:TA:T	4.72372e-06	-1.30275e-10	-1.45829	3.16058e-05	-1.30275e-10	-1.476	7.6128e-05	-1.30275e-10	-1.46644
55120242	chr19:55120242:C:G	1.21753e-06	-1.47217	-1.34189	7.43382e-06	-1.61895	-1.30434	1.71984e-05	-1.61686	-1.33718
55121025	chr19:55121025:G:A	1.48323e-06	-1.14627	-1.47039	1.86236e-05	-0.581896	-1.42301	4.4328e-05	-0.560516	-1.44673
55121286	chr19:55121286:C:T	1.36245e-06	-1.18121	-1.52039	6.12206e-06	-1.58701	-1.53043	1.47845e-05	-1.58282	-1.52246
55121320	chr19:55121320:T:C	1.29188e-06	-1.30114	-1.45365	1.49831e-05	-0.81924	-1.40317	3.55406e-05	-0.800463	-1.42772
55121675	chr19:55121675:C:T	1.07786e-05	0.682359	-1.31568	2.66478e-05	-0.420544	-1.22609	6.12666e-05	-0.413052	-1.27057
55121725	chr19:55121725:C:T	1.08887e-05	0.6562	-1.27936	2.73286e-05	-0.437314	-1.18409	6.27183e-05	-0.429653	-1.23055
55122074	chr19:55122074:A:C	4.3287e-05	-1.30275e-10	0.756968	0.000335465	-1.30275e-10	0.886178	0.000720597	-1.30275e-10	0.781224
55122403	chr19:55122403:C:T	4.41139e-06	-1.30275e-10	-1.5267	3.08549e-05	-1.30275e-10	-1.50004	7.10181e-05	-1.30275e-10	-1.53592
55122801	chr19:55122801:C:A	5.46201e-06	-1.30275e-10	-1.31307	3.90463e-05	-1.30275e-10	-1.26459	8.84835e-05	-1.30275e-10	-1.31604
55123789	chr19:55123789:A:T	5.73228e-06	0.204413	-1.46918	1.61027e-05	-0.737713	-1.41264	3.74273e-05	-0.731472	-1.44498
55123794	chr19:55123794:C:CCTT	4.42704e-06	-0.0852281	-1.43793	1.36668e-05	-0.93729	-1.37708	3.18231e-05	-0.932023	-1.40664
55124208	chr19:55124208:T:A	1.86124e-05	-1.30275e-10	-0.0870552	0.000125896	-1.30275e-10	-0.0938793	0.000288335	-1.30275e-10	-0.134733
55124949	chr19:55124949:C:T	4.75162e-06	-1.30275e-10	-1.4524	3.16446e-05	-1.30275e-10	-1.47477	7.65668e-05	-1.30275e-10	-1.46069
55125049	chr19:55125049:G:A	4.75529e-05	-1.30275e-10	0.850958	0.000334551	-1.30275e-10	0.88345	0.000806076	-1.30275e-10	0.893322
55125440	chr19:55125440:G:A	2.16494e-05	0.0640936	-5.17887e-10	0.000115928	-0.17637	-5.17887e-10	0.000276147	-0.177922	-5.17887e-10
55125506	chr19:55125506:A:G	6.3163e-06	-1.30275e-10	-1.16775	4.41266e-05	-1.30275e-10	-1.14228	0.000101064	-1.30275e-10	-1.1831
55125671	chr19:55125671:G:A	1.75066e-06	-1.32717	-1.12372	9.46847e-06	-1.62125	-1.06012	2.11914e-05	-1.61869	-1.12657
55125680	chr19:55125680:G:A	2.82001e-06	-0.451769	-1.52237	9.8092e-06	-1.13503	-1.51099	2.3384e-05	-1.12368	-1.52313
55126099	chr19:55126099:T:C	4.37766e-06	-1.30275e-10	-1.53437	2.96958e-05	-1.30275e-10	-1.53833	7.09e-05	-1.30275e-10	-1.53759
55126135	chr19:55126135:C:T	9.05337e-07	-1.59208	-1.51825	6.19533e-06	-1.57305	-1.53249	1.47679e-05	-1.57789	-1.52851
55126217	chr19:55126217:A:G	2.07877e-06	-0.850805	-1.4283	8.16616e-06	-1.44551	-1.38383	1.93517e-05	-1.44475	-1.39133
55126225	chr19:55126225:C:T	1.50072e-06	-1.10589	-1.49904	7.61899e-06	-1.44819	-1.4505	1.75667e-05	-1.45031	-1.48254
55126257	chr19:55126257:A:G	4.08606e-06	-0.856637	-0.746666	1.93288e-05	-1.13817	-0.829571	5.43855e-05	-1.13833	-0.66443
55126261	chr19:55126261:T:C	1.69451e-06	-1.0191	-1.46438	8.50359e-06	-1.38593	-1.40292	1.96755e-05	-1.38811	-1.43138
55126268	chr19:55126268:AC:A	4.67578e-06	-1.30275e-10	-1.46849	3.1472e-05	-1.30275e-10	-1.48024	7.66164e-05	-1.30275e-10	-1.46005
55126301	chr19:55126301:C:T	7.26923e-06	-1.30275e-10	-1.02723	4.74633e-05	-1.30275e-10	-1.06938	0.000113259	-1.30275e-10	-1.06918
55126346	chr19:55126346:A:G	4.9801e-06	-1.30275e-10	-1.40544	3.3343e-05	-1.30275e-10	-1.42249	8.2028e-05	-1.30275e-10	-1.3918
55126360	chr19:55126360:A:G	4.61138e-06	-1.30275e-10	-1.48236	3.1075e-05	-1.30275e-10	-1.49294	7.56548e-05	-1.30275e-10	-1.47268
55126362	chr19:55126362:A:G	4.42638e-06	-1.30275e-10	-1.5233	2.99824e-05	-1.30275e-10	-1.52873	7.23066e-05	-1.30275e-10	-1.51794
55126369	chr19:55126369:T:C	4.37843e-06	-1.30275e-10	-1.53419	2.97457e-05	-1.30275e-10	-1.53665	7.12939e-05	-1.30275e-10	-1.53205
55126400	chr19:55126400:G:A	8.44762e-06	-1.30275e-10	-0.876999	5.98039e-05	-1.30275e-10	-0.838267	0.000135413	-1.30275e-10	-0.890529
55126424	chr19:55126424:A:G	4.39138e-06	-1.30275e-10	-1.53124	2.99338e-05	-1.30275e-10	-1.53035	7.15485e-05	-1.30275e-10	-1.52848
55126437	chr19:55126437:ACT:A	9.76691e-06	-1.30275e-10	-0.731885	8.12105e-05	-1.30275e-10	-0.532294	0.000191071	-1.30275e-10	-0.546209
55126659	chr19:55126659:C:T	6.60051e-06	-1.30275e-10	-1.12374	4.94791e-05	-1.30275e-10	-1.02779	0.000124548	-1.30275e-10	-0.974169
55126663	chr19:55126663:T:C	6.44547e-06	-1.30275e-10	-1.14751	4.81262e-05	-1.30275e-10	-1.05551	0.000121158	-1.30275e-10	-1.00176
55126672	chr19:55126672:G:C	1.70668e-06	-1.01522	-1.46112	7.08781e-06	-1.5212	-1.44977	1.77694e-05	-1.51564	-1.40574
55126688	chr19:55126688:T:C	4.90388e-06	-1.30275e-10	-1.42086	3.40312e-05	-1.30275e-10	-1.40206	7.88277e-05	-1.30275e-10	-1.43159
55126716	chr19:55126716:C:G	1.03666e-05	-0.672297	-5.17887e-10	6.29843e-05	-0.786453	-5.17887e-10	0.000152373	-0.772523	-5.17887e-10
55127224	chr19:55127224:A:G	3.3968e-06	-0.29895	-1.4891	1.19672e-05	-0.988278	-1.45889	2.86421e-05	-0.979011	-1.46497
55127227	chr19:55127227:T:C	1.71411e-06	-1.33622	-1.13577	1.03017e-05	-1.46244	-1.13458	2.46987e-05	-1.45971	-1.1324
55127232	chr19:55127232:A:G	1.57302e-06	-1.36478	-1.19311	9.51794e-06	-1.48399	-1.19217	2.28132e-05	-1.48143	-1.19009
55127240	chr19:55127240:G:A	1.70714e-06	-1.32981	-1.14626	1.02479e-05	-1.45815	-1.14411	2.45426e-05	-1.45542	-1.14302
55127257	chr19:55127257:G:A	1.75256e-06	-1.32958	-1.12023	1.05161e-05	-1.45729	-1.11914	2.52152e-05	-1.45452	-1.11689
55127840	chr19:55127840:C:T	1.75388e-06	-1.29246	-1.15659	1.04037e-05	-1.43038	-1.1568	2.49948e-05	-1.42743	-1.15275
55128366	chr19:55128366:G:C	5.41357e-05	-1.30275e-10	0.98061	0.000338439	-1.30275e-10	0.895005	0.000759422	-1.30275e-10	0.833701
55128391	chr19:55128391:T:G	1.07502e-06	-1.64029	-1.29825	7.15102e-06	-1.63225	-1.32983	1.74002e-05	-1.6337	-1.30867
55128408	chr19:55128408:C:T	1.51899e-06	-1.35121	-1.24163	9.09769e-06	-1.47933	-1.24199	2.18423e-05	-1.47675	-1.23826
55128480	chr19:55128480:C:T	7.27151e-06	-1.30275e-10	-1.02692	4.71888e-05	-1.30275e-10	-1.07518	0.00010566	-1.30275e-10	-1.13863
55128764	chr19:55128764:T:C	1.52922e-05	-1.30275e-10	-0.283544	9.68427e-05	-1.30275e-10	-0.356251	0.000234657	-1.30275e-10	-0.340731
55129207	chr19:55129207:G:A	4.50347e-06	-1.30275e-10	-1.50604	3.09018e-05	-1.30275e-10	-1.49852	7.2927e-05	-1.30275e-10	-1.5094
55129947	chr19:55129947:AAAG:A	9.01713e-07	-1.60455	-1.50979	6.24774e-06	-1.58138	-1.51574	1.4911e-05	-1.58567	-1.51109
55129971	chr19:55129971:C:T	4.39045e-06	-0.13772	-1.39373	2.19119e-05	-0.5008	-1.34151	4.83178e-05	-0.498563	-1.42249
55130179	chr19:55130179:G:A	7.13942e-05	-1.30275e-10	1.25733	0.000426382	-1.30275e-10	1.126	0.00110477	-1.30275e-10	1.20854
55130299	chr19:55130299:A:G	0.000170838	3.23652	-1.10669	0.000818678	2.86263	-1.08428	0.00207453	2.9319	-1.09327
55130447	chr19:55130447:A:G	1.29733e-06	-1.58438	-1.16619	8.35889e-06	-1.60189	-1.20412	2.05092e-05	-1.60541	-1.17257
55130455	chr19:55130455:C:T	1.05666e-06	-1.42867	-1.5271	6.46674e-06	-1.53375	-1.52891	1.54672e-05	-1.53155	-1.52858
55130574	chr19:55130574:C:T	4.03448e-05	-1.30275e-10	0.686578	0.000242692	-1.30275e-10	0.562456	0.00062822	-1.30275e-10	0.644034
55130925	chr19:55130925:G:A	4.37498e-06	-1.30275e-10	-1.53498	2.98004e-05	-1.30275e-10	-1.53482	7.11987e-05	-1.30275e-10	-1.53338
55131059	chr19:55131059:T:C	4.65334e-06	-1.30275e-10	-1.4733	3.1288e-05	-1.30275e-10	-1.4861	7.6162e-05	-1.30275e-10	-1.46599
55131192	chr19:55131192:G:T	3.60549e-05	-1.30275e-10	0.574158	0.000217649	-1.30275e-10	0.453543	0.000562126	-1.30275e-10	0.53287
55131448	chr19:55131448:G:A	2.40527e-05	-1.30275e-10	0.169365	0.00014993	-1.30275e-10	0.0808289	0.000388862	-1.30275e-10	0.164368
55131519	chr19:55131519:T:A	1.3857e-05	-1.30275e-10	-0.382091	0.000100332	-1.30275e-10	-0.320856	0.000236624	-1.30275e-10	-0.332382
55131777	chr19:55131777:A:C	1.14618e-06	-1.57345	-1.30101	7.27043e-06	-1.60874	-1.33678	1.76837e-05	-1.61203	-1.31419
55131898	chr19:55131898:G:T	6.89491e-06	-1.30275e-10	-1.0801	4.56607e-05	-1.30275e-10	-1.1081	0.000114332	-1.30275e-10	-1.05975
55132805	chr19:55132805:A:G	2.75662e-05	-1.30275e-10	0.305706	0.000170908	-1.30275e-10	0.211786	0.000446996	-1.30275e-10	0.303693
55133074	chr19:55133074:G:A	1.1517e-06	-1.41768	-1.45197	7.01342e-06	-1.52511	-1.45641	1.67769e-05	-1.5228	-1.45605
55133547	chr19:55133547:G:A	6.96764e-05	-1.30275e-10	1.23298	0.0004161	-1.30275e-10	1.10159	0.0010834	-1.30275e-10	1.18901
55133681	chr19:55133681:A:T	4.95168e-06	-1.30275e-10	-1.41116	3.31172e-05	-1.30275e-10	-1.42929	8.12946e-05	-1.30275e-10	-1.40078
55133943	chr19:55133943:A:G	8.31668e-06	-1.30275e-10	-0.892621	6.19758e-05	-1.30275e-10	-0.802596	0.000164238	-1.30275e-10	-0.697537
55134432	chr19:55134432:T:C	8.76088e-06	-1.30275e-10	-0.840588	6.34172e-05	-1.30275e-10	-0.779603	0.000158737	-1.30275e-10	-0.73161
55134492	chr19:55134492:C:A	3.04742e-06	-1.43046	-0.466134	1.54381e-05	-1.64226	-0.55024	3.90893e-05	-1.64195	-0.491056
55135196	chr19:55135196:TC:T	4.47633e-06	-1.30275e-10	-1.51208	3.13654e-05	-1.30275e-10	-1.48363	7.18689e-05	-1.30275e-10	-1.52401
55135837	chr19:55135837:C:T	7.27227e-06	-1.30275e-10	-1.02682	5.42503e-05	-1.30275e-10	-0.93573	0.000117702	-1.30275e-10	-1.0307
55136902	chr19:55136902:G:A	1.0451e-05	-0.471435	-0.192755	3.79415e-05	-1.26804	-0.0252498	8.29938e-05	-1.25928	-0.120807
55138334	chr19:55138334:G:C	1.01854e-05	-1.30275e-10	-0.689929	0.000101213	-1.30275e-10	-0.312114	0.000202143	-1.30275e-10	-0.489883
55138370	chr19:55138370:C:T	3.57527e-05	-1.30275e-10	0.56574	0.00021204	-1.30275e-10	0.427436	0.000546409	-1.30275e-10	0.504511
55138521	chr19:55138521:G:A	3.93805e-06	-1.6402	-5.17887e-10	2.85874e-05	-1.57637	-5.17887e-10	6.84378e-05	-1.57293	-5.17887e-10
55138948	chr19:55138948:T:C	4.58868e-06	-1.30275e-10	-1.48729	3.13616e-05	-1.30275e-10	-1.48376	7.49038e-05	-1.30275e-10	-1.48265
55139022	chr19:55139022:T:C	4.08221e-05	1.69273	-0.994395	0.000204343	1.35747	-0.967004	0.000510552	1.41163	-0.974995
55139186	chr19:55139186:A:G	1.11292e-06	-1.36571	-1.53819	8.35214e-06	-1.27005	-1.53677	2.02125e-05	-1.25433	-1.53822
55139620	chr19:55139620:G:A	9.09393e-06	-1.03775	0.234474	4.71575e-05	-1.45889	0.383047	0.0001039	-1.45407	0.298644
55139814	chr19:55139814:T:A	1.44387e-06	-1.11554	-1.52801	9.0569e-06	-1.22649	-1.49932	2.1565e-05	-1.22162	-1.50616
55139981	chr19:55139981:G:A	4.37666e-06	-1.30275e-10	-1.5346	2.983e-05	-1.30275e-10	-1.53382	7.1225e-05	-1.30275e-10	-1.53301
55140077	chr19:55140077:C:T	5.2461e-06	-1.3534	-5.17887e-10	2.6812e-05	-1.64049	-5.17887e-10	6.39476e-05	-1.64079	-5.17887e-10
55140526	chr19:55140526:C:T	4.88128e-06	-1.30275e-10	-1.42548	3.289e-05	-1.30275e-10	-1.43617	7.88628e-05	-1.30275e-10	-1.43115
55140554	chr19:55140554:G:A	4.60194e-06	-1.30275e-10	-1.48441	3.14573e-05	-1.30275e-10	-1.48071	7.51316e-05	-1.30275e-10	-1.47962
55140603	chr19:55140603:C:A	2.9567e-05	-1.30275e-10	0.375775	0.000199248	-1.30275e-10	0.36521	0.00045322	-1.30275e-10	0.317521
55140718	chr19:55140718:A:C	4.47887e-06	-1.30275e-10	-1.51151	3.03934e-05	-1.30275e-10	-1.51511	7.2638e-05	-1.30275e-10	-1.51337
55140731	chr19:55140731:C:T	2.68652e-05	-1.30275e-10	0.279949	0.000169198	-1.30275e-10	0.201733	0.000405418	-1.30275e-10	0.206063
55140974	chr19:55140974:A:G	1.84266e-05	-1.30275e-10	-0.0970878	0.000136282	-1.30275e-10	-0.0146121	0.000330003	-1.30275e-10	0.000245761
55141065	chr19:55141065:A:T	8.71732e-06	-1.30275e-10	-0.845573	5.87095e-05	-1.30275e-10	-0.856737	0.000136469	-1.30275e-10	-0.882756
55141107	chr19:55141107:C:T	3.98292e-06	-1.62887	-5.17887e-10	2.68543e-05	-1.63891	-5.17887e-10	6.41143e-05	-1.63819	-5.17887e-10
55141390	chr19:55141390:A:G	4.15654e-05	-0.664125	1.38051	0.00021934	-1.11561	1.57689	0.00046471	-1.1091	1.45165
55141760	chr19:55141760:A:G	4.42296e-06	-1.30275e-10	-1.52407	3.01623e-05	-1.30275e-10	-1.52275	7.20256e-05	-1.30275e-10	-1.52183
55141783	chr19:55141783:G:A	6.53948e-06	-1.30275e-10	-1.13303	3.89744e-05	-1.30275e-10	-1.26643	9.55828e-05	-1.30275e-10	-1.23886
55141929	chr19:55141929:A:C	6.79386e-05	2.09303	-0.88531	0.000312298	1.66897	-0.85435	0.000778052	1.72421	-0.866278
55142151	chr19:55142151:T:C	4.65061e-06	-1.30275e-10	-1.47389	3.16725e-05	-1.30275e-10	-1.47389	7.60305e-05	-1.30275e-10	-1.46772
55142189	chr19:55142189:C:T	5.5542e-06	-1.30275e-10	-1.29633	3.69069e-05	-1.30275e-10	-1.32094	9.14147e-05	-1.30275e-10	-1.28345
55142213	chr19:55142213:T:C	4.72678e-06	-1.30275e-10	-1.45764	3.22058e-05	-1.30275e-10	-1.45719	7.73278e-05	-1.30275e-10	-1.4508
55142270	chr19:55142270:A:G	4.95412e-06	-1.30275e-10	-1.41067	3.37302e-05	-1.30275e-10	-1.41095	8.11794e-05	-1.30275e-10	-1.40219
55142291	chr19:55142291:TTC:T	4.47841e-06	-1.30275e-10	-1.51162	3.04947e-05	-1.30275e-10	-1.51178	7.3063e-05	-1.30275e-10	-1.50753
55142295	chr19:55142295:G:A	4.5072e-06	-1.30275e-10	-1.50521	3.06881e-05	-1.30275e-10	-1.50546	7.35596e-05	-1.30275e-10	-1.50076
55142316	chr19:55142316:C:T	4.44017e-06	-1.30275e-10	-1.52019	3.0242e-05	-1.30275e-10	-1.52011	7.2385e-05	-1.30275e-10	-1.51686
55143192	chr19:55143192:G:A	4.44468e-06	-1.30275e-10	-1.51918	3.02134e-05	-1.30275e-10	-1.52105	7.19934e-05	-1.30275e-10	-1.52228
55143282	chr19:55143282:G:A	5.62626e-06	-1.30275e-10	-1.28344	3.73592e-05	-1.30275e-10	-1.30876	9.26131e-05	-1.30275e-10	-1.27043
55143456	chr19:55143456:T:C	8.78771e-06	-1.30275e-10	-0.83753	5.99776e-05	-1.30275e-10	-0.835367	0.000143716	-1.30275e-10	-0.831016
55143499	chr19:55143499:G:A	4.51525e-06	-1.30275e-10	-1.50342	3.06752e-05	-1.30275e-10	-1.50588	7.30554e-05	-1.30275e-10	-1.50764
55143734	chr19:55143734:C:G	5.14063e-06	-1.30275e-10	-1.37371	3.51137e-05	-1.30275e-10	-1.37075	8.47224e-05	-1.30275e-10	-1.35948
55143753	chr19:55143753:C:T	6.30678e-06	-1.30275e-10	-1.16926	4.32089e-05	-1.30275e-10	-1.16329	0.000103444	-1.30275e-10	-1.15982
55143886	chr19:55143886:C:T	5.54954e-06	-0.167809	-1.12936	1.86162e-05	-1.0502	-0.955104	4.28657e-05	-1.03784	-1.00294
55143918	chr19:55143918:A:G	4.80922e-06	-1.44035	-5.17887e-10	3.59384e-05	-1.34753	-5.17887e-10	8.55529e-05	-1.34972	-5.17887e-10
55144553	chr19:55144553:A:T	4.37627e-06	-1.30275e-10	-1.53469	2.98304e-05	-1.30275e-10	-1.53381	7.12188e-05	-1.30275e-10	-1.5331
55144933	chr19:55144933:G:A	1.72172e-05	-1.30275e-10	-0.164977	0.000109972	-1.30275e-10	-0.229109	0.000245769	-1.30275e-10	-0.294464
55145152	chr19:55145152:AAC:A	1.07209e-05	-1.30275e-10	-0.638686	0.000109059	-1.30275e-10	-0.237454	0.000213836	-1.30275e-10	-0.433646
55145673	chr19:55145673:C:A	1.27231e-06	-1.39826	-1.37179	7.2868e-06	-1.55309	-1.39019	1.76351e-05	-1.55487	-1.3741
55145677	chr19:55145677:G:C	6.85065e-06	-1.30275e-10	-1.08654	4.59956e-05	-1.30275e-10	-1.10079	0.00011081	-1.30275e-10	-1.09104
55145701	chr19:55145701:T:A	8.4955e-07	-1.6393	-1.53463	5.75672e-06	-1.64064	-1.53833	1.37551e-05	-1.64078	-1.53667
55146854	chr19:55146854:T:C	2.27814e-06	-1.479	-0.708522	1.69751e-05	-1.63706	-0.460535	3.46489e-05	-1.63658	-0.617014
55147019	chr19:55147019:T:C	9.74352e-07	-1.61143	-1.42543	6.70165e-06	-1.6358	-1.39119	1.56725e-05	-1.63597	-1.41098
55148387	chr19:55148387:C:T	5.49516e-06	-1.30275e-10	-1.30702	3.43595e-05	-1.30275e-10	-1.39246	8.15011e-05	-1.30275e-10	-1.39824
55148741	chr19:55148741:C:T	1.17066e-05	-1.30275e-10	-0.55073	7.24761e-05	-1.30275e-10	-0.646083	0.000178079	-1.30275e-10	-0.616629
55148937	chr19:55148937:G:A	4.57297e-06	-1.30275e-10	-1.49072	3.19451e-05	-1.30275e-10	-1.46532	7.77025e-05	-1.30275e-10	-1.44597
55149059	chr19:55149059:C:G	4.43188e-06	-1.52206	-5.17887e-10	3.25558e-05	-1.44638	-5.17887e-10	7.74163e-05	-1.44966	-5.17887e-10
55149062	chr19:55149062:C:T	5.8398e-06	-1.30275e-10	-1.24619	3.9746e-05	-1.30275e-10	-1.24683	9.57012e-05	-1.30275e-10	-1.23763
55149131	chr19:55149131:A:G	2.73687e-05	-1.28625	1.58476	0.000195215	-0.953623	1.29839	0.00054495	-0.955082	1.45692
55149169	chr19:55149169:T:C	2.26308e-06	-1.59731	-0.596846	1.68865e-05	-1.47194	-0.63088	4.44105e-05	-1.47704	-0.528346
55149294	chr19:55149294:A:G	4.41597e-06	-1.30275e-10	-1.52566	3.01717e-05	-1.30275e-10	-1.52243	7.19934e-05	-1.30275e-10	-1.52228
55149387	chr19:55149387:C:CT	4.6368e-06	-1.47686	-5.17887e-10	2.84631e-05	-1.58073	-5.17887e-10	6.77579e-05	-1.58291	-5.17887e-10
55149712	chr19:55149712:T:C	5.72411e-06	-1.2662	-5.17887e-10	3.76117e-05	-1.30202	-5.17887e-10	9.10723e-05	-1.2872	-5.17887e-10
55149889	chr19:55149889:G:A	5.08956e-06	-1.30275e-10	-1.38369	3.44957e-05	-1.30275e-10	-1.3885	8.05273e-05	-1.30275e-10	-1.41026
55150074	chr19:55150074:C:T	2.62829e-06	-1.20142	-0.843134	1.10258e-05	-1.50717	-1.02193	2.75873e-05	-1.50992	-0.971584
55150109	chr19:55150109:G:A	4.03174e-06	-1.61669	-5.17887e-10	2.7419e-05	-1.6181	-5.17887e-10	6.52056e-05	-1.62131	-5.17887e-10
55150144	chr19:55150144:T:C	6.94875e-06	-1.30275e-10	-1.07232	5.16635e-05	-1.30275e-10	-0.984588	0.000114765	-1.30275e-10	-1.05597
55150253	chr19:55150253:T:C	1.53047e-06	-1.20572	-1.37958	1.29943e-05	-1.01207	-1.35275	2.92704e-05	-1.01883	-1.40344
55150261	chr19:55150261:C:T	0.00168222	4.41699	-5.17887e-10	8.6955e-05	-0.463948	-5.17887e-10	0.000210788	-0.448002	-5.17887e-10
55150341	chr19:55150341:A:G	4.42183e-06	-1.30275e-10	-1.52433	3.0129e-05	-1.30275e-10	-1.52385	7.2434e-05	-1.30275e-10	-1.51618
55150539	chr19:55150539:C:G	1.40026e-06	-1.28341	-1.39082	1.35123e-05	-0.88187	-1.44387	3.36384e-05	-0.889072	-1.39412
55150595	chr19:55150595:G:T	4.67874e-06	-1.30275e-10	-1.46786	3.32162e-05	-1.30275e-10	-1.4263	8.02991e-05	-1.30275e-10	-1.4131
55150730	chr19:55150730:T:C	4.38983e-06	-1.30275e-10	-1.5316	2.98691e-05	-1.30275e-10	-1.53251	7.12153e-05	-1.30275e-10	-1.53315
55150822	chr19:55150822:T:C	1.44116e-05	-1.30275e-10	-0.342849	9.20694e-05	-1.30275e-10	-0.406796	0.000212804	-1.30275e-10	-0.438484
55150836	chr19:55150836:C:T	6.83351e-06	-1.30275e-10	-1.08905	4.65583e-05	-1.30275e-10	-1.08863	0.000109085	-1.30275e-10	-1.10673
55151090	chr19:55151090:G:A	5.90449e-06	-1.30275e-10	-1.23517	3.74441e-05	-1.30275e-10	-1.30649	9.19993e-05	-1.30275e-10	-1.27708
55151140	chr19:55151140:G:A	4.52344e-06	-1.30275e-10	-1.50161	3.05488e-05	-1.30275e-10	-1.51001	7.22025e-05	-1.30275e-10	-1.51938
55151157	chr19:55151157:A:T	5.27968e-06	-1.30275e-10	-1.34702	3.49216e-05	-1.30275e-10	-1.37623	8.16327e-05	-1.30275e-10	-1.39663
55151462	chr19:55151462:C:T	7.29351e-06	-1.30275e-10	-1.0239	4.90967e-05	-1.30275e-10	-1.03555	0.000116335	-1.30275e-10	-1.04239
55151563	chr19:55151563:T:G	4.60162e-06	-1.30275e-10	-1.48448	3.03996e-05	-1.30275e-10	-1.51491	7.20768e-05	-1.30275e-10	-1.52112
55151712	chr19:55151712:T:C	7.53371e-06	-1.30275e-10	-0.991497	5.2018e-05	-1.30275e-10	-0.97775	0.000118999	-1.30275e-10	-1.01974
55151728	chr19:55151728:G:T	7.4284e-06	-1.30275e-10	-1.00557	5.12727e-05	-1.30275e-10	-0.99218	0.000117306	-1.30275e-10	-1.03407
55152029	chr19:55152029:A:G	4.47989e-06	-1.30275e-10	-1.51129	3.0511e-05	-1.30275e-10	-1.51125	7.21964e-05	-1.30275e-10	-1.51947
55152074	chr19:55152074:A:T	5.52976e-06	-1.30275e-10	-1.30074	3.74604e-05	-1.30275e-10	-1.30606	9.02057e-05	-1.30275e-10	-1.29676
55152603	chr19:55152603:C:T	4.36468e-06	-1.30275e-10	-1.53734	3.0106e-05	-1.30275e-10	-1.52461	7.1916e-05	-1.30275e-10	-1.52336
55152679	chr19:55152679:G:A	4.39061e-06	-1.30275e-10	-1.53142	3.02837e-05	-1.30275e-10	-1.51873	7.23698e-05	-1.30275e-10	-1.51707
55152957	chr19:55152957:G:A	4.38755e-06	-1.30275e-10	-1.53211	3.05252e-05	-1.30275e-10	-1.51079	7.29148e-05	-1.30275e-10	-1.50956
55152988	chr19:55152988:T:C	4.47619e-06	-1.30275e-10	-1.51211	3.04858e-05	-1.30275e-10	-1.51208	7.21466e-05	-1.30275e-10	-1.52016
55153045	chr19:55153045:G:A	5.52937e-06	-1.30275e-10	-1.30081	3.69389e-05	-1.30275e-10	-1.32007	8.57035e-05	-1.30275e-10	-1.34796
55153079	chr19:55153079:C:T	4.39802e-06	-1.30275e-10	-1.52973	2.99353e-05	-1.30275e-10	-1.5303	7.11128e-05	-1.30275e-10	-1.53459
55153096	chr19:55153096:T:C	4.48105e-06	-1.30275e-10	-1.51103	3.05191e-05	-1.30275e-10	-1.51099	7.22123e-05	-1.30275e-10	-1.51925
55153122	chr19:55153122:T:G	4.48196e-06	-1.30275e-10	-1.51083	3.05252e-05	-1.30275e-10	-1.51078	7.22241e-05	-1.30275e-10	-1.51908
55153195	chr19:55153195:G:T	0.00445495	6.91415	-1.52327	2.55319e-05	-0.151555	-1.53786	6.18087e-05	-0.139185	-1.53563
55153239	chr19:55153239:G:A	4.48646e-06	-1.30275e-10	-1.50982	3.05558e-05	-1.30275e-10	-1.50979	7.2285e-05	-1.30275e-10	-1.51824
55153295	chr19:55153295:T:G	0.000141586	1.94203	-5.17887e-10	0.000376939	1.00274	-5.17887e-10	0.000952739	1.06048	-5.17887e-10
55153395	chr19:55153395:G:A	5.55726e-06	-1.30275e-10	-1.29578	3.76445e-05	-1.30275e-10	-1.30115	9.06588e-05	-1.30275e-10	-1.29175
55153428	chr19:55153428:G:A	4.7131e-06	-1.30275e-10	-1.46054	3.21227e-05	-1.30275e-10	-1.45978	7.55163e-05	-1.30275e-10	-1.47451
55153536	chr19:55153536:A:T	4.48913e-06	-1.30275e-10	-1.50923	3.05736e-05	-1.30275e-10	-1.5092	7.23208e-05	-1.30275e-10	-1.51774
55153565	chr19:55153565:C:T	4.48349e-06	-1.30275e-10	-1.51048	3.0536e-05	-1.30275e-10	-1.51043	7.22448e-05	-1.30275e-10	-1.5188
55153567	chr19:55153567:A:T	4.36517e-06	-1.30275e-10	-1.53723	3.00893e-05	-1.30275e-10	-1.52517	7.20384e-05	-1.30275e-10	-1.52166
55153585	chr19:55153585:G:A	0.0640964	8.96349	-0.906226	4.25699e-05	-0.0827901	-1.0954	9.76918e-05	-0.0606558	-1.15638
55153902	chr19:55153902:T:G	4.36152e-06	-1.30275e-10	-1.53806	2.99843e-05	-1.30275e-10	-1.52867	7.17449e-05	-1.30275e-10	-1.52574
55153961	chr19:55153961:G:GCTAGGC	4.36025e-06	-1.30275e-10	-1.53836	2.98982e-05	-1.30275e-10	-1.53154	7.15053e-05	-1.30275e-10	-1.52909
55154321	chr19:55154321:C:G	5.27128e-06	-1.30275e-10	-1.34861	3.60163e-05	-1.30275e-10	-1.34537	8.50676e-05	-1.30275e-10	-1.35541
55155051	chr19:55155051:G:C	4.7617e-06	-1.30275e-10	-1.45028	3.4237e-05	-1.30275e-10	-1.39603	8.261e-05	-1.30275e-10	-1.38473
55156132	chr19:55156132:A:T	5.23807e-06	-1.30275e-10	-1.35493	3.57857e-05	-1.30275e-10	-1.35179	8.45406e-05	-1.30275e-10	-1.36162
55156279	chr19:55156279:C:A	4.42104e-06	-1.52451	-5.17887e-10	2.67889e-05	-1.64135	-5.17887e-10	6.39555e-05	-1.64067	-5.17887e-10
55156285	chr19:55156285:C:T	4.47728e-06	-1.30275e-10	-1.51187	2.98989e-05	-1.30275e-10	-1.53152	7.11445e-05	-1.30275e-10	-1.53414
55156438	chr19:55156438:T:C	5.16266e-06	-0.366216	-1.00322	9.3052e-06	-1.56915	-1.12961	2.1658e-05	-1.57031	-1.15318
55156776	chr19:55156776:T:C	2.67522e-06	-1.60881	-0.418045	1.56538e-05	-1.57954	-0.599082	3.70192e-05	-1.57839	-0.609033
55156814	chr19:55156814:C:T	6.36213e-06	-1.30275e-10	-1.16052	4.25655e-05	-1.30275e-10	-1.1783	0.000101743	-1.30275e-10	-1.17641
55156829	chr19:55156829:T:G	5.29944e-06	-1.30275e-10	-1.34328	3.62124e-05	-1.30275e-10	-1.33994	8.55149e-05	-1.30275e-10	-1.35017
55156868	chr19:55156868:G:C	4.37712e-06	-1.30275e-10	-1.53449	3.03498e-05	-1.30275e-10	-1.51655	7.25133e-05	-1.30275e-10	-1.51509
55156991	chr19:55156991:T:C	4.38939e-06	-1.30275e-10	-1.53169	3.0267e-05	-1.30275e-10	-1.51928	7.23373e-05	-1.30275e-10	-1.51752
55157029	chr19:55157029:C:T	0.00467586	6.93618	-1.49689	2.5773e-05	-0.152231	-1.52778	6.26955e-05	-0.139847	-1.52072
55157141	chr19:55157141:A:T	0.0227651	8.55626	-1.53417	1.87902e-05	-0.467136	-1.52887	4.56213e-05	-0.4427	-1.53578
55157354	chr19:55157354:C:CCTGT	0.0136967	8.05162	-1.53759	1.61371e-05	-0.612567	-1.53565	3.9591e-05	-0.5892	-1.53106
55157437	chr19:55157437:T:C	0.0191799	8.38296	-1.53223	1.7862e-05	-0.510759	-1.5359	4.38105e-05	-0.487125	-1.53186
55157451	chr19:55157451:A:G	0.268963	10.5013	-1.00987	1.82706e-05	-0.858777	-1.16527	4.67324e-05	-0.844136	-1.11028
55157624	chr19:55157624:G:T	2.30601e-06	-1.64051	-0.534852	1.33773e-05	-1.63124	-0.704542	3.15995e-05	-1.63076	-0.714959
55157737	chr19:55157737:T:C	4.56756e-06	-1.30275e-10	-1.49191	3.11298e-05	-1.30275e-10	-1.49117	7.3973e-05	-1.30275e-10	-1.49516
55157941	chr19:55157941:C:G	4.38634e-06	-1.30275e-10	-1.53239	2.96951e-05	-1.30275e-10	-1.53836	7.08594e-05	-1.30275e-10	-1.53816
55158072	chr19:55158072:A:G	2.32587e-05	-1.30275e-10	0.135795	0.000154891	-1.30275e-10	0.11338	0.000348715	-1.30275e-10	0.0553995
55158319	chr19:55158319:C:T	1.60635e-05	-1.30275e-10	-0.234338	0.000112268	-1.30275e-10	-0.208453	0.000248357	-1.30275e-10	-0.28399
55158324	chr19:55158324:C:A	5.73279e-06	-1.30275e-10	-1.26468	3.97788e-05	-1.30275e-10	-1.246	9.26917e-05	-1.30275e-10	-1.26958
55159283	chr19:55159283:C:T	5.81133e-06	-1.30275e-10	-1.25107	3.93254e-05	-1.30275e-10	-1.25747	9.48257e-05	-1.30275e-10	-1.24682
55159440	chr19:55159440:C:T	5.02834e-06	-1.30275e-10	-1.39579	3.37948e-05	-1.30275e-10	-1.40903	8.09583e-05	-1.30275e-10	-1.40492
55159457	chr19:55159457:T:C	0.0190284	8.38066	-1.53786	1.78301e-05	-0.510187	-1.53826	4.35677e-05	-0.486618	-1.53792
55159621	chr19:55159621:G:A	5.20048e-06	-1.30275e-10	-1.36213	3.54876e-05	-1.30275e-10	-1.36016	8.39509e-05	-1.30275e-10	-1.36862
55160006	chr19:55160006:C:T	4.95627e-06	-1.30275e-10	-1.41023	3.45853e-05	-1.30275e-10	-1.38591	8.03167e-05	-1.30275e-10	-1.41288
55160353	chr19:55160353:A:G	1.27347e-05	0.925012	-1.39157	9.14043e-06	-1.34409	-1.37254	1.98543e-05	-1.33516	-1.47528
55160362	chr19:55160362:G:A	5.69665e-05	2.56502	-1.53344	7.78536e-05	0.961849	-1.53636	0.000190603	0.985492	-1.53415
55160433	chr19:55160433:G:GCAGAT	7.17528e-06	-1.04024	-5.17887e-10	3.52775e-05	-1.36609	-5.17887e-10	8.40858e-05	-1.36702	-5.17887e-10
55160687	chr19:55160687:A:G	4.41895e-06	-1.30275e-10	-1.52498	3.00992e-05	-1.30275e-10	-1.52484	7.16828e-05	-1.30275e-10	-1.52661
55160886	chr19:55160886:T:C	4.60631e-06	-1.30275e-10	-1.48346	3.1315e-05	-1.30275e-10	-1.48524	7.45405e-05	-1.30275e-10	-1.48751
55161011	chr19:55161011:C:A	4.51474e-06	-1.30275e-10	-1.50354	3.10353e-05	-1.30275e-10	-1.49421	7.28303e-05	-1.30275e-10	-1.51072
55161102	chr19:55161102:T:C	0.00158948	5.89864	-1.53836	7.55782e-06	-1.36868	-1.53808	1.80478e-05	-1.36803	-1.5378
55161201	chr19:55161201:G:A	0.00109432	5.52184	-1.53484	7.06668e-06	-1.4373	-1.53665	1.69504e-05	-1.43677	-1.5318
55161478	chr19:55161478:C:T	4.73359e-06	-1.30275e-10	-1.4562	3.21872e-05	-1.30275e-10	-1.45777	7.6651e-05	-1.30275e-10	-1.45959
55161599	chr19:55161599:G:T	7.73726e-05	2.48648	-1.14873	9.75366e-05	0.879892	-1.229	0.000246866	0.905756	-1.19577
55161777	chr19:55161777:C:T	4.71051e-06	-1.30275e-10	-1.46109	3.20313e-05	-1.30275e-10	-1.46263	7.62853e-05	-1.30275e-10	-1.46438
55161796	chr19:55161796:T:C	5.14194e-06	-1.30275e-10	-1.37345	3.5002e-05	-1.30275e-10	-1.37393	8.32032e-05	-1.30275e-10	-1.37757
55161877	chr19:55161877:G:A	0.00116567	5.57518	-1.525	7.18324e-06	-1.4288	-1.52879	1.7314e-05	-1.42819	-1.51915
55162286	chr19:55162286:T:C	4.7683e-06	-1.30275e-10	-1.44889	3.24212e-05	-1.30275e-10	-1.45053	7.71981e-05	-1.30275e-10	-1.45248
55162307	chr19:55162307:A:C	4.3714e-06	-1.30275e-10	-1.5358	2.97131e-05	-1.30275e-10	-1.53775	7.09564e-05	-1.30275e-10	-1.53679
55162378	chr19:55162378:C:A	0.00133991	5.72533	-1.53585	7.35629e-06	-1.39986	-1.53392	1.74941e-05	-1.39926	-1.53773
55162756	chr19:55162756:T:C	0.000671081	4.85702	-1.35902	1.58069e-05	-0.753032	-1.41586	3.87713e-05	-0.747333	-1.39384
55162957	chr19:55162957:C:G	0.0005725	4.67757	-1.33844	1.50282e-05	-0.819876	-1.39953	3.693e-05	-0.814404	-1.37543
55163154	chr19:55163154:C:T	1.16817e-05	-1.30275e-10	-0.552865	6.20921e-05	-1.30275e-10	-0.80072	0.000151738	-1.30275e-10	-0.776704
55163410	chr19:55163410:G:A	1.03296e-06	-1.53247	-1.44598	7.61231e-06	-1.42405	-1.47553	1.84393e-05	-1.421	-1.46337
55163449	chr19:55163449:C:T	1.15036e-06	-1.47066	-1.40015	7.35081e-06	-1.50604	-1.42848	1.78485e-05	-1.50362	-1.41331
55163639	chr19:55163639:T:C	1.30953e-05	-1.30275e-10	-0.438629	0.000100291	-1.30275e-10	-0.321261	0.00024072	-1.30275e-10	-0.315221
55164068	chr19:55164068:T:A	8.0169e-06	-1.30275e-10	-0.929332	4.85528e-05	-1.30275e-10	-1.04669	0.000113891	-1.30275e-10	-1.06362
55164108	chr19:55164108:C:T	1.34274e-05	0.895035	-1.30862	6.9035e-06	-1.63114	-1.36618	1.76094e-05	-1.63187	-1.29855
55164115	chr19:55164115:T:A	4.55714e-06	-1.30275e-10	-1.49419	3.18318e-05	-1.30275e-10	-1.46887	7.59021e-05	-1.30275e-10	-1.46941
55164594	chr19:55164594:G:A	4.456e-06	-1.30275e-10	-1.51663	3.04595e-05	-1.30275e-10	-1.51294	7.24955e-05	-1.30275e-10	-1.51533
55164707	chr19:55164707:T:C	1.05311e-06	-1.61114	-1.34799	7.27986e-06	-1.55109	-1.39314	1.78065e-05	-1.54924	-1.37006
55164723	chr19:55164723:C:T	1.07738e-05	-1.30275e-10	-0.633763	5.7887e-05	-1.30275e-10	-0.870846	0.000141268	-1.30275e-10	-0.848199
55165225	chr19:55165225:G:A	4.76898e-06	-1.30275e-10	-1.44875	3.41257e-05	-1.30275e-10	-1.39929	8.10452e-05	-1.30275e-10	-1.40385
55166155	chr19:55166155:C:T	3.35124e-05	0.975448	-0.474415	1.391e-05	-1.63819	-0.658543	3.84828e-05	-1.63873	-0.509918
55166408	chr19:55166408:G:A	8.62235e-06	-0.856527	-5.17887e-10	4.61201e-05	-1.09809	-5.17887e-10	0.000110492	-1.09391	-5.17887e-10
55166692	chr19:55166692:G:A	4.20848e-06	-1.57378	-5.17887e-10	2.69181e-05	-1.63654	-5.17887e-10	6.41653e-05	-1.63739	-5.17887e-10
55166933	chr19:55166933:T:C	4.45893e-06	-1.30275e-10	-1.51598	3.09675e-05	-1.30275e-10	-1.4964	7.40741e-05	-1.30275e-10	-1.49379
55167020	chr19:55167020:G:A	4.56182e-06	-1.30275e-10	-1.49316	3.12384e-05	-1.30275e-10	-1.48769	7.42537e-05	-1.30275e-10	-1.49137
55167320	chr19:55167320:C:G	4.5321e-06	-1.30275e-10	-1.4997	3.05888e-05	-1.30275e-10	-1.5087	7.40685e-05	-1.30275e-10	-1.49387
55167345	chr19:55167345:C:T	4.71893e-06	-1.30275e-10	-1.4593	3.19963e-05	-1.30275e-10	-1.46372	7.66711e-05	-1.30275e-10	-1.45933
55167538	chr19:55167538:G:A	1.05795e-06	-1.54527	-1.40928	8.07491e-06	-1.39672	-1.44385	1.99279e-05	-1.39366	-1.41308
55167680	chr19:55167680:C:A	1.14012e-06	-1.51237	-1.36738	8.46431e-06	-1.38713	-1.40635	2.09156e-05	-1.38412	-1.37424
55167717	chr19:55167717:G:GACA	0.00562097	7.01213	-1.38875	2.82818e-05	-0.132705	-1.45442	6.94093e-05	-0.120415	-1.43842
55167901	chr19:55167901:G:A	4.02719e-06	-1.61782	-5.17887e-10	2.95091e-05	-1.54464	-5.17887e-10	7.01866e-05	-1.5477	-5.17887e-10
55168110	chr19:55168110:A:G	5.19246e-06	-1.30275e-10	-1.36368	3.3144e-05	-1.30275e-10	-1.42848	8.34381e-05	-1.30275e-10	-1.37475
55168153	chr19:55168153:G:A	1.76605e-05	1.13249	-1.27204	5.34571e-05	0.328278	-1.27874	0.000133294	0.353006	-1.2593
55168657	chr19:55168657:G:C	6.25463e-06	-1.30275e-10	-1.17756	4.22798e-05	-1.30275e-10	-1.18503	0.00010215	-1.30275e-10	-1.17242
55168728	chr19:55168728:TA:T	1.50656e-05	-1.30275e-10	-0.298468	9.50183e-05	-1.30275e-10	-0.375269	0.000234159	-1.30275e-10	-0.342858
55168761	chr19:55168761:C:T	1.01001e-06	-1.6424	-1.35853	6.53396e-06	-1.63482	-1.4175	1.58657e-05	-1.63433	-1.40036
55168911	chr19:55168911:C:T	4.67401e-06	-1.30275e-10	-1.46887	3.19172e-05	-1.30275e-10	-1.46619	7.79498e-05	-1.30275e-10	-1.44279
55169003	chr19:55169003:G:A	1.44456e-05	-1.30275e-10	-0.340496	9.14672e-05	-1.30275e-10	-0.413358	0.000224949	-1.30275e-10	-0.382981
55169005	chr19:55169005:G:A	1.03925e-06	-1.57449	-1.39789	8.88776e-06	-1.3368	-1.40786	2.14805e-05	-1.33373	-1.39798
55169072	chr19:55169072:C:G	9.90526e-07	-1.64223	-1.37817	6.40122e-06	-1.63737	-1.43548	1.55619e-05	-1.63698	-1.41705
55169104	chr19:55169104:T:C	1.0151e-06	-1.57206	-1.42384	8.90696e-06	-1.34129	-1.40121	2.13404e-05	-1.33734	-1.40092
55169158	chr19:55169158:C:G	7.69731e-06	-1.30275e-10	-0.970014	5.4544e-05	-1.30275e-10	-0.93033	0.000126438	-1.30275e-10	-0.959102
55169378	chr19:55169378:A:G	2.52325e-06	-1.00378	-1.08156	1.19601e-05	-1.35029	-1.09747	2.7868e-05	-1.35051	-1.12086
55169468	chr19:55169468:G:T	1.74194e-05	-1.30275e-10	-0.153301	8.80495e-05	-1.30275e-10	-0.451439	0.000216125	-1.30275e-10	-0.423
55169578	chr19:55169578:G:A	5.03091e-06	-1.30275e-10	-1.39528	3.39432e-05	-1.30275e-10	-1.40465	7.88165e-05	-1.30275e-10	-1.43173
55169762	chr19:55169762:T:C	1.19094e-06	-1.63944	-1.19671	7.45224e-06	-1.62635	-1.29447	1.83698e-05	-1.62565	-1.2625
55170465	chr19:55170465:A:G	1.92167e-06	-0.967844	-1.38985	8.60328e-06	-1.40163	-1.37556	1.99357e-05	-1.39822	-1.40813
55170557	chr19:55170557:A:G	1.82165e-06	-0.872891	-1.53825	6.96599e-06	-1.45093	-1.53737	1.66541e-05	-1.44787	-1.53833
55170616	chr19:55170616:T:C	8.9515e-07	-1.63202	-1.48963	6.06074e-06	-1.60803	-1.51947	1.46341e-05	-1.60701	-1.50849
55170678	chr19:55170678:C:T	9.18271e-07	-1.58251	-1.51363	7.93196e-06	-1.32021	-1.53822	1.9412e-05	-1.31691	-1.51605
55170686	chr19:55170686:G:A	1.39349e-06	-1.60121	-1.07787	8.54644e-06	-1.62786	-1.15597	2.11784e-05	-1.6286	-1.11728
55170744	chr19:55170744:T:G	8.44432e-06	-1.30275e-10	-0.87739	4.95697e-05	-1.30275e-10	-1.02596	0.00011923	-1.30275e-10	-1.01781
55170918	chr19:55170918:A:G	4.56095e-06	-1.30275e-10	-1.49335	3.73853e-05	-1.30275e-10	-1.30806	7.46808e-05	-1.30275e-10	-1.48563
55170930	chr19:55170930:C:T	6.55522e-06	-1.30275e-10	-1.13062	4.44342e-05	-1.30275e-10	-1.13533	0.000107219	-1.30275e-10	-1.12399
55170987	chr19:55170987:T:C	4.49284e-06	-1.30275e-10	-1.5084	3.12495e-05	-1.30275e-10	-1.48734	7.48095e-05	-1.30275e-10	-1.48391
55171002	chr19:55171002:C:G	1.15728e-06	-1.47255	-1.39227	8.02957e-06	-1.41852	-1.42769	1.92309e-05	-1.41546	-1.42688
55171151	chr19:55171151:T:C	1.51693e-06	-1.0717	-1.52249	7.88215e-06	-1.33826	-1.52648	1.90338e-05	-1.33441	-1.51823
55171181	chr19:55171181:G:A	3.9998e-06	-0.790888	-0.833752	1.23938e-05	-1.43467	-0.977476	2.89934e-05	-1.43232	-0.999468
55171466	chr19:55171466:CAAGT:C	1.02208e-06	-1.55856	-1.43048	9.477e-06	-1.36493	-1.31555	2.04001e-05	-1.36191	-1.4214
55171495	chr19:55171495:T:A	5.04985e-06	-1.30275e-10	-1.39153	3.43111e-05	-1.30275e-10	-1.39387	8.30657e-05	-1.30275e-10	-1.37922
55171535	chr19:55171535:C:T	1.08072e-06	-1.50028	-1.43298	8.60934e-06	-1.4538	-1.32269	1.85956e-05	-1.45126	-1.42467
55171598	chr19:55171598:A:G	1.05637e-06	-1.51548	-1.44057	8.72774e-06	-1.43051	-1.33232	1.88869e-05	-1.4279	-1.43249
55171609	chr19:55171609:T:C	1.04651e-06	-1.52869	-1.43674	8.93716e-06	-1.41267	-1.32645	1.93057e-05	-1.40995	-1.4285
55171878	chr19:55171878:C:T	5.15999e-06	0.0173112	-1.38726	6.67625e-06	-1.6331	-1.39768	1.57285e-05	-1.63221	-1.41117
55172170	chr19:55172170:T:C	4.13793e-05	2.21317	-1.50128	1.28966e-05	-0.842527	-1.52985	3.12011e-05	-0.824688	-1.53372
55172190	chr19:55172190:G:C	4.86543e-06	-1.30275e-10	-1.42873	3.21424e-05	-1.30275e-10	-1.45916	7.56028e-05	-1.30275e-10	-1.47336
55172197	chr19:55172197:G:T	8.26857e-05	2.89382	-1.48966	1.94443e-05	-0.508458	-1.45333	4.71455e-05	-0.488537	-1.45708
55172210	chr19:55172210:G:A	4.44321e-06	-1.30275e-10	-1.51951	3.0882e-05	-1.30275e-10	-1.49917	7.43774e-05	-1.30275e-10	-1.4897
55172221	chr19:55172221:T:C	3.91479e-05	2.17196	-1.5155	1.27162e-05	-0.849094	-1.53737	3.08456e-05	-0.831751	-1.53811
55172372	chr19:55172372:A:G	1.13735e-05	-1.30275e-10	-0.5796	7.24488e-05	-1.30275e-10	-0.646459	0.000180747	-1.30275e-10	-0.601759
55172377	chr19:55172377:T:C	1.25549e-05	-1.30275e-10	-0.480772	7.9611e-05	-1.30275e-10	-0.552186	0.000199187	-1.30275e-10	-0.504613
55172547	chr19:55172547:A:G	4.48934e-06	-1.30275e-10	-1.50918	3.04217e-05	-1.30275e-10	-1.51418	7.19533e-05	-1.30275e-10	-1.52284
55172609	chr19:55172609:T:C	1.36286e-05	-1.30275e-10	-0.398717	8.61857e-05	-1.30275e-10	-0.472834	0.000215931	-1.30275e-10	-0.423898
55172818	chr19:55172818:G:A	4.38673e-06	-1.30275e-10	-1.5323	3.03665e-05	-1.30275e-10	-1.516	7.12385e-05	-1.30275e-10	-1.53282
55172832	chr19:55172832:G:A	3.87506e-05	2.12545	-1.47919	7.12181e-05	0.84412	-1.50771	0.000172599	0.873537	-1.52142
55172944	chr19:55172944:G:C	4.36967e-06	-1.30275e-10	-1.5362	2.99656e-05	-1.30275e-10	-1.52929	7.11362e-05	-1.30275e-10	-1.53426
55174121	chr19:55174121:C:T	6.99768e-06	-1.30275e-10	-1.06531	4.0464e-05	-1.30275e-10	-1.22893	9.56001e-05	-1.30275e-10	-1.23868
55174770	chr19:55174770:A:G	6.79455e-06	-1.30275e-10	-1.09476	4.70913e-05	-1.30275e-10	-1.07725	0.000108665	-1.30275e-10	-1.11059
55174862	chr19:55174862:C:T	5.86675e-06	-1.30275e-10	-1.24158	4.0812e-05	-1.30275e-10	-1.22036	9.46994e-05	-1.30275e-10	-1.24815
55175012	chr19:55175012:G:A	7.03322e-06	-1.30275e-10	-1.06024	4.86187e-05	-1.30275e-10	-1.04533	0.000112393	-1.30275e-10	-1.07686
55175046	chr19:55175046:G:T	1.00883e-05	-1.30275e-10	-0.699509	7.14372e-05	-1.30275e-10	-0.66052	0.000166702	-1.30275e-10	-0.682649
55175049	chr19:55175049:T:C	6.6566e-06	-1.30275e-10	-1.11528	4.59942e-05	-1.30275e-10	-1.10082	0.000106506	-1.30275e-10	-1.13065
55175140	chr19:55175140:G:A	7.33105e-06	-1.30275e-10	-1.01877	5.1095e-05	-1.30275e-10	-0.995652	0.000123797	-1.30275e-10	-0.980216
55175155	chr19:55175155:C:T	7.33113e-06	-1.30275e-10	-1.01875	5.09669e-05	-1.30275e-10	-0.998163	0.000117341	-1.30275e-10	-1.03377
55175418	chr19:55175418:A:G	7.23813e-06	-1.30275e-10	-1.03152	5.0291e-05	-1.30275e-10	-1.01151	0.000115745	-1.30275e-10	-1.04746
55175451	chr19:55175451:T:C	5.14119e-06	-1.30275e-10	-1.3736	3.56221e-05	-1.30275e-10	-1.35637	8.7202e-05	-1.30275e-10	-1.33063
55175618	chr19:55175618:C:T	7.05938e-06	-1.30275e-10	-1.05653	4.90181e-05	-1.30275e-10	-1.03715	0.000113011	-1.30275e-10	-1.07138
55175911	chr19:55175911:A:T	5.72761e-06	-1.30275e-10	-1.26559	3.99082e-05	-1.30275e-10	-1.24276	9.84236e-05	-1.30275e-10	-1.20958
55175984	chr19:55175984:T:A	6.94885e-06	-1.30275e-10	-1.07231	4.81929e-05	-1.30275e-10	-1.05413	0.000111089	-1.30275e-10	-1.08853
55176045	chr19:55176045:C:T	8.54004e-06	-1.30275e-10	-0.866119	4.38072e-05	-1.30275e-10	-1.14954	0.000109894	-1.30275e-10	-1.09934
55176434	chr19:55176434:A:G	7.18009e-06	-1.30275e-10	-1.03957	4.98868e-05	-1.30275e-10	-1.01958	0.000114949	-1.30275e-10	-1.05437
55176447	chr19:55176447:A:C	5.24439e-06	-1.30275e-10	-1.35373	3.63667e-05	-1.30275e-10	-1.33568	8.91622e-05	-1.30275e-10	-1.3084
55176510	chr19:55176510:A:G	7.22624e-06	-1.30275e-10	-1.03316	5.02021e-05	-1.30275e-10	-1.01328	0.000115658	-1.30275e-10	-1.04822
55176625	chr19:55176625:T:C	5.55822e-06	-1.30275e-10	-1.29561	3.76925e-05	-1.30275e-10	-1.29988	8.96517e-05	-1.30275e-10	-1.30292
55176655	chr19:55176655:G:A	1.82045e-06	-1.56505	-0.846754	9.58573e-06	-1.59821	-1.07085	2.33977e-05	-1.59937	-1.04685
55176673	chr19:55176673:T:C	1.01741e-05	-1.30275e-10	-0.691038	7.23745e-05	-1.30275e-10	-0.647486	0.000168135	-1.30275e-10	-0.67409
55176698	chr19:55176698:T:C	7.28738e-06	-1.30275e-10	-1.02474	5.06472e-05	-1.30275e-10	-1.00445	0.000116643	-1.30275e-10	-1.03974
55176763	chr19:55176763:TGGTTTAA:T	7.41952e-06	-1.30275e-10	-1.00677	5.15858e-05	-1.30275e-10	-0.986092	0.000118727	-1.30275e-10	-1.02203
55176818	chr19:55176818:C:T	5.38023e-05	0.974433	-5.17887e-10	4.41021e-05	-1.14283	-5.17887e-10	0.000106603	-1.12975	-5.17887e-10
55176912	chr19:55176912:T:G	6.99644e-06	-1.30275e-10	-1.06548	4.09459e-05	-1.30275e-10	-1.21709	9.59115e-05	-1.30275e-10	-1.23543
55176919	chr19:55176919:G:C	0.00307225	6.51876	-1.49948	2.12107e-05	-0.345293	-1.52954	5.15751e-05	-0.332678	-1.52314
55177053	chr19:55177053:A:G	5.73092e-06	-1.30275e-10	-1.26501	3.96075e-05	-1.30275e-10	-1.25032	9.20058e-05	-1.30275e-10	-1.277
55177114	chr19:55177114:C:T	5.74359e-06	-1.30275e-10	-1.2628	4.00254e-05	-1.30275e-10	-1.23982	9.87235e-05	-1.30275e-10	-1.20653
55177118	chr19:55177118:C:T	5.24152e-06	-1.30275e-10	-1.35427	3.63429e-05	-1.30275e-10	-1.33634	8.91079e-05	-1.30275e-10	-1.30901
55177167	chr19:55177167:A:T	8.55208e-06	-1.30275e-10	-0.86471	6.07589e-05	-1.30275e-10	-0.822426	0.000141664	-1.30275e-10	-0.845398
55177208	chr19:55177208:C:T	5.73092e-06	-1.30275e-10	-1.26501	3.96075e-05	-1.30275e-10	-1.25032	9.20058e-05	-1.30275e-10	-1.277
55177313	chr19:55177313:A:T	5.86419e-06	-1.30275e-10	-1.24202	3.9243e-05	-1.30275e-10	-1.25957	9.13687e-05	-1.30275e-10	-1.28395
55177321	chr19:55177321:A:G	3.92966e-06	-1.64233	-5.17887e-10	4.00282e-05	-1.23975	-5.17887e-10	9.5594e-05	-1.23875	-5.17887e-10
55177395	chr19:55177395:A:G	4.57509e-06	-1.30275e-10	-1.49026	3.11671e-05	-1.30275e-10	-1.48998	7.49586e-05	-1.30275e-10	-1.48192
55177633	chr19:55177633:C:T	5.21736e-06	-1.30275e-10	-1.35889	3.37904e-05	-1.30275e-10	-1.40916	8.23368e-05	-1.30275e-10	-1.38804
55177709	chr19:55177709:A:G	6.23113e-06	-1.30275e-10	-1.18133	4.16386e-05	-1.30275e-10	-1.20031	9.66936e-05	-1.30275e-10	-1.22731
55178035	chr19:55178035:T:C	4.78349e-06	-1.30275e-10	-1.44571	3.26086e-05	-1.30275e-10	-1.44476	8.05794e-05	-1.30275e-10	-1.40961
55178036	chr19:55178036:G:A	4.54612e-06	-1.30275e-10	-1.49661	3.20096e-05	-1.30275e-10	-1.4633	7.7748e-05	-1.30275e-10	-1.44538
55178093	chr19:55178093:G:A	1.54376e-05	-0.274075	-5.17887e-10	6.55362e-05	-0.746736	-5.17887e-10	0.000158121	-0.735494	-5.17887e-10
55178151	chr19:55178151:A:G	5.02956e-06	-1.30275e-10	-1.39555	3.34151e-05	-1.30275e-10	-1.42033	7.76697e-05	-1.30275e-10	-1.44639
55178583	chr19:55178583:G:A	6.34192e-06	-1.30275e-10	-1.1637	4.43037e-05	-1.30275e-10	-1.13827	0.000109805	-1.30275e-10	-1.10015
55178963	chr19:55178963:C:T	4.77472e-06	-1.30275e-10	-1.44755	3.23607e-05	-1.30275e-10	-1.45239	7.82285e-05	-1.30275e-10	-1.43922
55179056	chr19:55179056:G:A	4.37706e-06	-1.30275e-10	-1.53451	2.97735e-05	-1.30275e-10	-1.53572	7.09944e-05	-1.30275e-10	-1.53626
55179270	chr19:55179270:T:C	1.45635e-05	-1.30275e-10	-0.332368	0.0001083	-1.30275e-10	-0.244433	0.000264626	-1.30275e-10	-0.220539
55179485	chr19:55179485:G:A	5.94342e-06	-1.30275e-10	-1.2286	4.03943e-05	-1.30275e-10	-1.23065	9.7432e-05	-1.30275e-10	-1.2197
55179676	chr19:55179676:C:T	4.36721e-06	-1.30275e-10	-1.53676	2.97099e-05	-1.30275e-10	-1.53786	7.08971e-05	-1.30275e-10	-1.53763
55179679	chr19:55179679:C:G	4.47138e-06	-1.30275e-10	-1.51319	3.04422e-05	-1.30275e-10	-1.51351	7.30875e-05	-1.30275e-10	-1.5072
55179690	chr19:55179690:A:G	1.74005e-05	-1.30275e-10	-0.154387	0.000135373	-1.30275e-10	-0.0213062	0.000323117	-1.30275e-10	-0.0208427
55180120	chr19:55180120:C:T	5.86001e-06	-1.30275e-10	-1.24273	3.92415e-05	-1.30275e-10	-1.2596	9.48504e-05	-1.30275e-10	-1.24656
55180149	chr19:55180149:G:A	8.60334e-06	-1.30275e-10	-0.858734	5.75125e-05	-1.30275e-10	-0.877337	0.00014586	-1.30275e-10	-0.816211
55180212	chr19:55180212:G:T	4.45838e-06	-1.30275e-10	-1.5161	3.04322e-05	-1.30275e-10	-1.51384	7.16335e-05	-1.30275e-10	-1.52729
55180533	chr19:55180533:A:C	4.42082e-06	-1.30275e-10	-1.52456	3.0742e-05	-1.30275e-10	-1.50371	7.30728e-05	-1.30275e-10	-1.5074
55180577	chr19:55180577:G:A	4.36494e-06	-1.30275e-10	-1.53728	2.96996e-05	-1.30275e-10	-1.53821	7.08692e-05	-1.30275e-10	-1.53802
55180637	chr19:55180637:C:T	7.14315e-05	1.25786	-5.17887e-10	5.34284e-05	-0.950996	-5.17887e-10	0.000127914	-0.9475	-5.17887e-10
55180848	chr19:55180848:T:C	0.000209303	2.3329	-5.17887e-10	0.000547356	1.37576	-5.17887e-10	0.00132026	1.38672	-5.17887e-10
55180927	chr19:55180927:G:C	5.08512e-06	-1.30275e-10	-1.38457	3.45134e-05	-1.30275e-10	-1.38799	8.37287e-05	-1.30275e-10	-1.37128
55181046	chr19:55181046:G:C	4.46957e-06	-1.30275e-10	-1.51359	3.05124e-05	-1.30275e-10	-1.51121	7.17562e-05	-1.30275e-10	-1.52558
55181230	chr19:55181230:T:C	8.38502e-06	-1.30275e-10	-0.884437	5.00164e-05	-1.30275e-10	-1.01699	0.000135429	-1.30275e-10	-0.890412
55181475	chr19:55181475:T:C	4.36027e-06	-1.30275e-10	-1.53835	2.98001e-05	-1.30275e-10	-1.53483	7.13086e-05	-1.30275e-10	-1.53184
55181590	chr19:55181590:A:T	4.62307e-06	-1.30275e-10	-1.47983	3.06119e-05	-1.30275e-10	-1.50795	7.25749e-05	-1.30275e-10	-1.51424
55181647	chr19:55181647:C:T	9.64323e-06	-1.30275e-10	-0.744628	6.62353e-05	-1.30275e-10	-0.736125	0.000153452	-1.30275e-10	-0.765467
55181713	chr19:55181713:G:C	7.01706e-05	1.91323	-0.67319	8.48716e-06	-1.64231	-1.14848	2.06808e-05	-1.64226	-1.12739
55181755	chr19:55181755:T:C	5.61509e-06	-1.30275e-10	-1.28543	3.80588e-05	-1.30275e-10	-1.29021	8.83279e-05	-1.30275e-10	-1.3178
55181876	chr19:55181876:T:C	0.0599731	9.43811	-1.44735	2.70444e-05	-0.318687	-1.31317	6.15017e-05	-0.297806	-1.38199
55182166	chr19:55182166:G:T	5.78786e-05	1.04746	-5.17887e-10	0.000582236	1.43754	-5.17887e-10	0.00139455	1.44147	-5.17887e-10
55182216	chr19:55182216:A:G	4.43033e-06	-1.30275e-10	-1.52241	3.02302e-05	-1.30275e-10	-1.5205	7.1325e-05	-1.30275e-10	-1.53161
55182298	chr19:55182298:G:A	0.434356	10.6739	-0.703117	1.55809e-05	-0.94373	-1.23956	3.86805e-05	-0.936226	-1.2073
55182383	chr19:55182383:G:C	5.86346e-06	-1.30275e-10	-1.24214	3.9737e-05	-1.30275e-10	-1.24706	9.20378e-05	-1.30275e-10	-1.27666
55182385	chr19:55182385:A:G	1.79198e-05	1.16401	-1.28899	7.46275e-06	-1.63859	-1.28083	1.70603e-05	-1.63782	-1.32428
55182430	chr19:55182430:G:A	7.46925e-06	-1.30275e-10	-1.00009	3.91304e-05	-1.30275e-10	-1.26244	9.3568e-05	-1.30275e-10	-1.26017
55182497	chr19:55182497:T:G	5.42368e-06	-1.30275e-10	-1.32011	4.15035e-05	-1.30275e-10	-1.20356	9.17173e-05	-1.30275e-10	-1.28015
55182540	chr19:55182540:A:G	0.000116047	2.99724	-1.25414	7.04844e-06	-1.54635	-1.43018	1.71001e-05	-1.5448	-1.41497
55182670	chr19:55182670:G:A	9.16049e-06	-1.30275e-10	-0.795985	5.16178e-05	-1.30275e-10	-0.985471	0.000114131	-1.30275e-10	-1.06151
55182863	chr19:55182863:C:T	9.28029e-06	-1.30275e-10	-0.782992	6.39786e-05	-1.30275e-10	-0.77079	0.000155585	-1.30275e-10	-0.751662
55182949	chr19:55182949:T:G	4.53923e-06	-1.30275e-10	-1.49813	2.98135e-05	-1.30275e-10	-1.53438	7.11985e-05	-1.30275e-10	-1.53338
55183222	chr19:55183222:C:T	4.37137e-06	-1.30275e-10	-1.53581	3.04378e-05	-1.30275e-10	-1.51365	7.08686e-05	-1.30275e-10	-1.53803
55183277	chr19:55183277:G:A	4.36937e-06	-1.30275e-10	-1.53627	2.97295e-05	-1.30275e-10	-1.5372	7.08719e-05	-1.30275e-10	-1.53798
55183377	chr19:55183377:C:A	4.41345e-06	-1.30275e-10	-1.52623	2.99506e-05	-1.30275e-10	-1.52979	7.15141e-05	-1.30275e-10	-1.52896
55183499	chr19:55183499:G:A	4.70711e-06	-1.30275e-10	-1.46181	3.20491e-05	-1.30275e-10	-1.46207	7.58915e-05	-1.30275e-10	-1.46955
55183633	chr19:55183633:A:T	4.8593e-06	-1.30275e-10	-1.42999	3.29487e-05	-1.30275e-10	-1.43439	7.65215e-05	-1.30275e-10	-1.46129
55183773	chr19:55183773:C:T	4.49521e-06	-1.30275e-10	-1.50787	3.07128e-05	-1.30275e-10	-1.50466	7.20589e-05	-1.30275e-10	-1.52137
55183850	chr19:55183850:G:A	0.000317638	3.7119	-0.961868	0.000406771	1.97042	-0.891503	0.00106645	2.05856	-0.885322
55183859	chr19:55183859:T:C	4.49777e-06	-1.30275e-10	-1.5073	3.07306e-05	-1.30275e-10	-1.50408	7.20899e-05	-1.30275e-10	-1.52094
55183935	chr19:55183935:G:A	4.50112e-06	-1.30275e-10	-1.50656	3.07547e-05	-1.30275e-10	-1.5033	7.21299e-05	-1.30275e-10	-1.52039
55184022	chr19:55184022:C:T	1.01598e-05	-1.30275e-10	-0.692448	7.57108e-05	-1.30275e-10	-0.602419	0.000164974	-1.30275e-10	-0.69307
55184067	chr19:55184067:T:C	4.40635e-06	-1.30275e-10	-1.52784	3.00612e-05	-1.30275e-10	-1.5261	7.1075e-05	-1.30275e-10	-1.53512
55184241	chr19:55184241:G:A	0.00292688	6.46336	-1.49255	2.24147e-05	-0.383708	-1.43591	5.32261e-05	-0.371109	-1.4532
55184268	chr19:55184268:G:A	4.47924e-06	-1.30275e-10	-1.51143	3.05977e-05	-1.30275e-10	-1.50841	7.18687e-05	-1.30275e-10	-1.52402
55184272	chr19:55184272:G:A	4.50857e-06	-1.30275e-10	-1.5049	3.08031e-05	-1.30275e-10	-1.50173	7.22134e-05	-1.30275e-10	-1.51923
55184356	chr19:55184356:A:G	1.13689e-05	0.89471	-1.47471	5.97842e-06	-1.61713	-1.52406	1.46486e-05	-1.61529	-1.49923
55184363	chr19:55184363:T:G	4.47934e-06	-1.30275e-10	-1.51141	3.0597e-05	-1.30275e-10	-1.50844	7.18706e-05	-1.30275e-10	-1.52399
55184376	chr19:55184376:A:G	1.0884e-05	0.862206	-1.48579	5.95881e-06	-1.61384	-1.53063	1.45534e-05	-1.61189	-1.50914
55184466	chr19:55184466:G:A	1.11162e-05	-1.30275e-10	-0.602484	7.62945e-05	-1.30275e-10	-0.594738	0.000176894	-1.30275e-10	-0.623306
55184664	chr19:55184664:G:A	4.82113e-06	-1.30275e-10	-1.43788	3.35611e-05	-1.30275e-10	-1.41597	7.85696e-05	-1.30275e-10	-1.43487
55185035	chr19:55185035:C:T	8.69196e-06	-1.30275e-10	-0.848486	4.7785e-05	-1.30275e-10	-1.06263	0.000110001	-1.30275e-10	-1.09837
55185119	chr19:55185119:T:C	4.45915e-06	-1.30275e-10	-1.51593	3.04551e-05	-1.30275e-10	-1.51309	7.16384e-05	-1.30275e-10	-1.52723
55185139	chr19:55185139:T:C	4.53479e-06	-1.30275e-10	-1.49911	3.09956e-05	-1.30275e-10	-1.49549	7.2539e-05	-1.30275e-10	-1.51473
55185144	chr19:55185144:G:A	2.09301e-06	-0.73421	-1.53807	1.03437e-05	-1.05464	-1.53832	2.46795e-05	-1.0581	-1.53478
55185168	chr19:55185168:T:A	4.55223e-06	-1.30275e-10	-1.49527	3.11194e-05	-1.30275e-10	-1.49151	7.27572e-05	-1.30275e-10	-1.51173
55185310	chr19:55185310:G:A	4.49001e-06	-1.30275e-10	-1.50903	3.06763e-05	-1.30275e-10	-1.50585	7.19961e-05	-1.30275e-10	-1.52224
55185403	chr19:55185403:T:TC	4.58777e-06	-1.30275e-10	-1.48749	3.13733e-05	-1.30275e-10	-1.48338	7.32085e-05	-1.30275e-10	-1.50554
55185417	chr19:55185417:C:T	4.63993e-06	-1.30275e-10	-1.47619	3.17412e-05	-1.30275e-10	-1.47172	7.38806e-05	-1.30275e-10	-1.49641
55185741	chr19:55185741:T:TG	5.13924e-06	-1.30275e-10	-1.37398	4.30047e-05	-1.30275e-10	-1.16803	8.54829e-05	-1.30275e-10	-1.35054
55185780	chr19:55185780:T:C	4.57325e-06	-1.30275e-10	-1.49066	3.12693e-05	-1.30275e-10	-1.4867	7.30203e-05	-1.30275e-10	-1.50812
55185868	chr19:55185868:G:A	0.00274101	6.44335	-1.53815	2.13848e-05	-0.342349	-1.52431	5.13753e-05	-0.330579	-1.52912
55185911	chr19:55185911:C:T	0.00136118	4.26821	-0.0629888	0.00153416	2.43084	-0.0244374	0.00426701	2.52487	0.0349433
55186000	chr19:55186000:G:A	4.80402e-06	-1.30275e-10	-1.44143	3.50005e-05	-1.30275e-10	-1.37398	7.86493e-05	-1.30275e-10	-1.43386
55186004	chr19:55186004:C:G	6.58959e-06	-1.30275e-10	-1.12539	5.05487e-05	-1.30275e-10	-1.0064	0.000119811	-1.30275e-10	-1.01294
55186112	chr19:55186112:C:T	4.85721e-06	-1.30275e-10	-1.43042	3.2948e-05	-1.30275e-10	-1.43441	7.98154e-05	-1.30275e-10	-1.41914
55186797	chr19:55186797:A:C	1.29719e-05	1.07808	-1.52617	5.77177e-06	-1.63802	-1.53834	1.38952e-05	-1.63712	-1.53019
55186815	chr19:55186815:T:C	5.63943e-06	-1.30275e-10	-1.2811	3.93296e-05	-1.30275e-10	-1.25736	8.8297e-05	-1.30275e-10	-1.31815
55186843	chr19:55186843:A:G	1.28328e-05	1.07944	-1.53832	5.83287e-06	-1.63701	-1.52882	1.3799e-05	-1.63605	-1.53821
55186913	chr19:55186913:C:T	0.000429324	4.28139	-1.23006	0.000490593	2.44448	-1.1782	0.00126394	2.53824	-1.1951
55187072	chr19:55187072:G:A	4.61546e-06	-1.30275e-10	-1.48147	3.16583e-05	-1.30275e-10	-1.47434	7.74304e-05	-1.30275e-10	-1.44948
55187491	chr19:55187491:G:A	2.34198e-05	1.67302	-1.53032	5.87032e-06	-1.62514	-1.5343	1.40982e-05	-1.62537	-1.52744
55187587	chr19:55187587:C:T	1.46418e-05	-0.327002	-5.17887e-10	6.45732e-05	-0.761539	-5.17887e-10	0.000153242	-0.766839	-5.17887e-10
55187709	chr19:55187709:T:C	1.87561e-05	1.43675	-1.51612	5.86441e-06	-1.62216	-1.53828	1.40585e-05	-1.62254	-1.53309
55187727	chr19:55187727:A:C	5.75837e-05	1.87883	-0.836475	8.67006e-06	-1.57571	-1.19375	2.25342e-05	-1.57622	-1.10761
55188117	chr19:55188117:A:G	1.01851e-05	-1.30275e-10	-0.689955	5.56889e-05	-1.30275e-10	-0.909557	0.00013201	-1.30275e-10	-0.915979
55188207	chr19:55188207:T:C	5.54404e-06	0.238185	-1.53635	5.82921e-06	-1.6359	-1.53056	1.38089e-05	-1.63522	-1.53832
55188374	chr19:55188374:G:A	1.25256e-05	-1.30275e-10	-0.48311	8.7235e-05	-1.30275e-10	-0.460734	0.000206424	-1.30275e-10	-0.468925
55188386	chr19:55188386:G:A	1.32514e-06	-1.58668	-1.14268	8.22919e-06	-1.60056	-1.22109	1.88193e-05	-1.59907	-1.2649
55188454	chr19:55188454:G:A	1.49168e-06	-1.52176	-1.08922	8.36251e-06	-1.63237	-1.17321	1.90576e-05	-1.63155	-1.21984
55188508	chr19:55188508:G:A	6.81596e-06	-1.30275e-10	-1.09162	3.98138e-05	-1.30275e-10	-1.24513	9.3476e-05	-1.30275e-10	-1.26115
55188808	chr19:55188808:A:G	5.98607e-06	0.303141	-1.52459	6.14464e-06	-1.63976	-1.474	1.41573e-05	-1.63933	-1.50929
55188862	chr19:55188862:G:A	9.37445e-06	-1.30275e-10	-0.772896	5.19005e-05	-1.30275e-10	-0.98001	0.000123001	-1.30275e-10	-0.986663
55188937	chr19:55188937:G:A	6.16207e-06	-1.30275e-10	-1.19247	4.24387e-05	-1.30275e-10	-1.18128	9.53221e-05	-1.30275e-10	-1.24159
55189004	chr19:55189004:G:A	0.000366345	3.91036	-1.01767	0.000481839	2.13902	-0.89075	0.00124833	2.23953	-0.908829
55189474	chr19:55189474:T:C	0.00430991	6.16578	-0.807995	5.45474e-05	-0.43164	-0.498628	0.000113911	-0.411196	-0.65224
55190302	chr19:55190302:G:A	4.97314e-06	-1.30275e-10	-1.40683	3.48435e-05	-1.30275e-10	-1.37847	8.07257e-05	-1.30275e-10	-1.4078
55190397	chr19:55190397:A:T	4.72203e-06	-1.45865	-5.17887e-10	2.88524e-05	-1.56715	-5.17887e-10	6.87435e-05	-1.56847	-5.17887e-10
55190757	chr19:55190757:G:A	0.00418793	3.81112	1.51796	0.00566302	2.03286	1.67952	0.0140354	2.13269	1.61779
55190775	chr19:55190775:G:A	9.5419e-06	-1.30275e-10	-0.755191	6.69105e-05	-1.30275e-10	-0.725983	0.00015198	-1.30275e-10	-0.775107
55190847	chr19:55190847:C:T	2.34092e-06	-1.51249	-0.647846	6.93957e-05	-0.10739	-0.582124	0.000181889	-0.0566512	-0.538808
55191185	chr19:55191185:G:A	7.71792e-05	2.46506	-1.12981	8.25891e-06	-1.47687	-1.34118	2.01658e-05	-1.47717	-1.3177
55191367	chr19:55191367:G:A	7.16633e-06	-1.30275e-10	-1.04149	4.84962e-05	-1.30275e-10	-1.04785	0.000118044	-1.30275e-10	-1.0278
55191542	chr19:55191542:C:A	0.000144435	2.16603	-0.204084	9.48231e-05	-0.313771	-0.063555	0.000203237	-0.285202	-0.199282
55191903	chr19:55191903:C:T	2.3928e-05	-1.30275e-10	0.164165	0.000161894	-1.30275e-10	0.157603	0.000403082	-1.30275e-10	0.200284
55192070	chr19:55192070:G:A	9.70269e-05	2.8217	-1.2576	5.3311e-05	0.108629	-1.06183	0.000121098	0.1423	-1.14456
55192257	chr19:55192257:C:T	5.14585e-06	-1.30275e-10	-1.37269	3.47596e-05	-1.30275e-10	-1.38088	8.3452e-05	-1.30275e-10	-1.37458
55192643	chr19:55192643:C:T	6.43523e-06	-1.30275e-10	-1.1491	4.43845e-05	-1.30275e-10	-1.13645	0.000111054	-1.30275e-10	-1.08884
55192701	chr19:55192701:G:A	6.97761e-06	-1.30275e-10	-1.06818	4.82395e-05	-1.30275e-10	-1.05316	0.000121168	-1.30275e-10	-1.00168
55192719	chr19:55192719:T:C	1.79703e-05	-1.30275e-10	-0.122165	0.00012241	-1.30275e-10	-0.121961	0.000300419	-1.30275e-10	-0.0936775
55192809	chr19:55192809:C:A	5.82614e-06	-1.30275e-10	-1.24853	4.15799e-05	-1.30275e-10	-1.20172	9.48375e-05	-1.30275e-10	-1.24669
55192812	chr19:55192812:A:T	2.82947e-06	-1.2127	-0.758101	1.31524e-05	-1.54783	-0.804905	3.30524e-05	-1.53907	-0.761698
55192902	chr19:55192902:A:G	0.000184614	2.7981	-0.590715	4.24977e-05	-0.762036	-0.417854	9.45588e-05	-0.745018	-0.504617
55192966	chr19:55192966:C:A	9.83214e-06	-1.30275e-10	-0.725228	5.40951e-05	-1.30275e-10	-0.938595	0.000128608	-1.30275e-10	-0.942087
55193090	chr19:55193090:A:G	1.43365e-06	-1.42181	-1.22884	5.18093e-05	0.192189	-1.17396	0.000130671	0.248367	-1.17454
55193377	chr19:55193377:G:GC	2.84402e-06	-0.968772	-0.996895	1.49094e-05	-1.11033	-1.11702	3.80602e-05	-1.09243	-1.06726
55193576	chr19:55193576:G:A	5.40481e-06	-1.3236	-5.17887e-10	5.1399e-05	-0.98972	-5.17887e-10	0.000123757	-0.980538	-5.17887e-10
55193822	chr19:55193822:C:T	2.49272e-05	1.71593	-1.51085	1.00994e-05	-1.22307	-1.3938	2.3518e-05	-1.21161	-1.42948
55193913	chr19:55193913:A:G	6.64745e-05	0.296087	0.889847	0.000204065	-0.414558	0.803658	0.000572623	-0.365792	0.917163
55193918	chr19:55193918:G:A	1.10385e-05	-1.30275e-10	-0.609499	5.25066e-05	-1.30275e-10	-0.9684	0.00012873	-1.30275e-10	-0.941136
55194082	chr19:55194082:A:G	1.25064e-06	-1.52065	-1.26658	3.72891e-05	-0.102487	-1.20815	9.42281e-05	-0.0514406	-1.2017
55195107	chr19:55195107:C:T	4.49981e-06	-1.30275e-10	-1.50685	3.01072e-05	-1.30275e-10	-1.52458	7.28724e-05	-1.30275e-10	-1.51015
55195129	chr19:55195129:A:G	4.46821e-05	2.32588	-1.53719	6.82589e-05	0.816833	-1.52286	0.000163691	0.836852	-1.53773
55195388	chr19:55195388:G:C	5.70673e-06	-1.30275e-10	-1.26924	4.03175e-05	-1.30275e-10	-1.23255	9.14744e-05	-1.30275e-10	-1.2828
55195628	chr19:55195628:A:G	6.41216e-06	-1.30275e-10	-1.15269	4.42211e-05	-1.30275e-10	-1.14014	0.000103619	-1.30275e-10	-1.15814
55195768	chr19:55195768:A:G	7.87795e-06	-1.30275e-10	-0.946817	5.67979e-05	-1.30275e-10	-0.88984	0.000129513	-1.30275e-10	-0.935077
55196258	chr19:55196258:C:T	7.49948e-06	-0.996051	-5.17887e-10	4.07402e-05	-1.22212	-5.17887e-10	9.74051e-05	-1.21998	-5.17887e-10
55196313	chr19:55196313:G:A	4.59244e-06	-1.30275e-10	-1.48647	3.11325e-05	-1.30275e-10	-1.49109	7.30523e-05	-1.30275e-10	-1.50768
55196515	chr19:55196515:C:T	4.64356e-06	-1.30275e-10	-1.4754	3.35944e-05	-1.30275e-10	-1.41498	7.93307e-05	-1.30275e-10	-1.42523
55196794	chr19:55196794:T:C	8.25035e-06	-1.30275e-10	-0.900629	5.0394e-05	-1.30275e-10	-1.00947	0.00011949	-1.30275e-10	-1.01562
55196843	chr19:55196843:C:A	9.38472e-06	-0.771802	-5.17887e-10	2.72972e-05	-1.62255	-5.17887e-10	6.52274e-05	-1.62098	-5.17887e-10
55197082	chr19:55197082:A:C	4.43136e-06	-1.30275e-10	-1.52218	3.0293e-05	-1.30275e-10	-1.51842	7.17687e-05	-1.30275e-10	-1.52541
55197189	chr19:55197189:A:G	9.57684e-07	-1.61572	-1.4384	1.39315e-05	-0.775186	-1.52	3.48725e-05	-0.746695	-1.50046
55197205	chr19:55197205:G:A	0.000216253	-0.169267	2.53483	0.000650573	-0.938532	2.48705	0.00174274	-0.902282	2.56664
55197478	chr19:55197478:C:G	1.2844e-05	-1.30275e-10	-0.458008	7.57717e-05	-1.30275e-10	-0.601614	0.000180631	-1.30275e-10	-0.602399
55197857	chr19:55197857:C:T	1.81571e-06	-1.28581	-1.12859	1.13973e-05	-1.44184	-1.05413	2.2259e-05	-1.44059	-1.25552
55198224	chr19:55198224:A:G	5.33233e-06	-1.30275e-10	-1.3371	3.70262e-05	-1.30275e-10	-1.31771	9.03304e-05	-1.30275e-10	-1.29538
55198560	chr19:55198560:C:T	1.94833e-06	-0.934051	-1.40986	7.36265e-06	-1.60931	-1.32361	1.6961e-05	-1.6086	-1.35935
55198653	chr19:55198653:A:G	5.71289e-06	-1.30275e-10	-1.26816	3.9138e-05	-1.30275e-10	-1.26224	8.95213e-05	-1.30275e-10	-1.30438
55198706	chr19:55198706:G:A	2.7585e-05	1.66999	-1.36361	4.71421e-05	0.331253	-1.40743	0.000118728	0.33579	-1.35781
55198980	chr19:55198980:C:T	0.0001147	-1.30275e-10	1.73144	0.000707865	-1.30275e-10	1.63291	0.00202283	-1.30275e-10	1.8134
55199801	chr19:55199801:GAA:G	1.22522e-05	-1.30275e-10	-0.505179	7.05776e-05	-1.30275e-10	-0.672626	0.000199183	-1.30275e-10	-0.504632
55199808	chr19:55199808:GGAAA:G	8.05105e-06	-1.30275e-10	-0.925082	4.88285e-05	-1.30275e-10	-1.04102	0.000131759	-1.30275e-10	-0.917885
55200175	chr19:55200175:G:A	3.35614e-06	-0.493683	-1.30641	2.28018e-05	-0.52999	-1.27251	5.48677e-05	-0.543106	-1.25083
55200368	chr19:55200368:T:C	4.66945e-06	-1.30275e-10	-1.46984	3.1565e-05	-1.30275e-10	-1.47729	7.6364e-05	-1.30275e-10	-1.46335
55200758	chr19:55200758:C:T	5.05642e-06	-1.30275e-10	-1.39023	3.51762e-05	-1.30275e-10	-1.36897	8.27697e-05	-1.30275e-10	-1.38279
55200856	chr19:55200856:T:C	4.78179e-06	-0.433551	-1.01252	1.01024e-05	-1.48631	-1.13025	2.9285e-05	-1.48426	-0.937521
55201173	chr19:55201173:G:C	0.000105115	1.68417	-0.0399999	0.000115797	-0.0636219	-0.113877	0.000309316	-0.038823	-0.0256712
55201560	chr19:55201560:T:C	4.58509e-06	-1.30275e-10	-1.48808	3.13614e-05	-1.30275e-10	-1.48376	7.60204e-05	-1.30275e-10	-1.46785
55202017	chr19:55202017:A:G	3.23052e-06	-0.477719	-1.36052	2.15326e-05	-0.522055	-1.33772	5.09906e-05	-0.534612	-1.3326
55202167	chr19:55202167:G:A	2.53752e-06	-1.54099	-0.538704	1.54793e-05	-1.34762	-0.842214	4.26247e-05	-1.34373	-0.702688
55202246	chr19:55202246:A:G	5.47222e-06	-0.841541	-0.469659	2.10222e-05	-1.17941	-0.704351	5.36688e-05	-1.17588	-0.640144
55202371	chr19:55202371:A:G	5.23661e-05	-1.30275e-10	0.947376	0.000301815	-1.30275e-10	0.780476	0.000835545	-1.30275e-10	0.929228
55202394	chr19:55202394:A:G	4.50139e-06	-1.30275e-10	-1.5065	3.07876e-05	-1.30275e-10	-1.50223	7.3364e-05	-1.30275e-10	-1.50342
55202458	chr19:55202458:T:C	4.36233e-06	-1.30275e-10	-1.53788	2.97376e-05	-1.30275e-10	-1.53693	7.0917e-05	-1.30275e-10	-1.53735
55202478	chr19:55202478:C:T	4.28003e-06	-1.55692	-5.17887e-10	3.45612e-05	-1.38661	-5.17887e-10	8.28496e-05	-1.38183	-5.17887e-10
55202517	chr19:55202517:G:A	5.63334e-06	-1.30275e-10	-1.28218	3.83177e-05	-1.30275e-10	-1.28343	9.13738e-05	-1.30275e-10	-1.2839
55202518	chr19:55202518:T:G	0.000123081	3.23807	-1.43611	0.000132391	1.42211	-1.46569	0.00031066	1.43352	-1.49368
55202778	chr19:55202778:C:T	6.66753e-06	-1.30275e-10	-1.11364	4.67133e-05	-1.30275e-10	-1.08531	0.0001093	-1.30275e-10	-1.10476
55203722	chr19:55203722:A:G	2.07182e-05	-1.30275e-10	0.0201261	0.000128218	-1.30275e-10	-0.0756034	0.000346112	-1.30275e-10	0.0479062
55203917	chr19:55203917:T:C	4.36855e-06	-1.30275e-10	-1.53645	2.96969e-05	-1.30275e-10	-1.5383	7.09477e-05	-1.30275e-10	-1.53691
55203941	chr19:55203941:C:T	8.55047e-07	-1.63467	-1.53281	6.14337e-06	-1.57949	-1.53447	1.45861e-05	-1.58239	-1.5364
55203991	chr19:55203991:A:G	0.000131474	1.86793	-5.17887e-10	0.00257849	2.92562	-5.17887e-10	0.0069125	3.04223	-5.17887e-10
55204096	chr19:55204096:T:C	0.000109793	3.20857	-1.52086	0.000147651	1.59916	-1.53365	0.000356224	1.60735	-1.53064
55204200	chr19:55204200:G:A	1.98532e-06	-0.872773	-1.45233	6.83001e-06	-1.63842	-1.3696	1.49331e-05	-1.63701	-1.45827
55204796	chr19:55204796:A:C	4.37417e-06	-1.30275e-10	-1.53517	2.99646e-05	-1.30275e-10	-1.52932	7.11725e-05	-1.30275e-10	-1.53375
55205005	chr19:55205005:C:T	4.40034e-06	-1.30275e-10	-1.5292	2.98528e-05	-1.30275e-10	-1.53306	7.16984e-05	-1.30275e-10	-1.52639
55205129	chr19:55205129:G:A	5.02942e-06	-1.30275e-10	-1.39558	3.51686e-05	-1.30275e-10	-1.36918	8.3203e-05	-1.30275e-10	-1.37757
55205183	chr19:55205183:T:C	7.1985e-06	-0.516163	-0.520848	3.0066e-05	-0.959087	-0.566856	7.66589e-05	-0.936876	-0.522615
55205275	chr19:55205275:C:A	6.59698e-06	-1.30275e-10	-1.12427	0.000248464	-1.30275e-10	0.585958	0.000108248	-1.30275e-10	-1.11443
55205374	chr19:55205374:C:T	6.03024e-06	-1.30275e-10	-1.2141	3.7502e-05	-1.30275e-10	-1.30494	9.51996e-05	-1.30275e-10	-1.24288
55205432	chr19:55205432:A:G	1.99588e-06	-0.921973	-1.39783	5.45261e-05	0.549802	-1.48046	0.000147927	0.58193	-1.38407
55205733	chr19:55205733:CG:C	5.14804e-06	-1.30275e-10	-1.37227	3.60996e-05	-1.30275e-10	-1.34306	8.45235e-05	-1.30275e-10	-1.36183
55205788	chr19:55205788:G:T	9.62843e-07	-1.53455	-1.5142	2.01921e-05	-0.388409	-1.53564	5.02683e-05	-0.370551	-1.51093
55206382	chr19:55206382:G:A	4.46374e-06	-1.30275e-10	-1.5149	3.06381e-05	-1.30275e-10	-1.5071	7.24039e-05	-1.30275e-10	-1.5166
55206422	chr19:55206422:C:T	8.18927e-06	-0.90806	-5.17887e-10	4.53824e-05	-1.11421	-5.17887e-10	0.000108193	-1.11494	-5.17887e-10
55206455	chr19:55206455:A:G	2.07343e-05	1.54212	-1.52122	0.000349618	2.45831	-1.5308	0.000993389	2.6248	-1.52254
55206486	chr19:55206486:C:CT	6.65837e-06	-0.0411644	-1.07385	1.24443e-05	-1.21845	-1.18963	3.27444e-05	-1.20935	-1.10078
55206595	chr19:55206595:A:G	9.85156e-06	-1.30275e-10	-0.723255	7.36786e-05	-1.30275e-10	-0.629626	0.000165827	-1.30275e-10	-0.687909
55207327	chr19:55207327:T:C	0.000189811	2.78414	-0.548997	0.002769	3.48729	-0.490385	0.00753777	3.66109	-0.532264
55207438	chr19:55207438:T:C	9.14921e-05	2.64911	-1.14374	0.00180836	3.67915	-1.10831	0.00509938	3.87119	-1.13317
55207517	chr19:55207517:G:A	5.38008e-06	-1.30275e-10	-1.32818	3.76711e-05	-1.30275e-10	-1.30044	8.73004e-05	-1.30275e-10	-1.3295
55209138	chr19:55209138:A:G	4.901e-06	-1.30275e-10	-1.42144	3.28156e-05	-1.30275e-10	-1.43844	7.98808e-05	-1.30275e-10	-1.41832
55209540	chr19:55209540:G:C	4.88946e-06	0.0901752	-1.51398	1.34565e-05	-0.962012	-1.36786	2.83988e-05	-0.936407	-1.5161
55209655	chr19:55209655:C:T	5.3443e-06	-1.30275e-10	-1.33485	3.51994e-05	-1.30275e-10	-1.36831	8.68969e-05	-1.30275e-10	-1.33413
55209806	chr19:55209806:C:T	4.36328e-06	-1.30275e-10	-1.53766	2.96953e-05	-1.30275e-10	-1.53835	7.08782e-05	-1.30275e-10	-1.53789
55210599	chr19:55210599:AAG:A	3.44086e-05	-1.30275e-10	0.527423	0.000237918	-1.30275e-10	0.542588	0.000579587	-1.30275e-10	0.563459
55211028	chr19:55211028:C:T	7.46781e-05	1.67909	-0.376792	0.00137775	2.61196	-0.313095	0.00375497	2.78405	-0.35207
55211406	chr19:55211406:C:T	4.416e-06	-1.30275e-10	-1.52565	3.0223e-05	-1.30275e-10	-1.52074	7.16263e-05	-1.30275e-10	-1.52739
55211473	chr19:55211473:A:G	1.07878e-06	-1.56627	-1.36878	1.70026e-05	-0.66521	-1.43076	4.36911e-05	-0.642976	-1.37874
55211495	chr19:55211495:C:T	6.55638e-06	-1.30275e-10	-1.13045	4.81215e-05	-1.30275e-10	-1.05561	0.000108836	-1.30275e-10	-1.10901
55211554	chr19:55211554:C:T	7.1128e-05	2.02632	-0.772725	0.00134948	2.9788	-0.700664	0.00363354	3.1562	-0.757099
55211570	chr19:55211570:T:G	2.71382e-05	0.290057	-5.17887e-10	0.000113485	-0.197666	-5.17887e-10	0.00027233	-0.191842	-5.17887e-10
55211836	chr19:55211836:C:A	6.44615e-05	1.70619	-0.551005	0.00120516	2.6503	-0.48527	0.00328168	2.82288	-0.525624
55211844	chr19:55211844:G:A	6.18513e-06	-1.30275e-10	-1.18874	4.08538e-05	-1.30275e-10	-1.21934	9.65291e-05	-1.30275e-10	-1.22901
55211936	chr19:55211936:G:A	5.22291e-06	-1.30275e-10	-1.35783	3.54437e-05	-1.30275e-10	-1.36139	8.30508e-05	-1.30275e-10	-1.3794
55212204	chr19:55212204:A:T	4.43556e-06	-1.30275e-10	-1.52123	2.99566e-05	-1.30275e-10	-1.52959	7.2137e-05	-1.30275e-10	-1.52029
55212622	chr19:55212622:TC:T	3.10194e-05	-1.30275e-10	0.423728	0.000213916	-1.30275e-10	0.436246	0.000522808	-1.30275e-10	0.460358
55212628	chr19:55212628:C:G	3.68168e-05	-1.30275e-10	0.595071	0.000254874	-1.30275e-10	0.61143	0.000621121	-1.30275e-10	0.632669
55213030	chr19:55213030:A:G	1.05372e-06	-1.42022	-1.53834	7.39705e-06	-1.40307	-1.52519	1.74145e-05	-1.40332	-1.53824
55213074	chr19:55213074:C:T	4.17508e-05	0.720834	-5.17887e-10	9.28344e-05	-0.398522	-5.17887e-10	0.000225176	-0.381975	-5.17887e-10
55213075	chr19:55213075:G:A	1.55006e-06	-1.38529	-1.1873	1.22969e-05	-1.34252	-1.07748	2.58856e-05	-1.34208	-1.20309
55213143	chr19:55213143:CTG:C	6.03668e-06	-1.30275e-10	-1.21303	3.99285e-05	-1.30275e-10	-1.24225	9.44178e-05	-1.30275e-10	-1.25113
55213207	chr19:55213207:C:T	4.38441e-06	-1.30275e-10	-1.53283	2.97956e-05	-1.30275e-10	-1.53498	7.10583e-05	-1.30275e-10	-1.53536
55213215	chr19:55213215:C:T	4.6902e-06	-1.46541	-5.17887e-10	3.31456e-05	-1.42843	-5.17887e-10	7.84316e-05	-1.43663	-5.17887e-10
55213422	chr19:55213422:G:C	5.86664e-06	-1.30275e-10	-1.2416	3.90699e-05	-1.30275e-10	-1.26399	9.21418e-05	-1.30275e-10	-1.27553
55213719	chr19:55213719:T:C	1.73682e-05	1.02014	-1.17638	0.000275933	1.84462	-1.1538	0.00075652	1.99759	-1.16772
55214135	chr19:55214135:T:C	4.76784e-06	-1.44899	-5.17887e-10	3.65266e-05	-1.3313	-5.17887e-10	8.6761e-05	-1.3357	-5.17887e-10
55214649	chr19:55214649:C:T	4.61483e-06	-1.30275e-10	-1.48161	3.06805e-05	-1.30275e-10	-1.50571	7.55159e-05	-1.30275e-10	-1.47451
55214661	chr19:55214661:G:A	1.84586e-05	-1.30275e-10	-0.0953523	0.000132893	-1.30275e-10	-0.0397973	0.000318881	-1.30275e-10	-0.0340372
55215098	chr19:55215098:A:G	6.09395e-06	-1.30275e-10	-1.20359	4.1413e-05	-1.30275e-10	-1.20574	9.60232e-05	-1.30275e-10	-1.23427
55215154	chr19:55215154:T:C	8.3489e-06	-1.30275e-10	-0.888754	5.9717e-05	-1.30275e-10	-0.839722	0.000131191	-1.30275e-10	-0.922202
55215173	chr19:55215173:G:C	4.82188e-06	-1.30275e-10	-1.43772	3.19122e-05	-1.30275e-10	-1.46635	7.88898e-05	-1.30275e-10	-1.4308
55215247	chr19:55215247:T:C	3.4191e-06	-1.07568	-0.705825	4.47106e-05	-1.01774	-0.111389	6.17393e-05	-1.01108	-0.664861
55215821	chr19:55215821:A:C	1.49203e-05	1.16869	-1.47685	0.000178524	1.51019	-1.25481	0.000355243	1.53073	-1.45679
55215901	chr19:55215901:G:T	1.52526e-06	-1.58583	-1.00288	9.60073e-06	-1.59806	-1.06944	2.39803e-05	-1.5968	-1.02483
55216143	chr19:55216143:G:A	5.8766e-06	-1.30275e-10	-1.23991	4.06901e-05	-1.30275e-10	-1.22335	9.43016e-05	-1.30275e-10	-1.25236
55216278	chr19:55216278:C:G	5.71202e-06	-1.30275e-10	-1.26831	4.11455e-05	-1.30275e-10	-1.21222	9.5022e-05	-1.30275e-10	-1.24475
55216462	chr19:55216462:G:A	2.65584e-05	-1.30275e-10	0.268461	0.00051492	-1.30275e-10	1.31467	0.000484941	-1.30275e-10	0.385171
55216712	chr19:55216712:G:A	4.90057e-06	-1.42153	-5.17887e-10	2.84425e-05	-1.58145	-5.17887e-10	6.73953e-05	-1.58828	-5.17887e-10
55217283	chr19:55217283:A:G	1.2108e-06	-1.62293	-1.19668	9.43613e-06	-1.38948	-1.29531	2.41081e-05	-1.42025	-1.19606
55217382	chr19:55217382:A:G	6.75157e-06	-1.10111	-5.17887e-10	3.12523e-05	-1.48725	-5.17887e-10	7.49348e-05	-1.48224	-5.17887e-10
55217617	chr19:55217617:C:T	3.18078e-06	-0.952422	-0.901338	1.21273e-05	-1.37343	-1.06045	3.63562e-05	-1.34162	-0.863873
55217675	chr19:55217675:T:C	1.17635e-06	-1.33955	-1.50892	6.82533e-06	-1.47037	-1.53833	1.66119e-05	-1.48283	-1.50591
55217875	chr19:55217875:G:A	1.01334e-06	-1.63081	-1.36681	7.04751e-06	-1.63589	-1.34077	1.63147e-05	-1.63879	-1.368
55217930	chr19:55217930:C:T	6.95588e-06	-0.789397	-0.2819	4.1136e-05	-0.654763	-0.557691	0.000134892	-0.612836	-0.281546
55218086	chr19:55218086:G:T	1.00261e-06	-1.48156	-1.52671	6.40474e-06	-1.55596	-1.51635	1.49671e-05	-1.56157	-1.53143
55218209	chr19:55218209:G:A	2.02942e-06	-1.16757	-1.13556	1.32739e-05	-1.06165	-1.28189	3.88497e-05	-1.02839	-1.11077
55218658	chr19:55218658:A:C	1.52502e-06	-1.38972	-1.19916	1.28856e-05	-1.02251	-1.35073	3.61021e-05	-0.99917	-1.21333
55219023	chr19:55219023:A:G	2.18765e-06	-1.0665	-1.16156	1.43006e-05	-0.913356	-1.35568	4.47185e-05	-0.878223	-1.12025
55219659	chr19:55219659:C:T	4.38023e-06	-1.30275e-10	-1.53378	2.9726e-05	-1.30275e-10	-1.53732	7.15116e-05	-1.30275e-10	-1.529
55219816	chr19:55219816:G:A	4.51623e-06	-0.716418	-0.786789	2.79586e-05	-0.529685	-1.06893	9.79011e-05	-0.486523	-0.728376
55220346	chr19:55220346:C:T	2.09954e-06	-1.58063	-0.688534	7.73839e-06	-1.64035	-1.24279	3.36301e-05	-1.64079	-0.642649
55220549	chr19:55220549:C:G	3.01009e-05	-1.30275e-10	0.39367	0.000234162	-1.30275e-10	0.526672	0.000519321	-1.30275e-10	0.453666
55220682	chr19:55220682:A:G	4.82143e-06	-1.43781	-5.17887e-10	3.62434e-05	-1.33908	-5.17887e-10	8.72794e-05	-1.32974	-5.17887e-10
55220699	chr19:55220699:C:T	1.1392e-05	-1.30275e-10	-0.577972	0.0238599	-1.30275e-10	5.15061	0.000186282	-1.30275e-10	-0.571594
55221132	chr19:55221132:G:A	3.2027e-06	-1.56647	-0.28042	9.96014e-06	-1.6421	-0.988651	5.10556e-05	-1.64225	-0.223694
55222265	chr19:55222265:G:A	3.06431e-06	-1.37259	-0.518472	8.23319e-06	-1.59175	-1.22942	4.3567e-05	-1.58936	-0.435193
55222312	chr19:55222312:C:A	4.15781e-06	-1.5859	-5.17887e-10	2.90846e-05	-1.55913	-5.17887e-10	6.9243e-05	-1.56123	-5.17887e-10
55222398	chr19:55222398:C:T	1.9743e-05	-1.30275e-10	-0.0280851	0.000129433	-1.30275e-10	-0.0661748	0.000321261	-1.30275e-10	-0.0266034
55222442	chr19:55222442:C:T	2.16465e-06	-1.3962	-0.842419	6.97623e-06	-1.60132	-1.38551	3.07236e-05	-1.59922	-0.774606
55222608	chr19:55222608:A:G	4.43335e-06	-1.52173	-5.17887e-10	3.07724e-05	-1.50272	-5.17887e-10	7.38923e-05	-1.49625	-5.17887e-10
55223281	chr19:55223281:C:T	6.81991e-06	-1.09104	-5.17887e-10	3.87861e-05	-1.27128	-5.17887e-10	9.44037e-05	-1.25128	-5.17887e-10
55223664	chr19:55223664:A:G	2.93004e-06	-0.571938	-1.36393	1.35405e-05	-0.855986	-1.46767	3.94932e-05	-0.775063	-1.34766
55224031	chr19:55224031:C:T	2.34122e-06	-1.30003	-0.860185	7.25774e-06	-1.55861	-1.38866	3.14897e-05	-1.55555	-0.793648
55224122	chr19:55224122:C:T	2.9263e-06	-1.30891	-0.628232	8.08143e-06	-1.5627	-1.27708	3.99535e-05	-1.55972	-0.551422
55224409	chr19:55224409:G:T	4.46484e-06	-1.30275e-10	-1.51465	3.08046e-05	-1.30275e-10	-1.50168	7.21388e-05	-1.30275e-10	-1.52026
55224568	chr19:55224568:G:A	4.23041e-06	-1.56859	-5.17887e-10	2.97634e-05	-1.53606	-5.17887e-10	7.08227e-05	-1.53868	-5.17887e-10
55225277	chr19:55225277:CTCAGAAGT:TTCAGAAGT	4.39779e-06	-1.52978	-5.17887e-10	3.13955e-05	-1.48268	-5.17887e-10	7.46867e-05	-1.48555	-5.17887e-10
55225381	chr19:55225381:G:A	1.31308e-06	-1.56637	-1.17213	9.02586e-06	-1.52741	-1.20183	2.31966e-05	-1.52991	-1.12494
55225906	chr19:55225906:G:A	6.19465e-06	-1.30275e-10	-1.1872	4.71343e-05	-1.30275e-10	-1.07634	0.000100255	-1.30275e-10	-1.19114
55225989	chr19:55225989:C:G	6.57377e-06	-1.30275e-10	-1.1278	4.6072e-05	-1.30275e-10	-1.09913	0.00010386	-1.30275e-10	-1.15581
55226390	chr19:55226390:G:A	4.46088e-06	-1.30275e-10	-1.51554	3.04218e-05	-1.30275e-10	-1.51418	7.21277e-05	-1.30275e-10	-1.52042
55226448	chr19:55226448:G:A	1.65098e-06	-1.01171	-1.4978	1.29126e-05	-0.943698	-1.42744	3.1261e-05	-0.856482	-1.5
55226779	chr19:55226779:C:G	2.92036e-06	-0.537802	-1.40138	1.89079e-05	-0.650594	-1.33916	4.4005e-05	-0.618704	-1.39585
55226803	chr19:55226803:T:C	4.70663e-06	-1.30275e-10	-1.46191	3.17103e-05	-1.30275e-10	-1.4727	7.65646e-05	-1.30275e-10	-1.46072
55226813	chr19:55226813:G:A	1.89731e-06	-1.5575	-0.812948	7.31356e-06	-1.63642	-1.30319	3.05333e-05	-1.63767	-0.742366
55226838	chr19:55226838:A:G	4.59455e-06	-1.30275e-10	-1.48601	3.02952e-05	-1.30275e-10	-1.51835	7.49675e-05	-1.30275e-10	-1.4818
55227038	chr19:55227038:C:T	1.31207e-05	-1.30275e-10	-0.43669	8.47397e-05	-1.30275e-10	-0.489755	0.000227383	-1.30275e-10	-0.372221
55227057	chr19:55227057:G:A	2.65205e-06	-0.639368	-1.39618	1.25447e-05	-0.889861	-1.51018	3.73323e-05	-0.810517	-1.36848
55227151	chr19:55227151:G:A	6.18418e-06	-1.30275e-10	-1.18889	4.11009e-05	-1.30275e-10	-1.21331	0.000100701	-1.30275e-10	-1.1867
55227266	chr19:55227266:T:C	6.70733e-06	-0.424667	-0.683016	4.30084e-05	-0.552238	-0.615706	0.000100959	-0.519406	-0.66474
55227378	chr19:55227378:G:A	1.58344e-06	-1.61984	-0.931449	6.56592e-06	-1.63419	-1.41326	2.71526e-05	-1.63292	-0.864465
55227496	chr19:55227496:G:A	4.36026e-06	-1.30275e-10	-1.53835	2.97025e-05	-1.30275e-10	-1.53811	7.08477e-05	-1.30275e-10	-1.53832
55227680	chr19:55227680:G:A	3.94442e-06	-1.63858	-5.17887e-10	2.73632e-05	-1.62014	-5.17887e-10	6.50728e-05	-1.62335	-5.17887e-10
55227856	chr19:55227856:G:A	5.88316e-06	-1.30275e-10	-1.23879	4.41723e-05	-1.30275e-10	-1.14124	9.51807e-05	-1.30275e-10	-1.24308
55227972	chr19:55227972:A:G	5.64382e-05	0.144707	0.877555	0.00104303	0.164325	1.85622	0.000997239	0.226968	0.879166
55228147	chr19:55228147:T:C	1.73702e-06	-0.922621	-1.53609	9.19904e-06	-1.18158	-1.52866	2.32838e-05	-1.11536	-1.53574
55228321	chr19:55228321:G:A	1.39328e-06	-1.1479	-1.53132	1.00732e-05	-1.08425	-1.53521	2.60944e-05	-1.00519	-1.53194
55228995	chr19:55228995:A:C	1.71804e-05	-1.30275e-10	-0.167113	0.000105686	-1.30275e-10	-0.268871	0.000309565	-1.30275e-10	-0.0636877
55229837	chr19:55229837:G:A	3.55435e-06	-1.56803	-0.174686	9.89911e-06	-1.61681	-1.02008	6.0179e-05	-1.61923	-0.082305
55230304	chr19:55230304:A:G	4.56059e-06	-1.30275e-10	-1.49343	3.13749e-05	-1.30275e-10	-1.48333	7.42064e-05	-1.30275e-10	-1.49201
55231153	chr19:55231153:T:C	4.08543e-06	-0.292931	-1.31053	2.35321e-05	-0.427587	-1.34339	6.16256e-05	-0.374338	-1.30344
55231280	chr19:55231280:T:C	4.40926e-06	-1.30275e-10	-1.52718	3.00973e-05	-1.30275e-10	-1.5249	7.15595e-05	-1.30275e-10	-1.52833
55231298	chr19:55231298:T:C	4.3799e-06	-1.30275e-10	-1.53386	2.9787e-05	-1.30275e-10	-1.53527	7.12343e-05	-1.30275e-10	-1.53288
55231451	chr19:55231451:G:A	4.70067e-06	-1.30275e-10	-1.46318	3.22224e-05	-1.30275e-10	-1.45668	7.49746e-05	-1.30275e-10	-1.48171
55231542	chr19:55231542:G:A	4.70287e-06	-1.30275e-10	-1.46271	3.15432e-05	-1.30275e-10	-1.47798	7.70661e-05	-1.30275e-10	-1.45419
55231609	chr19:55231609:G:A	4.54202e-06	-1.30275e-10	-1.49751	3.07088e-05	-1.30275e-10	-1.50479	7.37433e-05	-1.30275e-10	-1.49827
55231785	chr19:55231785:T:C	1.11511e-05	-0.562755	-0.0365952	5.47631e-05	-0.115164	-0.811159	0.000297253	-0.132149	0.0278755
55231793	chr19:55231793:G:A	4.36246e-06	-1.30275e-10	-1.53785	2.97352e-05	-1.30275e-10	-1.53701	7.08457e-05	-1.30275e-10	-1.53835
55232126	chr19:55232126:G:A	5.4038e-06	-1.30275e-10	-1.32378	3.58274e-05	-1.30275e-10	-1.35063	9.08073e-05	-1.30275e-10	-1.29012
55232280	chr19:55232280:C:T	6.73543e-06	-1.30275e-10	-1.1035	4.45265e-05	-1.30275e-10	-1.13325	0.000115439	-1.30275e-10	-1.05012
55232616	chr19:55232616:CA:C	6.64397e-06	0.10638	-1.22355	5.31071e-05	0.0927738	-1.0498	0.000123085	0.242337	-1.22832
55232975	chr19:55232975:T:C	2.09563e-06	-1.51559	-0.755442	1.0855e-05	-1.19185	-1.35287	4.87298e-05	-1.20076	-0.711807
55233167	chr19:55233167:T:C	3.56774e-05	-1.30275e-10	0.563633	0.000209936	-1.30275e-10	0.417463	0.000647284	-1.30275e-10	0.673929
55233383	chr19:55233383:G:T	4.36881e-06	-1.30275e-10	-1.53639	2.97338e-05	-1.30275e-10	-1.53705	7.12908e-05	-1.30275e-10	-1.53209
55234102	chr19:55234102:A:G	3.20627e-06	-0.3086	-1.53718	2.42205e-05	-0.278968	-1.46317	6.16503e-05	-0.142365	-1.53501
55234758	chr19:55234758:T:C	8.97368e-06	-1.30275e-10	-0.816588	5.54245e-05	-1.30275e-10	-0.914317	0.000149104	-1.30275e-10	-0.794214
55234874	chr19:55234874:G:C	3.71473e-06	-1.64069	-0.0578852	0.000251016	-1.63743	2.23361	6.03631e-05	-1.63563	-0.0628519
55235186	chr19:55235186:C:T	3.11762e-06	-0.586042	-1.28777	1.93508e-05	-0.749965	-1.21664	4.3872e-05	-0.719216	-1.29836
55235201	chr19:55235201:G:T	2.17766e-05	-1.30275e-10	0.0699497	0.000118235	-1.30275e-10	-0.156668	0.00034992	-1.30275e-10	0.0588473
55235409	chr19:55235409:G:A	5.95421e-06	-1.62015	0.39336	6.73526e-05	-1.6323	0.912903	9.77575e-05	-1.62812	0.411749
55235587	chr19:55235587:T:C	5.38112e-06	-0.798886	-0.529101	2.20028e-05	-0.904514	-0.933654	9.22939e-05	-0.804985	-0.468893
55235648	chr19:55235648:C:A	2.12922e-05	-0.0789477	0.126404	0.00010246	-0.303514	0.0036451	0.00029933	-0.265709	0.168399
55235668	chr19:55235668:G:A	2.09163e-05	0.0296459	-5.17887e-10	0.000110034	-0.228553	-5.17887e-10	0.000260528	-0.236146	-5.17887e-10
55235754	chr19:55235754:G:A	2.30504e-05	-1.30275e-10	0.126799	0.00018805	-1.30275e-10	0.307369	0.000396841	-1.30275e-10	0.184679
55235761	chr19:55235761:G:A	4.36962e-06	-1.30275e-10	-1.53621	2.97168e-05	-1.30275e-10	-1.53763	7.10387e-05	-1.30275e-10	-1.53563
55236130	chr19:55236130:G:A	4.36354e-06	-1.30275e-10	-1.5376	2.9697e-05	-1.30275e-10	-1.53829	7.09238e-05	-1.30275e-10	-1.53725
55236224	chr19:55236224:G:A	4.39323e-06	-1.30275e-10	-1.53082	2.99024e-05	-1.30275e-10	-1.5314	7.15951e-05	-1.30275e-10	-1.52783
55236279	chr19:55236279:C:T	4.4439e-06	-1.30275e-10	-1.51935	3.12433e-05	-1.30275e-10	-1.48754	7.20827e-05	-1.30275e-10	-1.52104
55236451	chr19:55236451:G:A	8.99619e-05	-1.30275e-10	1.4885	0.000523238	-1.30275e-10	1.3307	0.0017163	-1.30275e-10	1.64907
55237206	chr19:55237206:G:T	0.000124724	-1.30275e-10	1.81522	0.000785879	-1.30275e-10	1.73746	0.00245923	-1.30275e-10	2.00875
55237432	chr19:55237432:G:A	5.14079e-06	-1.30275e-10	-1.37368	3.46108e-05	-1.30275e-10	-1.38517	8.38737e-05	-1.30275e-10	-1.36954
55237928	chr19:55237928:T:C	8.48645e-06	-1.30275e-10	-0.872414	5.78428e-05	-1.30275e-10	-0.87161	0.000132258	-1.30275e-10	-0.914102
55238218	chr19:55238218:C:A	7.08635e-05	-1.30275e-10	1.24987	0.000414771	-1.30275e-10	1.09839	0.0013444	-1.30275e-10	1.40484
55238290	chr19:55238290:A:G	7.20641e-06	-1.63962	0.603702	6.76058e-05	-1.59265	0.877008	0.000134212	-1.59586	0.696419
55239241	chr19:55239241:G:A	4.56524e-06	-1.30275e-10	-1.49241	3.25622e-05	-1.30275e-10	-1.44619	7.39984e-05	-1.30275e-10	-1.49481
55239262	chr19:55239262:C:T	4.60957e-06	-1.30275e-10	-1.48275	3.29785e-05	-1.30275e-10	-1.43348	7.4695e-05	-1.30275e-10	-1.48544
55239355	chr19:55239355:G:A	4.57592e-06	-1.30275e-10	-1.49008	3.26698e-05	-1.30275e-10	-1.44289	7.4167e-05	-1.30275e-10	-1.49254
55239533	chr19:55239533:G:A	9.43883e-05	-1.30275e-10	1.53653	0.000547455	-1.30275e-10	1.37594	0.00180224	-1.30275e-10	1.69793
55239536	chr19:55239536:T:C	1.17617e-05	-1.30275e-10	-0.546032	8.41563e-05	-1.30275e-10	-0.496663	0.000191022	-1.30275e-10	-0.54647
55239755	chr19:55239755:G:A	3.07988e-06	-0.66572	-1.22027	1.61891e-05	-0.799365	-1.34564	4.61873e-05	-0.774494	-1.19166
55239870	chr19:55239870:A:C	5.1061e-06	-1.30275e-10	-1.38045	3.75315e-05	-1.30275e-10	-1.30416	8.25274e-05	-1.30275e-10	-1.38573
55240188	chr19:55240188:T:C	8.64118e-07	-1.62012	-1.53681	5.83781e-06	-1.62879	-1.5362	1.39493e-05	-1.62756	-1.53587
55240423	chr19:55240423:G:A	1.81019e-05	-1.50478	1.38991	0.000167808	-1.46129	1.65477	0.000335917	-1.46119	1.4792
55240622	chr19:55240622:CACAT:C	1.10517e-05	-1.30275e-10	-0.608302	7.86366e-05	-1.30275e-10	-0.564501	0.000179623	-1.30275e-10	-0.607994
55240678	chr19:55240678:C:T	4.49147e-06	-0.427009	-1.0817	2.37596e-05	-0.635091	-1.12626	6.05549e-05	-0.602614	-1.09269
55241630	chr19:55241630:G:A	5.03003e-06	-1.30275e-10	-1.39546	3.28566e-05	-1.30275e-10	-1.43718	8.18462e-05	-1.30275e-10	-1.39402
55242065	chr19:55242065:G:A	4.26687e-06	-1.56001	-5.17887e-10	2.67619e-05	-1.64236	-5.17887e-10	6.38655e-05	-1.64208	-5.17887e-10
55244538	chr19:55244538:G:A	1.00237e-05	-1.30275e-10	-0.705932	8.14058e-05	-1.30275e-10	-0.529892	0.000161329	-1.30275e-10	-0.71541
55244552	chr19:55244552:C:T	4.51476e-06	-1.30275e-10	-1.50353	3.03437e-05	-1.30275e-10	-1.51675	7.41169e-05	-1.30275e-10	-1.49321
55244596	chr19:55244596:T:C	4.87441e-06	-1.30275e-10	-1.42689	3.5404e-05	-1.30275e-10	-1.36251	7.90553e-05	-1.30275e-10	-1.42871
55245612	chr19:55245612:A:G	1.02685e-06	-1.64041	-1.34398	2.06904e-05	-1.63156	-0.268115	1.64393e-05	-1.63878	-1.3604
55245624	chr19:55245624:A:G	4.66495e-06	-1.30275e-10	-1.47081	3.35906e-05	-1.30275e-10	-1.41509	7.55822e-05	-1.30275e-10	-1.47364
55245909	chr19:55245909:C:A	7.53993e-05	-1.30275e-10	1.31191	0.000441761	-1.30275e-10	1.16143	0.00144667	-1.30275e-10	1.47816
55246054	chr19:55246054:C:A	4.39271e-06	-1.30275e-10	-1.53094	2.98447e-05	-1.30275e-10	-1.53333	7.13962e-05	-1.30275e-10	-1.53061
55246545	chr19:55246545:G:A	4.56349e-06	-1.30275e-10	-1.4928	3.25167e-05	-1.30275e-10	-1.44758	7.39451e-05	-1.30275e-10	-1.49553
55247144	chr19:55247144:C:T	4.66871e-06	-1.30275e-10	-1.47	3.12641e-05	-1.30275e-10	-1.48687	7.56092e-05	-1.30275e-10	-1.47328
55247327	chr19:55247327:T:C	1.16163e-05	-1.30275e-10	-0.558471	8.30951e-05	-1.30275e-10	-0.509354	0.000188742	-1.30275e-10	-0.558476
55248280	chr19:55248280:C:T	4.66855e-06	-1.30275e-10	-1.47004	3.12487e-05	-1.30275e-10	-1.48736	7.55797e-05	-1.30275e-10	-1.47367
55248311	chr19:55248311:G:A	4.44465e-06	-1.30275e-10	-1.51918	3.1369e-05	-1.30275e-10	-1.48352	7.21326e-05	-1.30275e-10	-1.52035
55248589	chr19:55248589:T:C	5.46964e-06	-1.41148	0.0998128	5.89489e-05	-1.23263	0.379966	0.000117737	-1.23129	0.200889
55249050	chr19:55249050:C:T	4.97597e-06	-1.30275e-10	-1.40626	3.48423e-05	-1.30275e-10	-1.37851	7.98271e-05	-1.30275e-10	-1.41899
55249092	chr19:55249092:G:A	1.42943e-05	-0.00952607	-0.341494	0.000101054	0.201682	-0.515363	0.000322725	0.265851	-0.287907
55249107	chr19:55249107:C:T	3.7579e-05	-1.30275e-10	0.61556	0.00031517	-1.30275e-10	0.823774	0.000666495	-1.30275e-10	0.703176
55249317	chr19:55249317:C:A	8.71277e-07	-1.61553	-1.53315	6.01991e-06	-1.62172	-1.51254	1.40769e-05	-1.62034	-1.53398
55249483	chr19:55249483:C:T	8.82704e-07	-1.61065	-1.525	6.14718e-06	-1.61683	-1.49652	1.42572e-05	-1.6153	-1.52629
55249534	chr19:55249534:C:T	4.37322e-06	-1.30275e-10	-1.53539	2.98779e-05	-1.30275e-10	-1.53222	7.11176e-05	-1.30275e-10	-1.53452
55249607	chr19:55249607:C:T	4.75638e-06	-1.4514	-5.17887e-10	3.64205e-05	-1.33421	-5.17887e-10	8.78772e-05	-1.32292	-5.17887e-10
55250192	chr19:55250192:A:G	9.1494e-07	-1.60309	-1.49669	6.13181e-06	-1.58819	-1.52766	1.5066e-05	-1.5901	-1.49631
55250409	chr19:55250409:G:A	4.51309e-06	-1.30275e-10	-1.5039	3.00703e-05	-1.30275e-10	-1.5258	7.36158e-05	-1.30275e-10	-1.5
55250460	chr19:55250460:T:C	9.40669e-07	-1.5617	-1.51035	6.38536e-06	-1.5409	-1.53443	1.55652e-05	-1.54344	-1.51038
55250746	chr19:55250746:C:G	8.43868e-07	-1.64233	-1.53832	5.79283e-06	-1.64221	-1.53051	1.37125e-05	-1.64232	-1.53823
55250857	chr19:55250857:T:C	1.10787e-06	-1.37109	-1.53736	6.76395e-06	-1.47948	-1.53825	1.62813e-05	-1.47102	-1.53782
55250949	chr19:55250949:A:G	8.77514e-07	-1.61148	-1.53007	6.00704e-06	-1.59816	-1.53824	1.4425e-05	-1.59985	-1.53004
55250979	chr19:55250979:C:A	8.45451e-07	-1.64081	-1.53796	5.78081e-06	-1.64207	-1.53273	1.37252e-05	-1.64188	-1.53774
55251355	chr19:55251355:A:C	6.55373e-06	-1.30275e-10	-1.13085	4.34998e-05	-1.30275e-10	-1.15658	0.000112109	-1.30275e-10	-1.07939
55251413	chr19:55251413:G:A	4.40308e-06	-1.52858	-5.17887e-10	3.00073e-05	-1.5279	-5.17887e-10	7.16886e-05	-1.52652	-5.17887e-10
55252112	chr19:55252112:G:A	9.73204e-06	-1.30275e-10	-0.735461	6.62675e-05	-1.30275e-10	-0.735639	0.000151231	-1.30275e-10	-0.780051
55252117	chr19:55252117:T:C	1.12805e-06	-1.35841	-1.53198	8.38657e-06	-1.28008	-1.52263	2.02116e-05	-1.26332	-1.52928
55252123	chr19:55252123:G:A	4.8855e-06	-1.30275e-10	-1.42461	3.37015e-05	-1.30275e-10	-1.4118	7.93885e-05	-1.30275e-10	-1.4245
55252239	chr19:55252239:T:A	8.83342e-06	-0.188627	-0.643715	7.19423e-05	-0.0900436	-0.563431	0.00017373	-0.0353857	-0.605971
55252292	chr19:55252292:C:T	8.82575e-05	-1.30275e-10	1.46937	0.00055225	-1.30275e-10	1.38466	0.00171335	-1.30275e-10	1.64735
55252308	chr19:55252308:C:T	4.69044e-06	-1.30275e-10	-1.46536	3.14438e-05	-1.30275e-10	-1.48114	7.59052e-05	-1.30275e-10	-1.46937
55252329	chr19:55252329:A:C	4.85785e-06	-1.30275e-10	-1.43029	3.23653e-05	-1.30275e-10	-1.45225	8.03197e-05	-1.30275e-10	-1.41284
55252435	chr19:55252435:G:A	1.47637e-05	-1.30275e-10	-0.318714	9.27119e-05	-1.30275e-10	-0.399842	0.000238794	-1.30275e-10	-0.323256
55252439	chr19:55252439:C:T	4.40597e-06	-1.30275e-10	-1.52792	3.07853e-05	-1.30275e-10	-1.5023	7.14826e-05	-1.30275e-10	-1.5294
55252485	chr19:55252485:G:A	4.36871e-06	-1.30275e-10	-1.53642	2.98324e-05	-1.30275e-10	-1.53374	7.11963e-05	-1.30275e-10	-1.53342
55252685	chr19:55252685:T:C	8.64858e-07	-1.61784	-1.53823	6.00076e-06	-1.60624	-1.53121	1.41941e-05	-1.60783	-1.5382
55252696	chr19:55252696:G:A	4.70235e-06	-1.46282	-5.17887e-10	3.63541e-05	-1.33603	-5.17887e-10	8.78744e-05	-1.32295	-5.17887e-10
55252829	chr19:55252829:C:T	4.44413e-06	-1.30275e-10	-1.5193	3.04216e-05	-1.30275e-10	-1.51418	7.21929e-05	-1.30275e-10	-1.51952
55253159	chr19:55253159:T:C	8.7531e-07	-1.62893	-1.51513	6.14136e-06	-1.63295	-1.48134	1.41501e-05	-1.632	-1.51714
55253284	chr19:55253284:G:A	0.000143124	-1.30275e-10	1.95282	0.000900903	-1.30275e-10	1.87406	0.00283483	-1.30275e-10	2.15088
55253483	chr19:55253483:G:A	4.86643e-06	-1.30275e-10	-1.42852	3.3804e-05	-1.30275e-10	-1.40876	7.98336e-05	-1.30275e-10	-1.41891
55253626	chr19:55253626:A:G	8.85748e-07	-1.6134	-1.51881	6.18853e-06	-1.61946	-1.48718	1.42993e-05	-1.61798	-1.52067
55253654	chr19:55253654:G:A	4.53839e-06	-1.30275e-10	-1.49831	3.05588e-05	-1.30275e-10	-1.50969	7.35254e-05	-1.30275e-10	-1.50122
55253776	chr19:55253776:C:T	4.39883e-06	-1.30275e-10	-1.52954	3.06988e-05	-1.30275e-10	-1.50511	7.13793e-05	-1.30275e-10	-1.53085
55254090	chr19:55254090:C:T	1.04531e-05	-1.30275e-10	-0.663982	7.6213e-05	-1.30275e-10	-0.595807	0.000172038	-1.30275e-10	-0.651139
55254258	chr19:55254258:C:T	4.36349e-06	-1.30275e-10	-1.53761	2.97058e-05	-1.30275e-10	-1.538	7.08499e-05	-1.30275e-10	-1.53829
55255032	chr19:55255032:G:C	8.80302e-07	-1.63139	-1.50699	6.58341e-06	-1.59467	-1.45011	1.48002e-05	-1.59797	-1.50624
55255242	chr19:55255242:G:T	4.41347e-06	-1.52622	-5.17887e-10	2.67898e-05	-1.64132	-5.17887e-10	6.38798e-05	-1.64185	-5.17887e-10
55255270	chr19:55255270:T:C	4.61205e-06	-1.30275e-10	-1.48221	3.10027e-05	-1.30275e-10	-1.49526	7.46832e-05	-1.30275e-10	-1.4856
55255272	chr19:55255272:G:A	1.14617e-05	-0.571876	-5.17887e-10	4.23298e-05	-1.18385	-5.17887e-10	0.000103312	-1.16111	-5.17887e-10
55255438	chr19:55255438:T:G	4.07697e-06	-1.15416	-0.451373	5.31493e-05	-1.25841	0.302178	6.44137e-05	-1.18432	-0.449208
55255621	chr19:55255621:T:C	1.649e-06	-1.12957	-1.38114	9.53028e-06	-1.19189	-1.48297	2.69861e-05	-1.11653	-1.387
55256908	chr19:55256908:T:C	1.06163e-06	-1.58688	-1.3642	1.07133e-05	-1.32373	-1.23412	2.17198e-05	-1.33027	-1.39036
55257488	chr19:55257488:C:T	5.02693e-05	-1.60601	2.51252	0.000620166	-1.3817	2.88234	0.0011022	-1.38905	2.59525
55257690	chr19:55257690:T:C	5.47877e-06	-1.30275e-10	-1.31	3.62657e-05	-1.30275e-10	-1.33847	8.92621e-05	-1.30275e-10	-1.30728
55257954	chr19:55257954:G:A	0.000138129	-1.30275e-10	1.91731	0.00086188	-1.30275e-10	1.82978	0.00272514	-1.30275e-10	2.11142
55258049	chr19:55258049:G:A	4.99003e-06	-1.30275e-10	-1.40344	3.50087e-05	-1.30275e-10	-1.37374	8.23423e-05	-1.30275e-10	-1.38797
55258086	chr19:55258086:A:G	1.27616e-05	0.661663	-1.12611	0.000139639	0.892544	-0.882822	0.000317416	1.05983	-1.09848
55258178	chr19:55258178:G:A	4.54703e-06	-1.30275e-10	-1.49641	3.1494e-05	-1.30275e-10	-1.47954	7.33702e-05	-1.30275e-10	-1.50334
55258200	chr19:55258200:A:G	1.42047e-06	-1.57384	-1.08606	1.48457e-05	-1.30592	-0.925709	2.8638e-05	-1.31368	-1.13044
55258264	chr19:55258264:G:A	5.35155e-06	-1.30275e-10	-1.3335	3.52191e-05	-1.30275e-10	-1.36775	8.86824e-05	-1.30275e-10	-1.31379
55258649	chr19:55258649:T:TC	8.42066e-06	-1.30275e-10	-0.880196	5.21735e-05	-1.30275e-10	-0.974764	0.000138866	-1.30275e-10	-0.86535
55259461	chr19:55259461:A:G	0.000201575	1.97165	0.323628	0.00273012	2.08322	0.899542	0.00500492	2.33768	0.381643
55259729	chr19:55259729:C:T	5.66366e-06	-1.30275e-10	-1.27681	3.96149e-05	-1.30275e-10	-1.25013	9.43856e-05	-1.30275e-10	-1.25147
55259816	chr19:55259816:C:G	8.94939e-06	-0.209776	-0.609523	0.000110024	-0.376469	0.147832	0.000138639	-0.233678	-0.633303
55260079	chr19:55260079:A:T	1.4052e-06	-1.38575	-1.28496	8.3812e-06	-1.46858	-1.33477	2.13831e-05	-1.45788	-1.27837
55260153	chr19:55260153:A:G	5.65876e-06	-1.27768	-5.17887e-10	4.8052e-05	-1.05706	-5.17887e-10	0.000118368	-1.02506	-5.17887e-10
55261044	chr19:55261044:A:G	8.22689e-05	2.46779	-1.06868	0.000888491	2.66559	-0.805402	0.00216519	2.93658	-1.05518
55261525	chr19:55261525:G:A	1.68531e-06	-1.416	-1.07293	1.00625e-05	-1.49931	-1.12121	2.56369e-05	-1.48965	-1.06517
55261586	chr19:55261586:T:A	2.06783e-05	0.52195	-0.503749	0.000190402	0.205509	0.114292	0.000284162	0.393544	-0.542856
55261587	chr19:55261587:T:G	2.05307e-05	0.511721	-0.500685	0.000189286	0.195755	0.118164	0.000282116	0.383311	-0.53985
55261784	chr19:55261784:A:G	1.93392e-06	-1.33708	-1.01425	1.11419e-05	-1.42794	-1.09068	2.92821e-05	-1.41607	-1.00581
55261907	chr19:55261907:C:A	6.43195e-06	-1.30275e-10	-1.14961	4.36017e-05	-1.30275e-10	-1.15424	0.00010086	-1.30275e-10	-1.18512
55261916	chr19:55261916:A:G	7.20254e-05	2.44446	-1.17833	0.000753986	2.64217	-0.94613	0.00189018	2.91195	-1.16638
55262247	chr19:55262247:A:T	2.3897e-05	-1.30275e-10	0.16287	0.596369	-1.30275e-10	8.36928	0.00038754	-1.30275e-10	0.160962
55262818	chr19:55262818:T:C	6.1381e-06	-1.30275e-10	-1.19637	4.4394e-05	-1.30275e-10	-1.13623	9.87497e-05	-1.30275e-10	-1.20627
55263137	chr19:55263137:T:C	1.43704e-05	0.528392	-0.874103	0.000113829	0.218196	-0.41284	0.000202784	0.406885	-0.893598
55263194	chr19:55263194:G:A	8.43677e-06	-1.30275e-10	-0.878285	5.55311e-05	-1.30275e-10	-0.912396	0.000147565	-1.30275e-10	-0.804591
55263581	chr19:55263581:T:C	1.88753e-06	-1.35952	-1.0161	1.09135e-05	-1.44699	-1.09235	2.86628e-05	-1.4356	-1.00765
55263954	chr19:55263954:C:A	1.31483e-06	-1.39715	-1.34003	1.28167e-05	-1.09206	-1.28653	2.85755e-05	-1.10617	-1.34014
55264053	chr19:55264053:C:T	5.08442e-06	-1.30275e-10	-1.3847	3.56237e-05	-1.30275e-10	-1.35633	8.39372e-05	-1.30275e-10	-1.36879
55264578	chr19:55264578:T:C	1.90502e-06	-1.35483	-1.01156	1.0999e-05	-1.4433	-1.08823	2.89042e-05	-1.43182	-1.00305
55264619	chr19:55264619:TA:T	6.2808e-06	-1.30275e-10	-1.17339	4.55e-05	-1.30275e-10	-1.11163	0.000101007	-1.30275e-10	-1.18366
55264952	chr19:55264952:T:G	4.3051e-06	-1.55108	-5.17887e-10	3.18104e-05	-1.46955	-5.17887e-10	7.65603e-05	-1.46078	-5.17887e-10
55265455	chr19:55265455:G:A	7.64007e-06	-0.294634	-0.682844	9.29993e-05	-0.449724	0.0529772	0.000119259	-0.312392	-0.705163
55265775	chr19:55265775:T:C	5.76933e-05	2.19139	-1.14713	0.00061465	2.3947	-0.902989	0.00150762	2.6537	-1.13427
55265832	chr19:55265832:T:A	5.72021e-06	-1.30275e-10	-1.26688	4.04324e-05	-1.30275e-10	-1.22971	9.48918e-05	-1.30275e-10	-1.24612
55267400	chr19:55267400:C:T	1.55805e-05	0.131509	-0.396374	0.000170252	-0.144307	0.35225	0.000222576	0.0217045	-0.41529
55267443	chr19:55267443:G:A	1.35445e-06	-1.43686	-1.27063	8.16036e-06	-1.51045	-1.3196	2.08072e-05	-1.50096	-1.2626
55267738	chr19:55267738:C:T	4.3834e-06	-1.30275e-10	-1.53306	3.01576e-05	-1.30275e-10	-1.5229	7.14567e-05	-1.30275e-10	-1.52977
55267754	chr19:55267754:C:T	1.39751e-06	-1.40885	-1.26734	8.37129e-06	-1.48821	-1.31633	2.13579e-05	-1.47811	-1.25933
55267942	chr19:55267942:C:G	1.24095e-06	-1.44155	-1.35346	7.58062e-06	-1.51912	-1.38462	1.89271e-05	-1.51014	-1.34812
55268159	chr19:55268159:G:A	1.05348e-05	-0.6562	-5.17887e-10	0.000112299	-0.208172	-5.17887e-10	0.000276999	-0.174843	-5.17887e-10
55268378	chr19:55268378:C:T	5.37956e-06	-1.30275e-10	-1.32828	3.55716e-05	-1.30275e-10	-1.35779	8.80469e-05	-1.30275e-10	-1.32099
55269119	chr19:55269119:T:C	2.38422e-06	-1.29564	-0.846371	3.23513e-05	-1.37499	-0.0776894	3.69599e-05	-1.33516	-0.853859
55270456	chr19:55270456:A:T	1.97448e-05	-0.344537	0.316543	0.000277788	0.0540609	0.643457	0.00055464	0.122723	0.396741
55270761	chr19:55270761:C:T	4.41654e-06	-1.30275e-10	-1.52553	2.99063e-05	-1.30275e-10	-1.53127	7.2212e-05	-1.30275e-10	-1.51925
55271000	chr19:55271000:G:A	4.36911e-06	-1.30275e-10	-1.53632	2.9899e-05	-1.30275e-10	-1.53151	7.09062e-05	-1.30275e-10	-1.5375
55271214	chr19:55271214:G:T	7.99294e-06	-1.30275e-10	-0.932325	5.22789e-05	-1.30275e-10	-0.972746	0.000129328	-1.30275e-10	-0.936503
55272409	chr19:55272409:G:A	1.04173e-05	-1.30275e-10	-0.667416	6.36668e-05	-1.30275e-10	-0.775676	0.00017281	-1.30275e-10	-0.646662
55272910	chr19:55272910:C:T	5.55107e-06	-1.30275e-10	-1.29689	3.69478e-05	-1.30275e-10	-1.31983	9.23195e-05	-1.30275e-10	-1.2736
55272944	chr19:55272944:G:A	4.76961e-06	-1.30275e-10	-1.44862	3.3311e-05	-1.30275e-10	-1.42345	7.69088e-05	-1.30275e-10	-1.45624
55274005	chr19:55274005:G:A	0.000207773	-1.30275e-10	2.32556	0.00127815	-1.30275e-10	2.22383	0.0041566	-1.30275e-10	2.5336
55274513	chr19:55274513:G:A	2.17159e-05	0.0671614	-5.17887e-10	9.71015e-05	-0.353582	-5.17887e-10	0.000245156	-0.296962	-5.17887e-10
55275057	chr19:55275057:G:A	4.66623e-06	-1.30275e-10	-1.47053	3.2494e-05	-1.30275e-10	-1.44828	7.53278e-05	-1.30275e-10	-1.47701
55275159	chr19:55275159:T:C	1.56753e-05	-0.756406	0.497606	0.000104835	-0.55823	0.281282	0.000321522	-0.501826	0.476035
55275322	chr19:55275322:C:T	4.65042e-06	-1.30275e-10	-1.47393	3.13515e-05	-1.30275e-10	-1.48408	7.55021e-05	-1.30275e-10	-1.4747
55275763	chr19:55275763:C:T	6.04477e-06	-1.30275e-10	-1.21169	4.33678e-05	-1.30275e-10	-1.15962	9.9795e-05	-1.30275e-10	-1.19574
55276288	chr19:55276288:G:A	8.00581e-06	-1.30275e-10	-0.930716	5.27736e-05	-1.30275e-10	-0.963327	0.000139583	-1.30275e-10	-0.860196
55276289	chr19:55276289:C:A	8.33739e-06	-1.30275e-10	-0.890134	5.49e-05	-1.30275e-10	-0.923825	0.000145694	-1.30275e-10	-0.817344
55276938	chr19:55276938:G:A	8.97834e-06	-0.816069	-5.17887e-10	4.56748e-05	-1.10779	-5.17887e-10	0.000112382	-1.07695	-5.17887e-10
55277127	chr19:55277127:A:G	1.20951e-05	0.204832	-0.722916	0.000111084	-0.0670043	-0.152047	0.000174394	0.102002	-0.739542
55277262	chr19:55277262:A:G	1.46295e-05	0.29039	-0.618233	0.000136145	0.0031954	-0.0188103	0.00020873	0.177659	-0.635476
55277474	chr19:55277474:T:C	4.59992e-06	-1.30275e-10	-1.48485	3.20797e-05	-1.30275e-10	-1.46112	7.42934e-05	-1.30275e-10	-1.49083
55277493	chr19:55277493:T:TG	9.57182e-06	0.323216	-1.07528	7.23598e-05	0.0409425	-0.68863	0.000138881	0.217602	-1.08284
55278369	chr19:55278369:C:A	4.45034e-06	-1.30275e-10	-1.5179	3.07687e-05	-1.30275e-10	-1.50284	7.30252e-05	-1.30275e-10	-1.50805
55278435	chr19:55278435:C:T	4.66501e-06	-1.30275e-10	-1.47079	3.24852e-05	-1.30275e-10	-1.44855	7.53043e-05	-1.30275e-10	-1.47732
55278742	chr19:55278742:C:T	4.76176e-06	-1.30275e-10	-1.45027	3.21769e-05	-1.30275e-10	-1.45809	7.67899e-05	-1.30275e-10	-1.45778
55279109	chr19:55279109:T:C	9.94133e-07	-1.48833	-1.52844	6.41618e-06	-1.55535	-1.51516	1.52236e-05	-1.54765	-1.52836
55279341	chr19:55279341:G:C	4.95048e-06	-1.30275e-10	-1.4114	3.31648e-05	-1.30275e-10	-1.42785	8.03097e-05	-1.30275e-10	-1.41297
55279492	chr19:55279492:G:T	6.12137e-06	-1.30275e-10	-1.1991	4.39816e-05	-1.30275e-10	-1.14557	0.00010127	-1.30275e-10	-1.18107
55279535	chr19:55279535:C:A	9.12898e-06	-0.79943	-5.17887e-10	6.26844e-05	-0.791226	-5.17887e-10	0.000151132	-0.7807	-5.17887e-10
55279723	chr19:55279723:C:T	1.60646e-05	0.169809	-0.404078	0.000188881	0.00025034	0.31153	0.000255942	0.162759	-0.416665
55280552	chr19:55280552:C:T	6.22647e-06	-1.18208	-5.17887e-10	4.14648e-05	-1.20449	-5.17887e-10	9.92066e-05	-1.20165	-5.17887e-10
55280604	chr19:55280604:A:G	6.8768e-06	-1.30275e-10	-1.08273	4.94816e-05	-1.30275e-10	-1.02774	0.000113661	-1.30275e-10	-1.06563
55281571	chr19:55281571:A:G	0.000243572	-1.30275e-10	2.48453	0.00149681	-1.30275e-10	2.38175	0.00490252	-1.30275e-10	2.69865
55281597	chr19:55281597:C:T	8.25578e-06	-1.30275e-10	-0.899971	5.43779e-05	-1.30275e-10	-0.933381	0.00014421	-1.30275e-10	-0.827588
55282118	chr19:55282118:T:C	3.49786e-05	-1.30275e-10	0.543851	0.000211146	-1.30275e-10	0.42321	0.000632455	-1.30275e-10	0.650752
55282438	chr19:55282438:C:T	4.42569e-06	-1.30275e-10	-1.52346	3.0572e-05	-1.30275e-10	-1.50925	7.25537e-05	-1.30275e-10	-1.51453
55282566	chr19:55282566:C:T	2.14896e-05	-1.30275e-10	0.0566851	0.000137559	-1.30275e-10	-0.00528678	0.000369692	-1.30275e-10	0.113813
55283071	chr19:55283071:A:C	5.64974e-06	-1.27927	-5.17887e-10	3.45533e-05	-1.38683	-5.17887e-10	8.38363e-05	-1.36999	-5.17887e-10
55283550	chr19:55283550:C:T	4.70832e-06	-1.30275e-10	-1.46155	3.15778e-05	-1.30275e-10	-1.47689	7.76219e-05	-1.30275e-10	-1.44701
55283695	chr19:55283695:C:A	4.92204e-06	-1.41716	-5.17887e-10	2.91917e-05	-1.55546	-5.17887e-10	6.98661e-05	-1.55228	-5.17887e-10
55285002	chr19:55285002:G:A	4.74823e-06	-1.30275e-10	-1.45311	3.29069e-05	-1.30275e-10	-1.43566	7.6508e-05	-1.30275e-10	-1.46146
55285586	chr19:55285586:G:A	3.98562e-06	-1.62819	-5.17887e-10	2.81026e-05	-1.59348	-5.17887e-10	6.68947e-05	-1.59574	-5.17887e-10
55286380	chr19:55286380:G:A	4.6165e-06	-1.30275e-10	-1.48125	3.08786e-05	-1.30275e-10	-1.49927	7.57585e-05	-1.30275e-10	-1.47131
55286674	chr19:55286674:G:GAGAC	4.38372e-06	-1.30275e-10	-1.53299	3.0009e-05	-1.30275e-10	-1.52784	7.12292e-05	-1.30275e-10	-1.53295
55286682	chr19:55286682:C:A	5.14443e-06	-1.37297	-5.17887e-10	3.18949e-05	-1.46689	-5.17887e-10	7.6904e-05	-1.4563	-5.17887e-10
55286689	chr19:55286689:A:T	4.38524e-06	-1.30275e-10	-1.53264	3.00239e-05	-1.30275e-10	-1.52735	7.12522e-05	-1.30275e-10	-1.53263
55286702	chr19:55286702:A:AG	4.3817e-06	-1.30275e-10	-1.53345	2.99914e-05	-1.30275e-10	-1.52843	7.11958e-05	-1.30275e-10	-1.53342
55286720	chr19:55286720:G:A	4.74569e-06	-1.0959	-0.357751	2.93091e-05	-1.0426	-0.50884	8.34269e-05	-1.00897	-0.365917
55286941	chr19:55286941:G:A	6.20531e-06	-1.30275e-10	-1.18548	4.71336e-05	-1.30275e-10	-1.07635	0.000102623	-1.30275e-10	-1.16779
55287187	chr19:55287187:C:T	5.0668e-06	-1.38818	-5.17887e-10	3.14727e-05	-1.48022	-5.17887e-10	7.58271e-05	-1.4704	-5.17887e-10
55287197	chr19:55287197:C:T	7.15733e-06	-0.99946	-0.043288	0.000182706	-0.821503	1.10004	0.00014538	-0.775641	-0.0438633
55287489	chr19:55287489:C:T	3.94213e-06	-1.63916	-5.17887e-10	2.68842e-05	-1.6378	-5.17887e-10	6.42592e-05	-1.63593	-5.17887e-10
55288325	chr19:55288325:A:C	3.14548e-06	-0.84918	-1.01574	4.08382e-05	-0.621992	-0.59773	6.48518e-05	-0.579089	-1.04766
55288550	chr19:55288550:C:T	1.83629e-05	0.927399	-1.02795	0.000103705	0.947573	-1.23536	0.000428671	1.23036	-0.968531
55289172	chr19:55289172:C:T	5.25209e-06	-1.30275e-10	-1.35226	3.75821e-05	-1.30275e-10	-1.30281	8.69833e-05	-1.30275e-10	-1.33314
55289201	chr19:55289201:C:T	4.41611e-06	-1.30275e-10	-1.52563	3.02692e-05	-1.30275e-10	-1.51921	7.18362e-05	-1.30275e-10	-1.52447
55289277	chr19:55289277:G:A	1.62591e-06	-1.01001	-1.51481	1.29058e-05	-0.844672	-1.52699	3.26073e-05	-0.793008	-1.52131
55289420	chr19:55289420:C:T	1.76464e-06	-1.41949	-1.02345	1.48775e-05	-1.25776	-0.971728	3.57403e-05	-1.21327	-1.00931
55289682	chr19:55289682:G:A	1.08135e-06	-1.58656	-1.34611	6.67455e-06	-1.64188	-1.38916	1.62997e-05	-1.64139	-1.36632
55290058	chr19:55290058:G:C	2.53478e-05	0.657745	-0.435938	0.000126207	0.672168	-0.76358	0.000604072	0.941286	-0.336449
55290193	chr19:55290193:A:G	8.32885e-06	-1.30275e-10	-0.891159	6.04285e-05	-1.30275e-10	-0.827878	0.000137539	-1.30275e-10	-0.874948
55290307	chr19:55290307:CT:C	4.05775e-06	-1.61026	-5.17887e-10	2.72392e-05	-1.62468	-5.17887e-10	6.48055e-05	-1.62747	-5.17887e-10
55290575	chr19:55290575:G:A	4.81037e-06	-1.30275e-10	-1.44011	3.20414e-05	-1.30275e-10	-1.46231	7.80094e-05	-1.30275e-10	-1.44203
55290802	chr19:55290802:C:T	3.52496e-05	-1.30275e-10	0.551569	0.000292691	-1.30275e-10	0.749779	0.000612978	-1.30275e-10	0.619472
55290806	chr19:55290806:T:A	4.91584e-06	-1.30275e-10	-1.41842	3.43056e-05	-1.30275e-10	-1.39403	7.9977e-05	-1.30275e-10	-1.41712
55290883	chr19:55290883:C:T	1.54677e-05	-1.30275e-10	-0.272127	9.91059e-05	-1.30275e-10	-0.33315	0.000297706	-1.30275e-10	-0.10275
55291006	chr19:55291006:C:CT	7.35721e-06	0.305827	-1.32103	2.39488e-05	-0.224171	-1.52925	8.48549e-05	-0.0328997	-1.32501
55291034	chr19:55291034:A:T	2.99204e-06	-0.838867	-1.07606	2.78682e-05	-0.641224	-0.960628	6.59047e-05	-0.582882	-1.02776
55291413	chr19:55291413:G:A	1.61049e-06	-1.04102	-1.49332	1.26215e-05	-0.880821	-1.51312	3.203e-05	-0.830225	-1.50196
55291420	chr19:55291420:C:T	4.0004e-06	-1.62449	-5.17887e-10	2.67963e-05	-1.64108	-5.17887e-10	6.38836e-05	-1.64179	-5.17887e-10
55291687	chr19:55291687:G:A	3.96225e-06	-1.63407	-5.17887e-10	2.68548e-05	-1.63889	-5.17887e-10	6.41904e-05	-1.637	-5.17887e-10
55291712	chr19:55291712:T:G	8.39571e-06	0.388184	-1.27135	2.60369e-05	-0.152915	-1.51691	9.61746e-05	0.0430021	-1.27569
55292124	chr19:55292124:C:A	5.99615e-06	-1.30275e-10	-1.21977	4.24296e-05	-1.30275e-10	-1.18149	9.7313e-05	-1.30275e-10	-1.22092
55292452	chr19:55292452:A:C	4.50378e-05	1.14765	-0.351035	0.000147166	0.820354	-0.75813	0.000759813	1.10869	-0.274471
55292632	chr19:55292632:G:A	3.95752e-06	-1.63527	-5.17887e-10	2.68012e-05	-1.64089	-5.17887e-10	6.40346e-05	-1.63943	-5.17887e-10
55292782	chr19:55292782:C:T	1.92234e-05	-1.30275e-10	-0.0547566	0.000122229	-1.30275e-10	-0.123446	0.000329064	-1.30275e-10	-0.00260306
55293261	chr19:55293261:C:T	7.22913e-06	0.439344	-1.47211	4.18873e-05	-0.113864	-1.08049	8.20531e-05	0.0835377	-1.47503
55293491	chr19:55293491:G:A	9.67371e-06	-1.30275e-10	-0.741473	7.06715e-05	-1.30275e-10	-0.671297	0.000160096	-1.30275e-10	-0.723085
55293541	chr19:55293541:T:A	6.16496e-06	-1.30275e-10	-1.192	4.37485e-05	-1.30275e-10	-1.15088	0.0001009	-1.30275e-10	-1.18473
55293897	chr19:55293897:GTC:G	7.935e-06	-1.30275e-10	-0.939602	5.89677e-05	-1.30275e-10	-0.852349	0.000133543	-1.30275e-10	-0.904433
55294454	chr19:55294454:T:C	7.36538e-06	-1.30275e-10	-1.01409	5.13423e-05	-1.30275e-10	-0.990824	0.000119495	-1.30275e-10	-1.01558
55294473	chr19:55294473:C:T	5.02536e-06	-1.39639	-5.17887e-10	3.88702e-05	-1.26911	-5.17887e-10	9.50338e-05	-1.24462	-5.17887e-10
55294662	chr19:55294662:C:T	6.40052e-06	0.158588	-1.31309	2.09907e-05	-0.358675	-1.52658	7.43716e-05	-0.172978	-1.3168
55295031	chr19:55295031:G:A	7.02818e-06	-1.30275e-10	-1.06096	5.17564e-05	-1.30275e-10	-0.982791	0.000117844	-1.30275e-10	-1.02949
55295077	chr19:55295077:C:T	1.24276e-06	-1.47474	-1.31882	1.01956e-05	-1.36889	-1.2385	2.38435e-05	-1.34529	-1.28206
55295091	chr19:55295091:C:T	9.60356e-06	-1.30275e-10	-0.74875	7.26783e-05	-1.30275e-10	-0.643296	0.000164028	-1.30275e-10	-0.69882
55295258	chr19:55295258:G:A	2.42184e-05	-1.30275e-10	0.176227	0.000194476	-1.30275e-10	0.340968	0.000421128	-1.30275e-10	0.24408
55295420	chr19:55295420:A:G	3.93355e-06	-1.64134	-5.17887e-10	2.67609e-05	-1.6424	-5.17887e-10	6.38541e-05	-1.64226	-5.17887e-10
55295901	chr19:55295901:T:G	4.5167e-05	-0.165576	0.965059	0.000170558	-0.407503	0.617238	0.000872845	-0.193898	1.1668
55295924	chr19:55295924:G:A	1.44056e-06	-1.29644	-1.34941	9.86329e-06	-1.37291	-1.2676	2.24306e-05	-1.36575	-1.32268
55296219	chr19:55296219:C:G	5.04328e-06	-1.39283	-5.17887e-10	3.63508e-05	-1.33612	-5.17887e-10	8.86015e-05	-1.31471	-5.17887e-10
55296263	chr19:55296263:C:T	5.04744e-05	-0.0685842	0.979167	0.000189992	-0.313731	0.631377	0.000987239	-0.0910967	1.18715
55296292	chr19:55296292:G:C	1.26458e-06	-1.25472	-1.52142	9.67301e-06	-1.14404	-1.51596	2.40272e-05	-1.10347	-1.5162
55296661	chr19:55296661:G:A	6.33381e-06	-1.30275e-10	-1.16498	4.07695e-05	-1.30275e-10	-1.22141	0.000101628	-1.30275e-10	-1.17754
55296780	chr19:55296780:G:A	1.12252e-06	-1.36199	-1.53332	8.3683e-06	-1.27104	-1.53385	2.06362e-05	-1.23614	-1.53567
55296804	chr19:55296804:T:C	3.76821e-05	-1.30275e-10	0.618301	0.00019265	-1.30275e-10	0.331536	0.000721478	-1.30275e-10	0.782445
55296868	chr19:55296868:T:G	1.32756e-05	-0.424958	-5.17887e-10	8.23926e-05	-0.517843	-5.17887e-10	0.000199928	-0.500897	-5.17887e-10
55297007	chr19:55297007:C:T	1.33211e-06	-1.25535	-1.46877	1.01351e-05	-1.14801	-1.46532	2.53177e-05	-1.1077	-1.45965
55297328	chr19:55297328:G:A	4.40355e-06	-1.30275e-10	-1.52847	2.98431e-05	-1.30275e-10	-1.53338	7.14584e-05	-1.30275e-10	-1.52974
55297338	chr19:55297338:A:G	1.24143e-06	-1.27874	-1.51588	9.36838e-06	-1.17499	-1.51701	2.31405e-05	-1.13599	-1.52128
55297357	chr19:55297357:A:G	2.18735e-06	-1.49186	-0.736336	1.99636e-05	-1.3894	-0.546025	4.37834e-05	-1.37016	-0.649438
55297457	chr19:55297457:C:T	1.49703e-06	-1.16898	-1.43843	9.41494e-06	-1.2385	-1.44854	2.29342e-05	-1.22275	-1.44348
55297466	chr19:55297466:G:A	5.23014e-06	-1.30275e-10	-1.35645	3.7052e-05	-1.30275e-10	-1.31702	8.65708e-05	-1.30275e-10	-1.33789
55297648	chr19:55297648:AC:A	5.41649e-06	-0.6072	-0.714236	1.76405e-05	-0.973816	-1.08532	7.3566e-05	-0.83024	-0.670434
55297868	chr19:55297868:G:A	6.1172e-06	-1.30275e-10	-1.19978	3.9608e-05	-1.30275e-10	-1.25031	9.81593e-05	-1.30275e-10	-1.21227
55297945	chr19:55297945:T:TG	3.44411e-06	-1.45057	-0.323651	2.8452e-05	-1.51294	-0.0681852	5.79706e-05	-1.50512	-0.233799
55297953	chr19:55297953:C:T	5.05948e-06	-1.30275e-10	-1.38962	3.5683e-05	-1.30275e-10	-1.35466	8.35672e-05	-1.30275e-10	-1.37321
55298105	chr19:55298105:T:G	2.09789e-06	-1.52018	-0.749772	1.89805e-05	-1.42536	-0.56056	4.15608e-05	-1.40747	-0.664224
55298558	chr19:55298558:A:G	1.33365e-06	-1.26742	-1.45555	8.46195e-06	-1.32903	-1.46473	2.05658e-05	-1.31511	-1.46011
55298633	chr19:55298633:C:T	4.55548e-06	-1.49455	-5.17887e-10	3.36347e-05	-1.41378	-5.17887e-10	8.1542e-05	-1.39774	-5.17887e-10
55298909	chr19:55298909:G:A	5.7084e-06	-1.30275e-10	-1.26895	4.04675e-05	-1.30275e-10	-1.22884	9.34283e-05	-1.30275e-10	-1.26166
55299367	chr19:55299367:TTTGG:T	1.41803e-06	-1.14736	-1.51425	8.83176e-06	-1.22428	-1.5267	2.15932e-05	-1.20878	-1.5177
55299408	chr19:55299408:TG:T	5.27144e-06	-1.47138	0.122795	4.42925e-05	-1.52836	0.389834	8.98114e-05	-1.52087	0.219727
55300431	chr19:55300431:G:A	8.33163e-06	-1.30275e-10	-0.890826	5.7885e-05	-1.30275e-10	-0.87088	0.000131817	-1.30275e-10	-0.917439
55300503	chr19:55300503:G:C	8.03128e-06	-0.927541	-5.17887e-10	7.18698e-05	-0.654482	-5.17887e-10	0.000175791	-0.629563	-5.17887e-10
55300729	chr19:55300729:C:T	2.35367e-06	-1.52832	-0.626592	2.17412e-05	-1.4253	-0.424826	4.73583e-05	-1.40614	-0.534975
55301192	chr19:55301192:C:T	1.54439e-05	-0.273674	-5.17887e-10	0.000120939	-0.13405	-5.17887e-10	0.000294424	-0.113837	-5.17887e-10
55301303	chr19:55301303:A:C	1.52075e-05	0.320528	-0.609624	6.38477e-05	-0.0969023	-0.675936	0.000174692	-0.0177662	-0.618068
55301860	chr19:55301860:G:T	2.90203e-06	-0.56496	-1.38051	2.13924e-05	-0.600824	-1.26548	4.75747e-05	-0.583125	-1.35343
55301933	chr19:55301933:G:A	2.15936e-05	-1.30275e-10	0.0615116	0.0001604	-1.30275e-10	0.148335	0.000424485	-1.30275e-10	0.252019
55302089	chr19:55302089:G:C	4.79406e-06	-1.44351	-5.17887e-10	3.19669e-05	-1.46464	-5.17887e-10	7.71143e-05	-1.45357	-5.17887e-10
55302505	chr19:55302505:A:T	7.08528e-06	-1.05286	-5.17887e-10	3.89866e-05	-1.26612	-5.17887e-10	9.61415e-05	-1.23304	-5.17887e-10
55302528	chr19:55302528:C:A	5.64139e-06	-1.30275e-10	-1.28075	3.68647e-05	-1.30275e-10	-1.32208	9.08454e-05	-1.30275e-10	-1.2897
55302958	chr19:55302958:C:T	5.62709e-06	-1.30275e-10	-1.28329	3.6971e-05	-1.30275e-10	-1.3192	9.09334e-05	-1.30275e-10	-1.28873
55303513	chr19:55303513:A:G	2.27205e-06	-0.982705	-1.2075	1.19708e-05	-1.15192	-1.29494	3.42828e-05	-1.04166	-1.22256
55303791	chr19:55303791:C:A	2.31597e-06	-0.641327	-1.52973	1.35514e-05	-0.784623	-1.53823	3.33462e-05	-0.759474	-1.53244
55304392	chr19:55304392:T:C	8.69321e-06	-1.30275e-10	-0.848342	6.08383e-05	-1.30275e-10	-0.82112	0.000140117	-1.30275e-10	-0.856381
55304406	chr19:55304406:T:A	1.41815e-06	-1.12776	-1.53377	1.17545e-05	-0.926938	-1.53817	2.96156e-05	-0.874757	-1.5358
55304538	chr19:55304538:C:T	2.31118e-06	-0.844082	-1.32904	1.99024e-05	-0.609711	-1.32879	5.15286e-05	-0.546494	-1.31023
55305310	chr19:55305310:C:T	0.000718894	1.62312	1.94371	0.00210814	1.03941	1.68481	0.0128778	1.37886	2.28554
55305407	chr19:55305407:G:A	2.67167e-06	-0.796664	-1.23152	2.39934e-05	-0.558029	-1.19353	6.07449e-05	-0.493319	-1.19885
55305797	chr19:55305797:A:G	5.16524e-06	-1.30275e-10	-1.36893	3.39928e-05	-1.30275e-10	-1.40319	8.38726e-05	-1.30275e-10	-1.36956
55305803	chr19:55305803:C:T	0.000532611	-1.30275e-10	3.26691	0.00405624	-1.30275e-10	3.37867	0.0151101	-1.30275e-10	3.82426
55306169	chr19:55306169:C:T	1.5125e-06	-1.06169	-1.53543	1.28611e-05	-0.848353	-1.52678	3.22062e-05	-0.79347	-1.53323
55306308	chr19:55306308:G:A	1.56706e-06	-1.02711	-1.53457	1.3405e-05	-0.80858	-1.52513	3.3595e-05	-0.752368	-1.53211
55306544	chr19:55306544:G:A	2.8655e-06	-0.925194	-1.03295	2.48627e-05	-0.702416	-1.01355	6.36854e-05	-0.641935	-1.00297
55306570	chr19:55306570:ACT:A	2.80619e-06	-0.927998	-1.05106	2.43326e-05	-0.70563	-1.03189	6.22856e-05	-0.645261	-1.02187
55306843	chr19:55306843:C:T	5.12436e-06	-1.30275e-10	-1.37688	3.37591e-05	-1.30275e-10	-1.41009	8.32238e-05	-1.30275e-10	-1.37732
55306857	chr19:55306857:T:C	5.18758e-06	-1.36462	-5.17887e-10	5.07544e-05	-1.00234	-5.17887e-10	0.000118781	-1.02157	-5.17887e-10
55307377	chr19:55307377:T:C	1.52715e-06	-1.05359	-1.53389	1.30149e-05	-0.839312	-1.52393	3.25733e-05	-0.784117	-1.53125
55307409	chr19:55307409:C:T	0.0005691	-1.30275e-10	3.33317	0.00431822	-1.30275e-10	3.44126	0.0162132	-1.30275e-10	3.89473
55307455	chr19:55307455:A:G	5.3151e-06	-1.30275e-10	-1.34033	3.51595e-05	-1.30275e-10	-1.36944	8.61599e-05	-1.30275e-10	-1.34265
55307817	chr19:55307817:G:A	9.55231e-06	-1.30275e-10	-0.754101	6.18641e-05	-1.30275e-10	-0.804399	0.000157217	-1.30275e-10	-0.741231
55308007	chr19:55308007:G:T	6.07472e-06	-1.30275e-10	-1.20675	3.95241e-05	-1.30275e-10	-1.25243	9.92027e-05	-1.30275e-10	-1.20169
55308056	chr19:55308056:T:G	0.000322006	-1.30275e-10	2.76369	0.00226624	-1.30275e-10	2.79654	0.00863825	-1.30275e-10	3.2651
55308477	chr19:55308477:C:T	3.36234e-05	2.03709	-1.53276	0.00012921	1.378	-1.4459	0.000405769	1.74215	-1.53522
55309075	chr19:55309075:G:A	5.12056e-06	-1.30275e-10	-1.37762	3.38581e-05	-1.30275e-10	-1.40716	8.33836e-05	-1.30275e-10	-1.3754
55309305	chr19:55309305:G:A	5.47639e-06	-1.30275e-10	-1.31044	3.58796e-05	-1.30275e-10	-1.34917	8.82233e-05	-1.30275e-10	-1.31899
55309759	chr19:55309759:C:T	4.49131e-06	-1.30275e-10	-1.50874	3.10342e-05	-1.30275e-10	-1.49425	7.31311e-05	-1.30275e-10	-1.5066
55310176	chr19:55310176:G:T	1.54199e-05	-1.30275e-10	-0.275225	0.000221193	-1.30275e-10	0.469695	0.000272264	-1.30275e-10	-0.192085
55310797	chr19:55310797:G:A	1.23185e-06	-1.26744	-1.53493	1.00315e-05	-1.09736	-1.52625	2.48925e-05	-1.05157	-1.53272
55310888	chr19:55310888:A:G	1.30149e-06	-1.21131	-1.53607	1.09569e-05	-1.01388	-1.5215	2.71354e-05	-0.964669	-1.53335
55310999	chr19:55310999:C:T	8.35134e-06	-1.30275e-10	-0.888462	8.83763e-05	-1.30275e-10	-0.447734	0.0001453	-1.30275e-10	-0.820052
55311086	chr19:55311086:C:T	4.2703e-06	-1.5592	-5.17887e-10	3.05661e-05	-1.50945	-5.17887e-10	7.2329e-05	-1.51763	-5.17887e-10
55311123	chr19:55311123:G:A	5.27884e-06	-1.30275e-10	-1.34718	3.48038e-05	-1.30275e-10	-1.37961	8.59937e-05	-1.30275e-10	-1.34458
55311422	chr19:55311422:C:G	1.28789e-06	-1.31636	-1.44152	1.07936e-05	-1.14795	-1.40244	2.61091e-05	-1.10417	-1.4324
55312080	chr19:55312080:C:T	5.42705e-06	-1.30275e-10	-1.31949	3.56869e-05	-1.30275e-10	-1.35456	8.83475e-05	-1.30275e-10	-1.31758
55313218	chr19:55313218:G:A	0.000138173	3.41197	-1.49434	0.000595701	2.99832	-1.53792	0.00250716	3.5092	-1.48115
55313266	chr19:55313266:T:C	2.43323e-05	1.67774	-1.49682	0.000105209	1.06415	-1.33754	0.000299794	1.40948	-1.50524
55313293	chr19:55313293:A:T	1.8718e-05	1.20887	-1.29028	6.85796e-05	0.694205	-1.39555	0.000261705	1.01202	-1.24366
55313619	chr19:55313619:G:A	5.98834e-06	-1.22107	-5.17887e-10	4.14111e-05	-1.20579	-5.17887e-10	9.71531e-05	-1.22257	-5.17887e-10
55313810	chr19:55313810:G:GGCTCCA	0.000283098	4.05911	-1.4242	0.00113658	3.58811	-1.48167	0.00520113	4.14217	-1.38439
55313868	chr19:55313868:T:C	5.09071e-06	-1.30275e-10	-1.38347	3.33672e-05	-1.30275e-10	-1.42177	8.20976e-05	-1.30275e-10	-1.39095
55313970	chr19:55313970:T:G	3.82671e-06	-0.262998	-1.40588	3.45914e-05	-0.00985296	-1.37588	8.84961e-05	0.0774638	-1.39336
55314021	chr19:55314021:G:A	3.43696e-06	-0.267718	-1.50858	3.05016e-05	-0.0158733	-1.49569	7.89416e-05	0.0708671	-1.50102
55314082	chr19:55314082:C:T	4.38741e-06	-1.30275e-10	-1.53214	3.01865e-05	-1.30275e-10	-1.52195	7.15601e-05	-1.30275e-10	-1.52832
55314387	chr19:55314387:A:G	1.5453e-05	1.05036	-1.32344	5.4843e-05	0.520498	-1.44536	0.00020791	0.828299	-1.29005
55314430	chr19:55314430:G:C	4.36192e-06	-1.30275e-10	-1.53797	2.98378e-05	-1.30275e-10	-1.53356	7.09652e-05	-1.30275e-10	-1.53667
55314447	chr19:55314447:C:T	4.2841e-06	-0.39656	-1.15941	3.75755e-05	-0.16794	-1.13505	9.76217e-05	-0.0851517	-1.1326
55314573	chr19:55314573:G:A	1.99008e-05	1.13143	-1.15155	6.67455e-05	0.590733	-1.31919	0.000269369	0.903049	-1.10582
55314686	chr19:55314686:T:TG	2.17299e-05	1.22794	-1.16013	7.37107e-05	0.682796	-1.31199	0.000297357	1.00181	-1.10573
55315317	chr19:55315317:A:G	1.30584e-05	0.455378	-0.896832	5.51904e-05	0.0707849	-0.989334	0.000162766	0.206254	-0.912794
55315375	chr19:55315375:C:T	4.96342e-06	-1.30275e-10	-1.40879	3.49534e-05	-1.30275e-10	-1.37532	8.19902e-05	-1.30275e-10	-1.39226
55315408	chr19:55315408:G:T	5.15593e-06	-1.30275e-10	-1.37074	3.43166e-05	-1.30275e-10	-1.39371	8.39212e-05	-1.30275e-10	-1.36898
55315678	chr19:55315678:A:G	2.77168e-06	-0.527601	-1.46383	2.79621e-05	-0.173421	-1.42507	6.9994e-05	-0.102458	-1.44799
55315807	chr19:55315807:G:A	1.2517e-05	1.03279	-1.51659	5.5715e-05	0.486531	-1.39562	0.000158451	0.789817	-1.52323
55315909	chr19:55315909:G:A	4.68016e-06	-1.30275e-10	-1.46755	3.26692e-05	-1.30275e-10	-1.44291	7.69434e-05	-1.30275e-10	-1.45579
55316013	chr19:55316013:T:TG	1.8036e-05	1.138	-1.25652	6.18982e-05	0.593829	-1.39768	0.000242114	0.907106	-1.21655
55316233	chr19:55316233:C:T	8.99129e-07	-1.58364	-1.53357	6.14889e-06	-1.57577	-1.53729	1.46539e-05	-1.57903	-1.53513
55316738	chr19:55316738:C:T	5.48559e-06	-1.30275e-10	-1.30876	3.5883e-05	-1.30275e-10	-1.34907	8.82122e-05	-1.30275e-10	-1.31911
55317240	chr19:55317240:C:T	9.55628e-06	-1.30275e-10	-0.753686	6.34473e-05	-1.30275e-10	-0.77913	0.000150496	-1.30275e-10	-0.784921
55317363	chr19:55317363:T:C	0.000209608	3.18176	-0.847398	0.000833691	2.81266	-1.01613	0.00431604	3.32569	-0.754451
55317426	chr19:55317426:C:G	1.71571e-05	0.803615	-0.972085	5.98417e-05	0.339472	-1.17711	0.000249284	0.633915	-0.914176
55317502	chr19:55317502:A:G	0.000316493	3.53223	-0.785809	0.00123583	3.15191	-0.961748	0.00659428	3.6834	-0.688299
55317841	chr19:55317841:T:C	5.05599e-06	-1.30275e-10	-1.39031	3.56079e-05	-1.30275e-10	-1.35677	8.36053e-05	-1.30275e-10	-1.37275
55318502	chr19:55318502:G:A	4.77834e-05	-1.30275e-10	0.855794	0.000382328	-1.30275e-10	1.01694	0.00081317	-1.30275e-10	0.902084
55319216	chr19:55319216:A:C	4.66597e-06	-1.30275e-10	-1.47059	3.20897e-05	-1.30275e-10	-1.4608	7.57731e-05	-1.30275e-10	-1.47111
55319588	chr19:55319588:T:C	4.92852e-06	-1.30275e-10	-1.41585	3.45442e-05	-1.30275e-10	-1.3871	8.0206e-05	-1.30275e-10	-1.41426
55319720	chr19:55319720:A:G	0.000314624	3.53626	-0.795765	0.00114863	3.08887	-0.971883	0.00611102	3.6186	-0.699608
55319820	chr19:55319820:A:G	2.06265e-05	1.01648	-1.00079	6.77288e-05	0.486278	-1.20011	0.000283438	0.79236	-0.944223
55319847	chr19:55319847:C:A	2.55422e-06	-0.534945	-1.53819	2.21363e-05	-0.294573	-1.53755	5.71298e-05	-0.215186	-1.53834
55320208	chr19:55320208:A:C	2.11843e-05	1.00522	-0.962848	6.89793e-05	0.47461	-1.17014	0.000291372	0.779891	-0.904146
55320209	chr19:55320209:A:C	2.3287e-05	1.08416	-0.947149	7.49787e-05	0.545412	-1.15755	0.000319527	0.855584	-0.8876
55320221	chr19:55320221:A:G	2.08562e-05	1.02517	-0.998399	6.83997e-05	0.494492	-1.19846	0.000286685	0.801138	-0.941609
55320225	chr19:55320225:A:G	1.05833e-05	-1.30275e-10	-0.651609	6.6465e-05	-1.30275e-10	-0.732663	0.000183633	-1.30275e-10	-0.585917
55320261	chr19:55320261:G:C	6.12776e-06	-1.30275e-10	-1.19806	4.18049e-05	-1.30275e-10	-1.19632	9.82556e-05	-1.30275e-10	-1.21128
55320355	chr19:55320355:T:G	0.000228889	3.41476	-0.992404	0.000850509	2.97199	-1.15549	0.00433439	3.4951	-0.919616
55320914	chr19:55320914:G:A	5.00167e-06	-1.30275e-10	-1.40111	3.30455e-05	-1.30275e-10	-1.43145	8.06508e-05	-1.30275e-10	-1.40873
55321059	chr19:55321059:T:G	0.000217491	3.39249	-1.02122	0.000836321	2.95763	-1.15796	0.00418695	3.48	-0.939125
55321187	chr19:55321187:G:A	0.00024752	3.50163	-1.00102	0.000916263	3.05246	-1.16149	0.00467644	3.57998	-0.928539
55321265	chr19:55321265:G:A	4.59193e-06	-1.30275e-10	-1.48658	3.19379e-05	-1.30275e-10	-1.46555	7.53867e-05	-1.30275e-10	-1.47623
55321326	chr19:55321326:T:C	1.5409e-05	-1.30275e-10	-0.275932	0.000114771	-1.30275e-10	-0.1864	0.000263735	-1.30275e-10	-0.223912
55321516	chr19:55321516:G:A	0.000219654	3.16413	-0.782958	0.000771369	2.72085	-1.00202	0.00414243	3.22858	-0.698399
55321553	chr19:55321553:C:G	6.07095e-06	-1.30275e-10	-1.20737	4.14103e-05	-1.30275e-10	-1.20581	9.73348e-05	-1.30275e-10	-1.2207
55321708	chr19:55321708:C:A	7.39427e-06	-1.57834	0.568156	4.24296e-05	-1.62883	0.447339	0.000147623	-1.62467	0.820473
55321756	chr19:55321756:T:C	4.73656e-06	-1.30275e-10	-1.45557	3.27581e-05	-1.30275e-10	-1.44019	7.68793e-05	-1.30275e-10	-1.45662
55322092	chr19:55322092:C:T	9.71905e-06	0.691555	-1.42835	5.02228e-05	0.182148	-1.19502	0.000123663	0.462993	-1.44429
55322265	chr19:55322265:C:A	5.09569e-06	-1.30275e-10	-1.38249	3.39859e-05	-1.30275e-10	-1.40339	8.29606e-05	-1.30275e-10	-1.38049
55322296	chr19:55322296:A:G	2.80342e-05	1.4792	-1.15666	9.30344e-05	0.930712	-1.32708	0.000383394	1.26442	-1.11421
55322349	chr19:55322349:G:T	1.04629e-05	-1.30275e-10	-0.663047	6.93478e-05	-1.30275e-10	-0.690205	0.000164458	-1.30275e-10	-0.6962
55322817	chr19:55322817:G:A	8.18671e-05	2.30658	-0.912369	0.00059929	2.19661	-0.7302	0.00199019	2.63932	-0.842188
55323080	chr19:55323080:C:G	2.03045e-05	0.996478	-0.996519	6.99757e-05	0.485003	-1.16619	0.000284987	0.790221	-0.936632
55323665	chr19:55323665:G:A	1.10215e-05	-0.824574	0.213539	9.10649e-05	-0.480145	0.0623792	0.000314858	-0.441368	0.394634
55324074	chr19:55324074:C:T	1.53469e-05	-0.279971	-5.17887e-10	9.62997e-05	-0.361873	-5.17887e-10	0.000241585	-0.311634	-5.17887e-10
55324416	chr19:55324416:G:A	8.75539e-07	-1.63867	-1.50513	6.12685e-06	-1.63689	-1.47977	1.43668e-05	-1.63786	-1.49608
55324420	chr19:55324420:T:C	0.00021346	3.30842	-0.955856	0.00147045	3.14102	-0.777039	0.00517825	3.64005	-0.88668
55324421	chr19:55324421:G:A	1.03612e-05	-0.995922	0.323108	7.07742e-05	-0.719793	0.0499486	0.000268089	-0.681696	0.47416
55324422	chr19:55324422:G:A	1.00595e-05	-1.02248	0.320113	6.83421e-05	-0.751793	0.04698	0.000258659	-0.714346	0.471001
55324476	chr19:55324476:C:T	5.15309e-06	-1.30275e-10	-1.37129	3.4654e-05	-1.30275e-10	-1.38392	8.57566e-05	-1.30275e-10	-1.34734
55324562	chr19:55324562:C:T	4.39262e-06	-1.30275e-10	-1.53096	2.98546e-05	-1.30275e-10	-1.533	7.12187e-05	-1.30275e-10	-1.5331
55324642	chr19:55324642:C:T	3.32336e-05	1.10137	-0.608691	9.65808e-05	0.57286	-0.931818	0.000456515	0.882397	-0.557632
55324717	chr19:55324717:G:A	0.000137099	2.64158	-0.731766	0.000972197	2.43962	-0.489397	0.00309695	2.8718	-0.632481
55324960	chr19:55324960:A:G	6.84733e-06	-1.30275e-10	-1.08703	4.5993e-05	-1.30275e-10	-1.10085	0.000110564	-1.30275e-10	-1.09326
55325129	chr19:55325129:C:T	8.91194e-07	-1.58913	-1.53694	6.11203e-06	-1.58073	-1.53835	1.45411e-05	-1.58391	-1.53796
55325346	chr19:55325346:G:A	7.56499e-05	-1.30275e-10	1.31523	0.000606278	-1.30275e-10	1.478	0.00133089	-1.30275e-10	1.39474
55325665	chr19:55325665:G:A	1.7336e-05	-1.30275e-10	-0.158101	0.000125303	-1.30275e-10	-0.0986051	0.000290382	-1.30275e-10	-0.127658
55325835	chr19:55325835:G:A	9.02379e-07	-1.58843	-1.52518	6.14865e-06	-1.58025	-1.53286	1.46799e-05	-1.58346	-1.52892
55326113	chr19:55326113:G:A	5.90963e-05	1.06828	-5.17887e-10	0.000288965	0.736966	-5.17887e-10	0.000675089	0.715988	-5.17887e-10
55326163	chr19:55326163:G:A	0.000114719	0.774708	0.956896	0.00105267	0.303482	1.72627	0.00195278	0.590247	1.18791
55326203	chr19:55326203:A:G	4.19921e-06	-1.57599	-5.17887e-10	2.82712e-05	-1.5875	-5.17887e-10	6.78744e-05	-1.5812	-5.17887e-10
55326273	chr19:55326273:C:T	9.02466e-07	-1.63799	-1.47551	6.27645e-06	-1.60388	-1.48866	1.50138e-05	-1.6078	-1.48209
55326862	chr19:55326862:G:A	5.06793e-06	-1.30275e-10	-1.38795	3.40288e-05	-1.30275e-10	-1.40213	8.19617e-05	-1.30275e-10	-1.3926
55326967	chr19:55326967:A:G	4.22145e-06	-1.57071	-5.17887e-10	2.70357e-05	-1.63218	-5.17887e-10	6.45939e-05	-1.63074	-5.17887e-10
55326971	chr19:55326971:C:T	4.07234e-06	-1.60667	-5.17887e-10	2.68044e-05	-1.64077	-5.17887e-10	6.3999e-05	-1.63999	-5.17887e-10
55327808	chr19:55327808:A:G	9.99022e-07	-1.47683	-1.53504	7.07989e-06	-1.44148	-1.5306	1.72948e-05	-1.41502	-1.53343
55327904	chr19:55327904:T:C	6.12052e-05	2.00865	-0.905307	0.000480336	1.94505	-0.699902	0.00136231	2.2929	-0.874823
55328164	chr19:55328164:C:T	1.41487e-05	0.433886	-0.795149	0.000100135	0.289079	-0.611895	0.000279503	0.57008	-0.735923
55328663	chr19:55328663:C:T	5.73176e-06	-1.30275e-10	-1.26486	3.92481e-05	-1.30275e-10	-1.25944	9.17517e-05	-1.30275e-10	-1.27977
55329533	chr19:55329533:G:A	6.60123e-06	-1.30275e-10	-1.12363	4.35298e-05	-1.30275e-10	-1.15589	0.000104972	-1.30275e-10	-1.14516
55329542	chr19:55329542:A:G	4.65087e-06	-1.30275e-10	-1.47383	3.1624e-05	-1.30275e-10	-1.47542	7.57004e-05	-1.30275e-10	-1.47207
55329563	chr19:55329563:T:C	1.90492e-05	-0.688064	0.624204	0.00015766	-0.936842	1.06795	0.000336565	-0.783239	0.803174
55329929	chr19:55329929:A:G	8.86493e-06	-1.30275e-10	-0.828782	6.52236e-05	-1.30275e-10	-0.751517	0.000148076	-1.30275e-10	-0.801133
55330677	chr19:55330677:T:C	1.01656e-06	-1.59511	-1.39934	6.9017e-06	-1.61987	-1.3777	1.59981e-05	-1.61754	-1.40884
55330911	chr19:55330911:A:G	6.35493e-06	-1.30275e-10	-1.16165	4.33986e-05	-1.30275e-10	-1.15891	0.000101969	-1.30275e-10	-1.17419
55331324	chr19:55331324:G:A	1.5901e-06	-1.40099	-1.1461	1.15353e-05	-1.33886	-1.14506	2.80821e-05	-1.31207	-1.15165
55331846	chr19:55331846:G:C	4.539e-06	-1.30275e-10	-1.49818	3.10621e-05	-1.30275e-10	-1.49335	7.36176e-05	-1.30275e-10	-1.49997
55331996	chr19:55331996:C:T	3.99448e-06	-1.62597	-5.17887e-10	2.7001e-05	-1.63346	-5.17887e-10	6.45923e-05	-1.63076	-5.17887e-10
55332087	chr19:55332087:A:G	7.67428e-06	-1.30275e-10	-0.97301	5.39591e-05	-1.30275e-10	-0.941112	0.000124447	-1.30275e-10	-0.974978
55332437	chr19:55332437:C:T	1.15471e-06	-1.37586	-1.49118	8.36235e-06	-1.31022	-1.49538	2.05466e-05	-1.28217	-1.49399
55332463	chr19:55332463:G:C	3.93032e-06	-1.64216	-5.17887e-10	2.69233e-05	-1.63635	-5.17887e-10	6.44096e-05	-1.63359	-5.17887e-10
55332703	chr19:55332703:G:A	1.16851e-05	0.291835	-0.844408	7.8647e-05	0.103953	-0.668323	0.000209337	0.333852	-0.788764
55332846	chr19:55332846:C:T	6.70301e-06	-1.30275e-10	-1.10833	4.74742e-05	-1.30275e-10	-1.06915	0.000110551	-1.30275e-10	-1.09338
55333459	chr19:55333459:G:T	8.26353e-06	-1.30275e-10	-0.899033	6.24123e-05	-1.30275e-10	-0.795576	0.000139826	-1.30275e-10	-0.858455
55333486	chr19:55333486:G:A	8.39357e-06	-1.30275e-10	-0.883419	6.34605e-05	-1.30275e-10	-0.77892	0.000142095	-1.30275e-10	-0.842362
55333523	chr19:55333523:C:T	1.97748e-06	-1.5472	-0.781862	1.5265e-05	-1.50163	-0.702147	3.52646e-05	-1.48286	-0.753114
55333838	chr19:55333838:C:T	7.26254e-06	-1.30275e-10	-1.02816	5.29501e-05	-1.30275e-10	-0.959988	0.000120959	-1.30275e-10	-1.0034
55334018	chr19:55334018:A:G	2.06583e-06	-1.40705	-0.878303	1.66424e-05	-1.50577	-0.61162	3.28404e-05	-1.46878	-0.838416
55334631	chr19:55334631:C:T	4.40554e-06	-1.30275e-10	-1.52802	2.98584e-05	-1.30275e-10	-1.53287	7.16474e-05	-1.30275e-10	-1.5271
55334721	chr19:55334721:C:T	4.50296e-06	0.0302386	-1.53639	2.68743e-05	-0.116111	-1.52206	7.28079e-05	0.0234578	-1.53449
55334733	chr19:55334733:G:C	4.37276e-06	-1.30275e-10	-1.53549	2.97126e-05	-1.30275e-10	-1.53777	7.09222e-05	-1.30275e-10	-1.53727
55334806	chr19:55334806:G:A	1.47108e-06	-1.31885	-1.30604	1.08217e-05	-1.25201	-1.29578	2.60542e-05	-1.22949	-1.30918
55334909	chr19:55334909:A:G	1.05954e-05	-1.30275e-10	-0.650463	7.22383e-05	-1.30275e-10	-0.649368	0.000170719	-1.30275e-10	-0.658836
55335273	chr19:55335273:G:A	1.01464e-06	-1.64187	-1.35448	7.09703e-06	-1.64225	-1.32742	1.67602e-05	-1.64172	-1.33813
55335437	chr19:55335437:C:G	1.14216e-06	-1.60811	-1.26985	7.53928e-06	-1.61952	-1.2897	1.81253e-05	-1.62045	-1.28109
55335467	chr19:55335467:G:A	6.99928e-06	-1.30275e-10	-1.06508	4.62181e-05	-1.30275e-10	-1.09597	0.000116802	-1.30275e-10	-1.03837
55335487	chr19:55335487:C:T	5.42302e-06	-1.30275e-10	-1.32023	3.86285e-05	-1.30275e-10	-1.27535	8.94271e-05	-1.30275e-10	-1.30543
55335679	chr19:55335679:A:G	4.36748e-06	-1.30275e-10	-1.5367	2.97023e-05	-1.30275e-10	-1.53812	7.08789e-05	-1.30275e-10	-1.53788
55336036	chr19:55336036:G:A	8.89272e-06	-1.30275e-10	-0.825651	6.45776e-05	-1.30275e-10	-0.761471	0.000144355	-1.30275e-10	-0.826578
55336253	chr19:55336253:C:T	1.44657e-06	-1.53213	-1.10956	1.02952e-05	-1.49478	-1.10289	2.45488e-05	-1.48085	-1.11735
55337197	chr19:55337197:C:T	3.61425e-05	-1.30275e-10	0.576586	0.00030122	-1.30275e-10	0.778503	0.00057628	-1.30275e-10	0.557737
55337344	chr19:55337344:G:A	1.67119e-06	-1.48474	-1.01261	1.20305e-05	-1.43864	-1.00326	2.86939e-05	-1.42218	-1.01999
55337354	chr19:55337354:C:G	1.25833e-05	-1.30275e-10	-0.478511	9.25618e-05	-1.30275e-10	-0.401463	0.000204838	-1.30275e-10	-0.476638
55337531	chr19:55337531:A:C	1.26063e-05	-1.30275e-10	-0.476685	9.27393e-05	-1.30275e-10	-0.399546	0.000205212	-1.30275e-10	-0.474811
55337636	chr19:55337636:G:A	1.26902e-06	-1.32888	-1.44376	9.12023e-06	-1.25164	-1.46721	2.23486e-05	-1.23667	-1.45542
55338149	chr19:55338149:T:C	6.0855e-06	-1.30275e-10	-1.20498	4.12656e-05	-1.30275e-10	-1.20931	0.000101801	-1.30275e-10	-1.17584
55338178	chr19:55338178:A:G	1.3691e-06	-1.64214	-1.05459	9.35421e-06	-1.64239	-1.05112	2.24415e-05	-1.6424	-1.04555
55338198	chr19:55338198:C:T	4.54006e-06	-1.30275e-10	-1.49794	3.08027e-05	-1.30275e-10	-1.50174	7.40358e-05	-1.30275e-10	-1.49431
55338255	chr19:55338255:T:C	1.45934e-05	-1.30275e-10	-0.330317	0.000104296	-1.30275e-10	-0.282109	0.000237273	-1.30275e-10	-0.329644
55338362	chr19:55338362:G:A	1.7742e-05	-1.30275e-10	-0.134951	0.000136543	-1.30275e-10	-0.0126984	0.00030136	-1.30275e-10	-0.090552
55338697	chr19:55338697:A:G	1.72824e-06	-1.51438	-0.949398	1.24082e-05	-1.4724	-0.93858	2.94897e-05	-1.45742	-0.957395
55338840	chr19:55338840:C:T	1.38489e-06	-1.16135	-1.52392	1.05281e-05	-1.06312	-1.51218	2.57015e-05	-1.03509	-1.51721
55338901	chr19:55338901:G:A	2.44543e-06	-0.765468	-1.35119	1.62747e-05	-0.867482	-1.27224	4.13315e-05	-0.747868	-1.32936
55339024	chr19:55339024:TA:T	1.39461e-06	-1.27436	-1.40391	1.00554e-05	-1.20237	-1.41886	2.51589e-05	-1.17645	-1.3972
55339074	chr19:55339074:T:C	5.98396e-06	-1.30275e-10	-1.2218	4.1404e-05	-1.30275e-10	-1.20596	9.82981e-05	-1.30275e-10	-1.21085
55339123	chr19:55339123:C:G	1.22657e-06	-1.26931	-1.53735	9.11152e-06	-1.18153	-1.53827	2.2286e-05	-1.15659	-1.5383
55339213	chr19:55339213:A:G	8.57429e-06	-1.30275e-10	-0.862116	6.22537e-05	-1.30275e-10	-0.79812	0.000139295	-1.30275e-10	-0.862261
55339283	chr19:55339283:C:T	2.35646e-06	-0.618532	-1.53519	1.70839e-05	-0.553936	-1.53727	4.33312e-05	-0.493327	-1.53666
55339395	chr19:55339395:G:T	1.31989e-06	-1.19505	-1.53828	9.94788e-06	-1.09607	-1.53591	2.43496e-05	-1.06908	-1.53726
55339465	chr19:55339465:A:G	4.36068e-06	-1.30275e-10	-1.53826	2.97026e-05	-1.30275e-10	-1.5381	7.08519e-05	-1.30275e-10	-1.53826
55340463	chr19:55340463:G:A	4.44203e-06	-1.30275e-10	-1.51977	3.08241e-05	-1.30275e-10	-1.50104	7.2173e-05	-1.30275e-10	-1.51979
55340615	chr19:55340615:G:GC	1.39085e-06	-1.58893	-1.09204	9.76262e-06	-1.55778	-1.093	2.32237e-05	-1.54732	-1.10636
55340621	chr19:55340621:T:C	1.31673e-06	-1.63365	-1.10208	9.10354e-06	-1.61776	-1.10292	2.15564e-05	-1.61193	-1.11626
55340638	chr19:55340638:T:G	1.50418e-06	-1.63136	-0.971276	1.0574e-05	-1.61597	-0.954972	2.48229e-05	-1.61	-0.97709
55340747	chr19:55340747:G:A	4.76088e-06	-1.30275e-10	-1.45045	3.18735e-05	-1.30275e-10	-1.46756	7.91525e-05	-1.30275e-10	-1.42748
55340979	chr19:55340979:C:T	3.96354e-06	-1.63375	-5.17887e-10	2.67608e-05	-1.6424	-5.17887e-10	6.38526e-05	-1.64228	-5.17887e-10
55341050	chr19:55341050:C:A	1.77521e-06	-1.64158	-0.795393	1.22528e-05	-1.64125	-0.782334	2.87163e-05	-1.63977	-0.801624
55341080	chr19:55341080:C:G	4.49773e-06	-1.30275e-10	-1.50731	3.09089e-05	-1.30275e-10	-1.49829	7.35315e-05	-1.30275e-10	-1.50114
55341604	chr19:55341604:G:C	3.98132e-06	-1.62927	-5.17887e-10	2.70636e-05	-1.63115	-5.17887e-10	6.44089e-05	-1.6336	-5.17887e-10
55342129	chr19:55342129:T:C	8.59264e-07	-1.63384	-1.52873	5.75384e-06	-1.64134	-1.53813	1.38532e-05	-1.6398	-1.53054
55342874	chr19:55342874:A:G	1.05757e-06	-1.41982	-1.53509	7.86212e-06	-1.33195	-1.53533	1.91653e-05	-1.30968	-1.53608
55342945	chr19:55342945:G:A	7.53407e-06	0.308976	-1.30043	4.97983e-05	0.128814	-1.15017	0.000115112	0.236348	-1.2893
55343001	chr19:55343001:G:A	4.36554e-06	-1.30275e-10	-1.53714	2.98165e-05	-1.30275e-10	-1.53428	7.08458e-05	-1.30275e-10	-1.53835
55343021	chr19:55343021:G:A	5.93171e-06	-0.00463204	-1.22594	4.35278e-05	-0.0391274	-1.11681	0.000110681	0.104512	-1.19671
55343040	chr19:55343040:A:C	1.5282e-06	-1.63807	-0.948726	1.03768e-05	-1.6419	-0.947871	2.43108e-05	-1.64077	-0.967161
55343141	chr19:55343141:C:T	4.8737e-06	-1.30275e-10	-1.42703	3.60701e-05	-1.30275e-10	-1.34388	7.99391e-05	-1.30275e-10	-1.41759
55344156	chr19:55344156:C:T	7.41517e-06	-1.30275e-10	-1.00736	4.95243e-05	-1.30275e-10	-1.02688	0.000124816	-1.30275e-10	-0.972015
55344222	chr19:55344222:C:T	4.49045e-06	-1.50893	-5.17887e-10	3.22194e-05	-1.45677	-5.17887e-10	7.60967e-05	-1.46685	-5.17887e-10
55344302	chr19:55344302:C:T	5.84308e-06	-1.30275e-10	-1.24563	4.26517e-05	-1.30275e-10	-1.17627	9.66536e-05	-1.30275e-10	-1.22772
55344715	chr19:55344715:T:C	4.67993e-06	-0.253474	-1.21413	3.31825e-05	-0.433532	-0.993785	7.28438e-05	-0.333881	-1.17666
55344729	chr19:55344729:G:C	4.65897e-06	-1.30275e-10	-1.47209	3.13691e-05	-1.30275e-10	-1.48352	7.62841e-05	-1.30275e-10	-1.46439
55344761	chr19:55344761:C:T	6.20726e-06	-1.18517	-5.17887e-10	4.4709e-05	-1.12916	-5.17887e-10	0.000105859	-1.13675	-5.17887e-10
55344779	chr19:55344779:G:A	4.45614e-06	-1.30275e-10	-1.5166	3.07956e-05	-1.30275e-10	-1.50197	7.25702e-05	-1.30275e-10	-1.5143
55344843	chr19:55344843:C:T	2.60181e-06	-0.533603	-1.52107	1.46998e-05	-0.703232	-1.53827	3.88069e-05	-0.615893	-1.52436
55345476	chr19:55345476:G:A	9.83843e-06	-1.30275e-10	-0.724588	6.19045e-05	-1.30275e-10	-0.803746	0.000161906	-1.30275e-10	-0.711841
55345483	chr19:55345483:G:A	1.20002e-06	-1.4645	-1.36405	9.07357e-06	-1.46926	-1.25471	2.05844e-05	-1.4333	-1.34102
55345490	chr19:55345490:C:T	3.48045e-06	-0.226335	-1.53739	2.55055e-05	-0.152129	-1.53832	6.51038e-05	-0.0847851	-1.53809
55345494	chr19:55345494:G:A	4.45349e-06	-1.30275e-10	-1.5172	3.00877e-05	-1.30275e-10	-1.52522	7.21253e-05	-1.30275e-10	-1.52045
55345656	chr19:55345656:C:T	4.37277e-06	-1.30275e-10	-1.53549	2.97131e-05	-1.30275e-10	-1.53775	7.0973e-05	-1.30275e-10	-1.53656
55345710	chr19:55345710:C:T	5.51258e-06	-1.30275e-10	-1.30385	3.86823e-05	-1.30275e-10	-1.27396	9.08411e-05	-1.30275e-10	-1.28974
55345798	chr19:55345798:G:A	4.23222e-06	-1.56816	-5.17887e-10	2.88417e-05	-1.56752	-5.17887e-10	6.90425e-05	-1.56413	-5.17887e-10
55345858	chr19:55345858:C:T	3.94069e-06	-1.63953	-5.17887e-10	2.7036e-05	-1.63217	-5.17887e-10	6.46548e-05	-1.62979	-5.17887e-10
55346121	chr19:55346121:C:T	4.72256e-05	0.844051	-5.17887e-10	0.000351642	0.933274	-5.17887e-10	0.000896247	0.99936	-5.17887e-10
55346709	chr19:55346709:C:T	4.52812e-06	-1.30275e-10	-1.50058	3.04986e-05	-1.30275e-10	-1.51166	7.4619e-05	-1.30275e-10	-1.48646
55347110	chr19:55347110:C:T	4.4276e-06	-1.30275e-10	-1.52303	2.99952e-05	-1.30275e-10	-1.5283	7.23546e-05	-1.30275e-10	-1.51728
55347206	chr19:55347206:C:A	4.64084e-06	-1.30275e-10	-1.47599	3.25833e-05	-1.30275e-10	-1.44554	7.5275e-05	-1.30275e-10	-1.47771
55347365	chr19:55347365:C:T	5.01823e-06	-1.30275e-10	-1.39781	3.42545e-05	-1.30275e-10	-1.39552	8.30365e-05	-1.30275e-10	-1.37958
55347431	chr19:55347431:C:T	5.2063e-06	-1.30275e-10	-1.36101	3.45592e-05	-1.30275e-10	-1.38666	8.48449e-05	-1.30275e-10	-1.35803
55347858	chr19:55347858:G:A	4.9447e-06	-1.41257	-5.17887e-10	4.83869e-05	-1.05011	-5.17887e-10	0.000112362	-1.07713	-5.17887e-10
55347912	chr19:55347912:G:A	8.04062e-06	-1.30275e-10	-0.926379	5.3694e-05	-1.30275e-10	-0.946039	0.000135804	-1.30275e-10	-0.88764
55348071	chr19:55348071:C:A	2.6302e-06	-0.506974	-1.53685	1.6019e-05	-0.660934	-1.49463	4.01271e-05	-0.57252	-1.53428
55348747	chr19:55348747:C:G	5.56902e-06	-1.30275e-10	-1.29366	3.44787e-05	-1.30275e-10	-1.389	8.91356e-05	-1.30275e-10	-1.3087
55350499	chr19:55350499:A:T	4.43579e-06	-1.30275e-10	-1.52118	3.00222e-05	-1.30275e-10	-1.5274	7.25262e-05	-1.30275e-10	-1.51491
55350756	chr19:55350756:C:T	9.0934e-06	-1.30275e-10	-0.803336	5.76841e-05	-1.30275e-10	-0.874357	0.000149588	-1.30275e-10	-0.790972
55351372	chr19:55351372:C:G	5.82555e-06	-1.30275e-10	-1.24863	3.82301e-05	-1.30275e-10	-1.28571	9.62708e-05	-1.30275e-10	-1.23169
55351397	chr19:55351397:C:T	4.36024e-06	-1.30275e-10	-1.53836	2.97217e-05	-1.30275e-10	-1.53746	7.08736e-05	-1.30275e-10	-1.53796
55351494	chr19:55351494:G:A	4.36743e-06	-1.30275e-10	-1.53671	2.97749e-05	-1.30275e-10	-1.53567	7.10907e-05	-1.30275e-10	-1.5349
55351749	chr19:55351749:G:A	6.5878e-06	-1.12567	-5.17887e-10	4.66885e-05	-1.08584	-5.17887e-10	0.000113084	-1.07073	-5.17887e-10
55352072	chr19:55352072:G:A	4.40629e-06	-1.30275e-10	-1.52785	2.97462e-05	-1.30275e-10	-1.53664	7.13277e-05	-1.30275e-10	-1.53157
55352192	chr19:55352192:ACAGGAAG:A	4.79459e-06	-1.30275e-10	-1.4434	3.34189e-05	-1.30275e-10	-1.42022	7.88837e-05	-1.30275e-10	-1.43088
55352336	chr19:55352336:A:G	4.46438e-06	-1.30275e-10	-1.51475	3.11508e-05	-1.30275e-10	-1.4905	7.304e-05	-1.30275e-10	-1.50785
55352806	chr19:55352806:G:A	7.01743e-06	-1.30275e-10	-1.06249	4.50444e-05	-1.30275e-10	-1.12169	0.000114103	-1.30275e-10	-1.06175
55353911	chr19:55353911:G:T	4.4979e-06	-1.30275e-10	-1.50727	3.09936e-05	-1.30275e-10	-1.49556	7.23323e-05	-1.30275e-10	-1.51759
55354159	chr19:55354159:C:T	1.37895e-06	-1.19475	-1.49481	9.6607e-06	-1.24988	-1.41139	2.24317e-05	-1.20723	-1.48115
55354163	chr19:55354163:A:G	1.14041e-05	-1.30275e-10	-0.576915	7.15727e-05	-1.30275e-10	-0.658625	0.000187748	-1.30275e-10	-0.563754
55354726	chr19:55354726:C:T	7.29751e-06	-1.30275e-10	-1.02335	4.7323e-05	-1.30275e-10	-1.07234	0.000121695	-1.30275e-10	-0.997337
55355100	chr19:55355100:G:C	1.8226e-06	-0.887053	-1.52356	1.18428e-05	-0.973148	-1.48447	2.9032e-05	-0.91542	-1.51504
55355669	chr19:55355669:T:C	9.51649e-07	-1.57656	-1.48388	6.44697e-06	-1.5909	-1.47483	1.52022e-05	-1.58775	-1.48967
55355850	chr19:55355850:T:C	4.46352e-06	-1.30275e-10	-1.51495	3.06698e-05	-1.30275e-10	-1.50606	7.29134e-05	-1.30275e-10	-1.50958
55356742	chr19:55356742:A:G	4.07038e-06	-1.60715	-5.17887e-10	2.81768e-05	-1.59084	-5.17887e-10	6.69662e-05	-1.59467	-5.17887e-10
55356957	chr19:55356957:G:C	9.88397e-07	-1.55507	-1.46748	7.08453e-06	-1.52797	-1.44346	1.65371e-05	-1.51863	-1.47463
55357076	chr19:55357076:G:A	9.87738e-07	-1.55626	-1.46696	7.07823e-06	-1.52946	-1.44285	1.65197e-05	-1.52018	-1.47413
55357092	chr19:55357092:A:G	3.62302e-06	-1.14511	-0.578464	1.92478e-05	-1.32309	-0.648857	4.96521e-05	-1.30802	-0.585796
55357253	chr19:55357253:C:G	4.76432e-06	-1.30275e-10	-1.44973	3.14468e-05	-1.30275e-10	-1.48104	7.64226e-05	-1.30275e-10	-1.46258
55357408	chr19:55357408:G:A	4.41287e-06	-1.30275e-10	-1.52636	3.01239e-05	-1.30275e-10	-1.52402	7.19871e-05	-1.30275e-10	-1.52237
55357725	chr19:55357725:AAT:A	2.83364e-05	0.333263	-5.17887e-10	0.000150134	0.0821914	-5.17887e-10	0.000353449	0.0688814	-5.17887e-10
55357857	chr19:55357857:C:A	4.53473e-06	-1.30275e-10	-1.49912	3.10697e-05	-1.30275e-10	-1.49311	7.39451e-05	-1.30275e-10	-1.49553
55357923	chr19:55357923:A:G	8.82856e-07	-1.61047	-1.52501	6.02209e-06	-1.59972	-1.53419	1.45839e-05	-1.59685	-1.52209
55357927	chr19:55357927:G:A	1.05069e-06	-1.45916	-1.50228	7.39026e-06	-1.4057	-1.52347	1.80301e-05	-1.40447	-1.50235
55358298	chr19:55358298:G:C	2.0785e-05	-1.30275e-10	0.0233465	0.000126452	-1.30275e-10	-0.0894781	0.000369626	-1.30275e-10	0.113636
55358759	chr19:55358759:G:A	6.9212e-06	-1.30275e-10	-1.07629	4.92547e-05	-1.30275e-10	-1.03233	0.00011345	-1.30275e-10	-1.06749
55358892	chr19:55358892:G:A	7.69823e-06	-0.969894	-5.17887e-10	5.16463e-05	-0.98492	-5.17887e-10	0.000120443	-1.00768	-5.17887e-10
55358921	chr19:55358921:C:T	1.35698e-06	-1.57484	-1.13078	9.4471e-06	-1.58022	-1.10341	2.2502e-05	-1.57875	-1.1065
55358951	chr19:55358951:C:T	6.4552e-06	-1.30275e-10	-1.146	4.70615e-05	-1.30275e-10	-1.07788	0.000108379	-1.30275e-10	-1.11322
55359522	chr19:55359522:G:A	8.17e-06	-1.30275e-10	-0.910415	5.78876e-05	-1.30275e-10	-0.870835	0.000131865	-1.30275e-10	-0.917079
55359568	chr19:55359568:G:A	4.85776e-06	-1.30275e-10	-1.43031	3.38618e-05	-1.30275e-10	-1.40705	7.75366e-05	-1.30275e-10	-1.44811
55359651	chr19:55359651:A:G	9.90287e-07	-1.60212	-1.41853	6.73979e-06	-1.61291	-1.4084	1.57875e-05	-1.61048	-1.42916
55359722	chr19:55359722:C:A	7.97422e-06	-1.30275e-10	-0.93467	5.33523e-05	-1.30275e-10	-0.952421	0.000131178	-1.30275e-10	-0.9223
55359837	chr19:55359837:G:A	7.35118e-06	-1.30275e-10	-1.01602	5.32019e-05	-1.30275e-10	-0.955245	0.000122262	-1.30275e-10	-0.992692
55359855	chr19:55359855:C:T	4.52067e-06	-1.30275e-10	-1.50222	3.1184e-05	-1.30275e-10	-1.48943	7.32406e-05	-1.30275e-10	-1.50511
55360677	chr19:55360677:C:T	4.93252e-06	-1.30275e-10	-1.41503	3.43784e-05	-1.30275e-10	-1.39191	7.85702e-05	-1.30275e-10	-1.43486
55360823	chr19:55360823:G:A	8.93054e-07	-1.63983	-1.48416	5.82113e-06	-1.63075	-1.53709	1.45391e-05	-1.62904	-1.49298
55361029	chr19:55361029:A:G	8.83308e-07	-1.60955	-1.52542	5.93544e-06	-1.62108	-1.52732	1.42207e-05	-1.61895	-1.52521
55361945	chr19:55361945:CAGACCCAGGAGTCCAGGGCCCTTAGCTCCTCCCT:C	2.0283e-06	-1.33161	-0.972079	2.66361e-05	-1.36652	-0.280548	3.37572e-05	-1.35943	-0.920229
55362076	chr19:55362076:A:G	4.21622e-06	-1.57195	-5.17887e-10	2.9647e-05	-1.53998	-5.17887e-10	7.14032e-05	-1.53051	-5.17887e-10
55362087	chr19:55362087:C:CCTCGA	1.3254e-05	-1.30275e-10	-0.426586	8.22069e-05	-1.30275e-10	-0.5201	0.000215343	-1.30275e-10	-0.426624
55362274	chr19:55362274:C:T	9.50533e-07	-1.61795	-1.44367	7.95622e-06	-1.62555	-1.22983	1.56443e-05	-1.62504	-1.42371
55362801	chr19:55362801:C:T	4.97314e-06	-1.30275e-10	-1.40683	3.46819e-05	-1.30275e-10	-1.38312	7.9165e-05	-1.30275e-10	-1.42732
55363251	chr19:55363251:G:A	5.65507e-06	-1.30275e-10	-1.27833	3.94212e-05	-1.30275e-10	-1.25504	9.14686e-05	-1.30275e-10	-1.28286
55363274	chr19:55363274:C:T	1.22339e-06	-1.49072	-1.31855	1.43804e-05	-1.51551	-0.747968	1.98896e-05	-1.51031	-1.29835
55363512	chr19:55363512:T:C	4.45878e-06	-1.30275e-10	-1.51601	3.10063e-05	-1.30275e-10	-1.49515	7.29213e-05	-1.30275e-10	-1.50948
55363914	chr19:55363914:C:G	5.32496e-06	-1.30275e-10	-1.33848	3.68826e-05	-1.30275e-10	-1.3216	8.60659e-05	-1.30275e-10	-1.34374
55364051	chr19:55364051:A:G	6.94631e-06	-1.30275e-10	-1.07267	4.46826e-05	-1.30275e-10	-1.12975	0.000113018	-1.30275e-10	-1.07131
55364872	chr19:55364872:C:T	3.25578e-06	-0.292277	-1.53817	1.68829e-05	-0.573217	-1.52982	4.24432e-05	-0.512334	-1.53836
55365215	chr19:55365215:TGGTGCACACCTGTGATCCCAGCTAATC:T	4.71383e-06	-1.30275e-10	-1.46038	3.16789e-05	-1.30275e-10	-1.47369	7.69276e-05	-1.30275e-10	-1.45599
55365286	chr19:55365286:G:C	2.42731e-06	-0.586147	-1.53795	1.3398e-05	-0.805846	-1.52839	3.33574e-05	-0.753237	-1.53834
55365299	chr19:55365299:C:T	1.03467e-06	-1.4864	-1.49041	6.8728e-06	-1.50512	-1.49665	1.6653e-05	-1.50155	-1.48472
55365379	chr19:55365379:C:T	1.29013e-06	-1.21957	-1.53657	9.83404e-06	-1.11943	-1.52406	2.36903e-05	-1.10035	-1.53344
55365461	chr19:55365461:C:G	5.00551e-06	-1.30275e-10	-1.40034	3.53514e-05	-1.30275e-10	-1.364	8.09996e-05	-1.30275e-10	-1.40441
55365743	chr19:55365743:A:C	1.17589e-05	-1.457	0.910721	0.000295495	-1.4593	2.21861	0.000197493	-1.45553	0.942377
55365863	chr19:55365863:C:T	2.42533e-06	-0.68002	-1.4449	1.42691e-05	-0.885928	-1.38531	3.34075e-05	-0.835867	-1.45421
55365878	chr19:55365878:G:A	4.36196e-06	-1.30275e-10	-1.53796	2.97177e-05	-1.30275e-10	-1.5376	7.08474e-05	-1.30275e-10	-1.53833
55365887	chr19:55365887:G:T	3.94314e-06	-1.63891	-5.17887e-10	2.67956e-05	-1.6411	-5.17887e-10	6.40169e-05	-1.63971	-5.17887e-10
55366667	chr19:55366667:C:G	1.6528e-06	-1.23958	-1.26883	1.26998e-05	-1.34937	-1.03838	2.52737e-05	-1.32362	-1.24547
55366873	chr19:55366873:G:A	4.52485e-05	-1.30275e-10	0.801285	0.000307253	-1.30275e-10	0.798332	0.000695149	-1.30275e-10	0.74527
55367153	chr19:55367153:G:C	3.95101e-06	-0.619822	-1.01709	3.57964e-05	-0.460636	-0.890856	7.67237e-05	-0.431339	-1.02731
55367688	chr19:55367688:G:A	1.40294e-06	-1.37263	-1.29969	1.08172e-05	-1.46341	-1.08479	2.18013e-05	-1.44361	-1.27328
55368304	chr19:55368304:C:T	4.37532e-06	-1.5349	-5.17887e-10	2.73148e-05	-1.62191	-5.17887e-10	6.52901e-05	-1.62002	-5.17887e-10
55368945	chr19:55368945:G:C	1.00104e-05	-1.30275e-10	-0.707258	7.03513e-05	-1.30275e-10	-0.675837	0.000163462	-1.30275e-10	-0.702277
55369017	chr19:55369017:G:T	1.33488e-06	-1.40866	-1.31338	7.70047e-06	-1.48693	-1.40113	2.08895e-05	-1.46351	-1.2961
55369052	chr19:55369052:C:T	1.17266e-06	-1.40497	-1.44664	7.00467e-06	-1.48418	-1.49858	1.8223e-05	-1.46058	-1.43559
55369055	chr19:55369055:GGGTCTGAGGGAGGAGAGGCTGGGGGCCTGGACTCCTA:G	5.67035e-06	-1.30275e-10	-1.27563	4.11924e-05	-1.30275e-10	-1.21109	9.14009e-05	-1.30275e-10	-1.2836
55369402	chr19:55369402:C:G	4.85337e-06	-1.30275e-10	-1.43121	3.24835e-05	-1.30275e-10	-1.44861	7.86876e-05	-1.30275e-10	-1.43337
55369793	chr19:55369793:C:G	9.83839e-07	-1.48887	-1.5383	7.33347e-06	-1.41958	-1.51731	1.71983e-05	-1.41571	-1.53834
55369983	chr19:55369983:T:C	9.13356e-07	-1.64216	-1.45935	5.9816e-06	-1.63484	-1.50581	1.46097e-05	-1.63789	-1.47929
55370387	chr19:55370387:G:A	4.76724e-06	-1.30275e-10	-1.44912	3.22276e-05	-1.30275e-10	-1.45651	7.86584e-05	-1.30275e-10	-1.43374
55370918	chr19:55370918:A:G	5.3831e-06	-1.32762	-5.17887e-10	4.002e-05	-1.23996	-5.17887e-10	9.46666e-05	-1.2485	-5.17887e-10
55371438	chr19:55371438:A:G	4.40691e-06	-1.30275e-10	-1.52771	3.05005e-05	-1.30275e-10	-1.5116	7.16025e-05	-1.30275e-10	-1.52773
55371439	chr19:55371439:G:C	5.07807e-06	-1.30275e-10	-1.38595	3.53769e-05	-1.30275e-10	-1.36328	8.21621e-05	-1.30275e-10	-1.39016
55371495	chr19:55371495:A:AG	4.53768e-06	-1.30275e-10	-1.49847	3.12799e-05	-1.30275e-10	-1.48636	7.35272e-05	-1.30275e-10	-1.5012
55371760	chr19:55371760:G:A	5.68719e-06	-1.30275e-10	-1.27267	3.73951e-05	-1.30275e-10	-1.3078	9.03885e-05	-1.30275e-10	-1.29474
55371992	chr19:55371992:G:C	6.4667e-06	-1.30275e-10	-1.14422	4.7054e-05	-1.30275e-10	-1.07804	0.000107854	-1.30275e-10	-1.11807
55372090	chr19:55372090:T:C	5.27287e-06	-1.30275e-10	-1.34831	3.65649e-05	-1.30275e-10	-1.33025	8.66429e-05	-1.30275e-10	-1.33706
55372141	chr19:55372141:C:T	8.52749e-07	-1.6424	-1.52778	5.81946e-06	-1.63	-1.53813	1.40328e-05	-1.63327	-1.52419
55372323	chr19:55372323:G:A	4.69731e-06	-1.30275e-10	-1.46389	3.30739e-05	-1.30275e-10	-1.43059	7.62414e-05	-1.30275e-10	-1.46495
55372477	chr19:55372477:G:A	6.94897e-06	-1.30275e-10	-1.07229	4.94959e-05	-1.30275e-10	-1.02745	0.000109284	-1.30275e-10	-1.10491
55372491	chr19:55372491:G:A	4.1615e-06	-1.58501	-5.17887e-10	2.8337e-05	-1.58517	-5.17887e-10	6.80728e-05	-1.57828	-5.17887e-10
55373599	chr19:55373599:C:T	2.36407e-06	-0.994201	-1.1563	1.87331e-05	-0.908132	-1.09092	4.26825e-05	-0.887058	-1.15801
55373845	chr19:55373845:G:A	1.07126e-06	-1.6322	-1.30985	1.43616e-05	-1.63345	-0.631331	1.75784e-05	-1.63106	-1.30112
55374216	chr19:55374216:A:G	2.37204e-06	-0.820916	-1.32622	1.49099e-05	-0.914314	-1.313	3.55054e-05	-0.902901	-1.32627
55374226	chr19:55374226:T:A	1.22966e-06	-1.28987	-1.51428	9.98294e-06	-1.2005	-1.42796	2.24062e-05	-1.17537	-1.51415
55374324	chr19:55374324:T:C	7.05722e-06	-0.503571	-0.553261	5.98463e-05	-0.333108	-0.50445	0.000147618	-0.280826	-0.523405
55374728	chr19:55374728:G:A	5.98915e-06	-1.30275e-10	-1.22094	3.93554e-05	-1.30275e-10	-1.25671	9.58578e-05	-1.30275e-10	-1.23599
55375584	chr19:55375584:C:A	1.06452e-06	-1.56515	-1.38321	6.14502e-06	-1.57628	-1.53742	1.6868e-05	-1.57009	-1.40334
55375610	chr19:55375610:A:G	4.3845e-06	-1.30275e-10	-1.53281	3.03033e-05	-1.30275e-10	-1.51808	7.13017e-05	-1.30275e-10	-1.53194
55375926	chr19:55375926:C:T	4.68878e-06	-1.30275e-10	-1.46571	3.13632e-05	-1.30275e-10	-1.4837	7.58528e-05	-1.30275e-10	-1.47006
55376509	chr19:55376509:A:G	9.26134e-06	-1.30275e-10	-0.785035	6.0852e-05	-1.30275e-10	-0.820895	0.000145561	-1.30275e-10	-0.818264
55376727	chr19:55376727:C:T	1.17633e-06	-1.31322	-1.53526	7.3303e-06	-1.40362	-1.53371	1.77815e-05	-1.38256	-1.53814
55376788	chr19:55376788:C:T	1.10953e-06	-1.39113	-1.51582	6.89195e-06	-1.46265	-1.53633	1.6913e-05	-1.44415	-1.52662
55378083	chr19:55378083:G:A	3.83412e-06	-0.79334	-0.873606	3.11284e-05	-0.696974	-0.794244	7.03424e-05	-0.670329	-0.875152
55378434	chr19:55378434:C:T	2.70783e-06	-1.40799	-0.606749	1.56854e-05	-1.36624	-0.810374	4.76111e-05	-1.36475	-0.571036
55378758	chr19:55378758:G:A	1.62685e-06	-0.985996	-1.53824	1.11399e-05	-0.980678	-1.53813	2.70572e-05	-0.962556	-1.53835
55378801	chr19:55378801:C:T	1.41125e-06	-1.12834	-1.53807	9.66887e-06	-1.12494	-1.53549	2.33621e-05	-1.10939	-1.53835
55379047	chr19:55379047:G:A	2.31499e-06	-1.20952	-0.961954	1.94745e-05	-1.31224	-0.647991	3.51412e-05	-1.28738	-0.952102
55379466	chr19:55379466:G:A	2.51611e-06	-0.573219	-1.51495	1.28661e-05	-0.847663	-1.52708	3.14818e-05	-0.840417	-1.50903
55379579	chr19:55379579:A:G	5.41275e-06	-1.30275e-10	-1.32213	3.6971e-05	-1.30275e-10	-1.31921	8.73396e-05	-1.30275e-10	-1.32905
55379756	chr19:55379756:G:A	4.36188e-06	-1.30275e-10	-1.53798	2.96955e-05	-1.30275e-10	-1.53834	7.08776e-05	-1.30275e-10	-1.5379
55379791	chr19:55379791:G:A	3.60502e-06	-1.62832	-0.100232	1.90932e-05	-1.61313	-0.366881	5.74007e-05	-1.61884	-0.129958
55380222	chr19:55380222:CTGTGCAGCTG:C	0.000112473	2.55421	-0.842384	0.000596057	2.28181	-0.820816	0.00137304	2.29134	-0.865411
55380531	chr19:55380531:T:A	9.65143e-07	-1.63798	-1.40839	6.15171e-06	-1.6405	-1.47211	1.53415e-05	-1.64173	-1.42656
55380570	chr19:55380570:G:A	6.21334e-06	0.142657	-1.32684	3.25632e-05	-0.104807	-1.34135	8.40973e-05	-0.0455812	-1.3213
55380670	chr19:55380670:C:T	4.78282e-06	-0.143009	-1.30285	2.56332e-05	-0.368393	-1.31706	6.59193e-05	-0.314481	-1.29594
55380671	chr19:55380671:C:T	4.9248e-06	-0.118746	-1.29786	2.63342e-05	-0.346568	-1.3119	6.77437e-05	-0.292216	-1.29091
55380764	chr19:55380764:T:G	9.81789e-07	-1.60914	-1.42012	6.24712e-06	-1.61676	-1.48046	1.54659e-05	-1.62215	-1.43807
55380775	chr19:55380775:T:TC	4.98173e-06	-1.30275e-10	-1.40511	3.29404e-05	-1.30275e-10	-1.43464	8.05401e-05	-1.30275e-10	-1.4101
55381118	chr19:55381118:T:C	4.38125e-06	-1.30275e-10	-1.53355	2.97292e-05	-1.30275e-10	-1.53721	7.11584e-05	-1.30275e-10	-1.53395
55381184	chr19:55381184:C:T	4.36069e-06	-1.30275e-10	-1.53825	2.98032e-05	-1.30275e-10	-1.53472	7.08455e-05	-1.30275e-10	-1.53835
55381216	chr19:55381216:T:G	3.39208e-05	1.94524	-1.43209	0.000179716	1.69488	-1.43284	0.000426137	1.70396	-1.44806
55381311	chr19:55381311:G:A	8.47333e-07	-1.64116	-1.53538	5.76433e-06	-1.64171	-1.53594	1.37479e-05	-1.64136	-1.53661
55381562	chr19:55381562:T:C	6.2003e-06	-1.30275e-10	-1.18629	0.000136927	-1.30275e-10	-0.0098876	0.000101009	-1.30275e-10	-1.18365
55381733	chr19:55381733:C:T	5.05884e-06	-1.30275e-10	-1.38975	3.53045e-05	-1.30275e-10	-1.36533	8.23838e-05	-1.30275e-10	-1.38747
55382151	chr19:55382151:C:T	5.7768e-06	-1.30275e-10	-1.25703	0.000118182	-1.30275e-10	-0.157114	9.40698e-05	-1.30275e-10	-1.25482
55382235	chr19:55382235:C:T	4.7538e-06	-1.30275e-10	-1.45194	3.34211e-05	-1.30275e-10	-1.42015	7.71083e-05	-1.30275e-10	-1.45365
55382456	chr19:55382456:G:A	1.34183e-05	-1.30275e-10	-0.414266	9.54141e-05	-1.30275e-10	-0.371113	0.00022485	-1.30275e-10	-0.383422
55383470	chr19:55383470:T:G	1.06656e-05	-1.30275e-10	-0.643857	0.000495385	-1.30275e-10	1.276	0.000172672	-1.30275e-10	-0.647461
55383698	chr19:55383698:C:G	4.65674e-06	-1.30275e-10	-1.47257	3.25277e-05	-1.30275e-10	-1.44725	7.54897e-05	-1.30275e-10	-1.47486
55384220	chr19:55384220:G:A	8.44257e-07	-1.64217	-1.53801	5.79033e-06	-1.6422	-1.53095	1.37256e-05	-1.64129	-1.5383
55384714	chr19:55384714:T:C	1.21842e-06	-1.48023	-1.3331	8.34706e-06	-1.46932	-1.33811	2.02691e-05	-1.46172	-1.32804
55384741	chr19:55384741:C:T	4.01192e-05	2.17027	-1.4893	0.000210709	1.91021	-1.48907	0.000501974	1.91962	-1.49993
55384894	chr19:55384894:C:T	5.8024e-06	-1.25261	-5.17887e-10	4.58464e-05	-1.10404	-5.17887e-10	0.000110932	-1.08994	-5.17887e-10
55385251	chr19:55385251:C:T	8.45056e-07	-1.64185	-1.53739	5.75801e-06	-1.64095	-1.5378	1.37408e-05	-1.64047	-1.53802
55385310	chr19:55385310:A:G	4.92838e-06	-1.30275e-10	-1.41587	3.32097e-05	-1.30275e-10	-1.4265	8.15299e-05	-1.30275e-10	-1.39789
55385341	chr19:55385341:C:T	8.48783e-07	-1.63981	-1.53503	5.91465e-06	-1.6399	-1.51201	1.38719e-05	-1.63758	-1.53141
55385398	chr19:55385398:A:G	8.75801e-06	-0.478518	-0.362398	7.57614e-05	-0.293116	-0.308634	0.000186497	-0.240145	-0.330296
55385565	chr19:55385565:C:T	4.72828e-06	-1.30275e-10	-1.45732	3.32169e-05	-1.30275e-10	-1.42628	7.66975e-05	-1.30275e-10	-1.45899
55386229	chr19:55386229:G:A	5.09685e-06	-1.30275e-10	-1.38226	3.52198e-05	-1.30275e-10	-1.36773	8.24346e-05	-1.30275e-10	-1.38685
55386449	chr19:55386449:C:T	4.99659e-06	-1.30275e-10	-1.40213	3.4035e-05	-1.30275e-10	-1.40195	8.10521e-05	-1.30275e-10	-1.40376
55387087	chr19:55387087:C:A	4.53721e-06	-1.30275e-10	-1.49857	3.16364e-05	-1.30275e-10	-1.47503	7.36278e-05	-1.30275e-10	-1.49983
55387347	chr19:55387347:G:A	4.6712e-06	-1.30275e-10	-1.46947	3.20203e-05	-1.30275e-10	-1.46297	7.58277e-05	-1.30275e-10	-1.47039
55387395	chr19:55387395:A:T	4.72229e-06	-1.30275e-10	-1.45859	3.28222e-05	-1.30275e-10	-1.43823	7.68782e-05	-1.30275e-10	-1.45663
55387497	chr19:55387497:C:A	1.8432e-05	-1.30275e-10	-0.0967987	0.000132195	-1.30275e-10	-0.045061	0.000310389	-1.30275e-10	-0.0610313
55387734	chr19:55387734:C:T	6.5726e-06	-1.12797	-5.17887e-10	4.87204e-05	-1.04324	-5.17887e-10	0.000120263	-1.00917	-5.17887e-10
55387810	chr19:55387810:G:C	2.89062e-06	-1.08069	-0.868721	1.93612e-05	-1.16919	-0.796878	4.36949e-05	-1.16341	-0.858216
55387846	chr19:55387846:A:G	5.04407e-06	-1.30275e-10	-1.39267	3.47638e-05	-1.30275e-10	-1.38076	8.15557e-05	-1.30275e-10	-1.39757
55387878	chr19:55387878:A:C	4.7785e-06	-1.30275e-10	-1.44676	3.21645e-05	-1.30275e-10	-1.45848	7.78759e-05	-1.30275e-10	-1.44374
55387994	chr19:55387994:C:T	6.2225e-06	-1.30275e-10	-1.18271	4.15289e-05	-1.30275e-10	-1.20295	0.000103357	-1.30275e-10	-1.16067
55388066	chr19:55388066:G:A	4.51333e-06	-1.30275e-10	-1.50385	3.04688e-05	-1.30275e-10	-1.51264	7.31936e-05	-1.30275e-10	-1.50575
55388102	chr19:55388102:A:G	4.53818e-06	-1.30275e-10	-1.49836	3.07164e-05	-1.30275e-10	-1.50454	7.36752e-05	-1.30275e-10	-1.49919
55388113	chr19:55388113:C:T	4.52613e-06	-1.30275e-10	-1.50102	3.15204e-05	-1.30275e-10	-1.4787	7.3427e-05	-1.30275e-10	-1.50256
55388504	chr19:55388504:A:G	9.62463e-07	-1.6306	-1.41855	6.69374e-06	-1.60504	-1.42312	1.60238e-05	-1.59789	-1.42689
55388572	chr19:55388572:T:C	3.80113e-06	-0.504339	-1.17125	2.9332e-05	-0.515422	-1.03524	6.26715e-05	-0.454423	-1.20653
55388675	chr19:55388675:C:T	4.42895e-06	-1.30275e-10	-1.52272	2.99928e-05	-1.30275e-10	-1.52838	7.18884e-05	-1.30275e-10	-1.52374
55388764	chr19:55388764:C:T	4.41292e-06	-1.30275e-10	-1.52635	3.04533e-05	-1.30275e-10	-1.51314	7.16319e-05	-1.30275e-10	-1.52732
55388806	chr19:55388806:A:C	2.05579e-06	-0.928651	-1.36157	1.30833e-05	-1.02955	-1.32845	3.05938e-05	-1.02279	-1.35526
55389223	chr19:55389223:G:A	4.29408e-06	-1.55365	-5.17887e-10	2.85877e-05	-1.57636	-5.17887e-10	6.85427e-05	-1.5714	-5.17887e-10
55389421	chr19:55389421:G:C	5.3725e-06	-1.30275e-10	-1.32959	0.000102277	-1.30275e-10	-0.301656	8.766e-05	-1.30275e-10	-1.32539
55389450	chr19:55389450:G:A	4.65126e-06	-1.30275e-10	-1.47375	3.18069e-05	-1.30275e-10	-1.46966	7.54903e-05	-1.30275e-10	-1.47485
55389501	chr19:55389501:A:G	3.56852e-06	-0.393057	-1.34568	2.54958e-05	-0.46009	-1.23074	5.65255e-05	-0.394947	-1.36922
55389668	chr19:55389668:G:A	4.51067e-06	-1.30275e-10	-1.50444	3.05679e-05	-1.30275e-10	-1.50939	7.31311e-05	-1.30275e-10	-1.5066
55389672	chr19:55389672:G:A	4.41399e-06	-1.30275e-10	-1.52611	3.00392e-05	-1.30275e-10	-1.52684	7.15513e-05	-1.30275e-10	-1.52844
55389703	chr19:55389703:CCT:C	5.37679e-06	-1.30275e-10	-1.32879	0.000102456	-1.30275e-10	-0.299904	8.77145e-05	-1.30275e-10	-1.32477
55389818	chr19:55389818:C:T	4.42945e-06	-1.30275e-10	-1.52261	3.06194e-05	-1.30275e-10	-1.5077	7.18963e-05	-1.30275e-10	-1.52363
55389821	chr19:55389821:C:T	1.30093e-06	-1.20953	-1.53828	7.72563e-06	-1.34921	-1.53558	1.88579e-05	-1.3237	-1.53822
55389942	chr19:55389942:C:A	4.40325e-06	-1.30275e-10	-1.52854	3.03152e-05	-1.30275e-10	-1.51769	7.14654e-05	-1.30275e-10	-1.52964
55390005	chr19:55390005:C:T	5.23208e-06	-1.35607	-5.17887e-10	3.59012e-05	-1.34857	-5.17887e-10	8.6179e-05	-1.34243	-5.17887e-10
55390167	chr19:55390167:A:G	2.26595e-05	1.4824	-1.3727	0.000117991	1.21617	-1.3749	0.000279694	1.22889	-1.39405
55390184	chr19:55390184:C:G	4.41106e-06	-1.30275e-10	-1.52677	3.03923e-05	-1.30275e-10	-1.51515	7.15851e-05	-1.30275e-10	-1.52797
55390249	chr19:55390249:C:T	1.96378e-06	-0.9452	-1.39081	1.24833e-05	-1.04457	-1.36037	2.92532e-05	-1.03787	-1.38499
55390285	chr19:55390285:G:A	1.52962e-06	-1.39831	-1.18755	9.64929e-06	-1.45774	-1.20472	2.3369e-05	-1.45297	-1.19448
55390410	chr19:55390410:GC:G	4.57799e-06	-1.30275e-10	-1.48963	3.12847e-05	-1.30275e-10	-1.48621	7.43081e-05	-1.30275e-10	-1.49064
55390553	chr19:55390553:C:G	2.45085e-06	-0.580762	-1.53369	1.80214e-05	-0.509484	-1.52829	4.4946e-05	-0.462169	-1.53123
55390567	chr19:55390567:C:A	2.34368e-06	-0.622688	-1.53647	1.71929e-05	-0.552173	-1.53267	4.28744e-05	-0.505763	-1.53482
55390716	chr19:55390716:T:C	1.96398e-06	-1.05911	-1.2768	1.2955e-05	-1.14761	-1.22025	2.97019e-05	-1.14145	-1.26619
55390889	chr19:55390889:A:G	1.17484e-06	-1.33353	-1.51622	7.37115e-06	-1.43737	-1.4944	1.75121e-05	-1.41578	-1.52018
55391015	chr19:55391015:A:G	6.9899e-06	-1.30275e-10	-1.06642	4.99443e-05	-1.30275e-10	-1.01843	0.000112923	-1.30275e-10	-1.07215
55391089	chr19:55391089:A:G	1.78557e-05	-1.30275e-10	-0.128564	0.000128014	-1.30275e-10	-0.0772025	0.000300438	-1.30275e-10	-0.0936148
55391634	chr19:55391634:T:C	4.4486e-06	-1.30275e-10	-1.5183	3.0183e-05	-1.30275e-10	-1.52206	7.21589e-05	-1.30275e-10	-1.51999
55392604	chr19:55392604:G:C	4.39231e-06	-1.30275e-10	-1.53103	3.02405e-05	-1.30275e-10	-1.52016	7.13187e-05	-1.30275e-10	-1.5317
55392612	chr19:55392612:C:T	1.35509e-06	-1.18357	-1.52345	8.14149e-06	-1.32674	-1.50563	1.95759e-05	-1.30011	-1.52444
55392642	chr19:55392642:C:T	0.000342306	-1.30275e-10	2.82482	0.00195669	-1.30275e-10	2.64967	0.00697254	-1.30275e-10	3.05088
55392647	chr19:55392647:C:A	4.41355e-06	-1.30275e-10	-1.52621	3.04611e-05	-1.30275e-10	-1.51289	7.16475e-05	-1.30275e-10	-1.5271
55392941	chr19:55392941:C:T	4.50015e-06	-1.30275e-10	-1.50677	3.03267e-05	-1.30275e-10	-1.51731	7.30811e-05	-1.30275e-10	-1.50729
55393334	chr19:55393334:C:T	4.49426e-06	-1.30275e-10	-1.50808	3.12041e-05	-1.30275e-10	-1.48879	7.29182e-05	-1.30275e-10	-1.50952
55393371	chr19:55393371:T:C	6.55658e-06	-1.30275e-10	-1.13041	4.23215e-05	-1.30275e-10	-1.18404	0.000105551	-1.30275e-10	-1.13966
55393373	chr19:55393373:C:T	6.98071e-06	-1.30275e-10	-1.06773	4.48882e-05	-1.30275e-10	-1.12516	0.00011239	-1.30275e-10	-1.07688
55393449	chr19:55393449:A:G	2.09728e-06	-0.991083	-1.27916	1.36464e-05	-1.0861	-1.22977	3.14563e-05	-1.07957	-1.27069
55393560	chr19:55393560:C:T	4.38781e-06	-1.30275e-10	-1.53205	3.01915e-05	-1.30275e-10	-1.52178	7.12473e-05	-1.30275e-10	-1.5327
55393699	chr19:55393699:C:T	4.41608e-06	-1.30275e-10	-1.52563	3.04894e-05	-1.30275e-10	-1.51196	7.16878e-05	-1.30275e-10	-1.52654
55393907	chr19:55393907:C:T	1.36533e-06	-1.16674	-1.53275	8.12383e-06	-1.31324	-1.5213	1.96765e-05	-1.28613	-1.5333
55393992	chr19:55393992:G:A	2.6763e-06	-0.498921	-1.52753	1.95214e-05	-0.424671	-1.53316	4.90425e-05	-0.375622	-1.53055
55394043	chr19:55394043:A:G	2.30189e-06	-0.929278	-1.24788	1.23502e-05	-1.11575	-1.29992	3.26309e-05	-1.0813	-1.2323
55394134	chr19:55394134:C:T	1.06816e-06	-1.60824	-1.3367	7.49102e-06	-1.56896	-1.34667	1.79881e-05	-1.55906	-1.35008
55394193	chr19:55394193:C:T	4.39797e-06	-1.30275e-10	-1.52974	2.99064e-05	-1.30275e-10	-1.53127	7.15022e-05	-1.30275e-10	-1.52913
55394194	chr19:55394194:G:A	1.02668e-06	-1.6164	-1.36816	7.17924e-06	-1.58093	-1.37722	1.72297e-05	-1.57187	-1.38036
55394218	chr19:55394218:C:T	4.39998e-06	-1.30275e-10	-1.52928	3.03221e-05	-1.30275e-10	-1.51746	7.14351e-05	-1.30275e-10	-1.53007
55394404	chr19:55394404:T:C	1.28072e-06	-1.23779	-1.52568	7.74607e-06	-1.37227	-1.50988	1.86288e-05	-1.34766	-1.52649
55394590	chr19:55394590:T:A	4.47835e-06	-1.30275e-10	-1.51163	3.10849e-05	-1.30275e-10	-1.49262	7.26681e-05	-1.30275e-10	-1.51295
55394774	chr19:55394774:A:G	4.53318e-06	-1.30275e-10	-1.49946	3.14509e-05	-1.30275e-10	-1.48091	7.34827e-05	-1.30275e-10	-1.50181
55395012	chr19:55395012:T:C	5.35669e-06	-1.30275e-10	-1.33254	3.56216e-05	-1.30275e-10	-1.35639	8.65491e-05	-1.30275e-10	-1.33814
55395060	chr19:55395060:A:G	4.39642e-06	-1.30275e-10	-1.53009	3.0286e-05	-1.30275e-10	-1.51865	7.13834e-05	-1.30275e-10	-1.53079
55395126	chr19:55395126:T:C	4.56768e-06	-1.30275e-10	-1.49188	3.1165e-05	-1.30275e-10	-1.49004	7.41622e-05	-1.30275e-10	-1.4926
55395499	chr19:55395499:A:G	1.57789e-06	-1.06616	-1.48864	9.9612e-06	-1.16341	-1.46723	2.33733e-05	-1.15698	-1.49028
55395544	chr19:55395544:C:T	4.9561e-06	-1.30275e-10	-1.41026	3.48669e-05	-1.30275e-10	-1.3778	8.00528e-05	-1.30275e-10	-1.41617
55395573	chr19:55395573:A:G	4.36289e-06	-0.123804	-1.41394	3.13419e-05	-0.0276685	-1.45672	8.0882e-05	0.0255054	-1.43137
55395685	chr19:55395685:T:C	3.95446e-06	-1.63604	-5.17887e-10	2.7222e-05	-1.62531	-5.17887e-10	6.48123e-05	-1.62736	-5.17887e-10
55395855	chr19:55395855:C:T	4.36169e-06	-1.30275e-10	-1.53803	2.98052e-05	-1.30275e-10	-1.53465	7.0855e-05	-1.30275e-10	-1.53822
55395926	chr19:55395926:C:T	4.36029e-06	-1.30275e-10	-1.53835	2.97403e-05	-1.30275e-10	-1.53684	7.08522e-05	-1.30275e-10	-1.53826
55396082	chr19:55396082:G:A	4.36348e-06	-1.30275e-10	-1.53761	2.9703e-05	-1.30275e-10	-1.53809	7.09256e-05	-1.30275e-10	-1.53723
55396131	chr19:55396131:C:T	4.37783e-06	-1.30275e-10	-1.53433	2.97078e-05	-1.30275e-10	-1.53793	7.11925e-05	-1.30275e-10	-1.53347
55396209	chr19:55396209:T:TG	3.76931e-06	-0.322243	-1.36175	2.36062e-05	-0.430342	-1.33749	5.59837e-05	-0.417805	-1.35599
55396286	chr19:55396286:A:G	5.71632e-06	-1.30275e-10	-1.26756	3.7775e-05	-1.30275e-10	-1.29769	9.27286e-05	-1.30275e-10	-1.26918
55396299	chr19:55396299:C:G	4.99986e-06	-1.40147	-5.17887e-10	3.19332e-05	-1.46569	-5.17887e-10	7.64117e-05	-1.46272	-5.17887e-10
55396385	chr19:55396385:G:C	3.48783e-06	-0.369699	-1.39191	2.17763e-05	-0.478452	-1.37007	5.17068e-05	-0.46618	-1.38709
55396667	chr19:55396667:A:G	4.56619e-06	-1.4922	-5.17887e-10	3.07531e-05	-1.50335	-5.17887e-10	7.28495e-05	-1.51046	-5.17887e-10
55397623	chr19:55397623:A:G	5.04503e-06	-1.30275e-10	-1.39248	3.52067e-05	-1.30275e-10	-1.3681	8.14854e-05	-1.30275e-10	-1.39843
55397633	chr19:55397633:A:G	5.59882e-06	-1.30275e-10	-1.28833	3.92828e-05	-1.30275e-10	-1.25855	9.02371e-05	-1.30275e-10	-1.29642
55397834	chr19:55397834:C:T	4.18599e-06	-1.57914	-5.17887e-10	2.93398e-05	-1.55039	-5.17887e-10	6.96435e-05	-1.55547	-5.17887e-10
55397903	chr19:55397903:T:C	3.26705e-06	-0.322764	-1.50423	2.36878e-05	-0.358361	-1.40602	5.10927e-05	-0.361095	-1.50412
55398040	chr19:55398040:A:G	4.36818e-06	-1.30275e-10	-1.53654	2.97267e-05	-1.30275e-10	-1.53729	7.09816e-05	-1.30275e-10	-1.53644
55398132	chr19:55398132:G:A	3.34698e-06	-0.325299	-1.47753	2.47936e-05	-0.361725	-1.35703	5.22979e-05	-0.364438	-1.47746
55398342	chr19:55398342:C:A	3.62061e-06	-0.247471	-1.47677	2.68683e-05	-0.282663	-1.35573	5.6654e-05	-0.285182	-1.47671
55398400	chr19:55398400:T:C	3.32164e-06	-0.33023	-1.4802	2.45594e-05	-0.366585	-1.36166	5.19062e-05	-0.369282	-1.48014
55398414	chr19:55398414:T:G	3.28213e-06	-0.34669	-1.4757	2.43537e-05	-0.382773	-1.35388	5.13042e-05	-0.385458	-1.47563
55398432	chr19:55398432:T:A	4.3632e-06	-1.30275e-10	-1.53768	2.96965e-05	-1.30275e-10	-1.53831	7.08516e-05	-1.30275e-10	-1.53827
55398542	chr19:55398542:T:C	3.30403e-06	-0.342101	-1.47364	2.45487e-05	-0.378313	-1.35037	5.16389e-05	-0.381003	-1.47358
55398690	chr19:55398690:G:A	3.4516e-06	-0.305499	-1.46655	2.57534e-05	-0.34241	-1.33836	5.39045e-05	-0.345174	-1.46647
55398801	chr19:55398801:A:G	4.37038e-06	-1.30275e-10	-1.53603	3.00129e-05	-1.30275e-10	-1.52771	7.09845e-05	-1.30275e-10	-1.5364
55398808	chr19:55398808:TCTC:T	2.74028e-06	-0.467456	-1.53537	1.85372e-05	-0.517971	-1.49159	4.22066e-05	-0.521717	-1.53456
55398953	chr19:55398953:T:C	3.28346e-06	-0.341594	-1.48039	2.42725e-05	-0.378027	-1.36197	5.13068e-05	-0.380697	-1.48034
55398989	chr19:55398989:C:T	2.36399e-06	-0.676642	-1.47389	2.02741e-05	-0.693211	-1.22678	3.76218e-05	-0.693761	-1.47751
55399557	chr19:55399557:C:T	1.79528e-05	-0.12314	-5.17887e-10	0.000141122	0.0202886	-5.17887e-10	0.000328001	-0.00583867	-5.17887e-10
55399953	chr19:55399953:C:T	0.000152908	3.4273	-1.40835	0.00151411	3.76819	-1.37495	0.00405171	3.90651	-1.39847
55399973	chr19:55399973:G:A	1.46262e-06	-1.63227	-0.99839	9.75133e-06	-1.62216	-1.02978	2.48372e-05	-1.61964	-0.966879
55400097	chr19:55400097:G:A	7.30915e-06	0.458944	-1.4807	4.28737e-05	0.312735	-1.48382	0.000103872	0.327205	-1.48291
55400158	chr19:55400158:T:C	9.18022e-06	0.70608	-1.49991	5.34414e-05	0.551718	-1.50247	0.000129587	0.567163	-1.50167
55400182	chr19:55400182:T:C	4.70864e-06	-1.30275e-10	-1.46149	3.19177e-05	-1.30275e-10	-1.46618	7.66632e-05	-1.30275e-10	-1.45943
55400292	chr19:55400292:C:T	1.07061e-05	0.850842	-1.49092	6.19534e-05	0.69073	-1.49369	0.000150337	0.706844	-1.49282
55400307	chr19:55400307:G:T	4.36031e-06	-1.30275e-10	-1.53834	2.97017e-05	-1.30275e-10	-1.53813	7.08586e-05	-1.30275e-10	-1.53817
55400468	chr19:55400468:CCT:C	4.99797e-06	-1.30275e-10	-1.40185	3.48015e-05	-1.30275e-10	-1.37968	8.23745e-05	-1.30275e-10	-1.38758
55400731	chr19:55400731:A:G	2.54073e-05	0.224153	-5.17887e-10	0.000136237	-0.0149394	-5.17887e-10	0.000320544	-0.0288376	-5.17887e-10
55400964	chr19:55400964:C:T	1.69885e-05	0.497745	-0.67609	0.000109295	0.528876	-0.764168	0.000281248	0.528006	-0.687626
55401107	chr19:55401107:T:C	4.29886e-06	-0.0596496	-1.49288	3.18809e-05	-0.0786746	-1.38866	6.83976e-05	-0.0805991	-1.49292
55401344	chr19:55401344:G:A	7.03868e-06	-1.05946	-5.17887e-10	4.09343e-05	-1.21737	-5.17887e-10	9.64672e-05	-1.22965	-5.17887e-10
55401397	chr19:55401397:G:T	5.04728e-06	-1.30275e-10	-1.39204	3.30227e-05	-1.30275e-10	-1.43215	8.23785e-05	-1.30275e-10	-1.38753
55401578	chr19:55401578:T:G	1.32734e-06	-1.54722	-1.18049	9.19883e-06	-1.57687	-1.13339	2.10289e-05	-1.57499	-1.17797
55401610	chr19:55401610:G:A	5.03541e-06	-1.30275e-10	-1.39439	3.37509e-05	-1.30275e-10	-1.41033	8.23928e-05	-1.30275e-10	-1.38736
55401670	chr19:55401670:C:T	1.38463e-06	-1.19946	-1.48599	8.63454e-06	-1.25698	-1.51659	2.10748e-05	-1.26893	-1.48185
55401869	chr19:55401869:C:T	5.72281e-06	-1.30275e-10	-1.26643	4.05801e-05	-1.30275e-10	-1.22606	9.47831e-05	-1.30275e-10	-1.24727
55402310	chr19:55402310:C:A	2.26372e-05	1.02681	-0.918099	0.00015565	1.03673	-0.918455	0.000361403	1.01936	-0.928226
55402660	chr19:55402660:A:G	4.3616e-06	-1.30275e-10	-1.53805	2.96968e-05	-1.30275e-10	-1.5383	7.09877e-05	-1.30275e-10	-1.53635
55403053	chr19:55403053:G:A	4.38215e-06	-1.30275e-10	-1.53335	2.97938e-05	-1.30275e-10	-1.53504	7.12013e-05	-1.30275e-10	-1.53335
55403061	chr19:55403061:G:A	4.36871e-06	-1.30275e-10	-1.53642	2.99214e-05	-1.30275e-10	-1.53077	7.09472e-05	-1.30275e-10	-1.53692
55403497	chr19:55403497:AGAAAGAAAG:A	2.4224e-06	-0.593381	-1.53275	1.7072e-05	-0.616888	-1.47501	3.83605e-05	-0.618942	-1.53289
55403517	chr19:55403517:GAAGAAAGAAAAAGGA:G	6.55186e-06	-1.13114	-5.17887e-10	4.75541e-05	-1.06747	-5.17887e-10	0.000111961	-1.08071	-5.17887e-10
55403702	chr19:55403702:G:A	4.51114e-06	-1.30275e-10	-1.50433	3.06228e-05	-1.30275e-10	-1.5076	7.35747e-05	-1.30275e-10	-1.50055
55403814	chr19:55403814:C:T	9.64101e-07	-1.61661	-1.43084	6.56369e-06	-1.59815	-1.44963	1.60761e-05	-1.60152	-1.42
55403894	chr19:55403894:C:T	4.36072e-06	-1.30275e-10	-1.53825	2.97269e-05	-1.30275e-10	-1.53729	7.08648e-05	-1.30275e-10	-1.53808
55403931	chr19:55403931:G:C	4.45375e-06	-1.30275e-10	-1.51714	3.03655e-05	-1.30275e-10	-1.51603	7.25902e-05	-1.30275e-10	-1.51403
55404083	chr19:55404083:TC:T	4.45311e-06	-1.30275e-10	-1.51728	3.01724e-05	-1.30275e-10	-1.52241	7.25613e-05	-1.30275e-10	-1.51443
55404542	chr19:55404542:A:G	6.00496e-06	-1.30275e-10	-1.2183	4.07908e-05	-1.30275e-10	-1.22088	0.000102106	-1.30275e-10	-1.17285
55404646	chr19:55404646:G:T	0.000335845	-1.30275e-10	2.80576	0.00191345	-1.30275e-10	2.62733	0.00681729	-1.30275e-10	3.02836
55404690	chr19:55404690:C:T	4.89024e-06	-1.30275e-10	-1.42364	3.35512e-05	-1.30275e-10	-1.41627	8.12705e-05	-1.30275e-10	-1.40107
55404815	chr19:55404815:C:T	6.65338e-06	-1.11576	-5.17887e-10	3.97464e-05	-1.24682	-5.17887e-10	9.45401e-05	-1.24983	-5.17887e-10
55405061	chr19:55405061:T:C	4.38131e-06	-1.30275e-10	-1.53354	2.97887e-05	-1.30275e-10	-1.53521	7.11871e-05	-1.30275e-10	-1.53354
55405171	chr19:55405171:C:T	1.88228e-05	1.24094	-1.31676	0.000117166	1.25577	-1.42152	0.000303347	1.2374	-1.32138
55405305	chr19:55405305:C:T	9.51331e-06	-0.758193	-5.17887e-10	5.26905e-05	-0.964904	-5.17887e-10	0.000125155	-0.9693	-5.17887e-10
55405393	chr19:55405393:C:A	4.58681e-06	-1.30275e-10	-1.4877	3.08033e-05	-1.30275e-10	-1.50172	7.44456e-05	-1.30275e-10	-1.48879
55405504	chr19:55405504:G:A	4.98174e-06	-1.30275e-10	-1.40511	3.4545e-05	-1.30275e-10	-1.38707	8.01894e-05	-1.30275e-10	-1.41446
55405529	chr19:55405529:C:G	4.37025e-06	-1.30275e-10	-1.53606	2.97309e-05	-1.30275e-10	-1.53715	7.10081e-05	-1.30275e-10	-1.53606
55405537	chr19:55405537:G:A	5.04902e-06	-1.30275e-10	-1.39169	3.44198e-05	-1.30275e-10	-1.39071	8.12174e-05	-1.30275e-10	-1.40173
55405568	chr19:55405568:C:T	2.18664e-06	-0.696053	-1.53247	1.54712e-05	-0.716808	-1.47355	3.47259e-05	-0.718801	-1.53257
55405822	chr19:55405822:T:G	6.24735e-06	-1.30275e-10	-1.17873	4.16435e-05	-1.30275e-10	-1.20019	0.000103734	-1.30275e-10	-1.15703
55406348	chr19:55406348:A:C	4.23394e-06	-1.56775	-5.17887e-10	3.02785e-05	-1.5189	-5.17887e-10	7.27413e-05	-1.51195	-5.17887e-10
55406677	chr19:55406677:G:A	4.3641e-06	-1.30275e-10	-1.53747	2.98506e-05	-1.30275e-10	-1.53313	7.08816e-05	-1.30275e-10	-1.53785
55406994	chr19:55406994:G:C	4.50363e-06	-1.30275e-10	-1.506	3.0822e-05	-1.30275e-10	-1.50111	7.29962e-05	-1.30275e-10	-1.50845
55407630	chr19:55407630:CT:C	4.22809e-06	-1.56913	-5.17887e-10	2.97784e-05	-1.53556	-5.17887e-10	7.06515e-05	-1.5411	-5.17887e-10
55407861	chr19:55407861:C:T	8.91668e-07	-1.63339	-1.49216	6.28623e-06	-1.63097	-1.46001	1.44767e-05	-1.62976	-1.49656
55408570	chr19:55408570:T:G	6.06277e-06	-1.30275e-10	-1.20872	4.1197e-05	-1.30275e-10	-1.21097	0.00010297	-1.30275e-10	-1.16442
55408780	chr19:55408780:G:T	4.38306e-06	-1.30275e-10	-1.53314	3.00881e-05	-1.30275e-10	-1.52521	7.11525e-05	-1.30275e-10	-1.53403
55408934	chr19:55408934:G:A	4.43846e-05	0.782007	-5.17887e-10	0.000237231	0.539695	-5.17887e-10	0.000600292	0.59856	-5.17887e-10
55408966	chr19:55408966:T:C	1.53053e-05	-1.30275e-10	-0.282682	0.00011633	-1.30275e-10	-0.172908	0.000252654	-1.30275e-10	-0.266836
55409154	chr19:55409154:A:G	4.40765e-06	-1.30275e-10	-1.52754	2.98765e-05	-1.30275e-10	-1.53227	7.17751e-05	-1.30275e-10	-1.52532
55409184	chr19:55409184:G:A	1.81289e-06	-0.995862	-1.4201	1.20355e-05	-1.05026	-1.39122	2.80376e-05	-1.03817	-1.42713
55409256	chr19:55409256:G:A	4.36794e-06	-1.30275e-10	-1.53659	2.97385e-05	-1.30275e-10	-1.5369	7.10361e-05	-1.30275e-10	-1.53567
55409349	chr19:55409349:G:A	4.10229e-06	-1.59934	-5.17887e-10	2.81102e-05	-1.59321	-5.17887e-10	6.7224e-05	-1.59083	-5.17887e-10
55409554	chr19:55409554:G:A	4.38625e-06	-1.30275e-10	-1.53241	3.01186e-05	-1.30275e-10	-1.52419	7.11976e-05	-1.30275e-10	-1.5334
55409796	chr19:55409796:C:T	4.42502e-06	-1.30275e-10	-1.52361	2.99809e-05	-1.30275e-10	-1.52878	7.1884e-05	-1.30275e-10	-1.5238
55410211	chr19:55410211:T:C	9.97453e-05	1.25728	0.334452	0.000509673	1.26512	0.0393092	0.00162548	1.24643	0.348277
55410263	chr19:55410263:G:A	5.28326e-05	1.2937	-0.337458	0.000347315	1.21784	-0.296949	0.000855656	1.23116	-0.278148
55410365	chr19:55410365:T:A	4.36041e-06	-1.30275e-10	-1.53832	2.97193e-05	-1.30275e-10	-1.53754	7.08479e-05	-1.30275e-10	-1.53832
55410674	chr19:55410674:G:A	4.85484e-06	-1.30275e-10	-1.43091	3.37319e-05	-1.30275e-10	-1.4109	7.85122e-05	-1.30275e-10	-1.4356
55411269	chr19:55411269:C:T	4.69018e-06	-1.30275e-10	-1.46541	3.18673e-05	-1.30275e-10	-1.46776	7.78005e-05	-1.30275e-10	-1.44471
55411473	chr19:55411473:G:T	5.87802e-06	-1.30275e-10	-1.23966	3.99798e-05	-1.30275e-10	-1.24096	9.96468e-05	-1.30275e-10	-1.19722
55411517	chr19:55411517:T:C	2.25568e-06	-0.661047	-1.53639	1.62783e-05	-0.650356	-1.48915	3.68763e-05	-0.65484	-1.53645
55412214	chr19:55412214:A:G	4.36024e-06	-1.30275e-10	-1.53836	2.96987e-05	-1.30275e-10	-1.53824	7.08563e-05	-1.30275e-10	-1.5382
55412439	chr19:55412439:G:A	1.96214e-06	-1.17331	-1.16354	1.20441e-05	-1.25997	-1.1808	2.92824e-05	-1.25257	-1.1693
55412795	chr19:55412795:G:A	4.06876e-06	-1.60755	-5.17887e-10	2.78662e-05	-1.60193	-5.17887e-10	6.66251e-05	-1.59978	-5.17887e-10
55412940	chr19:55412940:C:T	1.08972e-06	-1.54898	-1.37599	7.43704e-06	-1.51744	-1.40543	1.82133e-05	-1.52308	-1.37362
55412989	chr19:55412989:A:C	1.11066e-06	-1.37133	-1.5346	7.69122e-06	-1.35097	-1.53829	1.8414e-05	-1.34899	-1.53676
55413410	chr19:55413410:G:A	5.4038e-06	-1.30275e-10	-1.32378	3.68216e-05	-1.30275e-10	-1.32325	9.09772e-05	-1.30275e-10	-1.28825
55413513	chr19:55413513:T:G	4.43426e-06	-1.30275e-10	-1.52152	3.05919e-05	-1.30275e-10	-1.5086	7.19281e-05	-1.30275e-10	-1.52319
55413619	chr19:55413619:G:A	4.36311e-06	-1.30275e-10	-1.5377	2.98495e-05	-1.30275e-10	-1.53317	7.08689e-05	-1.30275e-10	-1.53802
55413990	chr19:55413990:T:A	7.89066e-06	-0.945204	-5.17887e-10	5.48833e-05	-0.92413	-5.17887e-10	0.000130604	-0.926683	-5.17887e-10
55413991	chr19:55413991:T:A	4.49848e-06	-1.30275e-10	-1.50714	3.11358e-05	-1.30275e-10	-1.49098	7.29125e-05	-1.30275e-10	-1.5096
55414132	chr19:55414132:G:A	4.00915e-05	1.28432	-0.604044	0.000265506	1.21226	-0.559961	0.000647965	1.22544	-0.550464
55414380	chr19:55414380:T:C	4.41451e-06	-1.30275e-10	-1.52599	3.0144e-05	-1.30275e-10	-1.52335	7.15292e-05	-1.30275e-10	-1.52875
55414389	chr19:55414389:G:C	1.08735e-05	-1.30275e-10	-0.624556	8.19166e-05	-1.30275e-10	-0.523637	0.000179227	-1.30275e-10	-0.610205
55414458	chr19:55414458:G:A	5.12137e-06	-1.30275e-10	-1.37746	3.51e-05	-1.30275e-10	-1.37114	8.24469e-05	-1.30275e-10	-1.3867
55414662	chr19:55414662:C:T	4.81801e-06	-1.30275e-10	-1.43852	3.22755e-05	-1.30275e-10	-1.45503	7.8205e-05	-1.30275e-10	-1.43952
55414769	chr19:55414769:A:C	4.36379e-06	-1.30275e-10	-1.53754	2.97253e-05	-1.30275e-10	-1.53734	7.08711e-05	-1.30275e-10	-1.53799
55414820	chr19:55414820:C:A	2.09667e-06	-0.732651	-1.53788	1.49897e-05	-0.723493	-1.49848	3.4232e-05	-0.727785	-1.53791
55414906	chr19:55414906:T:A	1.06428e-06	-1.41038	-1.5382	6.99848e-06	-1.44564	-1.53801	1.68564e-05	-1.43578	-1.53835
55415103	chr19:55415103:G:A	2.1069e-06	-0.727356	-1.53831	1.48844e-05	-0.718643	-1.51038	3.43854e-05	-0.722908	-1.53832
55415180	chr19:55415180:T:C	2.14055e-06	-0.711518	-1.5383	1.52014e-05	-0.702678	-1.50528	3.49388e-05	-0.706959	-1.5383
55415303	chr19:55415303:C:T	4.37994e-06	-1.30275e-10	-1.53385	2.99373e-05	-1.30275e-10	-1.53023	7.10642e-05	-1.30275e-10	-1.53527
55415542	chr19:55415542:A:G	4.86593e-06	-1.30275e-10	-1.42863	3.37802e-05	-1.30275e-10	-1.40946	7.96568e-05	-1.30275e-10	-1.42113
55415637	chr19:55415637:A:G	4.10571e-06	-1.59851	-5.17887e-10	2.79577e-05	-1.59865	-5.17887e-10	6.66909e-05	-1.59879	-5.17887e-10
55416127	chr19:55416127:G:A	9.91697e-06	-0.165734	-0.550903	5.66586e-05	-0.27437	-0.617925	0.000150388	-0.23	-0.555637
55416462	chr19:55416462:G:A	5.07424e-06	-1.30275e-10	-1.38671	3.43159e-05	-1.30275e-10	-1.39373	8.25666e-05	-1.30275e-10	-1.38525
55416789	chr19:55416789:C:T	4.52907e-06	-1.30275e-10	-1.50037	3.02933e-05	-1.30275e-10	-1.51841	7.33502e-05	-1.30275e-10	-1.50361
55417359	chr19:55417359:A:G	4.53028e-06	-1.30275e-10	-1.5001	3.03022e-05	-1.30275e-10	-1.51812	7.3372e-05	-1.30275e-10	-1.50331
55417420	chr19:55417420:G:C	5.63176e-06	-1.30275e-10	-1.28246	3.92844e-05	-1.30275e-10	-1.25851	9.08183e-05	-1.30275e-10	-1.29
55417602	chr19:55417602:G:A	4.67148e-06	-1.30275e-10	-1.46941	3.20393e-05	-1.30275e-10	-1.46238	7.55288e-05	-1.30275e-10	-1.47434
55417858	chr19:55417858:C:T	1.87386e-06	-1.00148	-1.3814	1.37035e-05	-0.918694	-1.39299	3.22074e-05	-0.934254	-1.39241
55417950	chr19:55417950:G:A	4.94782e-06	-1.30275e-10	-1.41194	3.33146e-05	-1.30275e-10	-1.42334	8.10969e-05	-1.30275e-10	-1.40321
55418135	chr19:55418135:C:G	1.71095e-06	-1.00641	-1.46742	1.27105e-05	-0.916696	-1.47021	2.96599e-05	-0.93205	-1.47701
55418556	chr19:55418556:A:G	2.25172e-06	-0.66615	-1.53304	1.75439e-05	-0.528369	-1.53626	4.32362e-05	-0.499242	-1.53294
55418959	chr19:55418959:G:A	1.82684e-06	-1.10445	-1.30384	1.16923e-05	-1.13437	-1.33604	2.91439e-05	-1.11669	-1.30992
55419033	chr19:55419033:T:C	2.38983e-06	-0.627072	-1.51259	1.88847e-05	-0.483733	-1.50725	4.63085e-05	-0.454159	-1.50937
55419098	chr19:55419098:A:G	1.37818e-05	-0.387538	-5.17887e-10	8.86162e-05	-0.445024	-5.17887e-10	0.000214601	-0.430074	-5.17887e-10
55419839	chr19:55419839:G:A	2.11443e-06	-0.746716	-1.51539	1.26226e-05	-0.883826	-1.51002	2.99132e-05	-0.881381	-1.51917
55420096	chr19:55420096:G:T	1.77877e-06	-0.924892	-1.51007	1.33668e-05	-0.822201	-1.51437	3.17963e-05	-0.838122	-1.50139
55420401	chr19:55420401:T:C	5.31751e-06	-1.30275e-10	-1.33988	3.70883e-05	-1.30275e-10	-1.31604	8.69448e-05	-1.30275e-10	-1.33358
55420518	chr19:55420518:G:T	5.51666e-06	-0.409192	-0.89392	3.5592e-05	-0.41059	-0.946627	8.66536e-05	-0.412291	-0.924647
55420629	chr19:55420629:G:A	2.92254e-06	-0.613685	-1.32475	1.86598e-05	-0.700271	-1.3027	4.31872e-05	-0.699118	-1.33419
55420671	chr19:55420671:C:T	1.02361e-05	-0.684966	-5.17887e-10	7.45259e-05	-0.618192	-5.17887e-10	0.000183551	-0.586364	-5.17887e-10
55421094	chr19:55421094:C:T	9.54421e-07	-1.54153	-1.516	6.46798e-06	-1.57716	-1.48531	1.49045e-05	-1.57968	-1.51752
55421220	chr19:55421220:C:G	1.73031e-06	-0.963051	-1.49953	1.29488e-05	-0.863821	-1.50451	3.08795e-05	-0.879358	-1.48941
55421629	chr19:55421629:A:G	4.3891e-06	-1.30275e-10	-1.53176	2.98072e-05	-1.30275e-10	-1.53459	7.13329e-05	-1.30275e-10	-1.5315
55421865	chr19:55421865:G:A	9.22066e-06	-1.30275e-10	-0.789438	6.78634e-05	-1.30275e-10	-0.711842	0.000146852	-1.30275e-10	-0.809433
55421879	chr19:55421879:A:C	1.4576e-06	-1.3588	-1.27529	1.00918e-05	-1.41618	-1.20143	2.22348e-05	-1.42082	-1.27638
55421970	chr19:55421970:G:A	1.02155e-05	-1.30275e-10	-0.686982	6.74205e-05	-1.30275e-10	-0.718389	0.000162126	-1.30275e-10	-0.710485
55422068	chr19:55422068:A:G	9.22621e-06	0.234576	-1.02341	5.87671e-05	0.213777	-1.06953	0.000142723	0.211708	-1.04966
55422366	chr19:55422366:A:C	3.93937e-06	-1.63986	-5.17887e-10	2.68766e-05	-1.63808	-5.17887e-10	6.40744e-05	-1.63881	-5.17887e-10
55422449	chr19:55422449:C:T	4.45668e-06	-0.178502	-1.33798	3.05546e-05	-0.180439	-1.32938	7.18137e-05	-0.180623	-1.34416
55422709	chr19:55422709:A:G	4.36034e-06	-1.30275e-10	-1.53833	2.97782e-05	-1.30275e-10	-1.53556	7.08469e-05	-1.30275e-10	-1.53834
55423482	chr19:55423482:A:T	4.58145e-06	-1.30275e-10	-1.48887	3.09366e-05	-1.30275e-10	-1.4974	7.41949e-05	-1.30275e-10	-1.49216
55423657	chr19:55423657:T:C	8.3512e-06	-1.30275e-10	-0.888479	5.51551e-05	-1.30275e-10	-0.919189	0.0001395	-1.30275e-10	-0.860789
55423716	chr19:55423716:A:G	8.57547e-06	-0.861978	-5.17887e-10	5.901e-05	-0.851632	-5.17887e-10	0.000144085	-0.828452	-5.17887e-10
55423817	chr19:55423817:C:T	4.63615e-06	0.0356847	-1.51268	3.26573e-05	0.0773907	-1.52066	7.95883e-05	0.0877135	-1.5097
55424139	chr19:55424139:T:TAA	5.48707e-05	0.994095	-5.17887e-10	0.000296803	0.763729	-5.17887e-10	0.000720617	0.781252	-5.17887e-10
55424144	chr19:55424144:T:A	7.67838e-06	-0.972475	-5.17887e-10	5.20617e-05	-0.97691	-5.17887e-10	0.000124469	-0.974798	-5.17887e-10
55424326	chr19:55424326:G:A	4.38303e-06	-1.30275e-10	-1.53314	2.97905e-05	-1.30275e-10	-1.53515	7.1294e-05	-1.30275e-10	-1.53204
55425009	chr19:55425009:C:T	4.36104e-06	-1.30275e-10	-1.53817	2.99171e-05	-1.30275e-10	-1.53091	7.08485e-05	-1.30275e-10	-1.53831
55425026	chr19:55425026:G:A	4.52321e-06	-1.30275e-10	-1.50166	3.05392e-05	-1.30275e-10	-1.51033	7.31519e-05	-1.30275e-10	-1.50632
55425303	chr19:55425303:G:A	4.67492e-06	-1.46867	-5.17887e-10	3.13588e-05	-1.48384	-5.17887e-10	7.42113e-05	-1.49194	-5.17887e-10
55425320	chr19:55425320:A:G	3.103e-05	-1.30275e-10	0.424069	0.000232301	-1.30275e-10	0.518693	0.000577088	-1.30275e-10	0.559138
55425544	chr19:55425544:G:A	4.38925e-06	-1.30275e-10	-1.53173	2.97111e-05	-1.30275e-10	-1.53782	7.12136e-05	-1.30275e-10	-1.53317
55425685	chr19:55425685:C:T	2.10343e-06	-0.729428	-1.53789	1.41391e-05	-0.745115	-1.53528	3.35913e-05	-0.746324	-1.53827
55425766	chr19:55425766:A:G	3.53517e-05	-1.30275e-10	0.554462	0.00020426	-1.30275e-10	0.390056	0.000603902	-1.30275e-10	0.604555
55425823	chr19:55425823:G:A	4.59305e-05	-1.30275e-10	0.816244	0.000260936	-1.30275e-10	0.634938	0.000786742	-1.30275e-10	0.869044
55426050	chr19:55426050:T:G	3.94569e-05	0.664324	-5.17887e-10	0.000238679	0.54578	-5.17887e-10	0.00058362	0.570394	-5.17887e-10
55426987	chr19:55426987:G:GC	4.23927e-05	-1.30275e-10	0.736092	0.000241595	-1.30275e-10	0.557923	0.000725479	-1.30275e-10	0.787975
55427675	chr19:55427675:G:A	4.69837e-05	-1.30275e-10	0.838915	0.000266692	-1.30275e-10	0.656755	0.000804988	-1.30275e-10	0.891971
55427768	chr19:55427768:C:T	3.95682e-06	-1.63544	-5.17887e-10	2.78741e-05	-1.60164	-5.17887e-10	6.63477e-05	-1.60395	-5.17887e-10
55428504	chr19:55428504:G:C	3.15697e-05	-1.30275e-10	0.441314	0.000183119	-1.30275e-10	0.280797	0.000538074	-1.30275e-10	0.48914
55429167	chr19:55429167:A:G	3.67994e-05	-1.30275e-10	0.594598	0.000212477	-1.30275e-10	0.429493	0.000628865	-1.30275e-10	0.645061
55429297	chr19:55429297:C:T	4.5507e-05	-1.30275e-10	0.806982	0.000259319	-1.30275e-10	0.62872	0.000780374	-1.30275e-10	0.860917
55429509	chr19:55429509:T:TG	4.59706e-05	-1.30275e-10	0.817118	0.000261158	-1.30275e-10	0.635788	0.000787422	-1.30275e-10	0.869908
55429526	chr19:55429526:C:T	6.92831e-06	-1.07527	-5.17887e-10	5.05104e-05	-1.00716	-5.17887e-10	0.000123236	-0.984756	-5.17887e-10
55429825	chr19:55429825:T:TC	1.86304e-06	-0.859734	-1.52894	1.24568e-05	-0.872816	-1.53426	2.99257e-05	-0.873561	-1.52658
55429931	chr19:55429931:T:C	9.56053e-06	0.680923	-1.43416	6.36068e-05	0.627867	-1.40449	0.000148886	0.631438	-1.42711
55430141	chr19:55430141:A:G	4.16675e-06	-0.208685	-1.37506	2.84834e-05	-0.218257	-1.36176	6.6655e-05	-0.21892	-1.38041
55430232	chr19:55430232:G:A	4.61625e-05	-1.30275e-10	0.821283	0.000262193	-1.30275e-10	0.639741	0.000790749	-1.30275e-10	0.874125
55430373	chr19:55430373:T:C	3.91874e-06	-0.110129	-1.53498	3.19376e-05	0.06367	-1.52922	7.84821e-05	0.0995092	-1.5355
55430620	chr19:55430620:C:T	4.40445e-06	-1.30275e-10	-1.52827	2.97534e-05	-1.30275e-10	-1.5364	7.14306e-05	-1.30275e-10	-1.53013
55431089	chr19:55431089:G:A	1.10101e-05	-1.30275e-10	-0.612075	8.35009e-05	-1.30275e-10	-0.504482	0.000176925	-1.30275e-10	-0.623131
55431183	chr19:55431183:G:C	1.41588e-05	-1.30275e-10	-0.360545	0.000108832	-1.30275e-10	-0.239537	0.00022844	-1.30275e-10	-0.367584
55431693	chr19:55431693:A:C	4.36581e-06	-1.30275e-10	-1.53708	2.9773e-05	-1.30275e-10	-1.53574	7.0902e-05	-1.30275e-10	-1.53756
55432153	chr19:55432153:C:T	5.09828e-06	-1.30275e-10	-1.38198	3.56795e-05	-1.30275e-10	-1.35476	8.36438e-05	-1.30275e-10	-1.37229
55432452	chr19:55432452:G:A	4.95443e-06	-1.30275e-10	-1.4106	3.40608e-05	-1.30275e-10	-1.40119	8.13659e-05	-1.30275e-10	-1.3999
55432573	chr19:55432573:C:T	4.42353e-06	-1.30275e-10	-1.52395	3.0108e-05	-1.30275e-10	-1.52455	7.16027e-05	-1.30275e-10	-1.52772
55432758	chr19:55432758:A:G	4.32258e-05	-1.30275e-10	0.755554	0.00024606	-1.30275e-10	0.576235	0.000739901	-1.30275e-10	0.807659
55432762	chr19:55432762:T:C	6.2181e-06	-1.18342	-5.17887e-10	4.33495e-05	-1.16004	-5.17887e-10	0.000102915	-1.16495	-5.17887e-10
55432799	chr19:55432799:A:G	3.81351e-06	-0.135487	-1.53685	3.10009e-05	0.0368043	-1.53213	7.62532e-05	0.0723554	-1.53715
55432896	chr19:55432896:CACAG:C	6.20117e-06	-1.30275e-10	-1.18615	4.23775e-05	-1.30275e-10	-1.18272	9.91067e-05	-1.30275e-10	-1.20266
55433851	chr19:55433851:C:T	4.55722e-05	-1.30275e-10	0.808413	0.000258795	-1.30275e-10	0.626698	0.000780235	-1.30275e-10	0.860738
55433883	chr19:55433883:A:G	6.29085e-06	-1.30275e-10	-1.17179	4.14131e-05	-1.30275e-10	-1.20574	0.000102857	-1.30275e-10	-1.16551
55434001	chr19:55434001:C:T	1.13974e-05	-1.30275e-10	-0.577497	8.6472e-05	-1.30275e-10	-0.469518	0.000182315	-1.30275e-10	-0.593122
55435929	chr19:55435929:A:C	4.4654e-06	-0.058483	-1.45604	3.26912e-05	-0.0320986	-1.41013	7.51539e-05	-0.0303066	-1.44901
55436025	chr19:55436025:A:G	3.59894e-05	-1.30275e-10	0.572341	0.000207623	-1.30275e-10	0.406385	0.000613736	-1.30275e-10	0.620708
55436082	chr19:55436082:T:G	4.34117e-05	-1.30275e-10	0.759844	0.000246601	-1.30275e-10	0.578432	0.00074175	-1.30275e-10	0.810156
55436370	chr19:55436370:C:T	4.36025e-06	-1.30275e-10	-1.53835	2.97067e-05	-1.30275e-10	-1.53797	7.08471e-05	-1.30275e-10	-1.53833
55436499	chr19:55436499:G:A	1.93108e-06	-1.04001	-1.31279	1.24566e-05	-1.03315	-1.37394	3.23828e-05	-1.00469	-1.31654
55436685	chr19:55436685:G:A	5.94901e-06	-1.30275e-10	-1.22766	4.039e-05	-1.30275e-10	-1.23076	9.86879e-05	-1.30275e-10	-1.20689
55437162	chr19:55437162:C:G	3.52952e-05	-1.30275e-10	0.552862	0.000265612	-1.30275e-10	0.652699	0.000659967	-1.30275e-10	0.693334
55438017	chr19:55438017:C:T	4.37778e-06	-1.30275e-10	-1.53434	2.96953e-05	-1.30275e-10	-1.53835	7.10549e-05	-1.30275e-10	-1.5354
55438486	chr19:55438486:T:C	2.90963e-06	-0.411776	-1.53108	2.32172e-05	-0.253547	-1.5309	5.72404e-05	-0.22112	-1.53048
55438657	chr19:55438657:C:T	4.3697e-06	-1.30275e-10	-1.53619	2.98131e-05	-1.30275e-10	-1.53439	7.10024e-05	-1.30275e-10	-1.53614
55438881	chr19:55438881:T:C	1.65522e-05	-1.30275e-10	-0.204366	0.00010971	-1.30275e-10	-0.231501	0.000300769	-1.30275e-10	-0.0925124
55439337	chr19:55439337:T:C	4.36164e-06	-1.30275e-10	-1.53804	2.96951e-05	-1.30275e-10	-1.53836	7.0867e-05	-1.30275e-10	-1.53805
55439502	chr19:55439502:C:T	4.64983e-06	-1.30275e-10	-1.47405	3.19547e-05	-1.30275e-10	-1.46502	7.67698e-05	-1.30275e-10	-1.45805
55439695	chr19:55439695:C:T	4.50153e-05	0.796117	-5.17887e-10	0.000269124	0.665834	-5.17887e-10	0.000656416	0.687938	-5.17887e-10
55439862	chr19:55439862:T:G	4.38316e-06	-1.30275e-10	-1.53311	2.9805e-05	-1.30275e-10	-1.53466	7.12112e-05	-1.30275e-10	-1.53321
55439870	chr19:55439870:G:A	3.94477e-06	-0.565652	-1.07284	2.50807e-05	-0.585561	-1.12168	6.11336e-05	-0.587007	-1.09879
55441453	chr19:55441453:T:G	3.17253e-05	-1.30275e-10	0.446229	0.000183578	-1.30275e-10	0.2833	0.000537786	-1.30275e-10	0.488605
55441532	chr19:55441532:A:T	5.50606e-06	-1.30504	-5.17887e-10	3.50498e-05	-1.37257	-5.17887e-10	8.3169e-05	-1.37798	-5.17887e-10
55441637	chr19:55441637:C:G	5.06739e-06	-1.30275e-10	-1.38806	3.55231e-05	-1.30275e-10	-1.35915	8.29302e-05	-1.30275e-10	-1.38086
55442294	chr19:55442294:G:A	5.10119e-06	-1.30275e-10	-1.38141	3.48501e-05	-1.30275e-10	-1.37828	8.30641e-05	-1.30275e-10	-1.37924
55443096	chr19:55443096:C:T	1.37288e-06	-1.2187	-1.47528	9.35998e-06	-1.22509	-1.46781	2.21056e-05	-1.22427	-1.47876
55443812	chr19:55443812:A:T	3.9927e-06	-1.62642	-5.17887e-10	2.72469e-05	-1.6244	-5.17887e-10	6.50223e-05	-1.62413	-5.17887e-10
55444093	chr19:55444093:G:C	5.11375e-06	-1.30275e-10	-1.37895	3.5858e-05	-1.30275e-10	-1.34977	8.30608e-05	-1.30275e-10	-1.37928
55444308	chr19:55444308:C:T	9.712e-07	-1.60944	-1.43067	7.11069e-06	-1.5751	-1.39264	1.65374e-05	-1.57139	-1.42184
55444606	chr19:55444606:G:A	2.51735e-05	0.214908	-5.17887e-10	0.000169621	0.204229	-5.17887e-10	0.000417466	0.235347	-5.17887e-10
55444860	chr19:55444860:A:G	5.71889e-06	-1.30275e-10	-1.26711	3.9413e-05	-1.30275e-10	-1.25524	9.60501e-05	-1.30275e-10	-1.23399
55444927	chr19:55444927:G:A	4.57013e-06	-1.30275e-10	-1.49134	3.10579e-05	-1.30275e-10	-1.49349	7.47418e-05	-1.30275e-10	-1.48482
55445084	chr19:55445084:C:T	5.75607e-06	-1.30275e-10	-1.26063	3.93079e-05	-1.30275e-10	-1.25791	9.34833e-05	-1.30275e-10	-1.26107
55445239	chr19:55445239:G:A	1.94902e-05	-1.30275e-10	-0.0409712	0.000150953	-1.30275e-10	0.0876303	0.000315419	-1.30275e-10	-0.0449539
55445874	chr19:55445874:T:C	4.41998e-06	-0.0315685	-1.49318	3.60766e-05	0.133741	-1.47744	8.7754e-05	0.17149	-1.49581
55446508	chr19:55446508:A:G	9.55217e-07	-1.63801	-1.4187	6.66641e-06	-1.62444	-1.40782	1.57906e-05	-1.62542	-1.41402
55446791	chr19:55446791:C:T	5.3636e-06	-1.30275e-10	-1.33125	3.65473e-05	-1.30275e-10	-1.33073	8.77598e-05	-1.30275e-10	-1.32425
55447103	chr19:55447103:C:T	1.81519e-06	-0.99464	-1.42005	1.33405e-05	-0.879095	-1.45944	3.28464e-05	-0.872474	-1.43454
55447116	chr19:55447116:T:C	4.50407e-06	-0.0853279	-1.42058	2.78343e-05	-0.208586	-1.39449	6.52996e-05	-0.191876	-1.42799
55447752	chr19:55447752:TG:T	1.29021e-06	-1.58724	-1.16884	8.85736e-06	-1.59385	-1.15424	2.0822e-05	-1.59009	-1.17275
55449213	chr19:55449213:C:T	4.40465e-06	-1.30275e-10	-1.52822	2.98125e-05	-1.30275e-10	-1.53441	7.1642e-05	-1.30275e-10	-1.52717
55449471	chr19:55449471:C:T	5.198e-06	-1.30275e-10	-1.36261	3.5824e-05	-1.30275e-10	-1.35072	8.49232e-05	-1.30275e-10	-1.35711
55449573	chr19:55449573:G:A	5.06114e-06	-1.38929	-5.17887e-10	3.71068e-05	-1.31554	-5.17887e-10	8.98627e-05	-1.30057	-5.17887e-10
55451371	chr19:55451371:C:A	9.01384e-07	-1.6051	-1.5096	5.93405e-06	-1.62646	-1.52217	1.43067e-05	-1.6243	-1.51383
55451816	chr19:55451816:C:T	5.30158e-06	-1.30275e-10	-1.34288	3.65509e-05	-1.30275e-10	-1.33063	8.6529e-05	-1.30275e-10	-1.33838
55452280	chr19:55452280:C:T	4.3714e-06	-1.30275e-10	-1.5358	2.98352e-05	-1.30275e-10	-1.53365	7.10193e-05	-1.30275e-10	-1.5359
55452447	chr19:55452447:A:AG	1.00813e-06	-1.55541	-1.44737	6.92307e-06	-1.57489	-1.41959	1.6008e-05	-1.57813	-1.44764
55452530	chr19:55452530:T:G	1.10024e-06	-1.60585	-1.30951	7.33621e-06	-1.63808	-1.29844	1.73803e-05	-1.63875	-1.30477
55452783	chr19:55452783:C:A	4.36984e-06	-1.30275e-10	-1.53616	2.97258e-05	-1.30275e-10	-1.53732	7.11576e-05	-1.30275e-10	-1.53396
55453097	chr19:55453097:T:C	1.00163e-06	-1.63925	-1.37001	6.86628e-06	-1.63757	-1.36515	1.64032e-05	-1.63681	-1.36457
55453353	chr19:55453353:G:A	4.7757e-06	-1.30275e-10	-1.44734	3.21087e-05	-1.30275e-10	-1.46021	7.76527e-05	-1.30275e-10	-1.44661
55453772	chr19:55453772:G:C	7.53678e-06	-1.30275e-10	-0.991089	5.4417e-05	-1.30275e-10	-0.932662	0.000124593	-1.30275e-10	-0.973803
55453878	chr19:55453878:A:C	5.152e-06	-1.30275e-10	-1.3715	3.54855e-05	-1.30275e-10	-1.36021	8.40169e-05	-1.30275e-10	-1.36784
55453933	chr19:55453933:T:A	8.30602e-06	-1.30275e-10	-0.893904	5.75259e-05	-1.30275e-10	-0.877103	0.000133996	-1.30275e-10	-0.901048
55453954	chr19:55453954:C:T	4.85857e-06	-1.30275e-10	-1.43014	3.30347e-05	-1.30275e-10	-1.43178	7.88346e-05	-1.30275e-10	-1.43151
55454053	chr19:55454053:C:T	1.38576e-06	-1.15391	-1.53073	1.12473e-05	-0.981858	-1.52735	2.7179e-05	-0.963331	-1.53308
55454088	chr19:55454088:C:T	1.38795e-06	-1.14793	-1.53512	1.12403e-05	-0.979587	-1.53025	2.71576e-05	-0.960967	-1.53623
55454268	chr19:55454268:C:T	4.63046e-06	-1.30275e-10	-1.47823	3.10168e-05	-1.30275e-10	-1.49481	7.50918e-05	-1.30275e-10	-1.48015
55454447	chr19:55454447:G:C	5.0282e-06	-1.30275e-10	-1.39582	3.36425e-05	-1.30275e-10	-1.41355	8.17093e-05	-1.30275e-10	-1.39569
55454565	chr19:55454565:G:A	4.85044e-06	-1.30275e-10	-1.43181	3.31301e-05	-1.30275e-10	-1.4289	7.90458e-05	-1.30275e-10	-1.42883
55454613	chr19:55454613:G:A	1.25358e-06	-1.56568	-1.2192	8.26948e-06	-1.62217	-1.1946	1.95222e-05	-1.62356	-1.20374
55454908	chr19:55454908:G:A	1.087e-05	-0.624876	-5.17887e-10	9.57721e-05	-0.367368	-5.17887e-10	0.000231121	-0.355917	-5.17887e-10
55454979	chr19:55454979:C:T	1.90172e-06	-1.09333	-1.2748	1.44539e-05	-1.02158	-1.2368	3.33193e-05	-1.01614	-1.27658
55455528	chr19:55455528:TG:T	1.12633e-06	-1.35498	-1.53693	8.29889e-06	-1.28091	-1.53231	2.00755e-05	-1.2636	-1.53576
55455629	chr19:55455629:A:G	5.01303e-06	-1.30275e-10	-1.39884	3.37142e-05	-1.30275e-10	-1.41142	8.13319e-05	-1.30275e-10	-1.40032
55456116	chr19:55456116:C:T	1.23764e-06	-1.28059	-1.51708	9.04121e-06	-1.19895	-1.52859	2.20965e-05	-1.17933	-1.52411
55456131	chr19:55456131:G:A	4.36978e-06	-1.30275e-10	-1.53617	2.98201e-05	-1.30275e-10	-1.53416	7.10542e-05	-1.30275e-10	-1.53541
55456481	chr19:55456481:C:T	1.4335e-05	1.16956	-1.51774	0.000117817	1.35263	-1.51284	0.000293063	1.39667	-1.51514
55456649	chr19:55456649:A:G	3.30328e-05	1.77811	-1.29149	0.000156205	1.40751	-1.28568	0.000380989	1.42474	-1.28083
55456827	chr19:55456827:C:T	6.31256e-06	-1.30275e-10	-1.16834	4.20736e-05	-1.30275e-10	-1.18992	0.000102208	-1.30275e-10	-1.17184
55456937	chr19:55456937:C:A	4.99216e-06	-1.40301	-5.17887e-10	3.26887e-05	-1.44231	-5.17887e-10	7.82253e-05	-1.43926	-5.17887e-10
55457021	chr19:55457021:G:C	1.02388e-06	-1.49356	-1.49372	6.94065e-06	-1.49227	-1.49968	1.66818e-05	-1.49519	-1.48935
55457116	chr19:55457116:C:T	9.12919e-07	-1.56372	-1.53827	6.20677e-06	-1.56541	-1.53829	1.47726e-05	-1.56804	-1.53804
55457201	chr19:55457201:G:A	2.63612e-05	0.959086	-0.698078	0.000206199	1.10178	-0.702274	0.000510671	1.14359	-0.706719
55457600	chr19:55457600:G:A	6.25903e-06	-1.30275e-10	-1.17686	4.29265e-05	-1.30275e-10	-1.16985	0.000101721	-1.30275e-10	-1.17663
55457865	chr19:55457865:A:G	2.62008e-06	-1.20224	-0.845433	1.79434e-05	-1.10715	-0.934969	4.53251e-05	-1.10915	-0.875848
55457912	chr19:55457912:G:C	5.37235e-06	-0.284813	-1.04481	2.80678e-05	-0.509673	-1.08504	7.00878e-05	-0.509624	-1.03948
55457922	chr19:55457922:T:G	4.73909e-06	-1.30275e-10	-1.45504	3.26439e-05	-1.30275e-10	-1.44368	7.71409e-05	-1.30275e-10	-1.45322
55458146	chr19:55458146:G:A	1.50354e-06	-1.3696	-1.23347	1.12517e-05	-1.36059	-1.14824	2.50475e-05	-1.35475	-1.22333
55458294	chr19:55458294:C:T	1.03128e-05	-0.677501	-5.17887e-10	7.78954e-05	-0.573972	-5.17887e-10	0.000190074	-0.551445	-5.17887e-10
55458379	chr19:55458379:G:A	2.29549e-06	-0.807658	-1.37228	1.64171e-05	-0.721545	-1.40947	4.00068e-05	-0.726928	-1.38288
55458492	chr19:55458492:G:T	4.66956e-06	-1.30275e-10	-1.46982	3.21205e-05	-1.30275e-10	-1.45985	7.65648e-05	-1.30275e-10	-1.46072
55458776	chr19:55458776:T:C	1.00653e-05	-1.30275e-10	-0.701794	6.62515e-05	-1.30275e-10	-0.735881	0.00016251	-1.30275e-10	-0.708119
55458780	chr19:55458780:T:C	7.96819e-06	0.285248	-1.22067	6.6685e-05	0.388906	-1.11827	0.000148444	0.400813	-1.19946
55458847	chr19:55458847:C:T	1.82839e-05	-1.30275e-10	-0.104861	0.000138046	-1.30275e-10	-0.00175301	0.000329397	-1.30275e-10	-0.00159349
55458856	chr19:55458856:T:G	4.71237e-06	-1.30275e-10	-1.46069	3.24242e-05	-1.30275e-10	-1.45043	7.73033e-05	-1.30275e-10	-1.45112
55459207	chr19:55459207:G:C	0.000119431	1.77186	-5.17887e-10	0.000816275	1.77541	-5.17887e-10	0.00210535	1.85338	-5.17887e-10
55459222	chr19:55459222:C:A	2.8138e-06	-0.636431	-1.33992	2.09688e-05	-0.499598	-1.38671	5.13111e-05	-0.503995	-1.35695
55459415	chr19:55459415:A:G	4.52895e-06	-1.30275e-10	-1.50039	3.13095e-05	-1.30275e-10	-1.48542	7.39165e-05	-1.30275e-10	-1.49592
55459505	chr19:55459505:A:T	4.80444e-06	-1.30275e-10	-1.44134	3.25134e-05	-1.30275e-10	-1.44769	7.85625e-05	-1.30275e-10	-1.43496
55459603	chr19:55459603:G:A	4.70533e-06	-1.30275e-10	-1.46219	3.17031e-05	-1.30275e-10	-1.47292	7.62882e-05	-1.30275e-10	-1.46434
55459732	chr19:55459732:A:G	3.73452e-06	-0.26859	-1.42467	2.8831e-05	-0.157232	-1.41065	6.97838e-05	-0.12789	-1.42557
55459766	chr19:55459766:G:A	5.78092e-06	-0.779004	-0.477318	3.3804e-05	-0.920634	-0.488127	7.8807e-05	-0.919701	-0.512153
55459788	chr19:55459788:GT:G	5.16863e-06	-0.0801545	-1.28812	3.85458e-05	-0.019011	-1.25848	9.14727e-05	-0.0066695	-1.27615
55459857	chr19:55459857:G:A	4.12826e-06	-0.238232	-1.3548	3.26217e-05	-0.117569	-1.32679	7.76089e-05	-0.0872915	-1.35988
55459975	chr19:55459975:C:T	1.27418e-06	-1.27168	-1.4969	9.43203e-06	-1.19644	-1.48878	2.25349e-05	-1.18851	-1.49528
55460232	chr19:55460232:C:CT	1.78982e-05	-0.126183	-5.17887e-10	0.000114777	-0.186351	-5.17887e-10	0.000281145	-0.159986	-5.17887e-10
55460256	chr19:55460256:G:A	1.94499e-05	-0.0430408	-5.17887e-10	0.000124836	-0.102337	-5.17887e-10	0.000306064	-0.0750625	-5.17887e-10
55460407	chr19:55460407:T:C	1.18511e-05	-0.385045	-0.153415	7.20522e-05	-0.466684	-0.185264	0.000180936	-0.447046	-0.153667
55460878	chr19:55460878:C:G	9.83163e-06	-1.30275e-10	-0.725279	6.50794e-05	-1.30275e-10	-0.753731	0.000158542	-1.30275e-10	-0.732839
55460925	chr19:55460925:CCAGTT:C	5.02469e-06	0.130974	-1.52749	3.3154e-05	0.0890786	-1.51725	7.9254e-05	0.102942	-1.52914
55461242	chr19:55461242:T:C	8.95854e-06	-1.30275e-10	-0.818277	5.88653e-05	-1.30275e-10	-0.854087	0.000144439	-1.30275e-10	-0.825999
55461434	chr19:55461434:A:T	5.2812e-06	-1.30275e-10	-1.34673	3.67492e-05	-1.30275e-10	-1.32522	8.5918e-05	-1.30275e-10	-1.34546
55461616	chr19:55461616:C:A	8.34651e-06	-0.889041	-5.17887e-10	7.31799e-05	-0.636418	-5.17887e-10	0.000176566	-0.62516	-5.17887e-10
55461736	chr19:55461736:G:C	8.1076e-06	-1.30275e-10	-0.918083	5.35103e-05	-1.30275e-10	-0.949465	0.000130978	-1.30275e-10	-0.923826
55461812	chr19:55461812:T:C	9.4669e-06	-1.30275e-10	-0.763083	6.22333e-05	-1.30275e-10	-0.798449	0.0001527	-1.30275e-10	-0.77038
55461938	chr19:55461938:C:T	3.11088e-06	-0.337628	-1.53835	2.06085e-05	-0.367244	-1.53639	4.96537e-05	-0.355492	-1.53829
55462114	chr19:55462114:G:A	7.38724e-06	-1.30275e-10	-1.01113	4.99261e-05	-1.30275e-10	-1.01879	0.00011994	-1.30275e-10	-1.01186
55462394	chr19:55462394:G:T	7.37701e-06	-1.30275e-10	-1.01252	4.98574e-05	-1.30275e-10	-1.02017	0.000119774	-1.30275e-10	-1.01325
55462427	chr19:55462427:C:G	5.22703e-06	-1.30275e-10	-1.35704	3.56693e-05	-1.30275e-10	-1.35505	8.60826e-05	-1.30275e-10	-1.34355
55462779	chr19:55462779:C:T	6.72572e-06	-0.753575	-0.351371	4.34746e-05	-0.739946	-0.417217	0.000109963	-0.742748	-0.355964
55462850	chr19:55462850:T:C	7.29524e-06	-0.776908	-0.246755	4.71552e-05	-0.764637	-0.311258	0.00011925	-0.767384	-0.250247
55462895	chr19:55462895:A:G	1.2512e-05	-1.30275e-10	-0.484199	8.41611e-05	-1.30275e-10	-0.496606	0.000219038	-1.30275e-10	-0.409613
55463175	chr19:55463175:A:G	5.5633e-06	-1.30275e-10	-1.29469	3.88164e-05	-1.30275e-10	-1.2705	9.04896e-05	-1.30275e-10	-1.29362
55463644	chr19:55463644:A:G	6.01232e-06	-1.30275e-10	-1.21707	4.05276e-05	-1.30275e-10	-1.22736	9.75441e-05	-1.30275e-10	-1.21855
55463675	chr19:55463675:G:T	3.39819e-06	-0.260182	-1.52746	2.23955e-05	-0.287546	-1.53293	5.4256e-05	-0.275091	-1.53005
55463989	chr19:55463989:G:A	5.23812e-06	-1.30275e-10	-1.35492	3.56462e-05	-1.30275e-10	-1.3557	8.43057e-05	-1.30275e-10	-1.36441
55463998	chr19:55463998:C:CT	1.77948e-05	-1.30275e-10	-0.131978	0.000118817	-1.30275e-10	-0.151753	0.00028694	-1.30275e-10	-0.139585
55464074	chr19:55464074:C:T	9.3909e-06	-1.30275e-10	-0.771143	5.97939e-05	-1.30275e-10	-0.838435	0.000155482	-1.30275e-10	-0.752325
55464119	chr19:55464119:G:A	1.95137e-06	-1.307	-1.03536	1.47121e-05	-1.22122	-1.01945	3.35457e-05	-1.21297	-1.07298
55464512	chr19:55464512:C:T	9.49745e-05	1.54272	-5.17887e-10	0.000589207	1.44944	-5.17887e-10	0.00145436	1.48347	-5.17887e-10
55464537	chr19:55464537:G:A	5.70615e-06	-1.30275e-10	-1.26934	3.98583e-05	-1.30275e-10	-1.24401	9.10868e-05	-1.30275e-10	-1.28704
55464580	chr19:55464580:C:T	1.00616e-05	-1.30275e-10	-0.702154	6.22242e-05	-1.30275e-10	-0.798595	0.000159703	-1.30275e-10	-0.725542
55464792	chr19:55464792:A:G	5.90653e-06	-1.30275e-10	-1.23483	4.02703e-05	-1.30275e-10	-1.23372	9.65358e-05	-1.30275e-10	-1.22894
55465278	chr19:55465278:G:A	1.5136e-06	-1.435	-1.16139	9.75109e-06	-1.47417	-1.17779	2.32233e-05	-1.4767	-1.177
55465816	chr19:55465816:T:C	9.71541e-06	-1.30275e-10	-0.737171	6.9555e-05	-1.30275e-10	-0.68722	0.000159384	-1.30275e-10	-0.727541
55465975	chr19:55465975:G:C	4.81159e-06	-1.30275e-10	-1.43986	3.42564e-05	-1.30275e-10	-1.39547	7.94765e-05	-1.30275e-10	-1.42339
55466542	chr19:55466542:G:A	1.04494e-06	-1.636	-1.33092	7.05796e-06	-1.62945	-1.34573	1.69406e-05	-1.62816	-1.34098
55466656	chr19:55466656:CTCTG:C	7.30046e-06	-1.02295	-5.17887e-10	5.00562e-05	-1.01619	-5.17887e-10	0.000119489	-1.01563	-5.17887e-10
55466853	chr19:55466853:G:A	4.76553e-06	-1.30275e-10	-1.44948	3.19581e-05	-1.30275e-10	-1.46491	7.71828e-05	-1.30275e-10	-1.45268
55466893	chr19:55466893:C:T	5.11253e-06	-1.30275e-10	-1.37919	3.2807e-05	-1.30275e-10	-1.4387	8.26618e-05	-1.30275e-10	-1.3841
55467022	chr19:55467022:C:T	4.7973e-06	-1.30275e-10	-1.44283	3.20421e-05	-1.30275e-10	-1.46229	7.7946e-05	-1.30275e-10	-1.44284
55467693	chr19:55467693:G:A	6.99335e-06	-1.30275e-10	-1.06592	4.55652e-05	-1.30275e-10	-1.1102	0.000113684	-1.30275e-10	-1.06543
55467904	chr19:55467904:C:G	5.73336e-06	-1.30275e-10	-1.26458	3.87748e-05	-1.30275e-10	-1.27157	9.67734e-05	-1.30275e-10	-1.22648
55467997	chr19:55467997:C:T	4.3604e-06	-1.30275e-10	-1.53832	2.96992e-05	-1.30275e-10	-1.53822	7.08455e-05	-1.30275e-10	-1.53836
55468090	chr19:55468090:G:A	4.54852e-06	-1.30275e-10	-1.49608	3.01646e-05	-1.30275e-10	-1.52267	7.33446e-05	-1.30275e-10	-1.50369
55468212	chr19:55468212:T:C	6.41733e-06	-1.30275e-10	-1.15188	4.44522e-05	-1.30275e-10	-1.13492	0.000106196	-1.30275e-10	-1.13357
55468236	chr19:55468236:G:A	9.58603e-06	-1.30275e-10	-0.750577	6.83378e-05	-1.30275e-10	-0.704876	0.000156435	-1.30275e-10	-0.746215
55468396	chr19:55468396:G:C	4.36055e-06	-1.30275e-10	-1.53829	2.97169e-05	-1.30275e-10	-1.53762	7.08755e-05	-1.30275e-10	-1.53793
55468470	chr19:55468470:A:G	2.52319e-06	-0.742175	-1.34318	1.69952e-05	-0.789728	-1.30668	4.00757e-05	-0.77959	-1.3285
55468617	chr19:55468617:G:A	1.01107e-06	-1.61547	-1.38441	6.97428e-06	-1.6098	-1.37731	1.65435e-05	-1.61051	-1.38235
55468650	chr19:55468650:G:A	4.36024e-06	-1.30275e-10	-1.53836	2.97076e-05	-1.30275e-10	-1.53794	7.08521e-05	-1.30275e-10	-1.53826
55468665	chr19:55468665:G:A	4.89417e-06	-1.30275e-10	-1.42284	3.27408e-05	-1.30275e-10	-1.44072	7.96572e-05	-1.30275e-10	-1.42112
55468708	chr19:55468708:T:C	4.36871e-06	-1.30275e-10	-1.53642	2.9818e-05	-1.30275e-10	-1.53423	7.10086e-05	-1.30275e-10	-1.53605
55469008	chr19:55469008:C:T	6.0887e-06	-1.30275e-10	-1.20445	3.43952e-05	-1.30275e-10	-1.39142	9.99753e-05	-1.30275e-10	-1.19393
55469151	chr19:55469151:G:A	9.71782e-06	-1.30275e-10	-0.736924	6.59303e-05	-1.30275e-10	-0.74074	0.000162293	-1.30275e-10	-0.70945
55469210	chr19:55469210:C:T	5.27267e-06	-1.30275e-10	-1.34835	3.62796e-05	-1.30275e-10	-1.33808	8.63827e-05	-1.30275e-10	-1.34007
55469361	chr19:55469361:C:T	1.71422e-05	1.30733	-1.47667	0.000120865	1.37408	-1.50875	0.000308228	1.40534	-1.47336
55469743	chr19:55469743:T:C	1.11395e-05	-1.30275e-10	-0.60039	7.83728e-05	-1.30275e-10	-0.567862	0.000184967	-1.30275e-10	-0.578679
55469818	chr19:55469818:A:T	6.61711e-06	-1.12123	-5.17887e-10	4.70453e-05	-1.07823	-5.17887e-10	0.000114824	-1.05545	-5.17887e-10
55469845	chr19:55469845:C:T	2.22296e-06	-1.10353	-1.10851	1.56299e-05	-1.09418	-1.08598	3.72578e-05	-1.08816	-1.09283
55470186	chr19:55470186:G:A	8.22826e-06	-1.30275e-10	-0.903309	6.0526e-05	-1.30275e-10	-0.826266	0.000138708	-1.30275e-10	-0.866487
55470317	chr19:55470317:A:G	4.94646e-06	-1.30275e-10	-1.41221	3.42354e-05	-1.30275e-10	-1.39608	8.08717e-05	-1.30275e-10	-1.40599
55470534	chr19:55470534:A:G	4.62789e-06	-1.30275e-10	-1.47878	3.20094e-05	-1.30275e-10	-1.46331	7.48366e-05	-1.30275e-10	-1.48355
55470631	chr19:55470631:C:T	4.76823e-06	0.0825523	-1.53146	3.66886e-05	0.192682	-1.51955	8.83378e-05	0.216039	-1.53373
55470639	chr19:55470639:T:C	5.01622e-06	-1.30275e-10	-1.39821	3.47824e-05	-1.30275e-10	-1.38023	8.205e-05	-1.30275e-10	-1.39153
55470670	chr19:55470670:C:T	5.15941e-06	-1.30275e-10	-1.37006	3.47965e-05	-1.30275e-10	-1.37982	8.34505e-05	-1.30275e-10	-1.3746
55470786	chr19:55470786:G:T	4.39303e-06	-0.0937339	-1.43713	3.14275e-05	-0.0126775	-1.46898	8.21091e-05	0.0322005	-1.42301
55470816	chr19:55470816:A:G	6.10378e-06	-1.30275e-10	-1.20198	4.26872e-05	-1.30275e-10	-1.17544	0.000100404	-1.30275e-10	-1.18965
55470820	chr19:55470820:C:T	6.28235e-06	-1.30275e-10	-1.17314	4.39965e-05	-1.30275e-10	-1.14523	0.000103394	-1.30275e-10	-1.16031
55470880	chr19:55470880:C:T	5.8715e-06	-1.30275e-10	-1.24077	4.10296e-05	-1.30275e-10	-1.21505	9.64663e-05	-1.30275e-10	-1.22966
55471039	chr19:55471039:C:G	4.36115e-06	-1.30275e-10	-1.53815	2.97075e-05	-1.30275e-10	-1.53794	7.09094e-05	-1.30275e-10	-1.53745
55471170	chr19:55471170:G:C	5.38249e-06	-1.30275e-10	-1.32773	3.74548e-05	-1.30275e-10	-1.3062	8.82645e-05	-1.30275e-10	-1.31852
55471291	chr19:55471291:T:C	5.82304e-06	-1.30275e-10	-1.24906	3.99125e-05	-1.30275e-10	-1.24265	9.55186e-05	-1.30275e-10	-1.23954
55471414	chr19:55471414:G:A	8.98364e-07	-1.60393	-1.51413	6.13392e-06	-1.59594	-1.51957	1.46651e-05	-1.60365	-1.50974
55471783	chr19:55471783:A:G	9.51726e-07	-1.56133	-1.49903	6.5812e-06	-1.55045	-1.49467	1.56147e-05	-1.55063	-1.50001
55471951	chr19:55471951:A:G	4.36108e-06	-1.30275e-10	-1.53816	2.97044e-05	-1.30275e-10	-1.53804	7.08884e-05	-1.30275e-10	-1.53775
55472565	chr19:55472565:T:C	4.89905e-06	-1.30275e-10	-1.42184	3.41861e-05	-1.30275e-10	-1.39752	8.0571e-05	-1.30275e-10	-1.40972
55472826	chr19:55472826:A:C	4.44889e-06	-1.30275e-10	-1.51823	2.99841e-05	-1.30275e-10	-1.52867	7.22093e-05	-1.30275e-10	-1.51929
55472883	chr19:55472883:A:G	2.59827e-05	1.49395	-1.2474	0.000185613	1.61821	-1.32389	0.000492384	1.66772	-1.26732
55472947	chr19:55472947:G:A	7.70123e-06	-1.30275e-10	-0.969504	5.16171e-05	-1.30275e-10	-0.985486	0.000125567	-1.30275e-10	-0.966016
55473013	chr19:55473013:G:C	1.16265e-05	0.468697	-1.0263	0.000104173	0.695014	-0.978295	0.000254314	0.745165	-1.00545
55473612	chr19:55473612:A:C	7.8399e-06	-0.951659	-5.17887e-10	4.55065e-05	-1.11148	-5.17887e-10	0.000107513	-1.12124	-5.17887e-10
55473759	chr19:55473759:T:G	1.51942e-06	-1.48471	-1.10785	1.07755e-05	-1.50465	-1.04742	2.41926e-05	-1.51706	-1.09575
55473915	chr19:55473915:C:T	5.09386e-06	-1.30275e-10	-1.38285	3.48342e-05	-1.30275e-10	-1.37874	8.30373e-05	-1.30275e-10	-1.37957
55474107	chr19:55474107:T:C	5.4819e-06	-1.30275e-10	-1.30943	3.74637e-05	-1.30275e-10	-1.30597	8.93794e-05	-1.30275e-10	-1.30597
55474108	chr19:55474108:G:T	5.48816e-06	-1.30275e-10	-1.30829	3.74847e-05	-1.30275e-10	-1.30541	8.94924e-05	-1.30275e-10	-1.3047
55474127	chr19:55474127:C:T	5.38585e-06	-1.30275e-10	-1.32711	3.67847e-05	-1.30275e-10	-1.32426	8.78158e-05	-1.30275e-10	-1.32362
55474132	chr19:55474132:G:A	5.15588e-06	-1.30275e-10	-1.37075	3.52509e-05	-1.30275e-10	-1.36685	8.40662e-05	-1.30275e-10	-1.36725
55474284	chr19:55474284:C:A	4.36024e-06	-1.30275e-10	-1.53836	3.03345e-05	-1.30275e-10	-1.51705	7.0853e-05	-1.30275e-10	-1.53825
55474419	chr19:55474419:T:C	2.1188e-06	-1.64106	-0.61897	1.57902e-05	-1.64163	-0.528317	3.56852e-05	-1.64189	-0.582232
55474665	chr19:55474665:A:G	5.10811e-06	-1.30275e-10	-1.38005	3.48803e-05	-1.30275e-10	-1.37742	8.32935e-05	-1.30275e-10	-1.37649
55474763	chr19:55474763:A:G	5.39091e-06	-1.30275e-10	-1.32617	3.66461e-05	-1.30275e-10	-1.32803	8.80212e-05	-1.30275e-10	-1.32128
55474766	chr19:55474766:T:C	2.12804e-05	1.16765	-1.12075	0.000146982	1.27172	-1.21074	0.000391142	1.31385	-1.14364
55475270	chr19:55475270:T:C	1.08934e-06	-1.62928	-1.29604	7.03876e-06	-1.62582	-1.35209	1.79005e-05	-1.62676	-1.28726
55475552	chr19:55475552:T:G	1.57455e-06	-1.23587	-1.32104	9.8352e-06	-1.21229	-1.43108	2.66029e-05	-1.20628	-1.31155
55475959	chr19:55475959:A:G	4.88321e-06	-1.30275e-10	-1.42508	3.30271e-05	-1.30275e-10	-1.43201	7.83036e-05	-1.30275e-10	-1.43826
55476504	chr19:55476504:A:C	2.41367e-06	-0.606473	-1.52326	1.68815e-05	-0.586705	-1.51642	4.04276e-05	-0.581435	-1.51791
55476938	chr19:55476938:A:T	2.58219e-05	1.07138	-0.831046	0.000172049	1.17433	-0.955886	0.000470403	1.21645	-0.861715
55476982	chr19:55476982:C:T	2.08268e-05	1.02014	-0.994778	0.00014029	1.11685	-1.10248	0.00037843	1.15835	-1.02117
55476995	chr19:55476995:C:T	4.42208e-06	-1.30275e-10	-1.52428	2.97503e-05	-1.30275e-10	-1.5365	7.19657e-05	-1.30275e-10	-1.52267
55477115	chr19:55477115:G:A	9.17765e-06	-1.30275e-10	-0.794113	6.10065e-05	-1.30275e-10	-0.818359	0.000151028	-1.30275e-10	-0.781393
55477194	chr19:55477194:A:G	5.25336e-06	-1.35202	-5.17887e-10	3.58753e-05	-1.34929	-5.17887e-10	8.58353e-05	-1.34643	-5.17887e-10
55477303	chr19:55477303:A:C	3.53911e-05	0.555575	-5.17887e-10	0.000334918	0.884546	-5.17887e-10	0.000815999	0.905557	-5.17887e-10
55477440	chr19:55477440:A:G	2.71781e-05	1.28443	-0.992898	0.000188625	1.40922	-1.09879	0.000509635	1.45323	-1.01839
55477756	chr19:55477756:T:C	1.89172e-05	0.845499	-0.916311	0.000126006	0.938862	-1.03187	0.000341805	0.979219	-0.943834
55477875	chr19:55477875:A:G	4.59665e-06	-1.30275e-10	-1.48556	3.12007e-05	-1.30275e-10	-1.4889	7.54688e-05	-1.30275e-10	-1.47514
55477882	chr19:55477882:G:A	4.36694e-06	-1.30275e-10	-1.53682	3.01396e-05	-1.30275e-10	-1.5235	7.09914e-05	-1.30275e-10	-1.5363
55478025	chr19:55478025:C:T	1.61025e-06	-1.6411	-0.893391	1.06884e-05	-1.62686	-0.933317	2.72052e-05	-1.62544	-0.870003
55478152	chr19:55478152:T:C	4.42074e-06	-1.30275e-10	-1.52458	2.97536e-05	-1.30275e-10	-1.53639	7.1934e-05	-1.30275e-10	-1.52311
55478153	chr19:55478153:G:A	4.42354e-06	-1.30275e-10	-1.52395	2.97468e-05	-1.30275e-10	-1.53662	7.19819e-05	-1.30275e-10	-1.52244
55478285	chr19:55478285:G:A	1.08222e-05	-1.30275e-10	-0.629286	7.38079e-05	-1.30275e-10	-0.627873	0.00017137	-1.30275e-10	-0.655032
55478293	chr19:55478293:A:G	4.50689e-06	-1.30275e-10	-1.50528	3.07344e-05	-1.30275e-10	-1.50396	7.31174e-05	-1.30275e-10	-1.50679
55478479	chr19:55478479:T:C	4.36433e-06	-1.30275e-10	-1.53742	2.98795e-05	-1.30275e-10	-1.53217	7.09256e-05	-1.30275e-10	-1.53722
55478662	chr19:55478662:A:G	6.61966e-06	-1.30275e-10	-1.12084	4.50789e-05	-1.30275e-10	-1.12093	0.000112362	-1.30275e-10	-1.07713
55479236	chr19:55479236:G:A	5.20285e-06	-1.36168	-5.17887e-10	3.45698e-05	-1.38636	-5.17887e-10	8.39867e-05	-1.3682	-5.17887e-10
55479242	chr19:55479242:C:T	4.42346e-06	-1.30275e-10	-1.52396	3.00518e-05	-1.30275e-10	-1.52642	7.21218e-05	-1.30275e-10	-1.5205
55479542	chr19:55479542:T:C	5.39936e-06	-1.30275e-10	-1.3246	3.88134e-05	-1.30275e-10	-1.27057	8.82427e-05	-1.30275e-10	-1.31877
55479608	chr19:55479608:C:A	7.34321e-06	0.205434	-1.22254	5.19117e-05	0.319621	-1.29942	0.000134081	0.338601	-1.23901
55479637	chr19:55479637:A:G	6.78648e-06	0.23323	-1.32918	4.92589e-05	0.35887	-1.39112	0.000126007	0.38174	-1.34426
55479739	chr19:55479739:C:T	1.12865e-05	-0.587274	-5.17887e-10	6.24571e-05	-0.794859	-5.17887e-10	0.000147365	-0.805946	-5.17887e-10
55480427	chr19:55480427:A:C	8.3918e-06	0.53519	-1.41882	6.76257e-05	0.669027	-1.38438	0.000157194	0.690217	-1.43159
55480444	chr19:55480444:G:A	4.97991e-06	-1.40547	-5.17887e-10	3.372e-05	-1.41125	-5.17887e-10	8.09243e-05	-1.40534	-5.17887e-10
55480503	chr19:55480503:C:T	1.50188e-06	-1.64238	-0.961786	1.06253e-05	-1.64234	-0.923765	2.493e-05	-1.64181	-0.940971
55480658	chr19:55480658:T:C	4.51313e-06	-1.30275e-10	-1.50389	3.0811e-05	-1.30275e-10	-1.50147	7.29394e-05	-1.30275e-10	-1.50923
55481532	chr19:55481532:G:A	4.56713e-06	-1.30275e-10	-1.492	3.07365e-05	-1.30275e-10	-1.50389	7.41838e-05	-1.30275e-10	-1.49231
55481625	chr19:55481625:C:T	9.14986e-07	-1.58031	-1.51942	6.27638e-06	-1.58372	-1.50883	1.47101e-05	-1.59124	-1.51908
55482069	chr19:55482069:G:T	6.54926e-06	-1.13153	-5.17887e-10	4.21818e-05	-1.18735	-5.17887e-10	0.000103054	-1.1636	-5.17887e-10
55482423	chr19:55482423:A:G	6.17218e-06	0.304174	-1.49501	5.0403e-05	0.47506	-1.48435	0.000126556	0.54119	-1.49937
55482873	chr19:55482873:C:T	6.16856e-06	0.274893	-1.46631	4.6556e-05	0.362384	-1.45107	0.000111464	0.382654	-1.46781
55483341	chr19:55483341:A:G	8.775e-07	-1.62343	-1.51813	6.03425e-06	-1.62513	-1.50676	1.41851e-05	-1.6291	-1.51756
55483710	chr19:55483710:G:A	1.76467e-05	-1.30275e-10	-0.140335	0.000138636	-1.30275e-10	0.00251399	0.000299255	-1.30275e-10	-0.0975617
55483781	chr19:55483781:C:G	4.36025e-06	-1.30275e-10	-1.53835	2.97058e-05	-1.30275e-10	-1.538	7.08498e-05	-1.30275e-10	-1.53829
55483905	chr19:55483905:G:A	3.20223e-06	-0.418734	-1.4283	2.41742e-05	-0.263432	-1.48062	6.13358e-05	-0.238843	-1.44365
55483932	chr19:55483932:G:T	1.71085e-05	-1.30275e-10	-0.17131	0.000134003	-1.30275e-10	-0.0314801	0.000290167	-1.30275e-10	-0.128399
55484343	chr19:55484343:A:G	5.65068e-06	-1.27911	-5.17887e-10	3.76039e-05	-1.30223	-5.17887e-10	9.15301e-05	-1.28219	-5.17887e-10
55484474	chr19:55484474:C:G	4.18117e-06	-1.58029	-5.17887e-10	2.81562e-05	-1.59157	-5.17887e-10	6.76388e-05	-1.58467	-5.17887e-10
55484519	chr19:55484519:G:A	1.44285e-06	-1.61598	-1.02828	1.04912e-05	-1.63782	-0.940979	2.35275e-05	-1.63742	-1.00327
55484697	chr19:55484697:T:C	5.57129e-05	2.2035	-1.19417	0.000461603	2.2685	-1.06313	0.00101909	2.28832	-1.16051
55484786	chr19:55484786:A:AC	1.13314e-05	-1.30275e-10	-0.583308	7.48516e-05	-1.30275e-10	-0.613831	0.000182247	-1.30275e-10	-0.593492
55484861	chr19:55484861:G:A	1.92369e-06	-1.51268	-0.843965	1.48067e-05	-1.44666	-0.7876	3.41841e-05	-1.44937	-0.817727
55485572	chr19:55485572:G:A	2.02911e-06	-0.772599	-1.53069	1.45014e-05	-0.717275	-1.53782	3.61903e-05	-0.676935	-1.53313
55485707	chr19:55485707:C:T	4.5291e-06	-1.30275e-10	-1.50036	3.09552e-05	-1.30275e-10	-1.4968	7.36431e-05	-1.30275e-10	-1.49963
55485813	chr19:55485813:T:C	5.09598e-06	-1.30275e-10	-1.38243	3.64e-05	-1.30275e-10	-1.33477	8.42211e-05	-1.30275e-10	-1.36541
55485983	chr19:55485983:C:T	4.36943e-06	-1.30275e-10	-1.53625	2.99571e-05	-1.30275e-10	-1.52957	7.10119e-05	-1.30275e-10	-1.53601
55485990	chr19:55485990:C:CA	1.45073e-06	-1.49711	-1.1417	9.68589e-06	-1.51163	-1.14704	2.29037e-05	-1.51606	-1.1515
55486113	chr19:55486113:CCTCCAGCCTCCA:C	8.56894e-07	-1.6424	-1.52293	5.91405e-06	-1.64059	-1.51142	1.40323e-05	-1.63989	-1.51761
55486293	chr19:55486293:C:T	4.70442e-06	-1.30275e-10	-1.46238	3.15917e-05	-1.30275e-10	-1.47645	7.64389e-05	-1.30275e-10	-1.46236
55486895	chr19:55486895:C:T	1.54076e-06	-1.37579	-1.20282	9.95285e-06	-1.39933	-1.23215	2.42962e-05	-1.4026	-1.20594
55486914	chr19:55486914:C:T	4.41176e-06	-1.30275e-10	-1.52661	2.97924e-05	-1.30275e-10	-1.53508	7.18279e-05	-1.30275e-10	-1.52458
55487144	chr19:55487144:T:A	5.37192e-05	2.46539	-1.4925	0.000435397	2.66973	-1.52281	0.00115931	2.75869	-1.50196
55487496	chr19:55487496:C:T	8.03895e-06	0.49304	-1.41963	5.37998e-05	0.439342	-1.38341	0.000130357	0.47735	-1.40593
55487584	chr19:55487584:T:C	6.00728e-06	-1.30275e-10	-1.21791	4.13778e-05	-1.30275e-10	-1.2066	9.88645e-05	-1.30275e-10	-1.20511
55487920	chr19:55487920:A:C	4.36638e-06	-1.30275e-10	-1.53695	2.99598e-05	-1.30275e-10	-1.52948	7.10811e-05	-1.30275e-10	-1.53504
55487987	chr19:55487987:G:C	1.53977e-05	-1.30275e-10	-0.276667	0.000119804	-1.30275e-10	-0.143482	0.000256633	-1.30275e-10	-0.251208
55489112	chr19:55489112:C:T	5.20611e-06	-1.30275e-10	-1.36105	3.28367e-05	-1.30275e-10	-1.43779	8.44701e-05	-1.30275e-10	-1.36246
55489125	chr19:55489125:C:T	0.000246595	4.03405	-1.53718	0.00182194	4.11657	-1.53825	0.0048218	4.21974	-1.53769
55489442	chr19:55489442:C:T	5.18359e-06	-1.36539	-5.17887e-10	3.6907e-05	-1.32094	-5.17887e-10	8.81548e-05	-1.31976	-5.17887e-10
55489907	chr19:55489907:C:T	4.52204e-06	-1.30275e-10	-1.50192	3.05902e-05	-1.30275e-10	-1.50866	7.34629e-05	-1.30275e-10	-1.50208
55490157	chr19:55490157:C:T	9.55876e-06	-0.786442	0.0330157	7.08341e-05	-0.711354	0.0423564	0.00017743	-0.680243	0.0599654
55490504	chr19:55490504:C:T	3.41735e-06	-0.540282	-1.24174	2.44678e-05	-0.44491	-1.28707	6.43552e-05	-0.389643	-1.2448
55490619	chr19:55490619:G:A	4.36783e-06	-1.30275e-10	-1.53662	2.96951e-05	-1.30275e-10	-1.53836	7.09514e-05	-1.30275e-10	-1.53686
55491313	chr19:55491313:G:T	5.88166e-06	-1.30275e-10	-1.23905	3.82845e-05	-1.30275e-10	-1.28429	9.51547e-05	-1.30275e-10	-1.24335
55491332	chr19:55491332:T:C	9.35019e-07	-1.62669	-1.45138	6.39693e-06	-1.63396	-1.43956	1.50104e-05	-1.6366	-1.45352
55491535	chr19:55491535:AGGAG:A	1.04941e-06	-1.64123	-1.32143	7.18184e-06	-1.63299	-1.32479	1.69616e-05	-1.63335	-1.33456
55491570	chr19:55491570:G:A	4.36042e-06	-1.30275e-10	-1.53832	2.97533e-05	-1.30275e-10	-1.5364	7.08513e-05	-1.30275e-10	-1.53827
55491682	chr19:55491682:C:G	2.33064e-06	-0.663019	-1.50172	1.84511e-05	-0.5182	-1.49601	4.60457e-05	-0.471908	-1.49731
55491891	chr19:55491891:G:T	6.74699e-06	-1.30275e-10	-1.10179	4.5042e-05	-1.30275e-10	-1.12174	0.000109254	-1.30275e-10	-1.10518
55491953	chr19:55491953:G:A	1.97145e-06	-0.818208	-1.5139	1.55069e-05	-0.669683	-1.51837	3.89544e-05	-0.626126	-1.51034
55491984	chr19:55491984:T:C	8.48126e-07	-1.63948	-1.53613	5.84766e-06	-1.62543	-1.53787	1.3988e-05	-1.62311	-1.53754
55492187	chr19:55492187:C:T	6.1441e-06	-1.30275e-10	-1.19539	4.10079e-05	-1.30275e-10	-1.21557	9.96531e-05	-1.30275e-10	-1.19716
55492324	chr19:55492324:T:G	4.54066e-06	-1.30275e-10	-1.49781	3.0967e-05	-1.30275e-10	-1.49642	7.33716e-05	-1.30275e-10	-1.50332
55492369	chr19:55492369:G:A	4.08727e-06	-1.60301	-5.17887e-10	2.78487e-05	-1.60255	-5.17887e-10	6.68903e-05	-1.5958	-5.17887e-10
55492410	chr19:55492410:G:A	0.000317123	4.14514	-1.39673	0.00311627	4.47795	-1.3629	0.00825756	4.61455	-1.39452
55492645	chr19:55492645:T:C	8.65534e-07	-1.63804	-1.51725	5.88452e-06	-1.64196	-1.51505	1.40726e-05	-1.64154	-1.51308
55492713	chr19:55492713:G:C	2.44506e-06	-0.966007	-1.15081	1.65011e-05	-0.916466	-1.20945	4.28965e-05	-0.885814	-1.15425
55492783	chr19:55492783:C:T	1.54168e-06	-1.63301	-0.944999	9.59248e-06	-1.6419	-1.02646	2.46137e-05	-1.64232	-0.953237
55492895	chr19:55492895:C:T	7.86722e-06	-1.30275e-10	-0.94818	5.2985e-05	-1.30275e-10	-0.959331	0.000130498	-1.30275e-10	-0.927496
55493377	chr19:55493377:A:AG	6.65377e-06	0.422615	-1.53832	4.5227e-05	0.410112	-1.52776	0.000108227	0.423292	-1.53792
55493415	chr19:55493415:G:A	4.8188e-06	-1.30275e-10	-1.43836	3.23537e-05	-1.30275e-10	-1.45261	7.80716e-05	-1.30275e-10	-1.44123
55493489	chr19:55493489:T:C	4.442e-05	1.86587	-1.08306	0.000294409	1.88064	-1.12501	0.000770158	1.94975	-1.10201
55493534	chr19:55493534:G:A	9.1553e-07	-1.5608	-1.53834	6.08683e-06	-1.59306	-1.53015	1.4351e-05	-1.59684	-1.53819
55493607	chr19:55493607:G:A	4.84082e-06	-1.30275e-10	-1.4338	3.25668e-05	-1.30275e-10	-1.44605	7.96005e-05	-1.30275e-10	-1.42184
55493922	chr19:55493922:T:C	1.11744e-06	-1.46472	-1.43512	7.29775e-06	-1.4666	-1.47517	1.80145e-05	-1.4591	-1.44858
55494192	chr19:55494192:A:G	8.8419e-07	-1.60335	-1.53061	5.90046e-06	-1.62384	-1.53047	1.40559e-05	-1.62331	-1.53251
55494231	chr19:55494231:C:G	4.61492e-06	-1.30275e-10	-1.48159	3.16918e-05	-1.30275e-10	-1.47328	7.46658e-05	-1.30275e-10	-1.48583
55494326	chr19:55494326:G:A	6.49122e-06	-1.30275e-10	-1.14043	4.35346e-05	-1.30275e-10	-1.15578	0.000104576	-1.30275e-10	-1.14894
55494460	chr19:55494460:G:C	4.44088e-06	-1.30275e-10	-1.52003	3.03407e-05	-1.30275e-10	-1.51685	7.24535e-05	-1.30275e-10	-1.51591
55495075	chr19:55495075:A:G	4.36768e-06	-1.30275e-10	-1.53665	3.00283e-05	-1.30275e-10	-1.5272	7.10163e-05	-1.30275e-10	-1.53595
55495083	chr19:55495083:C:T	8.82412e-06	-1.30275e-10	-0.833395	6.49051e-05	-1.30275e-10	-0.756412	0.0001449	-1.30275e-10	-0.822814
55495608	chr19:55495608:T:G	2.10007e-06	-1.45573	-0.813187	1.28669e-05	-1.46237	-0.912309	3.34921e-05	-1.45156	-0.835992
55495674	chr19:55495674:G:A	1.30309e-06	-1.61083	-1.13532	9.51867e-06	-1.59541	-1.08068	2.20451e-05	-1.58831	-1.11746
55496004	chr19:55496004:G:A	1.23064e-05	0.75026	-1.25102	7.66241e-05	0.715908	-1.30634	0.000198015	0.762042	-1.27256
55496206	chr19:55496206:T:G	5.03645e-06	-1.30275e-10	-1.39418	3.39302e-05	-1.30275e-10	-1.40503	8.25817e-05	-1.30275e-10	-1.38507
55496468	chr19:55496468:G:A	4.81628e-06	-1.30275e-10	-1.43888	3.40008e-05	-1.30275e-10	-1.40295	7.92544e-05	-1.30275e-10	-1.42619
55496843	chr19:55496843:C:T	7.54132e-06	-1.30275e-10	-0.990487	5.44184e-05	-1.30275e-10	-0.932636	0.000124992	-1.30275e-10	-0.970604
55497224	chr19:55497224:T:C	4.72725e-06	-1.30275e-10	-1.45754	3.18949e-05	-1.30275e-10	-1.46689	7.66471e-05	-1.30275e-10	-1.45964
55497231	chr19:55497231:G:A	1.07314e-05	0.725104	-1.36282	6.83591e-05	0.700501	-1.40506	0.00017531	0.746879	-1.37918
55497341	chr19:55497341:A:G	4.39636e-06	-1.30275e-10	-1.53011	3.00158e-05	-1.30275e-10	-1.52761	7.13305e-05	-1.30275e-10	-1.53153
55497848	chr19:55497848:G:A	1.20417e-05	0.992456	-1.51496	7.94149e-05	0.975223	-1.52988	0.000202054	1.0296	-1.51992
55498098	chr19:55498098:G:A	4.08829e-06	-1.60276	-5.17887e-10	2.83141e-05	-1.58598	-5.17887e-10	6.77607e-05	-1.58287	-5.17887e-10
55498274	chr19:55498274:T:C	5.41238e-06	-1.30275e-10	-1.3222	3.71474e-05	-1.30275e-10	-1.31444	9.00565e-05	-1.30275e-10	-1.29842
55498374	chr19:55498374:C:T	1.14035e-05	0.784936	-1.3619	7.26857e-05	0.761343	-1.40454	0.000186629	0.80856	-1.37829
55498514	chr19:55498514:T:C	1.48806e-05	0.967689	-1.27852	9.31503e-05	0.941864	-1.33699	0.000242546	0.990967	-1.29863
55498759	chr19:55498759:C:T	2.03692e-05	1.25085	-1.24771	0.000127644	1.24075	-1.32084	0.000337663	1.29268	-1.26949
55498818	chr19:55498818:A:G	6.07033e-06	-1.30275e-10	-1.20747	4.19973e-05	-1.30275e-10	-1.19173	9.84863e-05	-1.30275e-10	-1.20894
55499133	chr19:55499133:A:G	8.45526e-06	0.397193	-1.27329	5.44101e-05	0.383264	-1.31605	0.000138885	0.426699	-1.29191
55499660	chr19:55499660:T:C	4.36244e-06	-1.30275e-10	-1.53785	2.96971e-05	-1.30275e-10	-1.53829	7.0921e-05	-1.30275e-10	-1.53729
55499724	chr19:55499724:G:A	2.95744e-05	1.5584	-1.18237	0.000216663	1.69756	-1.24856	0.000557834	1.73003	-1.20482
55500093	chr19:55500093:C:T	8.20953e-06	0.632455	-1.53804	5.7588e-05	0.660891	-1.53692	0.00014421	0.710769	-1.53836
55500161	chr19:55500161:C:T	4.90539e-06	-1.30275e-10	-1.42055	3.32043e-05	-1.30275e-10	-1.42666	8.05586e-05	-1.30275e-10	-1.40987
55500178	chr19:55500178:C:G	5.75008e-06	-1.30275e-10	-1.26167	3.90145e-05	-1.30275e-10	-1.26541	9.30744e-05	-1.30275e-10	-1.26546
55500202	chr19:55500202:G:A	4.44966e-06	-1.30275e-10	-1.51806	3.02486e-05	-1.30275e-10	-1.51989	7.2599e-05	-1.30275e-10	-1.51391
55500206	chr19:55500206:C:T	9.91236e-07	-1.5072	-1.51249	6.69065e-06	-1.50862	-1.52001	1.62956e-05	-1.49665	-1.51131
55500513	chr19:55500513:G:A	4.3625e-06	-1.30275e-10	-1.53784	2.96956e-05	-1.30275e-10	-1.53834	7.08711e-05	-1.30275e-10	-1.53799
55500542	chr19:55500542:G:A	1.29315e-05	-1.30275e-10	-0.451214	9.68054e-05	-1.30275e-10	-0.356636	0.000215254	-1.30275e-10	-0.427038
55500548	chr19:55500548:G:A	4.79515e-06	0.0930741	-1.53635	3.50601e-05	0.162713	-1.53499	8.61087e-05	0.192404	-1.53565
55500602	chr19:55500602:C:T	4.37397e-06	-1.30275e-10	-1.53521	2.97637e-05	-1.30275e-10	-1.53605	7.11465e-05	-1.30275e-10	-1.53411
55500668	chr19:55500668:C:T	5.37661e-06	-1.30275e-10	-1.32883	3.64236e-05	-1.30275e-10	-1.33412	8.88474e-05	-1.30275e-10	-1.31194
55500908	chr19:55500908:G:A	4.6057e-06	-1.48359	-5.17887e-10	3.08473e-05	-1.50029	-5.17887e-10	7.37816e-05	-1.49775	-5.17887e-10
55501014	chr19:55501014:T:C	1.31944e-06	-1.40429	-1.32938	9.30661e-06	-1.37643	-1.32218	2.22906e-05	-1.35688	-1.33782
55501229	chr19:55501229:G:A	5.68972e-06	-1.30275e-10	-1.27222	3.75906e-05	-1.30275e-10	-1.30258	9.24268e-05	-1.30275e-10	-1.27244
55501526	chr19:55501526:G:A	4.36588e-06	-1.30275e-10	-1.53706	2.97054e-05	-1.30275e-10	-1.53801	7.09115e-05	-1.30275e-10	-1.53742
55501592	chr19:55501592:G:A	5.46654e-06	-1.30275e-10	-1.31224	3.9684e-05	-1.30275e-10	-1.24839	8.98781e-05	-1.30275e-10	-1.3004
55501711	chr19:55501711:C:T	9.36163e-07	-1.59539	-1.48146	6.24431e-06	-1.60239	-1.49528	1.5118e-05	-1.59585	-1.48712
55501878	chr19:55501878:A:C	1.15415e-05	-1.30275e-10	-0.564935	7.90578e-05	-1.30275e-10	-0.55916	0.000193455	-1.30275e-10	-0.533811
55502877	chr19:55502877:G:A	4.3749e-06	-1.30275e-10	-1.535	2.97496e-05	-1.30275e-10	-1.53652	7.11227e-05	-1.30275e-10	-1.53445
55503015	chr19:55503015:A:G	4.19542e-06	-1.57689	-5.17887e-10	3.00819e-05	-1.52542	-5.17887e-10	7.17229e-05	-1.52605	-5.17887e-10
55503202	chr19:55503202:A:C	1.12519e-06	-1.5814	-1.31154	7.66952e-06	-1.58715	-1.30494	1.85878e-05	-1.57941	-1.29694
55503242	chr19:55503242:G:A	4.39119e-06	-1.30275e-10	-1.53128	2.98891e-05	-1.30275e-10	-1.53185	7.11993e-05	-1.30275e-10	-1.53337
55503257	chr19:55503257:G:A	1.06801e-05	0.22691	-0.869414	6.21884e-05	0.0804266	-0.879598	0.000160192	0.127732	-0.850213
55503289	chr19:55503289:T:C	2.08081e-06	-1.59603	-0.682095	1.87607e-05	-1.59325	-0.404322	3.40116e-05	-1.59301	-0.67915
55503633	chr19:55503633:C:A	4.37195e-06	-1.30275e-10	-1.53567	2.97679e-05	-1.30275e-10	-1.53591	7.09466e-05	-1.30275e-10	-1.53693
55503723	chr19:55503723:G:A	5.34976e-06	-1.30275e-10	-1.33383	3.78528e-05	-1.30275e-10	-1.29563	8.97231e-05	-1.30275e-10	-1.30213
55503794	chr19:55503794:C:A	2.50566e-05	-1.30275e-10	0.210253	0.000173873	-1.30275e-10	0.228986	0.000424897	-1.30275e-10	0.252991
55503855	chr19:55503855:G:A	1.99937e-05	-1.30275e-10	-0.0154677	0.000155381	-1.30275e-10	0.116544	0.000329552	-1.30275e-10	-0.00112259
55504081	chr19:55504081:C:T	5.54043e-05	0.397384	0.606389	0.000449357	0.24823	0.93025	0.000848327	0.286948	0.657461
55504166	chr19:55504166:A:G	4.42759e-06	-1.30275e-10	-1.52303	3.00014e-05	-1.30275e-10	-1.5281	7.16146e-05	-1.30275e-10	-1.52756
55504191	chr19:55504191:T:C	4.8288e-06	-1.30275e-10	-1.43629	3.37294e-05	-1.30275e-10	-1.41097	7.84713e-05	-1.30275e-10	-1.43612
55504246	chr19:55504246:A:C	4.8452e-06	-0.0647651	-1.36813	2.93178e-05	-0.196108	-1.35504	7.38733e-05	-0.148798	-1.34771
55504253	chr19:55504253:C:G	4.4479e-06	-1.30275e-10	-1.51845	3.02628e-05	-1.30275e-10	-1.51942	7.2193e-05	-1.30275e-10	-1.51951
55504358	chr19:55504358:A:G	4.41948e-06	-1.30275e-10	-1.52486	3.0091e-05	-1.30275e-10	-1.52511	7.15933e-05	-1.30275e-10	-1.52785
55504567	chr19:55504567:C:T	4.41297e-06	-1.30275e-10	-1.52634	3.0033e-05	-1.30275e-10	-1.52704	7.20265e-05	-1.30275e-10	-1.52182
55504896	chr19:55504896:T:G	9.95978e-07	-1.4912	-1.52371	6.96721e-06	-1.46574	-1.52238	1.68835e-05	-1.44732	-1.52521
55505026	chr19:55505026:G:A	8.58669e-07	-1.62643	-1.53682	5.84318e-06	-1.62781	-1.53626	1.40147e-05	-1.62299	-1.53576
55505404	chr19:55505404:C:G	1.41763e-05	-1.30275e-10	-0.359315	9.73262e-05	-1.30275e-10	-0.35127	0.000238949	-1.30275e-10	-0.322605
55505620	chr19:55505620:A:G	8.89902e-07	-1.63827	-1.48926	6.12541e-06	-1.63793	-1.47896	1.44953e-05	-1.63509	-1.48995
55505792	chr19:55505792:A:G	1.55611e-06	-1.61074	-0.957955	1.09287e-05	-1.60605	-0.931905	2.53959e-05	-1.59853	-0.965735
55506021	chr19:55506021:G:A	2.75751e-06	-0.9142	-1.08236	2.25196e-05	-0.868958	-0.945996	4.79502e-05	-0.857876	-1.07082
55506685	chr19:55506685:C:T	9.50293e-07	-1.5905	-1.47137	6.44822e-06	-1.59302	-1.47252	1.55978e-05	-1.58439	-1.46734
55506761	chr19:55506761:C:T	4.4624e-06	-1.30275e-10	-1.5152	3.02653e-05	-1.30275e-10	-1.51934	7.26007e-05	-1.30275e-10	-1.51388
55506828	chr19:55506828:G:A	9.45481e-07	-1.59955	-1.46739	6.41224e-06	-1.60251	-1.46862	1.54984e-05	-1.59485	-1.46327
55506868	chr19:55506868:G:A	6.28754e-06	-1.30275e-10	-1.17231	4.25215e-05	-1.30275e-10	-1.17933	0.000100393	-1.30275e-10	-1.18976
55507100	chr19:55507100:C:T	9.78174e-07	-1.57266	-1.4603	6.63241e-06	-1.5759	-1.46147	1.60706e-05	-1.56595	-1.45591
55507435	chr19:55507435:CAGG:C	1.07395e-05	-1.30275e-10	-0.636959	7.78098e-05	-1.30275e-10	-0.575071	0.000175496	-1.30275e-10	-0.631241
55507638	chr19:55507638:C:T	1.70391e-05	-1.30275e-10	-0.175373	0.000116506	-1.30275e-10	-0.171397	0.000287403	-1.30275e-10	-0.137972
55507999	chr19:55507999:G:T	2.96752e-06	-1.64068	-0.282477	2.48784e-05	-1.64067	-0.0746637	4.96624e-05	-1.64014	-0.25347
55508230	chr19:55508230:C:T	1.13178e-05	0.948609	-1.53312	7.35898e-05	0.887885	-1.51872	0.000178263	0.913221	-1.52882
55509244	chr19:55509244:G:A	2.07866e-05	1.14889	-1.12547	0.000144817	1.06379	-1.01765	0.000328093	1.08378	-1.08934
55509272	chr19:55509272:A:T	1.20869e-05	0.84902	-1.36778	7.95513e-05	0.753498	-1.30643	0.000186298	0.775535	-1.34704
55509347	chr19:55509347:A:G	4.94457e-06	-1.41259	-5.17887e-10	3.38183e-05	-1.40834	-5.17887e-10	8.06424e-05	-1.40883	-5.17887e-10
55509379	chr19:55509379:C:T	1.41018e-05	-1.30275e-10	-0.364581	9.55422e-05	-1.30275e-10	-0.369771	0.000237802	-1.30275e-10	-0.32742
55509513	chr19:55509513:G:T	1.40514e-05	-1.30275e-10	-0.368159	9.52308e-05	-1.30275e-10	-0.373035	0.000236945	-1.30275e-10	-0.331028
55509582	chr19:55509582:G:A	5.58409e-06	-1.30275e-10	-1.29096	3.71418e-05	-1.30275e-10	-1.31459	8.94183e-05	-1.30275e-10	-1.30553
55509754	chr19:55509754:G:A	8.07687e-06	0.596026	-1.51791	5.1544e-05	0.506743	-1.49365	0.000123372	0.527006	-1.51066
55510001	chr19:55510001:T:C	6.29281e-06	-1.30275e-10	-1.17148	4.23585e-05	-1.30275e-10	-1.18317	0.000103524	-1.30275e-10	-1.15905
55510084	chr19:55510084:G:A	4.95189e-06	-1.30275e-10	-1.41112	3.38215e-05	-1.30275e-10	-1.40824	8.02699e-05	-1.30275e-10	-1.41346
55510321	chr19:55510321:C:A	5.89351e-06	-1.30275e-10	-1.23703	3.99907e-05	-1.30275e-10	-1.24069	9.57591e-05	-1.30275e-10	-1.23702
55510393	chr19:55510393:G:A	4.98554e-06	-1.30275e-10	-1.40434	3.29456e-05	-1.30275e-10	-1.43448	8.0194e-05	-1.30275e-10	-1.41441
55510442	chr19:55510442:A:G	1.65141e-05	-0.206667	-5.17887e-10	0.000134018	-0.0313629	-5.17887e-10	0.000309444	-0.0640793	-5.17887e-10
55510487	chr19:55510487:T:C	4.36155e-06	-1.30275e-10	-1.53806	2.98025e-05	-1.30275e-10	-1.53475	7.08848e-05	-1.30275e-10	-1.5378
55510565	chr19:55510565:T:G	9.35823e-06	-0.774629	-5.17887e-10	6.72109e-05	-0.721504	-5.17887e-10	0.000161757	-0.712758	-5.17887e-10
55510991	chr19:55510991:C:T	4.36046e-06	-1.30275e-10	-1.53831	2.97688e-05	-1.30275e-10	-1.53588	7.08579e-05	-1.30275e-10	-1.53818
55511074	chr19:55511074:C:T	4.54258e-06	-1.30275e-10	-1.49739	3.10047e-05	-1.30275e-10	-1.4952	7.34564e-05	-1.30275e-10	-1.50216
55511391	chr19:55511391:G:C	5.40221e-06	-1.30275e-10	-1.32408	3.65451e-05	-1.30275e-10	-1.33079	8.82233e-05	-1.30275e-10	-1.31899
55511392	chr19:55511392:C:G	4.36188e-06	-1.30275e-10	-1.53798	2.97114e-05	-1.30275e-10	-1.53781	7.08579e-05	-1.30275e-10	-1.53818
55511672	chr19:55511672:C:T	4.48458e-06	-1.30275e-10	-1.51024	3.01699e-05	-1.30275e-10	-1.52249	7.27166e-05	-1.30275e-10	-1.51229
55512775	chr19:55512775:G:A	1.48187e-06	-1.6233	-0.994276	1.16039e-05	-1.62918	-0.848812	2.41534e-05	-1.62863	-0.985802
55513336	chr19:55513336:C:T	4.92255e-06	-1.30275e-10	-1.41706	3.34433e-05	-1.30275e-10	-1.41949	7.9774e-05	-1.30275e-10	-1.41966
55513510	chr19:55513510:C:T	4.74785e-06	-1.30275e-10	-1.45319	3.15629e-05	-1.30275e-10	-1.47736	7.64618e-05	-1.30275e-10	-1.46207
55513775	chr19:55513775:A:T	1.16484e-05	-1.30275e-10	-0.555715	7.77568e-05	-1.30275e-10	-0.575753	0.000190032	-1.30275e-10	-0.551665
55513942	chr19:55513942:G:T	7.4438e-05	1.9716	-0.672514	0.000445498	1.75684	-0.586985	0.00109125	1.80868	-0.612453
55514027	chr19:55514027:C:A	4.30894e-05	1.82547	-1.07308	0.000251473	1.60201	-1.00401	0.000615687	1.65415	-1.03026
55514042	chr19:55514042:T:C	3.28069e-05	1.21255	-0.732799	0.000200643	1.0176	-0.645412	0.000486863	1.06395	-0.674823
55514047	chr19:55514047:G:A	9.19876e-07	-1.57146	-1.52294	6.22497e-06	-1.5911	-1.50967	1.47675e-05	-1.58651	-1.51992
55514217	chr19:55514217:A:G	9.50322e-06	0.436027	-1.19528	5.62485e-05	0.340171	-1.23973	0.000148404	0.377543	-1.17646
55514222	chr19:55514222:G:A	1.00094e-06	-1.60999	-1.39995	7.37157e-06	-1.625	-1.30671	1.61413e-05	-1.62474	-1.39273
55514273	chr19:55514273:T:C	7.06522e-06	0.332902	-1.3886	4.30311e-05	0.241624	-1.40904	0.000110093	0.277858	-1.37539
55514287	chr19:55514287:C:T	1.1282e-06	-1.56303	-1.32723	8.20452e-06	-1.5836	-1.24105	1.81542e-05	-1.58207	-1.31788
55514349	chr19:55514349:G:A	9.46277e-07	-1.62887	-1.43724	6.8708e-06	-1.63735	-1.36471	1.53271e-05	-1.63729	-1.43194
55515478	chr19:55515478:A:G	1.28332e-05	0.899204	-1.35805	7.93472e-05	0.819051	-1.37456	0.000195872	0.846445	-1.36784
55515491	chr19:55515491:G:A	4.41297e-06	-1.30275e-10	-1.52634	2.99519e-05	-1.30275e-10	-1.52975	7.17325e-05	-1.30275e-10	-1.52591
55515529	chr19:55515529:G:A	4.61574e-06	-1.30275e-10	-1.48141	3.12389e-05	-1.30275e-10	-1.48767	7.53618e-05	-1.30275e-10	-1.47656
55515679	chr19:55515679:G:C	1.23479e-05	0.884966	-1.38237	7.66537e-05	0.807015	-1.39706	0.000188984	0.834411	-1.39161
55515704	chr19:55515704:C:T	1.43289e-06	-1.50373	-1.14746	9.11464e-06	-1.518	-1.20146	2.32467e-05	-1.51057	-1.14212
55516181	chr19:55516181:C:A	1.12821e-05	0.786413	-1.37408	7.02409e-05	0.710258	-1.38767	0.000172693	0.736886	-1.38423
55516225	chr19:55516225:C:T	1.35771e-05	0.972709	-1.37521	8.42095e-05	0.893807	-1.38984	0.000207561	0.921459	-1.38489
55516227	chr19:55516227:A:G	1.47765e-05	1.04016	-1.35801	9.15016e-05	0.960366	-1.37335	0.000225668	0.988402	-1.36819
55516432	chr19:55516432:G:A	1.65682e-05	1.13946	-1.34286	0.000100182	1.0258	-1.34815	0.000243413	1.05277	-1.35687
55516627	chr19:55516627:TTTTG:T	1.40655e-05	0.985245	-1.3524	8.69001e-05	0.903092	-1.36767	0.00021422	0.930918	-1.36277
55516741	chr19:55516741:T:G	1.38993e-05	0.978332	-1.35738	8.57858e-05	0.89493	-1.37242	0.000211432	0.922634	-1.36759
55517101	chr19:55517101:A:G	8.12883e-05	1.38712	-5.17887e-10	0.000599442	1.46666	-5.17887e-10	0.00142452	1.46273	-5.17887e-10
55517195	chr19:55517195:C:G	3.93041e-06	-1.64214	-5.17887e-10	2.67977e-05	-1.64102	-5.17887e-10	6.3921e-05	-1.64121	-5.17887e-10
55517551	chr19:55517551:C:T	3.92972e-06	-1.64232	-5.17887e-10	2.68416e-05	-1.63939	-5.17887e-10	6.39984e-05	-1.64	-5.17887e-10
55517821	chr19:55517821:C:G	1.62531e-05	1.29007	-1.51267	0.000100684	1.20063	-1.51798	0.000247713	1.22985	-1.51644
55518546	chr19:55518546:CCCA:C	5.37635e-06	-1.30275e-10	-1.32887	3.7105e-05	-1.30275e-10	-1.31559	8.73384e-05	-1.30275e-10	-1.32907
55518642	chr19:55518642:C:T	1.16339e-06	-1.49854	-1.36101	7.55246e-06	-1.5336	-1.37386	1.82196e-05	-1.52711	-1.36926
55518950	chr19:55518950:C:T	8.63892e-06	-1.30275e-10	-0.854606	5.59984e-05	-1.30275e-10	-0.904016	0.000139675	-1.30275e-10	-0.859538
55519228	chr19:55519228:T:C	2.74116e-06	-0.538908	-1.4636	1.63252e-05	-0.666074	-1.47055	3.94401e-05	-0.654853	-1.46922
55519240	chr19:55519240:C:T	2.60878e-06	-0.600769	-1.45123	1.56142e-05	-0.722082	-1.45908	3.77268e-05	-0.711177	-1.45731
55519436	chr19:55519436:G:A	8.16965e-06	-0.910458	-5.17887e-10	5.92642e-05	-0.847334	-5.17887e-10	0.00014081	-0.851443	-5.17887e-10
55519620	chr19:55519620:TG:T	5.15191e-06	-1.30275e-10	-1.37152	3.84081e-05	-1.30275e-10	-1.28107	8.48823e-05	-1.30275e-10	-1.35759
55519740	chr19:55519740:TGAG:T	4.77409e-06	-1.30275e-10	-1.44768	3.21377e-05	-1.30275e-10	-1.45931	7.7907e-05	-1.30275e-10	-1.44334
55520003	chr19:55520003:C:A	4.94455e-06	-1.30275e-10	-1.4126	3.27418e-05	-1.30275e-10	-1.44069	7.9641e-05	-1.30275e-10	-1.42133
55520121	chr19:55520121:C:T	2.22997e-06	-0.720896	-1.488	1.33538e-05	-0.842902	-1.49464	3.22331e-05	-0.833046	-1.49282
55520484	chr19:55520484:A:C	4.46716e-06	-1.51413	-5.17887e-10	3.11435e-05	-1.49073	-5.17887e-10	7.40415e-05	-1.49423	-5.17887e-10
55520514	chr19:55520514:G:A	2.28955e-05	-1.30275e-10	0.120056	0.0001568	-1.30275e-10	0.125635	0.000387691	-1.30275e-10	0.161353
55520534	chr19:55520534:C:T	4.2888e-06	-1.55488	-5.17887e-10	2.94049e-05	-1.54818	-5.17887e-10	6.99849e-05	-1.55058	-5.17887e-10
55520754	chr19:55520754:C:T	3.75298e-05	-1.30275e-10	0.614251	0.000254672	-1.30275e-10	0.610637	0.000638816	-1.30275e-10	0.660759
55520796	chr19:55520796:A:G	3.19704e-06	-1.62032	-0.228339	2.7477e-05	-1.63554	0.0195458	5.24834e-05	-1.63558	-0.202783
55520803	chr19:55520803:G:A	3.93554e-06	-1.64084	-5.17887e-10	2.70176e-05	-1.63285	-5.17887e-10	6.44186e-05	-1.63345	-5.17887e-10
55521106	chr19:55521106:G:A	8.5388e-06	-1.30275e-10	-0.866263	5.94269e-05	-1.30275e-10	-0.844591	0.000141586	-1.30275e-10	-0.845947
55521299	chr19:55521299:G:A	2.18611e-06	-1.63154	-0.597224	1.84226e-05	-1.64119	-0.37457	3.6106e-05	-1.6412	-0.571192
55521344	chr19:55521344:A:G	1.56101e-06	-1.45415	-1.1114	1.13571e-05	-1.49751	-1.00198	2.47456e-05	-1.49675	-1.09346
55521524	chr19:55521524:G:A	5.34712e-06	-1.30275e-10	-1.33433	3.6213e-05	-1.30275e-10	-1.33992	8.67159e-05	-1.30275e-10	-1.33622
55521636	chr19:55521636:G:A	6.24505e-06	-0.290914	-0.888181	4.09118e-05	-0.454663	-0.763258	9.12106e-05	-0.443454	-0.842232
55521679	chr19:55521679:G:A	1.9259e-06	-1.52752	-0.827968	1.45649e-05	-1.56254	-0.688186	3.08363e-05	-1.56128	-0.808879
55521721	chr19:55521721:C:T	4.36312e-06	-1.30275e-10	-1.5377	2.9701e-05	-1.30275e-10	-1.53816	7.09338e-05	-1.30275e-10	-1.53711
55521794	chr19:55521794:C:T	6.99907e-06	-1.06511	-5.17887e-10	4.55638e-05	-1.11022	-5.17887e-10	0.000109125	-1.10636	-5.17887e-10
55521840	chr19:55521840:C:T	7.30156e-06	-1.30275e-10	-1.0228	4.89598e-05	-1.30275e-10	-1.03834	0.000118523	-1.30275e-10	-1.02375
55522013	chr19:55522013:A:T	4.40714e-06	-1.30275e-10	-1.52766	3.01675e-05	-1.30275e-10	-1.52257	7.19526e-05	-1.30275e-10	-1.52285
55522280	chr19:55522280:C:T	4.94035e-06	-1.30275e-10	-1.41345	3.53083e-05	-1.30275e-10	-1.36522	8.0203e-05	-1.30275e-10	-1.4143
55522508	chr19:55522508:T:C	2.21982e-06	-1.51032	-0.703141	1.70892e-05	-1.54805	-0.542843	3.54956e-05	-1.54671	-0.682737
55522543	chr19:55522543:G:C	4.53909e-06	-1.30275e-10	-1.49816	3.02237e-05	-1.30275e-10	-1.52071	7.36579e-05	-1.30275e-10	-1.49942
55522783	chr19:55522783:T:C	5.63724e-06	-1.30275e-10	-1.28149	3.87347e-05	-1.30275e-10	-1.2726	9.18236e-05	-1.30275e-10	-1.27899
55522812	chr19:55522812:TA:T	4.54003e-06	-1.30275e-10	-1.49795	3.07629e-05	-1.30275e-10	-1.50303	7.39311e-05	-1.30275e-10	-1.49572
55522824	chr19:55522824:G:A	4.707e-06	-1.30275e-10	-1.46183	3.18273e-05	-1.30275e-10	-1.46901	7.67261e-05	-1.30275e-10	-1.45861
55522826	chr19:55522826:C:T	4.68269e-06	-1.30275e-10	-1.46701	3.16736e-05	-1.30275e-10	-1.47386	7.63077e-05	-1.30275e-10	-1.46408
55522832	chr19:55522832:G:A	4.67383e-06	-1.30275e-10	-1.46891	3.16156e-05	-1.30275e-10	-1.47569	7.61659e-05	-1.30275e-10	-1.46594
55522836	chr19:55522836:G:A	4.87225e-06	-1.30275e-10	-1.42733	3.28983e-05	-1.30275e-10	-1.43592	7.94546e-05	-1.30275e-10	-1.42367
55522841	chr19:55522841:AT:A	4.79378e-06	-1.30275e-10	-1.44357	3.23647e-05	-1.30275e-10	-1.45227	7.81547e-05	-1.30275e-10	-1.44017
55523082	chr19:55523082:A:T	4.47205e-06	-1.30275e-10	-1.51304	2.99342e-05	-1.30275e-10	-1.53034	7.25557e-05	-1.30275e-10	-1.5145
55523431	chr19:55523431:G:A	8.84925e-06	-0.830552	-5.17887e-10	6.80473e-05	-0.709135	-5.17887e-10	0.000163901	-0.699595	-5.17887e-10
55523483	chr19:55523483:T:C	1.45939e-05	0.491408	-0.821691	8.81913e-05	0.351788	-0.801619	0.000206302	0.374707	-0.844222
55523572	chr19:55523572:A:G	4.42896e-06	-1.30275e-10	-1.52272	2.97886e-05	-1.30275e-10	-1.53521	7.18809e-05	-1.30275e-10	-1.52385
55523694	chr19:55523694:G:A	1.87986e-06	-1.20953	-1.17016	1.14798e-05	-1.29571	-1.19304	2.79448e-05	-1.28965	-1.17898
55523947	chr19:55523947:C:T	7.9246e-06	-0.940912	-5.17887e-10	6.03981e-05	-0.828381	-5.17887e-10	0.000145389	-0.819445	-5.17887e-10
55524164	chr19:55524164:C:G	8.55827e-07	-1.62856	-1.53801	5.87325e-06	-1.62136	-1.53757	1.39809e-05	-1.62377	-1.53739
55524168	chr19:55524168:A:G	8.69008e-07	-1.61295	-1.53833	5.97894e-06	-1.60276	-1.53834	1.42171e-05	-1.60611	-1.5383
55524170	chr19:55524170:A:G	8.61971e-07	-1.62114	-1.53828	5.92233e-06	-1.61225	-1.53836	1.40884e-05	-1.61516	-1.53834
55524174	chr19:55524174:T:C	9.60301e-07	-1.61022	-1.44118	6.6921e-06	-1.59982	-1.42859	1.56038e-05	-1.60329	-1.44805
55524532	chr19:55524532:G:A	4.43222e-06	-1.30275e-10	-1.52198	3.00441e-05	-1.30275e-10	-1.52667	7.21235e-05	-1.30275e-10	-1.52048
55524612	chr19:55524612:C:A	6.89619e-06	-1.30275e-10	-1.07992	4.47645e-05	-1.30275e-10	-1.12792	0.000111614	-1.30275e-10	-1.08381
55524770	chr19:55524770:T:C	1.21738e-06	-1.64155	-1.17263	8.20327e-06	-1.63789	-1.18692	1.99671e-05	-1.63809	-1.16668
55525145	chr19:55525145:GC:G	7.15879e-06	-1.30275e-10	-1.04254	4.80563e-05	-1.30275e-10	-1.05697	0.000118455	-1.30275e-10	-1.02432
55525172	chr19:55525172:C:T	6.74916e-06	-1.30275e-10	-1.10147	4.38663e-05	-1.30275e-10	-1.14819	0.00010925	-1.30275e-10	-1.10521
55525210	chr19:55525210:AAAAC:A	1.44106e-06	-1.33466	-1.31085	1.03214e-05	-1.38042	-1.2147	2.26558e-05	-1.38012	-1.29832
55525249	chr19:55525249:C:A	2.12877e-06	-1.63352	-0.621817	1.42463e-05	-1.63834	-0.634503	3.49365e-05	-1.63815	-0.607178
55525577	chr19:55525577:C:G	1.20759e-06	-1.28445	-1.53781	8.1551e-06	-1.29655	-1.53414	1.94027e-05	-1.29605	-1.53739
55525677	chr19:55525677:C:T	7.16578e-06	-1.30275e-10	-1.04157	4.68419e-05	-1.30275e-10	-1.08256	0.000115841	-1.30275e-10	-1.04664
55525741	chr19:55525741:G:A	7.30935e-06	-1.30275e-10	-1.02173	4.77536e-05	-1.30275e-10	-1.06328	0.00011821	-1.30275e-10	-1.0264
55526254	chr19:55526254:G:C	4.46774e-06	-1.30275e-10	-1.514	3.05636e-05	-1.30275e-10	-1.50953	7.24626e-05	-1.30275e-10	-1.51579
55526374	chr19:55526374:C:G	8.16002e-06	-1.30275e-10	-0.911638	5.30413e-05	-1.30275e-10	-0.958268	0.000131766	-1.30275e-10	-0.917828
55526458	chr19:55526458:G:A	7.86241e-06	-1.30275e-10	-0.948792	5.11459e-05	-1.30275e-10	-0.994657	0.000126203	-1.30275e-10	-0.960962
55526662	chr19:55526662:A:G	1.72661e-06	-1.62416	-0.840559	1.21147e-05	-1.61253	-0.822393	2.91388e-05	-1.6129	-0.813883
55526684	chr19:55526684:A:G	5.7103e-06	-1.30275e-10	-1.26861	3.86373e-05	-1.30275e-10	-1.27512	9.45128e-05	-1.30275e-10	-1.25012
55526733	chr19:55526733:A:G	1.40233e-05	-0.370167	-5.17887e-10	8.82911e-05	-0.448699	-5.17887e-10	0.000211207	-0.446017	-5.17887e-10
55526843	chr19:55526843:ACT:A	1.22985e-05	-1.30275e-10	-0.501406	8.64308e-05	-1.30275e-10	-0.469994	0.0002052	-1.30275e-10	-0.474872
55526919	chr19:55526919:T:C	1.90781e-06	-1.61336	-0.751564	1.34296e-05	-1.59937	-0.73251	3.23181e-05	-1.59984	-0.723394
55526979	chr19:55526979:CAT:C	6.30095e-06	-1.30275e-10	-1.17018	4.34225e-05	-1.30275e-10	-1.15836	0.000101687	-1.30275e-10	-1.17696
55527223	chr19:55527223:C:T	8.48104e-06	-1.30275e-10	-0.873052	5.51062e-05	-1.30275e-10	-0.920077	0.000137048	-1.30275e-10	-0.878528
55527422	chr19:55527422:A:G	1.41414e-06	-1.27131	-1.39305	9.51055e-06	-1.34363	-1.33331	2.16038e-05	-1.34224	-1.38375
```
