## Supplementary material for "Characterization of shared and ancestry-specific signals driving complex traits using multi-ancestry fine-mapping": susiex_nc3.cs80.summary

```
# chr19:54527703-55527703
CS_ID	CS_LENGTH	CS_PURITY	MAX_PIP_SNP	BP	REF_ALLELE	ALT_ALLELE	REF_FRQ	BETA	SE	-LOG10P	MAX_PIP	POST-HOC_PROB_POP1	POST-HOC_PROB_POP2
1	4	0.481538	chr19:55182298:G:A	55182298	A,A	G,G	1,1	inf,-inf	inf,inf	6.40071,0.692254	0.434356	0.952947	0.280024
2	252	0	chr19:55262247:A:T	55262247	NA,T	NA,A	NA,1	NA,-inf	NA,inf	NA,5.26377	0.596369	0.472376	0.59266
3	1729	0	chr19:54661910:A:G	54661910	NA,G	NA,A	NA,1	NA,inf	NA,inf	NA,3.68726	0.0443275	0.472446	0.379195
```
