## Supplementary material for "Characterization of shared and ancestry-specific signals driving complex traits using multi-ancestry fine-mapping": susiex_nc2.cs80.snp

```
BP	SNP
57945983	chr19:57945983:C:T
57946005	chr19:57946005:C:T
57946316	chr19:57946316:T:C
57946563	chr19:57946563:A:G
57946670	chr19:57946670:G:A
57946931	chr19:57946931:T:C
57947148	chr19:57947148:A:G
57947482	chr19:57947482:T:C
57947655	chr19:57947655:C:G
57948216	chr19:57948216:C:T
57948283	chr19:57948283:G:A
57948546	chr19:57948546:G:C
57948622	chr19:57948622:G:A
57949330	chr19:57949330:C:T
57949861	chr19:57949861:C:T
57949917	chr19:57949917:G:A
57950119	chr19:57950119:T:A
57950442	chr19:57950442:C:T
57950498	chr19:57950498:C:T
57950619	chr19:57950619:C:T
57950750	chr19:57950750:G:C
57950805	chr19:57950805:G:A
57950917	chr19:57950917:G:A
57951693	chr19:57951693:G:GA
57951746	chr19:57951746:GCAGTGTGTCCTGT:G
57952062	chr19:57952062:T:G
57952645	chr19:57952645:T:C
57952856	chr19:57952856:T:G
57953216	chr19:57953216:A:G
57953340	chr19:57953340:G:A
57953374	chr19:57953374:G:C
57953451	chr19:57953451:G:A
57953562	chr19:57953562:A:G
57954051	chr19:57954051:T:C
57954096	chr19:57954096:C:T
57954310	chr19:57954310:C:T
57954555	chr19:57954555:C:A
57954580	chr19:57954580:C:T
57954679	chr19:57954679:C:G
57954688	chr19:57954688:C:T
57954689	chr19:57954689:A:G
57955061	chr19:57955061:T:A
57955343	chr19:57955343:G:C
57955495	chr19:57955495:G:A
57955534	chr19:57955534:G:A
57955765	chr19:57955765:C:T
57956162	chr19:57956162:C:T
57956461	chr19:57956461:A:AAAT
57956493	chr19:57956493:C:T
57956501	chr19:57956501:A:G
57956571	chr19:57956571:T:C
57956797	chr19:57956797:T:G
57957028	chr19:57957028:C:G
57957106	chr19:57957106:TTTTC:T
57957161	chr19:57957161:G:A
57957198	chr19:57957198:C:T
57957338	chr19:57957338:C:T
57957644	chr19:57957644:C:T
57957648	chr19:57957648:C:T
57957788	chr19:57957788:T:C
57958024	chr19:57958024:G:A
57958600	chr19:57958600:G:A
57958785	chr19:57958785:G:A
57959153	chr19:57959153:T:C
57959517	chr19:57959517:C:T
57959573	chr19:57959573:C:T
57960253	chr19:57960253:C:T
57960542	chr19:57960542:T:C
57960813	chr19:57960813:C:T
57960847	chr19:57960847:T:C
57960882	chr19:57960882:T:C
57961192	chr19:57961192:G:A
57961580	chr19:57961580:GCA:G
57961595	chr19:57961595:T:G
57961981	chr19:57961981:T:C
57962182	chr19:57962182:C:G
57962229	chr19:57962229:G:A
57962263	chr19:57962263:C:T
57962552	chr19:57962552:A:G
57963272	chr19:57963272:G:A
57963280	chr19:57963280:C:T
57963505	chr19:57963505:T:C
57963885	chr19:57963885:G:A
57964083	chr19:57964083:T:C
57964086	chr19:57964086:G:A
57964493	chr19:57964493:G:A
57965004	chr19:57965004:C:G
57965059	chr19:57965059:G:C
57965405	chr19:57965405:G:A
57965521	chr19:57965521:G:A
57965765	chr19:57965765:A:G
57966039	chr19:57966039:A:G
57966046	chr19:57966046:C:T
57966114	chr19:57966114:A:T
57966848	chr19:57966848:G:A
57966864	chr19:57966864:G:A
57967109	chr19:57967109:G:GA
57967322	chr19:57967322:G:A
57967341	chr19:57967341:T:A
57967534	chr19:57967534:C:T
57967829	chr19:57967829:G:A
57967844	chr19:57967844:AT:A
57968231	chr19:57968231:A:G
57968378	chr19:57968378:T:C
57968382	chr19:57968382:C:T
57968476	chr19:57968476:G:A
57968753	chr19:57968753:C:T
57968829	chr19:57968829:C:G
57968975	chr19:57968975:C:T
57970391	chr19:57970391:A:G
57970512	chr19:57970512:G:A
57970612	chr19:57970612:C:T
57971253	chr19:57971253:T:C
57971280	chr19:57971280:G:A
57972047	chr19:57972047:G:A
57972314	chr19:57972314:C:G
57972328	chr19:57972328:C:A
57972341	chr19:57972341:A:G
57972976	chr19:57972976:C:T
57973007	chr19:57973007:G:A
57973356	chr19:57973356:G:C
57973399	chr19:57973399:C:T
57973550	chr19:57973550:C:G
57974041	chr19:57974041:A:G
57974071	chr19:57974071:C:T
57974448	chr19:57974448:AGTATTTTATCCC:A
57974460	chr19:57974460:C:T
57974576	chr19:57974576:G:A
57974773	chr19:57974773:G:C
57975117	chr19:57975117:C:T
57975485	chr19:57975485:C:G
57975929	chr19:57975929:CT:C
57976036	chr19:57976036:G:A
57976150	chr19:57976150:T:C
57976359	chr19:57976359:G:A
57976437	chr19:57976437:A:G
57976449	chr19:57976449:T:C
57977051	chr19:57977051:G:A
57977257	chr19:57977257:C:T
57977542	chr19:57977542:A:T
57977983	chr19:57977983:TG:T
57978019	chr19:57978019:A:G
57978031	chr19:57978031:C:G
57978204	chr19:57978204:C:T
57979561	chr19:57979561:T:C
57979840	chr19:57979840:T:C
57980014	chr19:57980014:G:A
57980134	chr19:57980134:T:C
57980259	chr19:57980259:T:C
57980534	chr19:57980534:T:G
57980711	chr19:57980711:T:A
57980923	chr19:57980923:C:A
57981240	chr19:57981240:C:T
57981467	chr19:57981467:T:C
57982346	chr19:57982346:A:G
57982428	chr19:57982428:C:G
57982447	chr19:57982447:T:C
57982542	chr19:57982542:G:A
57982567	chr19:57982567:T:C
57982922	chr19:57982922:C:T
57982999	chr19:57982999:A:C
57983297	chr19:57983297:G:A
57983691	chr19:57983691:C:T
57983692	chr19:57983692:G:A
57983833	chr19:57983833:TA:T
57984019	chr19:57984019:T:C
57984292	chr19:57984292:G:C
57984733	chr19:57984733:C:T
57985204	chr19:57985204:G:A
57985445	chr19:57985445:A:G
57985501	chr19:57985501:C:T
57985522	chr19:57985522:A:G
57985710	chr19:57985710:T:C
57985732	chr19:57985732:C:T
57985786	chr19:57985786:T:C
57985794	chr19:57985794:C:T
57986165	chr19:57986165:C:T
57986205	chr19:57986205:G:A
57986396	chr19:57986396:A:G
57986546	chr19:57986546:G:A
57986712	chr19:57986712:C:T
57986739	chr19:57986739:C:T
57986775	chr19:57986775:T:C
57986810	chr19:57986810:G:A
57986955	chr19:57986955:C:T
57987043	chr19:57987043:T:C
57987615	chr19:57987615:G:A
57987636	chr19:57987636:C:A
57988315	chr19:57988315:G:A
57988364	chr19:57988364:T:C
57988763	chr19:57988763:C:G
57988823	chr19:57988823:AGAGAAAC:A
57988894	chr19:57988894:T:A
57988898	chr19:57988898:ATTTGTTATATAC:A
57989100	chr19:57989100:G:A
57989128	chr19:57989128:G:A
57989299	chr19:57989299:T:C
57989309	chr19:57989309:A:T
57989374	chr19:57989374:G:A
57989744	chr19:57989744:G:C
57990226	chr19:57990226:G:A
57990373	chr19:57990373:AAAAAG:A
57990386	chr19:57990386:C:T
57990414	chr19:57990414:G:A
57990469	chr19:57990469:G:A
57990583	chr19:57990583:C:G
57990863	chr19:57990863:C:A
57990888	chr19:57990888:G:GA
57990895	chr19:57990895:C:T
57991582	chr19:57991582:C:T
57991649	chr19:57991649:G:A
57991855	chr19:57991855:C:T
57991983	chr19:57991983:A:G
57992024	chr19:57992024:T:C
57992316	chr19:57992316:C:T
57992332	chr19:57992332:C:A
57992404	chr19:57992404:C:T
57992562	chr19:57992562:T:G
57992968	chr19:57992968:CT:C
57993051	chr19:57993051:A:G
57993070	chr19:57993070:C:T
57993107	chr19:57993107:A:C
57993115	chr19:57993115:G:C
57994174	chr19:57994174:C:T
57994368	chr19:57994368:G:A
57994785	chr19:57994785:G:C
57994890	chr19:57994890:A:C
57994988	chr19:57994988:T:C
57995052	chr19:57995052:G:A
57995116	chr19:57995116:G:A
57995288	chr19:57995288:G:A
57995687	chr19:57995687:C:T
57996476	chr19:57996476:G:A
57996489	chr19:57996489:G:A
57996585	chr19:57996585:G:T
57997315	chr19:57997315:G:A
57997509	chr19:57997509:G:A
57997964	chr19:57997964:A:C
57997988	chr19:57997988:G:C
57998274	chr19:57998274:TA:T
57998320	chr19:57998320:T:C
57998382	chr19:57998382:A:AT
57998400	chr19:57998400:T:C
57998642	chr19:57998642:T:C
57998848	chr19:57998848:CCT:C
57998890	chr19:57998890:T:C
57999135	chr19:57999135:T:C
57999330	chr19:57999330:T:C
57999782	chr19:57999782:C:T
58000090	chr19:58000090:GC:G
58000105	chr19:58000105:T:C
58000308	chr19:58000308:G:A
58000415	chr19:58000415:C:T
58000477	chr19:58000477:G:A
58000522	chr19:58000522:A:G
58000796	chr19:58000796:A:C
58000819	chr19:58000819:G:A
58000859	chr19:58000859:G:A
58000860	chr19:58000860:T:C
58000862	chr19:58000862:T:C
58001109	chr19:58001109:A:C
58001474	chr19:58001474:A:T
58001494	chr19:58001494:G:C
58001799	chr19:58001799:G:A
58001958	chr19:58001958:T:TA
58002109	chr19:58002109:G:A
58002439	chr19:58002439:A:C
58002950	chr19:58002950:C:T
58003241	chr19:58003241:T:C
58003347	chr19:58003347:C:G
58003391	chr19:58003391:C:T
58003447	chr19:58003447:T:G
58003635	chr19:58003635:A:C
58003671	chr19:58003671:C:T
58003710	chr19:58003710:G:A
58004308	chr19:58004308:G:T
58004369	chr19:58004369:A:G
58004434	chr19:58004434:G:A
58004477	chr19:58004477:C:T
58004959	chr19:58004959:C:T
58005047	chr19:58005047:C:T
58005170	chr19:58005170:G:A
58005264	chr19:58005264:C:A
58005354	chr19:58005354:G:C
58005620	chr19:58005620:T:C
58005706	chr19:58005706:C:T
58005845	chr19:58005845:C:A
58006609	chr19:58006609:T:C
58006749	chr19:58006749:G:A
58006757	chr19:58006757:G:A
58006839	chr19:58006839:G:C
58007148	chr19:58007148:G:A
58007166	chr19:58007166:C:T
58007197	chr19:58007197:A:G
58007463	chr19:58007463:A:G
58007523	chr19:58007523:A:G
58007601	chr19:58007601:G:A
58007679	chr19:58007679:AC:A
58007694	chr19:58007694:AAAAC:A
58007935	chr19:58007935:C:T
58008113	chr19:58008113:G:A
58008333	chr19:58008333:G:C
58008432	chr19:58008432:CAT:C
58009211	chr19:58009211:TG:T
58009922	chr19:58009922:G:A
58010071	chr19:58010071:C:T
58010194	chr19:58010194:G:C
58010220	chr19:58010220:C:T
58010454	chr19:58010454:C:T
58010540	chr19:58010540:T:C
58010616	chr19:58010616:T:C
58010702	chr19:58010702:C:T
58010752	chr19:58010752:G:A
58011166	chr19:58011166:G:A
58011282	chr19:58011282:G:A
58011677	chr19:58011677:A:G
58012126	chr19:58012126:T:A
58012127	chr19:58012127:T:A
58012130	chr19:58012130:T:A
58012133	chr19:58012133:T:A
58012311	chr19:58012311:TAC:T
58012325	chr19:58012325:C:T
58012597	chr19:58012597:C:T
58012622	chr19:58012622:T:C
58012758	chr19:58012758:C:T
58012888	chr19:58012888:C:T
58012981	chr19:58012981:A:C
58013016	chr19:58013016:T:C
58013022	chr19:58013022:C:T
58013065	chr19:58013065:T:C
58013699	chr19:58013699:G:C
58013758	chr19:58013758:T:C
58013793	chr19:58013793:T:C
58013982	chr19:58013982:T:C
58014079	chr19:58014079:T:C
58014521	chr19:58014521:G:A
58014671	chr19:58014671:G:A
58014705	chr19:58014705:G:A
58014723	chr19:58014723:C:G
58014785	chr19:58014785:C:T
58014786	chr19:58014786:A:G
58014834	chr19:58014834:T:C
58014854	chr19:58014854:T:C
58014885	chr19:58014885:CAT:C
58015328	chr19:58015328:C:T
58015368	chr19:58015368:G:C
58015374	chr19:58015374:A:G
58015858	chr19:58015858:A:T
58016104	chr19:58016104:G:A
58016251	chr19:58016251:A:G
58016424	chr19:58016424:G:A
58016460	chr19:58016460:T:C
58016698	chr19:58016698:G:A
58017126	chr19:58017126:C:T
58017253	chr19:58017253:A:G
58017326	chr19:58017326:A:G
58017610	chr19:58017610:C:T
58017657	chr19:58017657:A:G
58017900	chr19:58017900:A:G
58017997	chr19:58017997:C:T
58018028	chr19:58018028:T:TCC
58018103	chr19:58018103:C:T
58018150	chr19:58018150:C:T
58018314	chr19:58018314:C:T
58018373	chr19:58018373:A:C
58018496	chr19:58018496:G:A
58018622	chr19:58018622:G:A
58018624	chr19:58018624:T:C
58018704	chr19:58018704:G:C
58018747	chr19:58018747:C:A
58019591	chr19:58019591:C:T
58019670	chr19:58019670:T:C
58019724	chr19:58019724:C:T
58019778	chr19:58019778:A:C
58019970	chr19:58019970:A:G
58019988	chr19:58019988:C:T
58020036	chr19:58020036:C:T
58020051	chr19:58020051:G:A
58020060	chr19:58020060:T:C
58020172	chr19:58020172:A:G
58020217	chr19:58020217:G:A
58020226	chr19:58020226:A:G
58020347	chr19:58020347:A:G
58020833	chr19:58020833:AAGAGACACACACAGAAAG:A
58020869	chr19:58020869:G:A
58021203	chr19:58021203:T:C
58021359	chr19:58021359:TTTTG:T
58021388	chr19:58021388:T:C
58021644	chr19:58021644:T:C
58022121	chr19:58022121:G:A
58022242	chr19:58022242:A:G
58022294	chr19:58022294:A:G
58022807	chr19:58022807:G:A
58023116	chr19:58023116:G:A
58023286	chr19:58023286:G:A
58023601	chr19:58023601:GATAC:G
58023933	chr19:58023933:T:C
58024062	chr19:58024062:T:C
58024230	chr19:58024230:G:A
58024311	chr19:58024311:G:A
58024489	chr19:58024489:G:A
58024536	chr19:58024536:G:T
58024798	chr19:58024798:G:A
58024799	chr19:58024799:G:A
58024862	chr19:58024862:T:C
58024883	chr19:58024883:C:T
58024885	chr19:58024885:T:C
58024890	chr19:58024890:G:A
58025039	chr19:58025039:A:C
58025165	chr19:58025165:T:C
58025177	chr19:58025177:C:T
58025207	chr19:58025207:A:G
58025498	chr19:58025498:T:C
58025529	chr19:58025529:T:C
58025943	chr19:58025943:T:G
58026093	chr19:58026093:G:C
58026291	chr19:58026291:C:T
58026297	chr19:58026297:C:T
58026679	chr19:58026679:C:T
58026716	chr19:58026716:T:C
58027063	chr19:58027063:G:A
58027157	chr19:58027157:A:G
58027231	chr19:58027231:C:T
58027241	chr19:58027241:T:G
58027671	chr19:58027671:G:T
58028354	chr19:58028354:T:C
58028449	chr19:58028449:C:T
58028663	chr19:58028663:G:A
58028924	chr19:58028924:A:T
58029028	chr19:58029028:G:A
58029227	chr19:58029227:G:A
58029380	chr19:58029380:G:C
58029409	chr19:58029409:T:G
58029492	chr19:58029492:G:A
58029691	chr19:58029691:A:G
58029746	chr19:58029746:C:T
58030104	chr19:58030104:G:A
58030140	chr19:58030140:A:G
58030234	chr19:58030234:A:C
58030432	chr19:58030432:C:G
58030602	chr19:58030602:A:C
58030603	chr19:58030603:T:C
58030871	chr19:58030871:TG:T
58031054	chr19:58031054:G:A
58031057	chr19:58031057:T:C
58031087	chr19:58031087:A:G
58031702	chr19:58031702:C:CT
58031720	chr19:58031720:C:T
58032021	chr19:58032021:AC:A
58032194	chr19:58032194:C:T
58032324	chr19:58032324:G:T
58032399	chr19:58032399:T:C
58032728	chr19:58032728:C:G
58033104	chr19:58033104:G:A
58033163	chr19:58033163:G:A
58033289	chr19:58033289:CT:C
58033536	chr19:58033536:T:C
58033765	chr19:58033765:T:C
58033871	chr19:58033871:G:A
58034065	chr19:58034065:G:C
58034483	chr19:58034483:G:A
58034979	chr19:58034979:C:T
58035006	chr19:58035006:C:T
58035107	chr19:58035107:C:T
58035274	chr19:58035274:A:AC
58035339	chr19:58035339:C:T
58035942	chr19:58035942:TTTG:T
58036081	chr19:58036081:C:A
58036117	chr19:58036117:A:G
58036148	chr19:58036148:G:A
58036285	chr19:58036285:C:T
58036295	chr19:58036295:C:G
58036337	chr19:58036337:A:T
58036704	chr19:58036704:T:G
58036886	chr19:58036886:G:A
58036888	chr19:58036888:C:T
58036925	chr19:58036925:C:A
58037063	chr19:58037063:T:C
58037129	chr19:58037129:CCTG:C
58037303	chr19:58037303:G:A
58037338	chr19:58037338:CTCG:C
58037380	chr19:58037380:T:C
58037392	chr19:58037392:A:G
58037696	chr19:58037696:T:A
58037954	chr19:58037954:C:T
58037986	chr19:58037986:C:T
58038004	chr19:58038004:G:A
58038442	chr19:58038442:A:G
58038865	chr19:58038865:G:A
58038913	chr19:58038913:G:C
58039068	chr19:58039068:A:G
58039249	chr19:58039249:T:C
58039624	chr19:58039624:G:A
58039712	chr19:58039712:A:G
58039851	chr19:58039851:C:T
58040675	chr19:58040675:C:G
58040743	chr19:58040743:G:C
58040853	chr19:58040853:C:T
58041143	chr19:58041143:G:A
58041433	chr19:58041433:A:G
58041437	chr19:58041437:C:G
58042154	chr19:58042154:T:C
58042357	chr19:58042357:A:G
58042403	chr19:58042403:G:A
58042669	chr19:58042669:C:T
58042969	chr19:58042969:C:G
58043245	chr19:58043245:A:G
58043363	chr19:58043363:C:T
58043801	chr19:58043801:T:C
58043915	chr19:58043915:C:T
58044101	chr19:58044101:T:C
58044251	chr19:58044251:A:G
58044596	chr19:58044596:C:T
58044603	chr19:58044603:A:C
58044780	chr19:58044780:T:C
58045284	chr19:58045284:C:T
58045522	chr19:58045522:G:T
58046377	chr19:58046377:C:A
58046660	chr19:58046660:G:A
58046838	chr19:58046838:C:T
58046863	chr19:58046863:T:C
58047833	chr19:58047833:T:C
58048104	chr19:58048104:A:G
58048316	chr19:58048316:T:TA
58048560	chr19:58048560:A:G
58049382	chr19:58049382:C:T
58049440	chr19:58049440:T:G
58049484	chr19:58049484:T:C
58049843	chr19:58049843:A:G
58050129	chr19:58050129:A:G
58050132	chr19:58050132:A:G
58050241	chr19:58050241:G:C
58050782	chr19:58050782:G:A
58050896	chr19:58050896:C:T
58050989	chr19:58050989:C:T
58051630	chr19:58051630:G:A
58051732	chr19:58051732:G:A
58052375	chr19:58052375:A:G
58053148	chr19:58053148:G:A
58053359	chr19:58053359:C:G
58053865	chr19:58053865:G:A
58054063	chr19:58054063:C:T
58055386	chr19:58055386:C:G
58055872	chr19:58055872:CAGTT:C
58056140	chr19:58056140:T:C
58056313	chr19:58056313:A:G
58056580	chr19:58056580:CTGACGGAAGCAAGGACGTGGCCCAGGATCCTGGAGGGCCACTCCTGTGTGCGCCACCTTGGCTGACAGAAGCAAGGACGTGGCCCAGGGTCCTGGAGGGCCACTCTTGTGT:C
58056921	chr19:58056921:T:C
58057155	chr19:58057155:C:T
58057271	chr19:58057271:T:A
58057516	chr19:58057516:A:G
58057590	chr19:58057590:T:C
58057808	chr19:58057808:C:A
58058303	chr19:58058303:T:G
58058380	chr19:58058380:A:C
58058651	chr19:58058651:A:C
58059329	chr19:58059329:G:T
58059426	chr19:58059426:C:T
58059681	chr19:58059681:G:A
58059955	chr19:58059955:C:T
58060232	chr19:58060232:C:T
58060236	chr19:58060236:TGGCCTCTACTGGTGCCC:T
58060425	chr19:58060425:G:C
58060666	chr19:58060666:G:A
58061611	chr19:58061611:G:A
58061715	chr19:58061715:A:G
58062096	chr19:58062096:TTTG:T
58062191	chr19:58062191:T:C
58062281	chr19:58062281:C:A
58062607	chr19:58062607:G:C
58062670	chr19:58062670:C:T
58062920	chr19:58062920:G:A
58062977	chr19:58062977:C:T
58063059	chr19:58063059:C:T
58063267	chr19:58063267:AGGGACTGAGAGTAG:A
58063343	chr19:58063343:TC:T
58064331	chr19:58064331:T:C
58064528	chr19:58064528:T:A
58064696	chr19:58064696:A:G
58065917	chr19:58065917:G:A
58066046	chr19:58066046:G:A
58066075	chr19:58066075:C:T
58066076	chr19:58066076:G:A
58066182	chr19:58066182:A:G
58066304	chr19:58066304:G:A
58066394	chr19:58066394:T:C
58066432	chr19:58066432:T:TCCTC
58066927	chr19:58066927:C:G
58066946	chr19:58066946:G:A
58067210	chr19:58067210:C:T
58068096	chr19:58068096:A:G
58068246	chr19:58068246:A:G
58068272	chr19:58068272:C:T
58068329	chr19:58068329:T:C
58068629	chr19:58068629:A:G
58068788	chr19:58068788:G:A
58068909	chr19:58068909:C:T
58068987	chr19:58068987:G:A
58069015	chr19:58069015:A:G
58069026	chr19:58069026:G:A
58069179	chr19:58069179:A:G
58069247	chr19:58069247:G:A
58069318	chr19:58069318:G:A
58069594	chr19:58069594:C:T
58069601	chr19:58069601:G:A
58069670	chr19:58069670:G:A
58070032	chr19:58070032:C:G
58070204	chr19:58070204:G:A
58070436	chr19:58070436:A:G
58070517	chr19:58070517:G:A
58070536	chr19:58070536:A:G
58070873	chr19:58070873:G:A
58070898	chr19:58070898:A:C
58071178	chr19:58071178:C:T
58071218	chr19:58071218:G:A
58071438	chr19:58071438:G:A
58071690	chr19:58071690:A:G
58071888	chr19:58071888:A:G
58072571	chr19:58072571:G:A
58072883	chr19:58072883:C:T
58072956	chr19:58072956:T:C
58073066	chr19:58073066:C:T
58073154	chr19:58073154:A:G
58073157	chr19:58073157:C:T
58073275	chr19:58073275:G:A
58073302	chr19:58073302:C:T
58073354	chr19:58073354:C:A
58073397	chr19:58073397:G:A
58073473	chr19:58073473:C:T
58073650	chr19:58073650:C:T
58073880	chr19:58073880:A:G
58073888	chr19:58073888:C:T
58073999	chr19:58073999:T:C
58074869	chr19:58074869:G:C
58075241	chr19:58075241:C:T
58075242	chr19:58075242:G:A
58075678	chr19:58075678:C:A
58075875	chr19:58075875:G:A
58076407	chr19:58076407:G:A
58076409	chr19:58076409:G:A
58076802	chr19:58076802:C:T
58077067	chr19:58077067:A:G
58077181	chr19:58077181:C:T
58077193	chr19:58077193:T:C
58077482	chr19:58077482:C:T
58077757	chr19:58077757:T:C
58078232	chr19:58078232:T:C
58078353	chr19:58078353:G:A
58078516	chr19:58078516:A:AC
58078784	chr19:58078784:T:C
58078951	chr19:58078951:T:C
58079009	chr19:58079009:C:T
58079160	chr19:58079160:AG:A
58079164	chr19:58079164:AAAAG:A
58079940	chr19:58079940:G:T
58079994	chr19:58079994:C:G
58080023	chr19:58080023:C:T
58080095	chr19:58080095:C:T
58081240	chr19:58081240:A:T
58081421	chr19:58081421:T:C
58081807	chr19:58081807:A:G
58081823	chr19:58081823:G:A
58082142	chr19:58082142:C:T
58082294	chr19:58082294:C:T
58082374	chr19:58082374:C:T
58082533	chr19:58082533:A:G
58082549	chr19:58082549:A:AC
58082689	chr19:58082689:A:G
58083100	chr19:58083100:G:A
58083136	chr19:58083136:G:A
58083997	chr19:58083997:T:G
58084130	chr19:58084130:A:T
58084368	chr19:58084368:A:G
58084742	chr19:58084742:A:T
58085082	chr19:58085082:C:T
58085334	chr19:58085334:G:T
58085434	chr19:58085434:A:T
58085589	chr19:58085589:G:T
58086038	chr19:58086038:C:T
58086538	chr19:58086538:G:A
58086601	chr19:58086601:C:G
58086803	chr19:58086803:TCA:T
58087391	chr19:58087391:C:T
58087417	chr19:58087417:A:G
58088076	chr19:58088076:G:A
58088234	chr19:58088234:G:A
58088393	chr19:58088393:T:C
58088641	chr19:58088641:C:T
58088740	chr19:58088740:C:T
58089069	chr19:58089069:C:T
58089079	chr19:58089079:G:A
58089095	chr19:58089095:A:G
58089436	chr19:58089436:G:A
58089506	chr19:58089506:A:G
58089591	chr19:58089591:G:A
58089780	chr19:58089780:C:A
58089854	chr19:58089854:T:C
58089855	chr19:58089855:G:A
58090614	chr19:58090614:G:A
58091213	chr19:58091213:A:G
58091304	chr19:58091304:A:G
58091427	chr19:58091427:GAAC:G
58091503	chr19:58091503:G:A
58091571	chr19:58091571:G:A
58092747	chr19:58092747:A:G
58092828	chr19:58092828:C:T
58092845	chr19:58092845:C:T
58092952	chr19:58092952:G:T
58093299	chr19:58093299:T:C
58093437	chr19:58093437:C:T
58093487	chr19:58093487:G:C
58093528	chr19:58093528:C:T
58093630	chr19:58093630:C:T
58093800	chr19:58093800:C:T
58094179	chr19:58094179:C:T
58094226	chr19:58094226:T:G
58094227	chr19:58094227:C:T
58094373	chr19:58094373:T:C
58094441	chr19:58094441:T:C
58094571	chr19:58094571:T:C
58095048	chr19:58095048:T:C
58095118	chr19:58095118:T:C
58095180	chr19:58095180:C:T
58095862	chr19:58095862:G:A
58095956	chr19:58095956:C:G
58096047	chr19:58096047:T:C
58096214	chr19:58096214:G:A
58096358	chr19:58096358:C:G
58096462	chr19:58096462:G:C
58097200	chr19:58097200:G:C
58097225	chr19:58097225:G:A
58097358	chr19:58097358:G:A
58097379	chr19:58097379:G:A
58097408	chr19:58097408:T:C
58097577	chr19:58097577:TC:T
58097678	chr19:58097678:C:T
58097692	chr19:58097692:C:T
58098009	chr19:58098009:G:A
58098090	chr19:58098090:A:G
58098170	chr19:58098170:C:G
58098278	chr19:58098278:C:T
58098333	chr19:58098333:C:G
58098361	chr19:58098361:C:T
58098368	chr19:58098368:G:A
58098500	chr19:58098500:A:T
58098740	chr19:58098740:A:G
58098859	chr19:58098859:G:A
58098887	chr19:58098887:G:A
58099146	chr19:58099146:TACACC:T
58099192	chr19:58099192:C:A
58099634	chr19:58099634:T:C
58099744	chr19:58099744:A:G
58099802	chr19:58099802:A:G
58099843	chr19:58099843:C:T
58099891	chr19:58099891:T:C
58100056	chr19:58100056:G:T
58100159	chr19:58100159:T:C
58100225	chr19:58100225:G:T
58100239	chr19:58100239:G:A
58100356	chr19:58100356:A:G
58100473	chr19:58100473:A:G
58100629	chr19:58100629:G:C
58100683	chr19:58100683:G:A
58100755	chr19:58100755:T:C
58100830	chr19:58100830:G:A
58101139	chr19:58101139:T:C
58101664	chr19:58101664:T:C
58101746	chr19:58101746:T:C
58101763	chr19:58101763:G:A
58101882	chr19:58101882:T:A
58101905	chr19:58101905:G:A
58102129	chr19:58102129:G:A
58102132	chr19:58102132:G:T
58102184	chr19:58102184:C:T
58102224	chr19:58102224:C:T
58102382	chr19:58102382:A:G
58102452	chr19:58102452:C:T
58102486	chr19:58102486:A:C
58102578	chr19:58102578:A:C
58102583	chr19:58102583:A:G
58102605	chr19:58102605:A:G
58102668	chr19:58102668:C:T
58102722	chr19:58102722:T:C
58102756	chr19:58102756:TC:T
58102784	chr19:58102784:T:C
58102789	chr19:58102789:T:C
58102810	chr19:58102810:G:A
58102814	chr19:58102814:C:T
58102969	chr19:58102969:G:A
58102990	chr19:58102990:T:C
58103037	chr19:58103037:G:A
58103125	chr19:58103125:A:C
58103179	chr19:58103179:GGTTT:G
58103382	chr19:58103382:G:C
58103550	chr19:58103550:T:A
58103607	chr19:58103607:G:A
58103664	chr19:58103664:CCT:C
58103903	chr19:58103903:G:A
58104248	chr19:58104248:G:A
58104374	chr19:58104374:C:T
58104435	chr19:58104435:A:T
58104488	chr19:58104488:C:T
58104527	chr19:58104527:C:G
58104725	chr19:58104725:TAAAATAAAATAAAATAAAATAA:T
58104889	chr19:58104889:T:G
58104913	chr19:58104913:A:G
58104946	chr19:58104946:G:C
58104991	chr19:58104991:G:A
58105307	chr19:58105307:C:T
58105324	chr19:58105324:A:G
58105350	chr19:58105350:T:G
58105518	chr19:58105518:G:A
58106112	chr19:58106112:G:A
58106370	chr19:58106370:C:A
58107161	chr19:58107161:A:G
58107212	chr19:58107212:T:C
58107557	chr19:58107557:G:A
58107607	chr19:58107607:G:A
58107723	chr19:58107723:A:G
58107725	chr19:58107725:C:A
58108158	chr19:58108158:A:G
58108248	chr19:58108248:A:G
58108637	chr19:58108637:G:C
58108701	chr19:58108701:T:C
58108736	chr19:58108736:T:A
58108842	chr19:58108842:AGG:A
58109145	chr19:58109145:T:C
58109157	chr19:58109157:C:T
58109312	chr19:58109312:G:C
58109367	chr19:58109367:A:T
58109505	chr19:58109505:T:C
58109530	chr19:58109530:A:G
58109598	chr19:58109598:G:A
58109661	chr19:58109661:A:C
58109737	chr19:58109737:T:G
58109796	chr19:58109796:C:CA
58110071	chr19:58110071:A:G
58110125	chr19:58110125:C:T
58110826	chr19:58110826:T:C
58110895	chr19:58110895:A:G
58110907	chr19:58110907:G:A
58111041	chr19:58111041:G:A
58111180	chr19:58111180:T:A
58111182	chr19:58111182:C:T
58111265	chr19:58111265:T:C
58111357	chr19:58111357:T:A
58111529	chr19:58111529:T:C
58111618	chr19:58111618:A:G
58111781	chr19:58111781:GC:G
58111882	chr19:58111882:G:A
58111956	chr19:58111956:C:T
58112119	chr19:58112119:C:T
58112132	chr19:58112132:G:A
58112478	chr19:58112478:G:A
58112597	chr19:58112597:G:C
58113132	chr19:58113132:G:A
58113184	chr19:58113184:C:T
58113215	chr19:58113215:C:G
58113248	chr19:58113248:G:A
58113292	chr19:58113292:G:T
58113365	chr19:58113365:G:A
58113547	chr19:58113547:G:C
58113696	chr19:58113696:T:C
58113714	chr19:58113714:C:T
58113769	chr19:58113769:A:C
58113903	chr19:58113903:A:G
58113974	chr19:58113974:T:C
58114063	chr19:58114063:T:C
58114126	chr19:58114126:G:A
58114271	chr19:58114271:A:G
58114497	chr19:58114497:T:A
58114511	chr19:58114511:ACAT:A
58114638	chr19:58114638:G:A
58114795	chr19:58114795:A:G
58114804	chr19:58114804:C:T
58114998	chr19:58114998:T:C
58115069	chr19:58115069:C:G
58115199	chr19:58115199:C:T
58115444	chr19:58115444:A:G
58116015	chr19:58116015:G:C
58116039	chr19:58116039:A:G
58116358	chr19:58116358:C:T
58116441	chr19:58116441:G:A
58116973	chr19:58116973:C:T
58117070	chr19:58117070:CT:C
58117136	chr19:58117136:G:A
58117142	chr19:58117142:C:G
58117148	chr19:58117148:G:C
58117546	chr19:58117546:T:C
58117594	chr19:58117594:A:C
58117714	chr19:58117714:C:G
58117860	chr19:58117860:G:A
58117959	chr19:58117959:G:A
58118151	chr19:58118151:C:T
58118329	chr19:58118329:G:T
58118511	chr19:58118511:G:T
58118568	chr19:58118568:T:A
58118581	chr19:58118581:G:C
58118808	chr19:58118808:C:T
58118825	chr19:58118825:G:A
58118931	chr19:58118931:C:T
58119042	chr19:58119042:C:T
58119424	chr19:58119424:C:T
58119665	chr19:58119665:G:A
58119729	chr19:58119729:T:A
58120225	chr19:58120225:TC:T
58120334	chr19:58120334:T:G
58120414	chr19:58120414:A:G
58120504	chr19:58120504:A:G
58120588	chr19:58120588:A:G
58120601	chr19:58120601:G:A
58120628	chr19:58120628:T:G
58120972	chr19:58120972:A:G
58121079	chr19:58121079:T:C
58121139	chr19:58121139:T:C
58121217	chr19:58121217:C:T
58121267	chr19:58121267:G:A
58121282	chr19:58121282:T:C
58121401	chr19:58121401:T:G
58121505	chr19:58121505:A:G
58121529	chr19:58121529:A:G
58121956	chr19:58121956:A:G
58121964	chr19:58121964:C:T
58122089	chr19:58122089:AAGTATG:A
58122251	chr19:58122251:C:A
58122444	chr19:58122444:A:C
58123378	chr19:58123378:T:A
58123389	chr19:58123389:C:T
58123390	chr19:58123390:G:A
58123456	chr19:58123456:C:T
58123494	chr19:58123494:TCCAACCC:T
58123665	chr19:58123665:A:G
58123758	chr19:58123758:C:T
58123779	chr19:58123779:C:A
58123807	chr19:58123807:G:A
58123912	chr19:58123912:CTCAT:C
58123927	chr19:58123927:A:G
58124282	chr19:58124282:A:G
58124341	chr19:58124341:C:T
58124690	chr19:58124690:G:A
58124693	chr19:58124693:G:A
58124807	chr19:58124807:A:G
58124925	chr19:58124925:G:A
58125094	chr19:58125094:T:C
58125289	chr19:58125289:A:G
58125335	chr19:58125335:C:A
58125365	chr19:58125365:A:G
58125870	chr19:58125870:C:T
58125885	chr19:58125885:G:T
58126022	chr19:58126022:A:G
58126131	chr19:58126131:G:A
58126134	chr19:58126134:G:A
58126594	chr19:58126594:A:G
58126674	chr19:58126674:A:G
58126802	chr19:58126802:C:T
58126922	chr19:58126922:G:C
58126983	chr19:58126983:C:A
58127032	chr19:58127032:G:A
58127764	chr19:58127764:C:A
58127929	chr19:58127929:G:A
58128256	chr19:58128256:C:T
58128442	chr19:58128442:G:A
58128960	chr19:58128960:T:C
58129597	chr19:58129597:G:T
58129999	chr19:58129999:A:G
58130090	chr19:58130090:C:T
58130300	chr19:58130300:G:A
58130319	chr19:58130319:T:C
58130334	chr19:58130334:C:T
58130410	chr19:58130410:C:T
58130468	chr19:58130468:T:C
58130487	chr19:58130487:G:A
58130845	chr19:58130845:G:A
58130948	chr19:58130948:T:C
58130999	chr19:58130999:T:C
58131533	chr19:58131533:G:A
58131566	chr19:58131566:T:C
58131682	chr19:58131682:A:G
58131740	chr19:58131740:T:C
58131749	chr19:58131749:A:C
58131851	chr19:58131851:G:A
58131971	chr19:58131971:C:T
58132009	chr19:58132009:C:T
58132117	chr19:58132117:C:CT
58132384	chr19:58132384:C:T
58132460	chr19:58132460:C:T
58132461	chr19:58132461:A:G
58132474	chr19:58132474:A:G
58132499	chr19:58132499:G:C
58132619	chr19:58132619:G:A
58132809	chr19:58132809:TTTTTC:T
58133004	chr19:58133004:G:T
58133066	chr19:58133066:C:G
58133073	chr19:58133073:G:A
58133157	chr19:58133157:G:C
58133159	chr19:58133159:A:G
58133392	chr19:58133392:T:C
58133459	chr19:58133459:G:A
58133490	chr19:58133490:A:G
58133664	chr19:58133664:C:A
58133713	chr19:58133713:T:C
58133952	chr19:58133952:A:G
58133981	chr19:58133981:G:C
58134477	chr19:58134477:A:C
58134711	chr19:58134711:G:A
58134871	chr19:58134871:G:A
58134897	chr19:58134897:C:T
58134954	chr19:58134954:C:A
58135156	chr19:58135156:A:C
58135395	chr19:58135395:C:T
58135830	chr19:58135830:A:AAATAT
58135847	chr19:58135847:G:A
58136149	chr19:58136149:T:G
58136322	chr19:58136322:C:G
58136548	chr19:58136548:C:T
58136622	chr19:58136622:G:A
58136874	chr19:58136874:G:A
58136906	chr19:58136906:C:T
58136992	chr19:58136992:C:T
58136993	chr19:58136993:C:T
58136995	chr19:58136995:T:TG
58136996	chr19:58136996:A:AG
58137161	chr19:58137161:A:G
58137645	chr19:58137645:A:G
58137978	chr19:58137978:C:CAATA
58137991	chr19:58137991:A:C
58138109	chr19:58138109:C:T
58138135	chr19:58138135:C:T
58138442	chr19:58138442:T:A
58138627	chr19:58138627:C:T
58138631	chr19:58138631:C:G
58138658	chr19:58138658:C:A
58138713	chr19:58138713:T:C
58138895	chr19:58138895:G:A
58138936	chr19:58138936:A:T
58138976	chr19:58138976:GA:G
58139202	chr19:58139202:T:A
58139282	chr19:58139282:T:C
58139698	chr19:58139698:A:C
58139929	chr19:58139929:G:A
58140025	chr19:58140025:G:A
58140142	chr19:58140142:C:T
58140446	chr19:58140446:T:C
58140537	chr19:58140537:C:T
58140574	chr19:58140574:A:G
58140679	chr19:58140679:C:T
58140705	chr19:58140705:C:T
58140760	chr19:58140760:T:C
58140855	chr19:58140855:T:C
58140974	chr19:58140974:G:A
58141358	chr19:58141358:G:A
58141393	chr19:58141393:G:A
58141564	chr19:58141564:C:T
58141591	chr19:58141591:G:A
58141922	chr19:58141922:A:G
58141934	chr19:58141934:G:A
58142009	chr19:58142009:T:C
58142129	chr19:58142129:T:C
58142145	chr19:58142145:C:T
58142150	chr19:58142150:G:A
58142270	chr19:58142270:G:A
58142349	chr19:58142349:C:T
58142462	chr19:58142462:G:A
58142581	chr19:58142581:C:T
58142828	chr19:58142828:A:C
58142940	chr19:58142940:T:C
58143149	chr19:58143149:T:C
58143160	chr19:58143160:C:T
58143954	chr19:58143954:G:A
58143989	chr19:58143989:A:G
58144005	chr19:58144005:C:T
58144006	chr19:58144006:G:A
58144281	chr19:58144281:T:C
58144448	chr19:58144448:C:T
58144450	chr19:58144450:C:T
58144513	chr19:58144513:G:A
58144808	chr19:58144808:A:G
58144828	chr19:58144828:T:G
58144838	chr19:58144838:A:C
58145007	chr19:58145007:G:A
58145051	chr19:58145051:A:G
58145092	chr19:58145092:G:A
58145124	chr19:58145124:C:T
58145266	chr19:58145266:G:T
58145403	chr19:58145403:C:A
58145510	chr19:58145510:T:C
58145526	chr19:58145526:C:T
58145545	chr19:58145545:C:T
58145718	chr19:58145718:T:A
58145722	chr19:58145722:AAG:A
58145813	chr19:58145813:A:G
58146061	chr19:58146061:A:G
58146185	chr19:58146185:T:C
58146260	chr19:58146260:A:G
58146295	chr19:58146295:G:A
58146347	chr19:58146347:A:G
58146547	chr19:58146547:C:T
58146785	chr19:58146785:A:G
58146812	chr19:58146812:C:T
58147199	chr19:58147199:C:T
58147245	chr19:58147245:G:A
58147285	chr19:58147285:G:A
58147347	chr19:58147347:C:A
58147383	chr19:58147383:G:A
58147881	chr19:58147881:C:T
58147995	chr19:58147995:C:T
58148308	chr19:58148308:A:G
58148647	chr19:58148647:G:A
58148745	chr19:58148745:A:T
58148774	chr19:58148774:T:C
58149112	chr19:58149112:C:T
58149236	chr19:58149236:C:T
58149402	chr19:58149402:G:A
58149827	chr19:58149827:A:T
58149869	chr19:58149869:C:T
58149923	chr19:58149923:A:G
58150090	chr19:58150090:A:C
58150172	chr19:58150172:C:G
58150214	chr19:58150214:G:A
58150327	chr19:58150327:C:G
58150365	chr19:58150365:C:T
58150868	chr19:58150868:C:T
58150917	chr19:58150917:C:T
58151463	chr19:58151463:T:C
58151498	chr19:58151498:G:A
58152090	chr19:58152090:T:A
58152302	chr19:58152302:G:C
58152361	chr19:58152361:C:T
58152462	chr19:58152462:A:G
58153051	chr19:58153051:T:C
58153080	chr19:58153080:T:C
58153204	chr19:58153204:G:A
58153559	chr19:58153559:G:A
58153634	chr19:58153634:G:C
58153918	chr19:58153918:C:G
58154123	chr19:58154123:T:C
58154207	chr19:58154207:C:T
58154227	chr19:58154227:T:C
58154274	chr19:58154274:G:A
58154450	chr19:58154450:C:A
58154719	chr19:58154719:G:A
58154933	chr19:58154933:G:A
58155037	chr19:58155037:T:G
58155060	chr19:58155060:A:G
58155076	chr19:58155076:C:T
58155204	chr19:58155204:G:T
58155354	chr19:58155354:T:A
58155435	chr19:58155435:C:T
58155620	chr19:58155620:C:T
58155623	chr19:58155623:T:C
58155709	chr19:58155709:T:C
58155791	chr19:58155791:C:G
58155967	chr19:58155967:C:T
58156076	chr19:58156076:G:A
58156258	chr19:58156258:C:G
58156272	chr19:58156272:T:C
58156423	chr19:58156423:G:A
58156597	chr19:58156597:C:T
58157046	chr19:58157046:C:T
58157230	chr19:58157230:C:T
58157252	chr19:58157252:C:G
58157336	chr19:58157336:T:G
58157398	chr19:58157398:T:C
58157575	chr19:58157575:T:C
58157634	chr19:58157634:G:A
58157705	chr19:58157705:A:G
58157968	chr19:58157968:C:T
58158364	chr19:58158364:G:A
58158606	chr19:58158606:G:A
58158757	chr19:58158757:G:A
58158768	chr19:58158768:T:G
58158795	chr19:58158795:G:A
58158814	chr19:58158814:G:A
58159203	chr19:58159203:C:T
58159373	chr19:58159373:G:C
58159532	chr19:58159532:A:G
58159582	chr19:58159582:G:A
58159658	chr19:58159658:A:G
58159798	chr19:58159798:T:C
58159811	chr19:58159811:G:C
58159873	chr19:58159873:A:T
58159882	chr19:58159882:T:A
58159900	chr19:58159900:G:A
58159948	chr19:58159948:G:A
58160290	chr19:58160290:G:A
58160711	chr19:58160711:G:A
58160780	chr19:58160780:C:T
58160815	chr19:58160815:A:C
58160889	chr19:58160889:TG:T
58161166	chr19:58161166:T:C
58161176	chr19:58161176:T:C
58161233	chr19:58161233:C:T
58161234	chr19:58161234:G:A
58161384	chr19:58161384:C:T
58161421	chr19:58161421:G:A
58162167	chr19:58162167:A:G
58162369	chr19:58162369:C:T
58162471	chr19:58162471:C:T
58162485	chr19:58162485:C:G
58162575	chr19:58162575:C:T
58162698	chr19:58162698:A:G
58162934	chr19:58162934:G:T
58162945	chr19:58162945:C:T
58163159	chr19:58163159:A:G
58163249	chr19:58163249:A:C
58163329	chr19:58163329:A:T
58163389	chr19:58163389:A:G
58163421	chr19:58163421:A:G
58163574	chr19:58163574:A:C
58163638	chr19:58163638:C:A
58164050	chr19:58164050:A:G
58164215	chr19:58164215:A:C
58164236	chr19:58164236:T:C
58164350	chr19:58164350:G:A
58164448	chr19:58164448:C:T
58164527	chr19:58164527:C:G
58164549	chr19:58164549:C:T
58164650	chr19:58164650:A:C
58164685	chr19:58164685:T:G
58165295	chr19:58165295:G:A
58165385	chr19:58165385:A:G
58165511	chr19:58165511:C:T
58165948	chr19:58165948:C:A
58166205	chr19:58166205:A:C
58166650	chr19:58166650:C:T
58167016	chr19:58167016:T:G
58167021	chr19:58167021:A:G
58167159	chr19:58167159:G:A
58167430	chr19:58167430:G:A
58167465	chr19:58167465:G:A
58168260	chr19:58168260:G:A
58169321	chr19:58169321:T:C
58169796	chr19:58169796:T:C
58169960	chr19:58169960:G:A
58170134	chr19:58170134:T:C
58170828	chr19:58170828:G:A
58171182	chr19:58171182:A:G
58171538	chr19:58171538:C:T
58171574	chr19:58171574:G:T
58172247	chr19:58172247:C:A
58172669	chr19:58172669:G:A
58172843	chr19:58172843:TCTC:T
58172952	chr19:58172952:T:C
58173040	chr19:58173040:A:G
58173064	chr19:58173064:C:T
58173244	chr19:58173244:G:A
58173684	chr19:58173684:A:G
58173980	chr19:58173980:G:A
58174181	chr19:58174181:G:C
58174222	chr19:58174222:C:T
58174615	chr19:58174615:C:A
58174730	chr19:58174730:G:A
58174980	chr19:58174980:G:A
58175448	chr19:58175448:T:C
58175624	chr19:58175624:A:G
58175781	chr19:58175781:A:G
58176148	chr19:58176148:AAAC:A
58176533	chr19:58176533:C:A
58176793	chr19:58176793:T:G
58177063	chr19:58177063:A:G
58177089	chr19:58177089:C:T
58177705	chr19:58177705:A:G
58178017	chr19:58178017:A:G
58178209	chr19:58178209:G:C
58178226	chr19:58178226:T:A
58178467	chr19:58178467:T:G
58178642	chr19:58178642:T:C
58178684	chr19:58178684:T:G
58178977	chr19:58178977:C:T
58179059	chr19:58179059:A:G
58179098	chr19:58179098:A:C
58179451	chr19:58179451:C:T
58179568	chr19:58179568:C:T
58179663	chr19:58179663:A:G
58179909	chr19:58179909:A:T
58180157	chr19:58180157:CACACCTCTTAGGGATTT:C
58180331	chr19:58180331:A:G
58180815	chr19:58180815:C:T
58181225	chr19:58181225:G:A
58181883	chr19:58181883:T:G
58182084	chr19:58182084:G:A
58182330	chr19:58182330:T:C
58182503	chr19:58182503:T:C
58182885	chr19:58182885:C:T
58183077	chr19:58183077:C:T
58183640	chr19:58183640:G:A
58184657	chr19:58184657:A:G
58184914	chr19:58184914:G:A
58185030	chr19:58185030:G:A
58185176	chr19:58185176:A:G
58185231	chr19:58185231:T:C
58185330	chr19:58185330:A:G
58185431	chr19:58185431:A:G
58185923	chr19:58185923:C:G
58186608	chr19:58186608:T:G
58187060	chr19:58187060:G:A
58187548	chr19:58187548:G:A
58188448	chr19:58188448:C:T
58188764	chr19:58188764:A:G
58189093	chr19:58189093:T:C
58189258	chr19:58189258:G:A
58189677	chr19:58189677:C:T
58189846	chr19:58189846:C:T
58189991	chr19:58189991:T:C
58190545	chr19:58190545:G:A
58190650	chr19:58190650:G:A
58190683	chr19:58190683:T:C
58191487	chr19:58191487:G:A
58191702	chr19:58191702:T:C
58191718	chr19:58191718:C:G
58191787	chr19:58191787:T:C
58193177	chr19:58193177:C:T
58193185	chr19:58193185:T:C
58193193	chr19:58193193:T:C
58193272	chr19:58193272:G:A
58193292	chr19:58193292:G:A
58193788	chr19:58193788:C:T
58194661	chr19:58194661:G:A
58194745	chr19:58194745:T:TTTA
58194746	chr19:58194746:G:A
58194819	chr19:58194819:A:T
58195119	chr19:58195119:AC:A
58195528	chr19:58195528:CCA:C
58195556	chr19:58195556:T:C
58196292	chr19:58196292:G:A
58196955	chr19:58196955:C:T
58197140	chr19:58197140:C:T
58197159	chr19:58197159:C:T
58197363	chr19:58197363:G:A
58197648	chr19:58197648:T:C
58198469	chr19:58198469:C:CAG
58198599	chr19:58198599:C:T
58199000	chr19:58199000:T:C
58199096	chr19:58199096:T:G
58199470	chr19:58199470:C:T
58199741	chr19:58199741:C:G
58200142	chr19:58200142:C:T
58200688	chr19:58200688:C:G
58200802	chr19:58200802:A:G
58200935	chr19:58200935:A:G
58200989	chr19:58200989:G:A
58201391	chr19:58201391:C:A
58201427	chr19:58201427:C:T
58201447	chr19:58201447:A:C
58201792	chr19:58201792:G:A
58202407	chr19:58202407:A:G
58202440	chr19:58202440:A:G
58202535	chr19:58202535:C:T
58203468	chr19:58203468:C:T
58203559	chr19:58203559:C:T
58203721	chr19:58203721:G:A
58203955	chr19:58203955:C:A
58204051	chr19:58204051:G:C
58204171	chr19:58204171:T:G
58204521	chr19:58204521:C:T
58204577	chr19:58204577:C:T
58204723	chr19:58204723:CTG:C
58204996	chr19:58204996:T:C
58205573	chr19:58205573:G:A
58205658	chr19:58205658:A:G
58205698	chr19:58205698:G:T
58205746	chr19:58205746:A:G
58205888	chr19:58205888:C:A
58206080	chr19:58206080:TC:T
58206331	chr19:58206331:A:G
58206880	chr19:58206880:T:C
58206902	chr19:58206902:G:A
58206912	chr19:58206912:A:G
58207332	chr19:58207332:A:G
58207396	chr19:58207396:C:T
58207735	chr19:58207735:AT:A
58207954	chr19:58207954:C:T
58208835	chr19:58208835:G:C
58208870	chr19:58208870:A:G
58208896	chr19:58208896:T:C
58208994	chr19:58208994:A:G
58209071	chr19:58209071:G:A
58209339	chr19:58209339:G:A
58209351	chr19:58209351:A:G
58209621	chr19:58209621:C:CT
58209626	chr19:58209626:G:A
58210236	chr19:58210236:A:G
58210588	chr19:58210588:C:T
58210686	chr19:58210686:C:T
58210763	chr19:58210763:G:A
58211307	chr19:58211307:G:A
58211309	chr19:58211309:G:A
58211505	chr19:58211505:C:T
58211700	chr19:58211700:C:T
58211797	chr19:58211797:C:T
58211954	chr19:58211954:TC:T
58211993	chr19:58211993:T:C
58212001	chr19:58212001:C:T
58212340	chr19:58212340:G:C
58213014	chr19:58213014:G:A
58213468	chr19:58213468:C:T
58213743	chr19:58213743:G:A
58214282	chr19:58214282:C:T
58214358	chr19:58214358:C:T
58214602	chr19:58214602:G:A
58215202	chr19:58215202:G:A
58215215	chr19:58215215:G:T
58215216	chr19:58215216:C:T
58215378	chr19:58215378:G:GAAGC
58215379	chr19:58215379:AAAG:A
58215632	chr19:58215632:G:A
58216351	chr19:58216351:G:A
58216455	chr19:58216455:C:T
58216508	chr19:58216508:G:A
58216967	chr19:58216967:T:C
58217305	chr19:58217305:G:A
58218388	chr19:58218388:C:A
58218467	chr19:58218467:T:C
58218538	chr19:58218538:C:T
58218971	chr19:58218971:CTT:C
58219028	chr19:58219028:A:G
58219705	chr19:58219705:T:C
58219980	chr19:58219980:T:G
58220024	chr19:58220024:C:G
58220079	chr19:58220079:G:A
58220184	chr19:58220184:C:T
58220278	chr19:58220278:G:A
58220338	chr19:58220338:A:G
58220455	chr19:58220455:G:A
58220627	chr19:58220627:G:A
58221239	chr19:58221239:C:A
58221645	chr19:58221645:T:A
58221718	chr19:58221718:T:G
58222008	chr19:58222008:C:T
58222189	chr19:58222189:C:T
58222236	chr19:58222236:A:G
58222244	chr19:58222244:G:T
58222275	chr19:58222275:T:C
58222276	chr19:58222276:G:A
58222489	chr19:58222489:T:C
58222927	chr19:58222927:G:A
58222964	chr19:58222964:T:C
58223044	chr19:58223044:T:C
58223307	chr19:58223307:C:T
58223552	chr19:58223552:TAA:T
58223648	chr19:58223648:C:T
58223687	chr19:58223687:A:G
58224091	chr19:58224091:C:T
58224143	chr19:58224143:T:C
58224374	chr19:58224374:A:G
58224860	chr19:58224860:G:T
58225282	chr19:58225282:T:A
58225611	chr19:58225611:A:G
58225720	chr19:58225720:C:T
58225721	chr19:58225721:A:G
58225795	chr19:58225795:A:G
58225980	chr19:58225980:C:T
58226901	chr19:58226901:G:T
58226907	chr19:58226907:G:A
58227197	chr19:58227197:G:C
58227401	chr19:58227401:G:A
58227473	chr19:58227473:G:A
58227516	chr19:58227516:G:A
58227531	chr19:58227531:G:A
58228242	chr19:58228242:A:G
58228304	chr19:58228304:G:C
58228344	chr19:58228344:C:T
58228378	chr19:58228378:C:G
58228483	chr19:58228483:G:T
58228973	chr19:58228973:T:G
58229124	chr19:58229124:G:A
58229224	chr19:58229224:C:T
58229378	chr19:58229378:T:C
58229411	chr19:58229411:G:C
58229478	chr19:58229478:A:G
58229657	chr19:58229657:CTG:C
58229676	chr19:58229676:C:T
58229694	chr19:58229694:G:A
58229765	chr19:58229765:C:A
58229828	chr19:58229828:G:A
58230085	chr19:58230085:G:A
58230300	chr19:58230300:C:T
58230550	chr19:58230550:G:A
58231299	chr19:58231299:C:T
58231776	chr19:58231776:C:T
58232500	chr19:58232500:A:G
58232574	chr19:58232574:A:G
58232667	chr19:58232667:C:T
58232757	chr19:58232757:G:A
58232779	chr19:58232779:A:T
58233020	chr19:58233020:A:G
58233065	chr19:58233065:G:A
58233140	chr19:58233140:C:T
58233560	chr19:58233560:A:G
58233567	chr19:58233567:G:A
58233764	chr19:58233764:G:T
58233793	chr19:58233793:G:A
58233829	chr19:58233829:G:T
58234232	chr19:58234232:G:A
58234266	chr19:58234266:G:T
58234268	chr19:58234268:G:A
58234531	chr19:58234531:C:T
58234864	chr19:58234864:T:C
58235495	chr19:58235495:T:C
58235920	chr19:58235920:C:T
58235931	chr19:58235931:A:G
58236127	chr19:58236127:T:C
58236204	chr19:58236204:T:C
58236231	chr19:58236231:C:T
58236321	chr19:58236321:G:C
58236452	chr19:58236452:G:A
58236803	chr19:58236803:G:A
58236834	chr19:58236834:C:T
58236895	chr19:58236895:C:T
58237187	chr19:58237187:C:T
58237264	chr19:58237264:A:G
58237485	chr19:58237485:T:C
58237578	chr19:58237578:G:A
58237589	chr19:58237589:C:A
58237608	chr19:58237608:T:C
58238036	chr19:58238036:G:T
58238410	chr19:58238410:C:T
58238431	chr19:58238431:C:T
58238960	chr19:58238960:G:A
58239093	chr19:58239093:G:A
58239145	chr19:58239145:T:G
58239184	chr19:58239184:C:T
58239305	chr19:58239305:T:C
58239386	chr19:58239386:C:CA
58239664	chr19:58239664:C:T
58240078	chr19:58240078:T:C
58240533	chr19:58240533:A:G
58240891	chr19:58240891:T:C
58241566	chr19:58241566:A:G
58241614	chr19:58241614:G:A
58242009	chr19:58242009:AAG:A
58242249	chr19:58242249:C:T
58242571	chr19:58242571:T:C
58242736	chr19:58242736:T:C
58242953	chr19:58242953:C:T
58243473	chr19:58243473:TG:T
58243601	chr19:58243601:C:T
58243706	chr19:58243706:A:G
58243888	chr19:58243888:C:T
58244000	chr19:58244000:G:A
58244157	chr19:58244157:C:T
58244972	chr19:58244972:G:A
58245181	chr19:58245181:C:A
58245242	chr19:58245242:CT:C
58245362	chr19:58245362:C:T
58245503	chr19:58245503:T:C
58245635	chr19:58245635:G:A
58246272	chr19:58246272:T:C
58246504	chr19:58246504:G:C
58246602	chr19:58246602:T:C
58247309	chr19:58247309:T:C
58247534	chr19:58247534:A:G
58247705	chr19:58247705:T:C
58247871	chr19:58247871:A:C
58248281	chr19:58248281:T:C
58248313	chr19:58248313:G:A
58248517	chr19:58248517:G:C
58248717	chr19:58248717:T:C
58249001	chr19:58249001:A:G
58249165	chr19:58249165:A:G
58249429	chr19:58249429:A:G
58249664	chr19:58249664:T:A
58249741	chr19:58249741:A:G
58250167	chr19:58250167:A:G
58250219	chr19:58250219:A:G
58250281	chr19:58250281:A:T
58250784	chr19:58250784:T:A
58251419	chr19:58251419:T:C
58251445	chr19:58251445:AG:A
58252009	chr19:58252009:A:G
58252819	chr19:58252819:C:T
58253960	chr19:58253960:G:A
58253979	chr19:58253979:C:T
58253982	chr19:58253982:C:T
58254093	chr19:58254093:G:A
58254827	chr19:58254827:G:A
58254926	chr19:58254926:C:T
58255184	chr19:58255184:A:G
58255371	chr19:58255371:G:T
58255472	chr19:58255472:C:T
58255508	chr19:58255508:A:C
58255619	chr19:58255619:C:CAAAT
58255785	chr19:58255785:G:A
58256199	chr19:58256199:C:T
58256811	chr19:58256811:G:A
58257134	chr19:58257134:T:G
58257172	chr19:58257172:C:T
58257751	chr19:58257751:C:T
58258126	chr19:58258126:C:T
58258147	chr19:58258147:A:C
58259517	chr19:58259517:G:A
58259736	chr19:58259736:A:C
58260585	chr19:58260585:C:T
58260626	chr19:58260626:G:A
58260924	chr19:58260924:C:T
58261213	chr19:58261213:C:G
58261763	chr19:58261763:G:T
58262705	chr19:58262705:A:G
58262757	chr19:58262757:G:A
58262809	chr19:58262809:C:G
58262857	chr19:58262857:GC:G
58262908	chr19:58262908:C:T
58263250	chr19:58263250:C:T
58263292	chr19:58263292:CTT:C
58263316	chr19:58263316:C:T
58263396	chr19:58263396:G:T
58263816	chr19:58263816:C:T
58263826	chr19:58263826:G:A
58264120	chr19:58264120:A:G
58264371	chr19:58264371:G:T
58264742	chr19:58264742:G:A
58264981	chr19:58264981:C:T
58265117	chr19:58265117:A:G
58265121	chr19:58265121:T:C
58265264	chr19:58265264:A:G
58265399	chr19:58265399:C:T
58265400	chr19:58265400:ACT:A
58265497	chr19:58265497:A:G
58265595	chr19:58265595:G:A
58265761	chr19:58265761:T:G
58266024	chr19:58266024:G:A
58266065	chr19:58266065:G:A
58266247	chr19:58266247:G:A
58266571	chr19:58266571:G:A
58266701	chr19:58266701:TC:T
58267085	chr19:58267085:G:A
58267146	chr19:58267146:T:C
58267147	chr19:58267147:T:C
58267974	chr19:58267974:G:A
58268003	chr19:58268003:G:A
58268037	chr19:58268037:C:T
58268042	chr19:58268042:A:G
58268059	chr19:58268059:G:A
58268117	chr19:58268117:T:C
58268200	chr19:58268200:G:A
58268288	chr19:58268288:T:C
58268765	chr19:58268765:A:G
58268830	chr19:58268830:C:T
58269137	chr19:58269137:C:T
58269298	chr19:58269298:G:T
58269863	chr19:58269863:A:G
58270013	chr19:58270013:C:T
58270286	chr19:58270286:G:A
58270377	chr19:58270377:C:A
58270551	chr19:58270551:T:C
58270579	chr19:58270579:G:C
58270995	chr19:58270995:T:G
58271073	chr19:58271073:G:A
58272491	chr19:58272491:G:C
58273247	chr19:58273247:A:C
58273274	chr19:58273274:G:A
58273420	chr19:58273420:A:G
58273424	chr19:58273424:C:T
58273501	chr19:58273501:C:T
58273514	chr19:58273514:C:T
58273720	chr19:58273720:C:T
58273815	chr19:58273815:A:G
58273861	chr19:58273861:C:T
58274077	chr19:58274077:A:G
58274087	chr19:58274087:C:T
58274171	chr19:58274171:TTTA:T
58274298	chr19:58274298:T:C
58274373	chr19:58274373:G:C
58274413	chr19:58274413:T:G
58274534	chr19:58274534:C:T
58274641	chr19:58274641:T:C
58274718	chr19:58274718:T:C
58274780	chr19:58274780:T:C
58274810	chr19:58274810:A:G
58275225	chr19:58275225:T:C
58275240	chr19:58275240:T:G
58275257	chr19:58275257:C:T
58275326	chr19:58275326:C:T
58275525	chr19:58275525:A:G
58275587	chr19:58275587:C:T
58276060	chr19:58276060:C:G
58276107	chr19:58276107:G:T
58276183	chr19:58276183:CAAAT:C
58276371	chr19:58276371:G:C
58276373	chr19:58276373:T:C
58276409	chr19:58276409:C:T
58276495	chr19:58276495:T:G
58276553	chr19:58276553:C:T
58276611	chr19:58276611:G:A
58276839	chr19:58276839:G:C
58276879	chr19:58276879:G:A
58277027	chr19:58277027:T:C
58277216	chr19:58277216:GGGCCAGAAGGATCTGAGAGAGTGTGGCCAGCTTGAGCCCTCAGGAGTC:G
58277461	chr19:58277461:G:A
58277535	chr19:58277535:G:C
58277560	chr19:58277560:AC:A
58277782	chr19:58277782:G:A
58277821	chr19:58277821:G:A
58278399	chr19:58278399:T:C
58278485	chr19:58278485:T:C
58278595	chr19:58278595:T:C
58278729	chr19:58278729:T:C
58278770	chr19:58278770:G:A
58278897	chr19:58278897:C:G
58278900	chr19:58278900:G:A
58278993	chr19:58278993:C:A
58279662	chr19:58279662:C:T
58279695	chr19:58279695:C:T
58279709	chr19:58279709:CTG:C
58279768	chr19:58279768:C:T
58279847	chr19:58279847:C:A
58280270	chr19:58280270:C:T
58280350	chr19:58280350:A:G
58280439	chr19:58280439:T:G
58280824	chr19:58280824:T:A
58280854	chr19:58280854:A:G
58281110	chr19:58281110:A:G
58281549	chr19:58281549:C:T
58281634	chr19:58281634:A:G
58281942	chr19:58281942:A:G
58282188	chr19:58282188:G:A
58282230	chr19:58282230:A:G
58282617	chr19:58282617:TTTTAA:T
58282660	chr19:58282660:C:T
58282667	chr19:58282667:G:A
58282776	chr19:58282776:C:T
58282786	chr19:58282786:C:T
58282789	chr19:58282789:G:A
58282792	chr19:58282792:T:C
58282874	chr19:58282874:C:T
58283427	chr19:58283427:C:A
58283800	chr19:58283800:C:T
58283841	chr19:58283841:T:C
58283993	chr19:58283993:C:T
58284108	chr19:58284108:T:C
58284436	chr19:58284436:G:A
58284620	chr19:58284620:G:A
58284621	chr19:58284621:G:A
58284793	chr19:58284793:A:G
58285429	chr19:58285429:A:G
58285439	chr19:58285439:G:C
58285848	chr19:58285848:G:C
58286217	chr19:58286217:C:CT
58286430	chr19:58286430:A:G
58286698	chr19:58286698:C:T
58286771	chr19:58286771:T:C
58286811	chr19:58286811:A:G
58286934	chr19:58286934:C:T
58287043	chr19:58287043:T:A
58287124	chr19:58287124:T:C
58287232	chr19:58287232:A:G
58288163	chr19:58288163:T:C
58288286	chr19:58288286:T:C
58288882	chr19:58288882:A:C
58288886	chr19:58288886:G:A
58288938	chr19:58288938:G:GT
58288980	chr19:58288980:A:G
58289474	chr19:58289474:C:T
58289994	chr19:58289994:C:A
58290087	chr19:58290087:C:T
58290152	chr19:58290152:T:C
58290233	chr19:58290233:C:T
58290392	chr19:58290392:A:G
58290403	chr19:58290403:C:T
58290418	chr19:58290418:A:G
58290683	chr19:58290683:C:T
58290983	chr19:58290983:C:T
58291117	chr19:58291117:G:C
58291290	chr19:58291290:A:G
58291552	chr19:58291552:G:A
58292064	chr19:58292064:T:G
58292317	chr19:58292317:C:T
58292338	chr19:58292338:C:T
58292701	chr19:58292701:CA:C
58292755	chr19:58292755:G:C
58292848	chr19:58292848:T:C
58293190	chr19:58293190:C:T
58293202	chr19:58293202:G:A
58293379	chr19:58293379:A:G
58293420	chr19:58293420:C:T
58293447	chr19:58293447:T:G
58293687	chr19:58293687:G:A
58293824	chr19:58293824:A:G
58294015	chr19:58294015:A:G
58294222	chr19:58294222:G:T
58294345	chr19:58294345:G:A
58294376	chr19:58294376:C:A
58294717	chr19:58294717:T:C
58295320	chr19:58295320:A:G
58295613	chr19:58295613:G:A
58295909	chr19:58295909:C:A
58296009	chr19:58296009:G:A
58296391	chr19:58296391:A:G
58296461	chr19:58296461:G:A
58296835	chr19:58296835:C:T
58297048	chr19:58297048:T:G
58297103	chr19:58297103:C:T
58297301	chr19:58297301:T:C
58297343	chr19:58297343:A:C
58297594	chr19:58297594:A:G
58297641	chr19:58297641:G:A
58297788	chr19:58297788:T:G
58298418	chr19:58298418:G:A
58298678	chr19:58298678:C:G
58299143	chr19:58299143:C:T
58299176	chr19:58299176:G:A
58299401	chr19:58299401:C:T
58299587	chr19:58299587:G:C
58299629	chr19:58299629:C:T
58299709	chr19:58299709:C:T
58299859	chr19:58299859:C:T
58299866	chr19:58299866:A:G
58300334	chr19:58300334:T:C
58300351	chr19:58300351:C:T
58300386	chr19:58300386:A:G
58300935	chr19:58300935:A:G
58301141	chr19:58301141:G:A
58301164	chr19:58301164:C:T
58301291	chr19:58301291:C:T
58301644	chr19:58301644:C:G
58301917	chr19:58301917:C:T
58302384	chr19:58302384:C:T
58302501	chr19:58302501:TC:T
58302566	chr19:58302566:C:T
58302837	chr19:58302837:T:G
58302980	chr19:58302980:C:T
58303141	chr19:58303141:A:G
58303227	chr19:58303227:G:A
58303792	chr19:58303792:T:A
58303829	chr19:58303829:G:T
58303860	chr19:58303860:G:A
58304487	chr19:58304487:C:T
58304963	chr19:58304963:T:C
58305035	chr19:58305035:A:T
58305072	chr19:58305072:T:C
58305850	chr19:58305850:T:C
58305864	chr19:58305864:G:C
58306093	chr19:58306093:A:G
58306212	chr19:58306212:A:G
58306401	chr19:58306401:T:A
58306592	chr19:58306592:T:C
58307001	chr19:58307001:A:G
58307324	chr19:58307324:T:G
58307747	chr19:58307747:A:G
58307760	chr19:58307760:G:GGGGCCT
58307907	chr19:58307907:C:T
58308340	chr19:58308340:C:T
58309037	chr19:58309037:C:T
58309084	chr19:58309084:A:G
58309808	chr19:58309808:C:T
58310317	chr19:58310317:T:C
58310692	chr19:58310692:C:T
58310700	chr19:58310700:C:T
58310879	chr19:58310879:A:G
58311730	chr19:58311730:C:G
58311830	chr19:58311830:G:A
58311841	chr19:58311841:C:T
58311855	chr19:58311855:T:C
58312295	chr19:58312295:G:A
58312568	chr19:58312568:G:C
58312672	chr19:58312672:A:G
58313355	chr19:58313355:C:T
58313491	chr19:58313491:CCTT:C
58314084	chr19:58314084:C:A
58314362	chr19:58314362:C:A
58314435	chr19:58314435:G:A
58314910	chr19:58314910:A:G
58315155	chr19:58315155:T:G
58315168	chr19:58315168:A:G
58315169	chr19:58315169:T:A
58315446	chr19:58315446:A:G
58315484	chr19:58315484:G:A
58315866	chr19:58315866:C:G
58315929	chr19:58315929:A:C
58316078	chr19:58316078:A:G
58316289	chr19:58316289:G:T
58316325	chr19:58316325:T:C
58316351	chr19:58316351:A:G
58316464	chr19:58316464:C:G
58316755	chr19:58316755:C:G
58317279	chr19:58317279:T:TG
58317346	chr19:58317346:G:A
58318755	chr19:58318755:A:G
58318826	chr19:58318826:GTGAC:G
58318895	chr19:58318895:T:C
58318972	chr19:58318972:A:C
58319024	chr19:58319024:G:C
58319343	chr19:58319343:A:G
58319594	chr19:58319594:C:T
58319775	chr19:58319775:T:C
58320232	chr19:58320232:T:C
58320348	chr19:58320348:T:C
58320379	chr19:58320379:T:C
58320453	chr19:58320453:A:G
58320600	chr19:58320600:A:G
58320886	chr19:58320886:A:G
58321082	chr19:58321082:C:T
58321508	chr19:58321508:C:T
58321578	chr19:58321578:C:G
58321837	chr19:58321837:G:C
58322016	chr19:58322016:G:A
58322505	chr19:58322505:G:A
58323092	chr19:58323092:A:G
58323156	chr19:58323156:T:C
58323328	chr19:58323328:G:A
58323380	chr19:58323380:G:C
58323455	chr19:58323455:G:C
58324197	chr19:58324197:T:C
58324497	chr19:58324497:G:A
58324523	chr19:58324523:A:G
58324762	chr19:58324762:G:A
58324767	chr19:58324767:G:A
58324916	chr19:58324916:C:T
58324973	chr19:58324973:C:T
58325379	chr19:58325379:T:A
58325481	chr19:58325481:G:A
58325677	chr19:58325677:C:T
58325903	chr19:58325903:A:G
58327143	chr19:58327143:A:G
58327203	chr19:58327203:C:G
58327327	chr19:58327327:G:A
58327373	chr19:58327373:G:A
58328299	chr19:58328299:G:C
58328473	chr19:58328473:G:A
58329032	chr19:58329032:G:A
58329104	chr19:58329104:G:A
58329124	chr19:58329124:C:T
58329205	chr19:58329205:AGGTCACCAGC:A
58329539	chr19:58329539:A:G
58329700	chr19:58329700:T:C
58329998	chr19:58329998:C:G
58330149	chr19:58330149:G:T
58330194	chr19:58330194:G:T
58330239	chr19:58330239:A:G
58330282	chr19:58330282:T:G
58330495	chr19:58330495:T:C
58330739	chr19:58330739:C:T
58330814	chr19:58330814:A:G
58331084	chr19:58331084:C:T
58331168	chr19:58331168:G:A
58331227	chr19:58331227:T:C
58331369	chr19:58331369:G:A
58331413	chr19:58331413:C:T
58331436	chr19:58331436:T:C
58331637	chr19:58331637:C:T
58331693	chr19:58331693:C:T
58331780	chr19:58331780:T:C
58331834	chr19:58331834:C:T
58331978	chr19:58331978:T:A
58332068	chr19:58332068:T:G
58332515	chr19:58332515:T:C
58332693	chr19:58332693:T:C
58332722	chr19:58332722:T:C
58333240	chr19:58333240:C:A
58333374	chr19:58333374:A:G
58333641	chr19:58333641:C:T
58334187	chr19:58334187:T:C
58334635	chr19:58334635:A:G
58335293	chr19:58335293:G:A
58335500	chr19:58335500:G:T
58335766	chr19:58335766:T:A
58335769	chr19:58335769:C:T
58335780	chr19:58335780:G:C
58335870	chr19:58335870:T:C
58336132	chr19:58336132:G:A
58336595	chr19:58336595:A:C
58336862	chr19:58336862:G:C
58337008	chr19:58337008:G:C
58337198	chr19:58337198:C:T
58337368	chr19:58337368:C:T
58337905	chr19:58337905:C:CTCAG
58337949	chr19:58337949:C:T
58338598	chr19:58338598:C:G
58338812	chr19:58338812:C:T
58338840	chr19:58338840:G:A
58339466	chr19:58339466:C:T
58339764	chr19:58339764:C:CT
58339872	chr19:58339872:T:C
58339920	chr19:58339920:T:C
58340262	chr19:58340262:C:T
58340544	chr19:58340544:C:T
58340562	chr19:58340562:G:A
58340620	chr19:58340620:C:T
58340712	chr19:58340712:C:T
58340720	chr19:58340720:G:A
58340962	chr19:58340962:T:C
58341997	chr19:58341997:C:T
58342811	chr19:58342811:A:G
58343200	chr19:58343200:C:T
58343234	chr19:58343234:G:A
58343381	chr19:58343381:G:A
58343853	chr19:58343853:C:T
58344188	chr19:58344188:C:G
58344662	chr19:58344662:G:A
58344754	chr19:58344754:G:A
58344799	chr19:58344799:G:A
58344888	chr19:58344888:C:T
58345265	chr19:58345265:TG:T
58345390	chr19:58345390:G:A
58345765	chr19:58345765:T:C
58346025	chr19:58346025:C:T
58346240	chr19:58346240:G:A
58346517	chr19:58346517:A:G
58346865	chr19:58346865:GC:G
58347310	chr19:58347310:A:G
58347774	chr19:58347774:G:A
58347907	chr19:58347907:G:A
58348456	chr19:58348456:G:A
58349424	chr19:58349424:G:A
58349446	chr19:58349446:G:T
58349586	chr19:58349586:A:G
58350378	chr19:58350378:T:C
58350719	chr19:58350719:C:T
58351123	chr19:58351123:T:C
58351273	chr19:58351273:A:G
58352075	chr19:58352075:T:C
58352387	chr19:58352387:G:A
58352784	chr19:58352784:T:C
58353501	chr19:58353501:A:G
58353688	chr19:58353688:T:C
58353702	chr19:58353702:T:C
58353725	chr19:58353725:A:G
58355068	chr19:58355068:G:A
58355748	chr19:58355748:C:G
58357114	chr19:58357114:G:T
58357350	chr19:58357350:G:C
58357814	chr19:58357814:C:A
58358014	chr19:58358014:G:A
58358468	chr19:58358468:AGT:A
58358637	chr19:58358637:T:TGAG
58358807	chr19:58358807:C:A
58358816	chr19:58358816:A:G
58359764	chr19:58359764:C:G
58359908	chr19:58359908:G:A
58359927	chr19:58359927:G:A
58360360	chr19:58360360:C:A
58360597	chr19:58360597:C:T
58360870	chr19:58360870:C:T
58360956	chr19:58360956:A:G
58361005	chr19:58361005:A:G
58361011	chr19:58361011:T:G
58361699	chr19:58361699:C:G
58361893	chr19:58361893:G:T
58361963	chr19:58361963:G:A
58362132	chr19:58362132:A:C
58362214	chr19:58362214:G:C
58362218	chr19:58362218:G:A
58362328	chr19:58362328:A:G
58362896	chr19:58362896:A:G
58363480	chr19:58363480:A:G
58363901	chr19:58363901:A:C
58363968	chr19:58363968:G:A
58364206	chr19:58364206:G:C
58364748	chr19:58364748:T:C
58365066	chr19:58365066:G:A
58365150	chr19:58365150:T:C
58365151	chr19:58365151:G:A
58365251	chr19:58365251:C:T
58365430	chr19:58365430:C:G
58365815	chr19:58365815:C:T
58365982	chr19:58365982:C:T
58365990	chr19:58365990:T:C
58366018	chr19:58366018:T:C
58366624	chr19:58366624:C:G
58367117	chr19:58367117:G:A
58367466	chr19:58367466:T:C
58367678	chr19:58367678:A:G
58368293	chr19:58368293:T:C
58368715	chr19:58368715:A:G
58368817	chr19:58368817:T:C
58368875	chr19:58368875:T:C
58369006	chr19:58369006:T:C
58369394	chr19:58369394:G:A
58369592	chr19:58369592:C:T
58369742	chr19:58369742:A:G
58369855	chr19:58369855:C:T
58370098	chr19:58370098:C:T
58370819	chr19:58370819:C:T
58371008	chr19:58371008:T:G
58371017	chr19:58371017:A:G
58371265	chr19:58371265:G:A
58371400	chr19:58371400:T:C
58372224	chr19:58372224:TTGTA:T
58372450	chr19:58372450:G:A
58372530	chr19:58372530:G:A
58372795	chr19:58372795:G:T
58373598	chr19:58373598:C:T
58373893	chr19:58373893:G:A
58373900	chr19:58373900:A:T
58373915	chr19:58373915:G:C
58374335	chr19:58374335:G:A
58374406	chr19:58374406:T:C
58374475	chr19:58374475:A:G
58375064	chr19:58375064:C:T
58375128	chr19:58375128:A:G
58375131	chr19:58375131:C:T
58375214	chr19:58375214:A:C
58375376	chr19:58375376:A:G
58375411	chr19:58375411:CATTT:C
58375479	chr19:58375479:C:T
58375789	chr19:58375789:G:A
58375803	chr19:58375803:T:G
58376291	chr19:58376291:G:A
58376950	chr19:58376950:A:G
58376955	chr19:58376955:T:C
58376999	chr19:58376999:C:T
58377074	chr19:58377074:A:T
58377420	chr19:58377420:T:C
58377741	chr19:58377741:G:T
58377838	chr19:58377838:G:A
58380027	chr19:58380027:CAG:C
58380116	chr19:58380116:C:T
58380693	chr19:58380693:A:G
58381157	chr19:58381157:A:G
58381317	chr19:58381317:C:G
58381428	chr19:58381428:G:A
58381623	chr19:58381623:G:A
58381730	chr19:58381730:C:G
58382043	chr19:58382043:A:G
58382333	chr19:58382333:G:A
58382652	chr19:58382652:C:G
58382664	chr19:58382664:C:T
58382868	chr19:58382868:C:T
58383088	chr19:58383088:A:G
58383757	chr19:58383757:T:A
58383854	chr19:58383854:T:C
58384012	chr19:58384012:T:A
58384496	chr19:58384496:G:A
58384980	chr19:58384980:A:C
58385110	chr19:58385110:G:A
58385345	chr19:58385345:C:T
58385551	chr19:58385551:TG:T
58386034	chr19:58386034:C:G
58386271	chr19:58386271:T:A
58386285	chr19:58386285:C:T
58386809	chr19:58386809:C:T
58386826	chr19:58386826:C:T
58387069	chr19:58387069:T:C
58387473	chr19:58387473:G:T
58387596	chr19:58387596:T:G
58387689	chr19:58387689:T:C
58387697	chr19:58387697:A:G
58387725	chr19:58387725:C:T
58387796	chr19:58387796:A:C
58387878	chr19:58387878:C:T
58387936	chr19:58387936:C:G
58387969	chr19:58387969:T:G
58387975	chr19:58387975:A:G
58388588	chr19:58388588:C:T
58388735	chr19:58388735:C:T
58388970	chr19:58388970:C:T
58388989	chr19:58388989:C:T
58389032	chr19:58389032:A:G
58389073	chr19:58389073:C:T
58389099	chr19:58389099:C:T
58389289	chr19:58389289:T:G
58389380	chr19:58389380:T:C
58389781	chr19:58389781:C:T
58390027	chr19:58390027:G:T
58390057	chr19:58390057:G:T
58390127	chr19:58390127:T:C
58390182	chr19:58390182:C:T
58390262	chr19:58390262:C:T
58390823	chr19:58390823:G:A
58391045	chr19:58391045:T:C
58391195	chr19:58391195:A:G
58391197	chr19:58391197:T:C
58391218	chr19:58391218:G:T
58391538	chr19:58391538:G:A
58391889	chr19:58391889:G:A
58392207	chr19:58392207:C:G
58392564	chr19:58392564:G:A
58393029	chr19:58393029:G:A
58393298	chr19:58393298:A:G
58393348	chr19:58393348:C:T
58393529	chr19:58393529:A:G
58393742	chr19:58393742:T:G
58393886	chr19:58393886:T:C
58394119	chr19:58394119:G:A
58394620	chr19:58394620:G:T
58394796	chr19:58394796:T:C
58395222	chr19:58395222:G:A
58395996	chr19:58395996:A:G
58396333	chr19:58396333:G:A
58396813	chr19:58396813:G:C
58396818	chr19:58396818:T:C
58397000	chr19:58397000:A:G
58398010	chr19:58398010:A:T
58398046	chr19:58398046:G:A
58398353	chr19:58398353:C:CT
58398434	chr19:58398434:G:A
58398744	chr19:58398744:G:A
58398804	chr19:58398804:C:T
58398886	chr19:58398886:T:A
58398930	chr19:58398930:G:A
58399085	chr19:58399085:A:G
58399414	chr19:58399414:C:G
58399474	chr19:58399474:C:T
58399524	chr19:58399524:A:G
58399568	chr19:58399568:T:C
58399715	chr19:58399715:C:T
58399734	chr19:58399734:A:G
58399980	chr19:58399980:C:T
58399981	chr19:58399981:A:G
58400292	chr19:58400292:T:G
58400401	chr19:58400401:A:G
58400414	chr19:58400414:C:A
58400517	chr19:58400517:C:T
58400777	chr19:58400777:A:G
58400846	chr19:58400846:C:T
58401017	chr19:58401017:G:C
58401384	chr19:58401384:TGC:T
58401428	chr19:58401428:T:C
58401539	chr19:58401539:G:A
58402001	chr19:58402001:G:A
58402140	chr19:58402140:A:G
58402272	chr19:58402272:TG:T
58402488	chr19:58402488:T:A
58402864	chr19:58402864:A:G
58403352	chr19:58403352:C:T
58403558	chr19:58403558:T:C
58403638	chr19:58403638:A:C
58403826	chr19:58403826:G:A
58403861	chr19:58403861:C:T
58404101	chr19:58404101:G:A
58404419	chr19:58404419:G:A
58405021	chr19:58405021:G:A
58405467	chr19:58405467:G:C
58405526	chr19:58405526:G:A
58405948	chr19:58405948:G:A
58406208	chr19:58406208:G:A
58406970	chr19:58406970:G:A
58407038	chr19:58407038:A:G
58407254	chr19:58407254:C:G
58407338	chr19:58407338:T:C
58407366	chr19:58407366:T:C
58407381	chr19:58407381:C:T
58407397	chr19:58407397:A:G
58407433	chr19:58407433:C:T
58407450	chr19:58407450:A:G
58407635	chr19:58407635:G:A
58407699	chr19:58407699:A:T
58407772	chr19:58407772:G:A
58407953	chr19:58407953:A:G
58407996	chr19:58407996:CCCATACGT:C
58408190	chr19:58408190:G:A
58408323	chr19:58408323:G:A
58408828	chr19:58408828:G:A
58408935	chr19:58408935:A:G
58409311	chr19:58409311:T:C
58409426	chr19:58409426:A:G
58409456	chr19:58409456:G:T
58409585	chr19:58409585:A:G
58409929	chr19:58409929:A:G
58410396	chr19:58410396:T:C
58411135	chr19:58411135:T:G
58411184	chr19:58411184:T:G
58411825	chr19:58411825:G:A
58411896	chr19:58411896:C:T
58412358	chr19:58412358:C:T
58412364	chr19:58412364:C:T
58412499	chr19:58412499:A:G
58412843	chr19:58412843:G:A
58413052	chr19:58413052:C:G
58413092	chr19:58413092:A:G
58413416	chr19:58413416:G:A
58413456	chr19:58413456:C:T
58413592	chr19:58413592:C:T
58413625	chr19:58413625:GC:G
58414499	chr19:58414499:C:T
58414978	chr19:58414978:T:C
58415117	chr19:58415117:T:C
58415192	chr19:58415192:CTGTT:C
58415299	chr19:58415299:C:G
58415445	chr19:58415445:C:T
58415848	chr19:58415848:C:T
58415909	chr19:58415909:G:A
58416122	chr19:58416122:A:G
58416318	chr19:58416318:C:T
58416426	chr19:58416426:G:A
58416435	chr19:58416435:C:G
58416549	chr19:58416549:T:C
58416935	chr19:58416935:T:C
58416942	chr19:58416942:C:T
58417419	chr19:58417419:A:G
58417685	chr19:58417685:G:A
58417769	chr19:58417769:G:A
58417827	chr19:58417827:A:G
58417833	chr19:58417833:A:C
58417852	chr19:58417852:T:A
58417855	chr19:58417855:G:A
58417863	chr19:58417863:C:T
58417936	chr19:58417936:G:A
58417938	chr19:58417938:G:C
58418060	chr19:58418060:G:A
58418176	chr19:58418176:C:G
58418343	chr19:58418343:T:TA
58418529	chr19:58418529:A:G
58418676	chr19:58418676:G:C
58418810	chr19:58418810:A:C
58420184	chr19:58420184:C:T
58420190	chr19:58420190:A:G
58420528	chr19:58420528:TA:T
58420599	chr19:58420599:G:A
58420732	chr19:58420732:T:A
58420738	chr19:58420738:C:T
58420799	chr19:58420799:C:T
58420910	chr19:58420910:T:C
58420993	chr19:58420993:C:T
58421028	chr19:58421028:C:T
58421334	chr19:58421334:T:C
58421395	chr19:58421395:C:A
58421421	chr19:58421421:C:T
58421423	chr19:58421423:G:T
58422025	chr19:58422025:C:T
58422295	chr19:58422295:A:T
58422370	chr19:58422370:C:T
58422726	chr19:58422726:A:G
58423090	chr19:58423090:C:T
58423133	chr19:58423133:T:G
58423161	chr19:58423161:A:G
58423318	chr19:58423318:G:A
58423424	chr19:58423424:T:C
58423660	chr19:58423660:C:G
58423730	chr19:58423730:G:A
58423924	chr19:58423924:G:A
58424401	chr19:58424401:A:G
58425425	chr19:58425425:C:T
58425894	chr19:58425894:T:C
58426036	chr19:58426036:A:G
58426469	chr19:58426469:G:A
58426763	chr19:58426763:AG:A
58427268	chr19:58427268:G:A
58427798	chr19:58427798:A:G
58427889	chr19:58427889:C:T
58428022	chr19:58428022:T:G
58428251	chr19:58428251:C:G
58428606	chr19:58428606:T:C
58429709	chr19:58429709:T:C
58429743	chr19:58429743:T:G
58430129	chr19:58430129:T:C
58430286	chr19:58430286:G:A
58430548	chr19:58430548:T:C
58430617	chr19:58430617:C:T
58430858	chr19:58430858:G:A
58431303	chr19:58431303:T:C
58431602	chr19:58431602:A:G
58431710	chr19:58431710:G:A
58431884	chr19:58431884:C:T
58431950	chr19:58431950:G:A
58431952	chr19:58431952:G:A
58432035	chr19:58432035:G:A
58433035	chr19:58433035:A:G
58433722	chr19:58433722:A:G
58434581	chr19:58434581:T:A
58434595	chr19:58434595:C:T
58434836	chr19:58434836:C:T
58435466	chr19:58435466:T:C
58435722	chr19:58435722:A:G
58436448	chr19:58436448:C:T
58436518	chr19:58436518:A:T
58436740	chr19:58436740:C:T
58437243	chr19:58437243:A:G
58437679	chr19:58437679:C:T
58437722	chr19:58437722:A:T
58437741	chr19:58437741:G:A
58438434	chr19:58438434:C:A
58438675	chr19:58438675:G:A
58438858	chr19:58438858:T:G
58438921	chr19:58438921:C:G
58439016	chr19:58439016:T:C
58439598	chr19:58439598:G:T
58439729	chr19:58439729:G:A
58439971	chr19:58439971:G:A
58440194	chr19:58440194:T:G
58440238	chr19:58440238:C:T
58440280	chr19:58440280:C:T
58440302	chr19:58440302:T:C
58440319	chr19:58440319:C:T
58440444	chr19:58440444:C:A
58440930	chr19:58440930:C:T
58440960	chr19:58440960:A:G
58441241	chr19:58441241:T:A
58441952	chr19:58441952:C:T
58442064	chr19:58442064:T:A
58442082	chr19:58442082:A:G
58442326	chr19:58442326:A:G
58442395	chr19:58442395:C:T
58442560	chr19:58442560:C:T
58442722	chr19:58442722:G:A
58443403	chr19:58443403:C:T
58443492	chr19:58443492:C:T
58443496	chr19:58443496:C:T
58443552	chr19:58443552:C:T
58443575	chr19:58443575:C:T
58444157	chr19:58444157:A:T
58444189	chr19:58444189:C:G
58444446	chr19:58444446:G:A
58444682	chr19:58444682:T:C
58444959	chr19:58444959:C:T
58445521	chr19:58445521:A:G
58446205	chr19:58446205:G:A
58446543	chr19:58446543:G:A
58446738	chr19:58446738:G:A
58446898	chr19:58446898:T:G
58447068	chr19:58447068:C:T
58447164	chr19:58447164:C:T
58447179	chr19:58447179:T:C
58447861	chr19:58447861:G:A
58448045	chr19:58448045:C:G
58448090	chr19:58448090:T:C
58449097	chr19:58449097:A:G
58449379	chr19:58449379:T:A
58449391	chr19:58449391:G:C
58450035	chr19:58450035:G:T
58450245	chr19:58450245:C:G
58450397	chr19:58450397:G:A
58450446	chr19:58450446:G:C
58450609	chr19:58450609:G:A
58450772	chr19:58450772:C:T
58451231	chr19:58451231:A:C
58451591	chr19:58451591:C:T
58451982	chr19:58451982:A:C
58452040	chr19:58452040:T:G
58452101	chr19:58452101:G:A
58452108	chr19:58452108:G:T
58452121	chr19:58452121:C:T
58452122	chr19:58452122:G:A
58452237	chr19:58452237:A:G
58452301	chr19:58452301:A:G
58452302	chr19:58452302:G:T
58452313	chr19:58452313:A:G
58452347	chr19:58452347:G:GA
58452595	chr19:58452595:C:T
58452939	chr19:58452939:A:G
58452970	chr19:58452970:G:A
58453481	chr19:58453481:C:T
58454526	chr19:58454526:A:G
58455050	chr19:58455050:A:G
58455066	chr19:58455066:T:A
58455072	chr19:58455072:T:C
58455104	chr19:58455104:C:T
58455105	chr19:58455105:C:T
58455277	chr19:58455277:A:T
58455339	chr19:58455339:A:G
58455426	chr19:58455426:G:A
58455739	chr19:58455739:G:A
58456612	chr19:58456612:C:G
58457187	chr19:58457187:T:C
58457282	chr19:58457282:C:T
58457890	chr19:58457890:GTTGT:G
58458732	chr19:58458732:A:G
58458752	chr19:58458752:A:G
58458967	chr19:58458967:A:G
58459007	chr19:58459007:G:A
58459013	chr19:58459013:G:A
58460885	chr19:58460885:A:T
58461774	chr19:58461774:A:G
58462040	chr19:58462040:A:C
58462117	chr19:58462117:C:T
58462126	chr19:58462126:C:T
58462603	chr19:58462603:G:A
58462986	chr19:58462986:A:T
58463011	chr19:58463011:G:A
58463111	chr19:58463111:T:A
58464146	chr19:58464146:G:T
58464238	chr19:58464238:C:T
58464241	chr19:58464241:T:C
58464242	chr19:58464242:A:G
58464980	chr19:58464980:C:T
58465809	chr19:58465809:A:G
58466096	chr19:58466096:C:G
58466290	chr19:58466290:C:T
58466479	chr19:58466479:CAG:C
58466704	chr19:58466704:C:G
58467240	chr19:58467240:GC:G
58467250	chr19:58467250:GGCC:G
58467554	chr19:58467554:T:C
58467562	chr19:58467562:G:T
58467593	chr19:58467593:C:T
58467807	chr19:58467807:T:C
58467835	chr19:58467835:A:G
58467869	chr19:58467869:G:GA
58467900	chr19:58467900:A:AGTTG
58468591	chr19:58468591:C:T
58468657	chr19:58468657:C:T
58468739	chr19:58468739:G:A
58469863	chr19:58469863:TG:T
58469918	chr19:58469918:C:T
58470259	chr19:58470259:C:T
58470677	chr19:58470677:C:T
58470779	chr19:58470779:G:A
58471080	chr19:58471080:A:G
58471332	chr19:58471332:C:T
58472081	chr19:58472081:G:C
58472191	chr19:58472191:T:G
58472784	chr19:58472784:G:A
58472976	chr19:58472976:G:A
58473323	chr19:58473323:G:A
58473346	chr19:58473346:C:T
58473448	chr19:58473448:A:G
58474063	chr19:58474063:C:G
58474071	chr19:58474071:C:A
58474406	chr19:58474406:G:A
58474499	chr19:58474499:T:C
58474607	chr19:58474607:C:T
58474893	chr19:58474893:A:G
58475194	chr19:58475194:C:T
58476317	chr19:58476317:C:A
58476654	chr19:58476654:C:T
58476812	chr19:58476812:C:T
58478057	chr19:58478057:C:T
58478128	chr19:58478128:A:C
58478809	chr19:58478809:G:A
58479569	chr19:58479569:A:G
58479615	chr19:58479615:C:T
58480112	chr19:58480112:G:A
58480507	chr19:58480507:G:A
58480713	chr19:58480713:C:T
58480853	chr19:58480853:T:G
58481100	chr19:58481100:G:A
58481186	chr19:58481186:C:T
58481202	chr19:58481202:A:C
58481655	chr19:58481655:C:T
58481838	chr19:58481838:G:T
58481887	chr19:58481887:G:A
58482627	chr19:58482627:G:A
58482938	chr19:58482938:A:G
58483221	chr19:58483221:G:A
58483283	chr19:58483283:C:T
58483360	chr19:58483360:G:A
58483675	chr19:58483675:A:G
58483686	chr19:58483686:G:C
58484142	chr19:58484142:G:A
58484361	chr19:58484361:A:G
58484692	chr19:58484692:A:T
58484779	chr19:58484779:C:T
58484780	chr19:58484780:G:A
58485087	chr19:58485087:A:G
58485712	chr19:58485712:C:T
58485907	chr19:58485907:T:C
58486650	chr19:58486650:C:T
58486745	chr19:58486745:C:T
58487090	chr19:58487090:C:T
58487534	chr19:58487534:C:T
58487547	chr19:58487547:G:A
58488454	chr19:58488454:C:A
58488473	chr19:58488473:C:T
58488739	chr19:58488739:T:A
58488906	chr19:58488906:A:G
58489770	chr19:58489770:A:C
58489949	chr19:58489949:C:T
58490274	chr19:58490274:T:C
58490879	chr19:58490879:G:A
58492265	chr19:58492265:A:T
58492463	chr19:58492463:C:T
58492924	chr19:58492924:C:T
58493351	chr19:58493351:G:C
58493861	chr19:58493861:A:C
58494630	chr19:58494630:C:T
58494802	chr19:58494802:T:A
58495303	chr19:58495303:G:A
58495557	chr19:58495557:C:T
58495617	chr19:58495617:C:T
58495836	chr19:58495836:G:A
58495964	chr19:58495964:C:T
58496199	chr19:58496199:G:T
58496295	chr19:58496295:A:G
58496846	chr19:58496846:T:C
58496892	chr19:58496892:A:G
58497199	chr19:58497199:G:A
58497324	chr19:58497324:A:C
58497345	chr19:58497345:AT:A
58497742	chr19:58497742:T:C
58497799	chr19:58497799:C:T
58497863	chr19:58497863:T:C
58498286	chr19:58498286:GC:G
58498307	chr19:58498307:T:C
58499032	chr19:58499032:T:C
58499072	chr19:58499072:A:G
58499157	chr19:58499157:C:T
58499301	chr19:58499301:G:A
58499452	chr19:58499452:G:T
58499837	chr19:58499837:A:G
58500196	chr19:58500196:G:C
58500935	chr19:58500935:G:A
58500963	chr19:58500963:T:A
58501704	chr19:58501704:C:T
58501767	chr19:58501767:G:A
58501829	chr19:58501829:A:G
58502127	chr19:58502127:A:G
58502989	chr19:58502989:G:A
58503723	chr19:58503723:A:G
58503914	chr19:58503914:A:T
58503934	chr19:58503934:G:A
58505423	chr19:58505423:G:A
58505569	chr19:58505569:C:T
58505644	chr19:58505644:G:C
58505918	chr19:58505918:C:T
58506273	chr19:58506273:G:A
58506403	chr19:58506403:C:T
58506713	chr19:58506713:G:A
58507023	chr19:58507023:G:A
58507134	chr19:58507134:G:A
58507136	chr19:58507136:A:C
58507454	chr19:58507454:G:A
58507819	chr19:58507819:T:G
58508097	chr19:58508097:C:G
58508164	chr19:58508164:C:T
58508281	chr19:58508281:G:A
58508418	chr19:58508418:C:T
58508532	chr19:58508532:G:A
58508603	chr19:58508603:C:T
58508607	chr19:58508607:C:T
58509246	chr19:58509246:C:T
58509682	chr19:58509682:A:G
58510333	chr19:58510333:A:G
58511095	chr19:58511095:A:T
58511620	chr19:58511620:C:T
58511807	chr19:58511807:A:G
58511846	chr19:58511846:A:C
58513279	chr19:58513279:C:T
58514318	chr19:58514318:A:C
58514470	chr19:58514470:C:T
58514730	chr19:58514730:C:T
58514795	chr19:58514795:G:A
58515265	chr19:58515265:G:A
58515900	chr19:58515900:C:T
58516086	chr19:58516086:C:T
58516114	chr19:58516114:C:T
58516305	chr19:58516305:T:C
58516609	chr19:58516609:C:T
58516641	chr19:58516641:G:A
58517218	chr19:58517218:G:A
58517326	chr19:58517326:G:A
58517792	chr19:58517792:G:A
58518450	chr19:58518450:G:A
58519034	chr19:58519034:C:T
58519043	chr19:58519043:C:G
58519479	chr19:58519479:C:T
58519851	chr19:58519851:G:T
58520293	chr19:58520293:G:A
58520477	chr19:58520477:T:C
58521786	chr19:58521786:C:T
58521894	chr19:58521894:A:T
58521974	chr19:58521974:T:C
58522093	chr19:58522093:C:T
58522176	chr19:58522176:T:C
58522307	chr19:58522307:A:G
58522893	chr19:58522893:C:A
58523117	chr19:58523117:C:A
58523409	chr19:58523409:G:A
58524190	chr19:58524190:C:T
58524633	chr19:58524633:C:T
58524650	chr19:58524650:G:A
58524752	chr19:58524752:A:G
58524906	chr19:58524906:T:C
58525080	chr19:58525080:C:T
58525083	chr19:58525083:C:G
58525340	chr19:58525340:A:G
58525375	chr19:58525375:A:G
58525780	chr19:58525780:G:A
58525954	chr19:58525954:G:A
58526502	chr19:58526502:G:A
58526504	chr19:58526504:C:T
58526748	chr19:58526748:G:T
58526844	chr19:58526844:T:C
58527464	chr19:58527464:T:C
58527517	chr19:58527517:G:T
58527528	chr19:58527528:T:C
58527595	chr19:58527595:A:C
58527626	chr19:58527626:G:A
58527776	chr19:58527776:CT:C
58528332	chr19:58528332:T:C
58528368	chr19:58528368:G:A
58528498	chr19:58528498:G:A
58528669	chr19:58528669:C:T
58528818	chr19:58528818:C:T
58529462	chr19:58529462:T:C
58529589	chr19:58529589:C:T
58529973	chr19:58529973:C:T
58530077	chr19:58530077:C:G
58530356	chr19:58530356:G:A
58530384	chr19:58530384:C:CA
58530892	chr19:58530892:C:T
58530908	chr19:58530908:C:A
58531045	chr19:58531045:A:G
58531921	chr19:58531921:A:G
58532381	chr19:58532381:G:A
58532585	chr19:58532585:C:T
58532960	chr19:58532960:C:T
58533019	chr19:58533019:A:C
58533160	chr19:58533160:C:T
58533199	chr19:58533199:T:C
58534111	chr19:58534111:T:C
58534715	chr19:58534715:C:T
58535281	chr19:58535281:C:T
58536422	chr19:58536422:C:T
58536861	chr19:58536861:A:G
58536944	chr19:58536944:C:T
58537387	chr19:58537387:C:T
58537625	chr19:58537625:A:G
58537635	chr19:58537635:T:C
58538262	chr19:58538262:T:G
58538594	chr19:58538594:C:A
58542921	chr19:58542921:G:A
58543210	chr19:58543210:C:T
58543652	chr19:58543652:T:G
58543745	chr19:58543745:G:T
58544048	chr19:58544048:C:T
58544130	chr19:58544130:T:C
58544320	chr19:58544320:A:G
58545438	chr19:58545438:C:T
58545635	chr19:58545635:C:T
58545676	chr19:58545676:A:G
58546716	chr19:58546716:G:T
58546806	chr19:58546806:C:T
58546832	chr19:58546832:G:A
58546919	chr19:58546919:A:G
58547326	chr19:58547326:G:A
58547786	chr19:58547786:C:T
58548362	chr19:58548362:G:A
58549311	chr19:58549311:C:T
58549990	chr19:58549990:C:T
58550055	chr19:58550055:A:G
58550892	chr19:58550892:C:T
58551641	chr19:58551641:A:G
58552595	chr19:58552595:C:T
58552735	chr19:58552735:T:C
58553533	chr19:58553533:G:A
58553572	chr19:58553572:T:C
58553732	chr19:58553732:T:C
58554223	chr19:58554223:G:A
58555024	chr19:58555024:C:G
58555363	chr19:58555363:A:G
58555551	chr19:58555551:A:C
58556058	chr19:58556058:T:C
58556304	chr19:58556304:A:G
58557629	chr19:58557629:C:T
58557654	chr19:58557654:C:A
58557847	chr19:58557847:A:T
58557986	chr19:58557986:T:C
58558062	chr19:58558062:A:C
58558884	chr19:58558884:G:A
58559211	chr19:58559211:G:T
58559549	chr19:58559549:T:C
58559869	chr19:58559869:A:G
58560013	chr19:58560013:T:C
58560653	chr19:58560653:G:A
58560919	chr19:58560919:C:T
58561004	chr19:58561004:G:A
58561107	chr19:58561107:C:T
58561171	chr19:58561171:C:A
58561317	chr19:58561317:C:T
58561587	chr19:58561587:TCTTGGTGGATGCTCACAGAGAA:T
58562955	chr19:58562955:C:G
58563286	chr19:58563286:T:C
58563305	chr19:58563305:C:G
58563402	chr19:58563402:A:C
58563488	chr19:58563488:T:C
58563748	chr19:58563748:G:A
58564042	chr19:58564042:A:G
58564301	chr19:58564301:A:C
58564453	chr19:58564453:C:T
58565382	chr19:58565382:C:T
58565447	chr19:58565447:C:G
58565664	chr19:58565664:A:C
58565713	chr19:58565713:T:C
58565723	chr19:58565723:G:A
58566159	chr19:58566159:G:A
58566201	chr19:58566201:C:G
58566706	chr19:58566706:A:G
58566800	chr19:58566800:C:A
58567155	chr19:58567155:G:T
58567243	chr19:58567243:T:C
58567729	chr19:58567729:C:T
58567884	chr19:58567884:C:G
58567889	chr19:58567889:G:A
58567890	chr19:58567890:A:G
58567967	chr19:58567967:T:C
58568703	chr19:58568703:G:C
58568799	chr19:58568799:A:G
58569141	chr19:58569141:G:C
58569520	chr19:58569520:G:T
58569758	chr19:58569758:G:GAGT
58569904	chr19:58569904:G:A
58570860	chr19:58570860:A:AG
58571001	chr19:58571001:C:T
58571238	chr19:58571238:C:T
58571451	chr19:58571451:G:C
58571468	chr19:58571468:A:G
58571745	chr19:58571745:G:A
58571901	chr19:58571901:G:A
58572179	chr19:58572179:C:T
58572227	chr19:58572227:T:A
58572252	chr19:58572252:T:G
58572351	chr19:58572351:C:T
58572521	chr19:58572521:T:C
58572814	chr19:58572814:G:C
58573678	chr19:58573678:G:A
58573722	chr19:58573722:A:G
58573794	chr19:58573794:A:G
58574094	chr19:58574094:T:C
58574299	chr19:58574299:C:T
58575002	chr19:58575002:C:T
58576203	chr19:58576203:C:T
58576534	chr19:58576534:C:T
58576991	chr19:58576991:C:T
58577083	chr19:58577083:G:A
58577105	chr19:58577105:C:A
58577240	chr19:58577240:G:C
58577941	chr19:58577941:C:G
58578425	chr19:58578425:C:T
58578632	chr19:58578632:C:A
58578896	chr19:58578896:G:C
58579056	chr19:58579056:C:G
58579613	chr19:58579613:G:A
58579680	chr19:58579680:C:T
58580013	chr19:58580013:T:C
58580299	chr19:58580299:G:A
58580350	chr19:58580350:A:G
58580441	chr19:58580441:T:A
58580755	chr19:58580755:A:T
58580979	chr19:58580979:G:T
58581433	chr19:58581433:A:G
58581872	chr19:58581872:T:C
58582117	chr19:58582117:G:T
58582606	chr19:58582606:A:G
58582769	chr19:58582769:A:G
58583007	chr19:58583007:C:T
58583086	chr19:58583086:A:C
58583243	chr19:58583243:C:T
58583342	chr19:58583342:C:G
58583437	chr19:58583437:C:T
58583759	chr19:58583759:G:T
58583998	chr19:58583998:G:A
58584077	chr19:58584077:C:G
58584203	chr19:58584203:C:T
58585036	chr19:58585036:T:C
58585583	chr19:58585583:T:C
58585793	chr19:58585793:T:C
58585862	chr19:58585862:A:T
58585872	chr19:58585872:GTA:G
58586337	chr19:58586337:C:A
58586385	chr19:58586385:C:T
58586688	chr19:58586688:A:G
58586697	chr19:58586697:G:T
58586767	chr19:58586767:G:A
58588397	chr19:58588397:G:A
58588522	chr19:58588522:A:T
58589797	chr19:58589797:T:C
58589862	chr19:58589862:G:T
58590138	chr19:58590138:A:G
58590581	chr19:58590581:C:T
58590603	chr19:58590603:G:A
58591512	chr19:58591512:T:C
58597690	chr19:58597690:C:T
```
