## Supplementary material for "Characterization of shared and ancestry-specific signals driving complex traits using multi-ancestry fine-mapping": susiex_nc1.cs80.cs

```
CS_ID	SNP	BP	REF_ALLELE	ALT_ALLELE	REF_FRQ	BETA	SE	-LOG10P	CS_PIP	OVRL_PIP
1	chr20:1950251:T:C	1950251	C,C	T,T	1,1	inf,inf	inf,inf	14.6556,3.86268	0.239424	0.239424
1	chr20:1950355:C:T	1950355	T,T	C,C	1,1	inf,inf	inf,inf	14.507,4.00642	0.230207	0.230207
1	chr20:1950152:T:C	1950152	C,C	T,T	1,1	inf,inf	inf,inf	14.5039,3.54667	0.0897752	0.0897752
1	chr20:1950058:C:T	1950058	T,T	C,C	1,1	inf,inf	inf,inf	14.3957,3.66518	0.0896337	0.0896337
1	chr20:1943481:G:A	1943481	A,A	G,G	1,1	inf,inf	inf,inf	15.6052,2.11139	0.060764	0.060764
1	chr20:1950227:G:A	1950227	A,A	G,G	1,1	inf,inf	inf,inf	14.111,3.73603	0.0547777	0.0547777
1	chr20:1943028:G:A	1943028	A,A	G,G	1,1	inf,inf	inf,inf	15.4976,2.15163	0.0516412	0.0516412
```
