## Supplementary material for "Characterization of shared and ancestry-specific signals driving complex traits using multi-ancestry fine-mapping": susiex_nc1.cs80.snp

```
BP	SNP	PIP(CS1)	LogBF(CS1,Pop1)	LogBF(CS1,Pop2)
1443422	chr20:1443422:C:T	9.39827e-17	-3.40973e-10	-1.15942
1443658	chr20:1443658:G:A	4.60532e-17	-1.41851	-0.454227
1444433	chr20:1444433:A:G	1.65731e-17	-1.73626	-1.15849
1445748	chr20:1445748:C:T	2.81043e-17	-1.34251	-1.0241
1446216	chr20:1446216:A:G	1.05677e-17	-1.95409	-1.39064
1446528	chr20:1446528:G:T	3.80426e-17	-2.06382	-3.79894e-10
1446717	chr20:1446717:C:T	7.49968e-17	-3.40973e-10	-1.38509
1447846	chr20:1447846:C:T	7.92657e-17	-3.40973e-10	-1.32973
1447852	chr20:1447852:C:T	3.73823e-17	-2.08133	-3.79894e-10
1448490	chr20:1448490:C:T	1.20331e-17	-1.83251	-1.38236
1449559	chr20:1449559:C:T	4.13094e-17	-1.45664	-0.524804
1449592	chr20:1449592:T:A	1.68959e-16	-3.40973e-10	-0.572876
1449747	chr20:1449747:T:A	2.21608e-17	-1.38716	-1.21705
1449905	chr20:1449905:T:C	1.91798e-17	-1.43025	-1.31843
1450004	chr20:1450004:T:C	1.34116e-16	-3.40973e-10	-0.803828
1450092	chr20:1450092:A:G	1.18071e-16	-3.40973e-10	-0.931245
1450253	chr20:1450253:T:A	7.77988e-17	-3.40973e-10	-1.3484
1450267	chr20:1450267:A:C	1.35591e-16	-3.40973e-10	-0.792885
1450364	chr20:1450364:T:C	1.34826e-16	-3.40973e-10	-0.798543
1450833	chr20:1450833:T:C	9.65236e-17	-3.40973e-10	-1.13274
1451854	chr20:1451854:C:A	3.87318e-17	-2.04587	-3.79894e-10
1451949	chr20:1451949:C:A	2.13523e-16	-3.40973e-10	-0.338785
1452183	chr20:1452183:A:G	1.03592e-17	-1.97529	-1.38936
1452460	chr20:1452460:C:CA	8.51449e-17	-3.40973e-10	-1.25818
1453168	chr20:1453168:C:T	1.27761e-16	-3.40973e-10	-0.85237
1453435	chr20:1453435:C:T	2.12404e-17	-1.39458	-1.25205
1453723	chr20:1453723:G:A	1.283e-17	-1.76818	-1.38256
1454105	chr20:1454105:G:T	1.19056e-16	-3.40973e-10	-0.922938
1454243	chr20:1454243:T:C	1.19816e-16	-3.40973e-10	-0.916574
1455260	chr20:1455260:T:C	4.78132e-17	-1.83523	-3.79894e-10
1455431	chr20:1455431:A:G	1.19816e-16	-3.40973e-10	-0.916574
1455746	chr20:1455746:T:A	9.75757e-17	-1.1219	-3.79894e-10
1455800	chr20:1455800:T:A	1.05713e-17	-1.95505	-1.38934
1456295	chr20:1456295:A:C	1.31709e-16	-3.40973e-10	-0.821936
1456503	chr20:1456503:A:G	1.06766e-17	-1.96924	-1.36523
1456521	chr20:1456521:T:C	8.51051e-17	-3.40973e-10	-1.25864
1456853	chr20:1456853:C:A	1.27761e-16	-3.40973e-10	-0.85237
1457309	chr20:1457309:T:G	8.50964e-17	-3.40973e-10	-1.25875
1457585	chr20:1457585:C:T	3.95128e-17	-1.62658	-0.399324
1457886	chr20:1457886:C:T	1.07957e-16	-3.40973e-10	-1.0208
1457894	chr20:1457894:T:C	8.51449e-17	-3.40973e-10	-1.25818
1458446	chr20:1458446:T:C	8.37784e-17	-3.40973e-10	-1.27436
1459210	chr20:1459210:TGGA:T	6.6679e-16	-3.40973e-10	0.799945
1459797	chr20:1459797:A:G	9.44853e-18	-2.06588	-1.39079
1460633	chr20:1460633:C:T	8.51195e-17	-3.40973e-10	-1.25847
1461096	chr20:1461096:T:C	1.38274e-15	-3.40973e-10	1.52929
1461117	chr20:1461117:C:T	7.57056e-17	-3.40973e-10	-1.37568
1461407	chr20:1461407:T:C	7.70557e-17	-3.40973e-10	-1.358
1462145	chr20:1462145:T:A	1.63138e-16	-3.40973e-10	-0.607932
1462696	chr20:1462696:T:G	9.01681e-17	-3.40973e-10	-1.20086
1462898	chr20:1462898:GCTAAAAATGATAATA:G	2.70689e-15	-3.40973e-10	2.20102
1463662	chr20:1463662:G:A	7.32165e-17	-1.40911	-3.79894e-10
1463944	chr20:1463944:C:T	5.75076e-17	-1.65061	-3.79894e-10
1464604	chr20:1464604:A:T	8.51449e-17	-3.40973e-10	-1.25818
1464634	chr20:1464634:A:T	2.23832e-16	-3.40973e-10	-0.291637
1464804	chr20:1464804:T:C	1.23483e-16	-3.40973e-10	-0.886429
1464875	chr20:1464875:T:C	2.51174e-17	-1.10309	-1.37588
1465176	chr20:1465176:C:T	1.94501e-17	-1.84117	-0.893508
1466022	chr20:1466022:C:T	4.43129e-17	-1.91126	-3.79894e-10
1466048	chr20:1466048:A:G	1.25184e-16	-3.40973e-10	-0.872743
1466236	chr20:1466236:C:CTCCA	1.22781e-16	-3.40973e-10	-0.892131
1466240	chr20:1466240:A:C	7.50626e-17	-3.40973e-10	-1.38421
1466702	chr20:1466702:C:T	1.11883e-16	-3.40973e-10	-0.985078
1467296	chr20:1467296:C:G	4.22382e-17	-2.11214	0.152935
1467592	chr20:1467592:C:T	7.50724e-17	-3.40973e-10	-1.38408
1467612	chr20:1467612:T:G	2.3685e-16	-3.40973e-10	-0.235104
1467721	chr20:1467721:T:G	1.2748e-17	-2.11121	-1.04596
1467832	chr20:1467832:C:T	1.68777e-17	-1.76679	-1.10975
1467930	chr20:1467930:A:G	1.16756e-17	-1.88251	-1.36252
1468063	chr20:1468063:T:C	3.80257e-17	-1.72371	-0.340556
1468793	chr20:1468793:T:G	1.56007e-17	-2.09251	-0.8627
1468850	chr20:1468850:A:C	1.50675e-17	-2.08896	-0.901027
1468884	chr20:1468884:C:A	4.93716e-16	0.499429	-3.79894e-10
1468903	chr20:1468903:A:C	2.25125e-16	-3.40973e-10	-0.285875
1469918	chr20:1469918:A:AT	1.59477e-17	-1.73648	-1.19674
1469978	chr20:1469978:C:G	1.44887e-17	-1.90384	-1.12533
1470396	chr20:1470396:A:G	1.05379e-16	-3.40973e-10	-1.04497
1470780	chr20:1470780:T:G	9.04051e-17	-3.40973e-10	-1.19823
1470821	chr20:1470821:G:T	1.80635e-16	-3.40973e-10	-0.506055
1471234	chr20:1471234:T:G	9.72082e-17	-3.40973e-10	-1.12568
1471472	chr20:1471472:C:A	7.76949e-17	-3.40973e-10	-1.34974
1471686	chr20:1471686:C:T	3.89897e-17	-2.03923	-3.79894e-10
1471701	chr20:1471701:C:T	7.48063e-17	-3.40973e-10	-1.38763
1472079	chr20:1472079:T:C	1.18004e-17	-2.10877	-1.12563
1472812	chr20:1472812:C:T	1.21386e-17	-2.10807	-1.09807
1472840	chr20:1472840:C:G	9.1052e-17	-3.40973e-10	-1.1911
1472867	chr20:1472867:C:G	1.26171e-17	-1.93741	-1.23007
1472873	chr20:1472873:C:T	1.75197e-17	-1.54119	-1.29802
1473270	chr20:1473270:T:C	1.85265e-16	-3.40973e-10	-0.480746
1473506	chr20:1473506:T:C	1.18184e-17	-2.10337	-1.1295
1473575	chr20:1473575:G:A	2.14954e-16	-3.40973e-10	-0.332106
1473609	chr20:1473609:A:G	1.17573e-17	-2.11054	-1.12752
1473664	chr20:1473664:G:A	1.59476e-16	-3.40973e-10	-0.630635
1474523	chr20:1474523:T:C	2.10245e-17	-1.38251	-1.27433
1474560	chr20:1474560:G:A	7.55125e-17	-3.40973e-10	-1.37823
1474760	chr20:1474760:G:T	7.49575e-17	-3.40973e-10	-1.38561
1475019	chr20:1475019:G:A	4.55241e-17	-1.88429	-3.79894e-10
1475105	chr20:1475105:C:G	1.33302e-16	-3.40973e-10	-0.809915
1475165	chr20:1475165:C:T	1.20271e-17	-2.10163	-1.11374
1475343	chr20:1475343:C:T	1.12458e-16	-3.40973e-10	-0.979951
1475370	chr20:1475370:A:G	1.52895e-16	-3.40973e-10	-0.672778
1475434	chr20:1475434:G:A	1.20016e-17	-2.10619	-1.1113
1475496	chr20:1475496:C:T	1.66935e-17	-1.67293	-1.21458
1475880	chr20:1475880:G:A	9.69086e-18	-2.04601	-1.38534
1476048	chr20:1476048:A:G	8.47543e-17	-3.40973e-10	-1.26277
1476400	chr20:1476400:T:G	1.35879e-17	-1.80221	-1.29114
1476507	chr20:1476507:C:G	7.46479e-17	-3.40973e-10	-1.38975
1476570	chr20:1476570:T:C	1.83638e-16	-3.40973e-10	-0.489564
1477265	chr20:1477265:C:A	4.31341e-17	-2.01373	0.075514
1477614	chr20:1477614:C:T	9.92182e-18	-2.01908	-1.38871
1477684	chr20:1477684:T:A	4.04634e-17	-2.00478	0.00265083
1477859	chr20:1477859:C:G	7.25852e-17	-0.88482	-0.53295
1478204	chr20:1478204:A:G	1.72022e-16	-3.40973e-10	-0.554908
1478231	chr20:1478231:C:T	1.01534e-17	-1.99305	-1.39167
1479113	chr20:1479113:A:T	7.48007e-17	-3.40973e-10	-1.3877
1479410	chr20:1479410:G:A	3.70345e-17	-2.09068	-3.79894e-10
1479627	chr20:1479627:T:C	4.25119e-17	-1.99657	0.0438222
1479846	chr20:1479846:G:A	1.16754e-16	-3.40973e-10	-0.942464
1480041	chr20:1480041:T:A	7.97465e-17	-3.40973e-10	-1.32368
1480177	chr20:1480177:G:A	8.32166e-17	-3.40973e-10	-1.28108
1480295	chr20:1480295:G:A	4.07662e-17	-2.03789	0.0432163
1480515	chr20:1480515:G:A	4.13347e-17	-1.99824	0.017416
1480645	chr20:1480645:T:C	2.78843e-17	-1.63908	-0.735382
1480673	chr20:1480673:C:T	1.08642e-16	-3.40973e-10	-1.01447
1480770	chr20:1480770:C:T	3.86834e-17	-1.97231	-0.0748116
1481128	chr20:1481128:T:G	7.83049e-17	-3.40973e-10	-1.34192
1481156	chr20:1481156:A:G	7.84426e-17	-3.40973e-10	-1.34016
1481208	chr20:1481208:G:A	9.44105e-17	-3.40973e-10	-1.15488
1481506	chr20:1481506:C:T	4.56801e-17	-1.9594	0.0785305
1481711	chr20:1481711:A:G	1.10807e-16	-1.89703	0.902293
1481759	chr20:1481759:C:T	7.75942e-17	-3.40973e-10	-1.35104
1482244	chr20:1482244:G:T	2.84157e-17	-1.9462	-0.40939
1482330	chr20:1482330:G:A	6.41059e-17	-1.95015	0.40816
1482382	chr20:1482382:C:T	9.55713e-16	-3.40973e-10	1.15993
1482771	chr20:1482771:T:TA	1.01877e-16	-3.40973e-10	-1.07877
1482788	chr20:1482788:A:G	6.23091e-17	-1.73163	0.161204
1482833	chr20:1482833:T:TA	7.46266e-17	-3.40973e-10	-1.39003
1482851	chr20:1482851:C:T	4.69939e-17	-1.8294	-0.0231112
1482853	chr20:1482853:A:G	7.48862e-17	-3.40973e-10	-1.38656
1482858	chr20:1482858:T:C	2.13509e-16	-3.40973e-10	-0.338852
1482972	chr20:1482972:T:G	1.04778e-17	-2.09197	-1.2613
1483155	chr20:1483155:C:G	1.08612e-16	0.376899	-1.39165
1483254	chr20:1483254:A:G	7.49171e-17	-3.40973e-10	-1.38615
1483270	chr20:1483270:C:CTAATGTTTG	7.54762e-17	-3.40973e-10	-1.37871
1483341	chr20:1483341:AG:A	1.05007e-17	-2.07915	-1.27194
1483764	chr20:1483764:A:T	7.48462e-17	-3.40973e-10	-1.3871
1483802	chr20:1483802:C:T	1.75612e-16	-3.40973e-10	-0.534255
1483805	chr20:1483805:T:G	7.46351e-17	-3.40973e-10	-1.38992
1483900	chr20:1483900:T:C	7.47544e-17	-3.40973e-10	-1.38832
1484034	chr20:1484034:C:T	7.4636e-17	-3.40973e-10	-1.38991
1484128	chr20:1484128:A:G	2.20785e-17	-1.8172	-0.79072
1484642	chr20:1484642:A:G	2.06566e-16	-3.40973e-10	-0.37191
1484643	chr20:1484643:A:G	2.29227e-17	-1.78981	-0.78059
1484952	chr20:1484952:A:G	9.42791e-17	0.0228686	-1.17914
1485327	chr20:1485327:G:A	2.48789e-16	-3.40973e-10	-0.185925
1485448	chr20:1485448:C:T	7.45313e-17	-3.40973e-10	-1.39131
1485454	chr20:1485454:T:C	7.45046e-17	-3.40973e-10	-1.39167
1485473	chr20:1485473:G:A	1.11505e-16	-3.40973e-10	-0.988462
1485870	chr20:1485870:C:T	7.45132e-17	-3.40973e-10	-1.39155
1486141	chr20:1486141:C:G	3.6302e-17	-1.67463	-0.436033
1486234	chr20:1486234:G:A	1.69076e-16	-3.40973e-10	-0.572185
1486316	chr20:1486316:G:A	1.71207e-16	-3.40973e-10	-0.559657
1486476	chr20:1486476:GT:G	7.45046e-17	-3.40973e-10	-1.39167
1486492	chr20:1486492:G:A	1.46921e-16	-3.40973e-10	-0.712635
1486520	chr20:1486520:T:C	1.74053e-16	-3.40973e-10	-0.543171
1486573	chr20:1486573:C:T	2.11686e-16	-3.40973e-10	-0.347425
1487260	chr20:1487260:G:A	7.45047e-17	-3.40973e-10	-1.39167
1487272	chr20:1487272:T:C	5.23035e-17	-1.74886	0.0033901
1487300	chr20:1487300:AT:A	1.14083e-16	-3.40973e-10	-0.965601
1487871	chr20:1487871:A:G	3.51634e-17	-1.73758	-0.404948
1488124	chr20:1488124:G:A	7.75589e-17	-3.40973e-10	-1.35149
1488305	chr20:1488305:G:A	1.40133e-16	-3.40973e-10	-0.75994
1488335	chr20:1488335:G:A	7.67772e-17	-3.40973e-10	-1.36162
1488495	chr20:1488495:A:G	7.45146e-17	-3.40973e-10	-1.39154
1488556	chr20:1488556:G:C	2.45618e-17	-1.47981	-1.02153
1488720	chr20:1488720:A:G	3.49767e-17	-1.69679	-0.451059
1488745	chr20:1488745:A:G	4.17686e-17	-0.744029	-1.22636
1489042	chr20:1489042:C:T	1.73926e-17	-1.99991	-0.846578
1489315	chr20:1489315:T:A	3.35699e-17	-1.72302	-0.465879
1489349	chr20:1489349:A:G	7.45904e-17	-3.40973e-10	-1.39052
1489351	chr20:1489351:A:G	7.45921e-17	-3.40973e-10	-1.3905
1489493	chr20:1489493:G:A	7.45972e-17	-3.40973e-10	-1.39043
1489600	chr20:1489600:T:C	7.45543e-17	-3.40973e-10	-1.391
1489698	chr20:1489698:T:C	9.43372e-18	-2.09426	-1.36398
1489838	chr20:1489838:G:A	3.00656e-16	-3.40973e-10	0.00343451
1489863	chr20:1489863:C:T	7.45829e-17	-3.40973e-10	-1.39062
1489873	chr20:1489873:G:T	1.19441e-17	-2.0881	-1.13419
1489928	chr20:1489928:G:C	7.45856e-17	-3.40973e-10	-1.39058
1490020	chr20:1490020:A:C	1.18186e-17	-2.08587	-1.14699
1490235	chr20:1490235:G:T	9.49607e-18	-2.08827	-1.36338
1490666	chr20:1490666:T:C	9.4142e-18	-2.09875	-1.36156
1490667	chr20:1490667:G:A	9.46385e-18	-2.0887	-1.36635
1490774	chr20:1490774:G:A	1.0675e-17	-2.10114	-1.23349
1490949	chr20:1490949:G:A	7.81418e-17	-3.40973e-10	-1.34401
1490964	chr20:1490964:C:T	1.04399e-17	-2.10913	-1.24776
1490970	chr20:1490970:A:G	7.50896e-17	-3.40973e-10	-1.38385
1491215	chr20:1491215:T:C	1.06381e-16	-3.40973e-10	-1.03551
1491257	chr20:1491257:A:G	1.14891e-17	-2.10887	-1.15227
1491338	chr20:1491338:G:C	8.61826e-17	-3.40973e-10	-1.24606
1491471	chr20:1491471:C:T	7.66401e-17	-3.40973e-10	-1.36341
1491580	chr20:1491580:T:C	1.22851e-16	-3.40973e-10	-0.891557
1491650	chr20:1491650:G:A	1.05308e-16	-3.40973e-10	-1.04564
1491731	chr20:1491731:A:G	9.45526e-17	-3.40973e-10	-1.15337
1491762	chr20:1491762:C:T	1.67294e-17	-1.56745	-1.31792
1491778	chr20:1491778:G:A	7.77553e-17	0.0423951	-1.39136
1492056	chr20:1492056:C:G	4.04958e-17	-1.96169	-0.0396411
1492074	chr20:1492074:G:A	2.11494e-17	-2.11007	-0.540843
1492133	chr20:1492133:C:T	4.93279e-17	-0.618204	-1.18584
1492172	chr20:1492172:A:T	4.60325e-17	-0.54808	-1.3251
1492751	chr20:1492751:A:G	3.67535e-17	-0.726133	-1.37216
1492959	chr20:1492959:T:A	3.15963e-17	-1.9539	-0.29559
1492984	chr20:1492984:T:C	2.99976e-17	-1.93815	-0.363261
1493486	chr20:1493486:T:C	7.34028e-17	-0.629633	-0.776936
1493504	chr20:1493504:T:A	6.40201e-17	-1.54333	-3.79894e-10
1493543	chr20:1493543:C:T	7.53726e-17	-3.40973e-10	-1.38009
1493557	chr20:1493557:ACC:A	2.22026e-17	-2.11149	-0.490835
1493759	chr20:1493759:C:A	3.0979e-17	-1.94091	-0.328309
1493835	chr20:1493835:G:A	2.34415e-17	-1.21792	-1.33011
1493896	chr20:1493896:G:T	1.41685e-15	-3.40973e-10	1.55366
1494117	chr20:1494117:G:T	3.02556e-17	-1.92593	-0.366917
1494294	chr20:1494294:C:G	7.50283e-17	-3.40973e-10	-1.38467
1494304	chr20:1494304:G:A	2.01367e-17	-2.09239	-0.607594
1494435	chr20:1494435:A:G	1.48382e-16	-3.40973e-10	-0.702742
1494493	chr20:1494493:T:C	2.66483e-17	-1.68284	-0.736968
1494499	chr20:1494499:G:A	3.13182e-17	-1.93968	-0.318655
1494691	chr20:1494691:C:T	6.04187e-17	-1.60123	-3.79894e-10
1494784	chr20:1494784:C:CTCT	4.36615e-17	-0.570463	-1.3556
1494933	chr20:1494933:G:A	2.23351e-17	-2.11132	-0.485054
1494989	chr20:1494989:G:A	2.89031e-17	-1.8892	-0.449381
1495120	chr20:1495120:C:T	9.43327e-17	-3.40973e-10	-1.1557
1495276	chr20:1495276:C:G	9.62947e-17	-3.40973e-10	-1.13512
1495277	chr20:1495277:T:C	4.2742e-17	-0.557844	-1.3895
1495378	chr20:1495378:C:T	1.54647e-17	-2.05103	-0.912942
1495488	chr20:1495488:T:C	2.05573e-17	-1.30145	-1.37786
1495699	chr20:1495699:T:A	5.22537e-17	-0.666038	-1.08038
1495866	chr20:1495866:T:C	7.69356e-17	-3.40973e-10	-1.35956
1495891	chr20:1495891:G:C	7.6954e-17	-3.40973e-10	-1.35932
1495944	chr20:1495944:C:T	3.9267e-17	-0.642563	-1.38958
1496066	chr20:1496066:T:C	4.09894e-17	-0.600483	-1.38874
1496330	chr20:1496330:C:T	9.4731e-17	0.0416027	-1.19309
1496405	chr20:1496405:G:A	2.91962e-17	-1.95461	-0.373884
1496766	chr20:1496766:A:G	2.09937e-17	-1.26827	-1.39004
1496798	chr20:1496798:T:C	1.84802e-16	-3.40973e-10	-0.483245
1496811	chr20:1496811:A:C	1.43749e-17	-1.98957	-1.04748
1496857	chr20:1496857:A:G	2.07862e-17	-1.30238	-1.36586
1497143	chr20:1497143:A:G	9.51059e-17	-3.40973e-10	-1.14754
1497306	chr20:1497306:AGTCTACACGT:A	7.54393e-17	-3.40973e-10	-1.3792
1497490	chr20:1497490:C:T	2.53396e-16	-3.40973e-10	-0.167576
1497783	chr20:1497783:C:T	3.24936e-17	-1.93605	-0.285435
1498016	chr20:1498016:C:G	2.45019e-17	-2.11038	-0.3934
1498029	chr20:1498029:G:A	2.14877e-17	-1.24572	-1.38933
1498397	chr20:1498397:C:T	9.6046e-17	-3.40973e-10	-1.1377
1498691	chr20:1498691:G:A	1.08109e-16	-3.40973e-10	-1.01939
1499149	chr20:1499149:G:A	1.85742e-16	-3.40973e-10	-0.478173
1499461	chr20:1499461:T:C	7.91473e-17	-3.40973e-10	-1.33122
1499605	chr20:1499605:T:C	7.9462e-17	-3.40973e-10	-1.32725
1499695	chr20:1499695:G:C	2.4589e-17	-1.91631	-0.583918
1499873	chr20:1499873:T:C	2.9674e-17	-1.94253	-0.36973
1499899	chr20:1499899:G:A	4.02992e-17	-1.92071	-0.085489
1499923	chr20:1499923:T:A	1.33584e-16	-1.98165	1.17385
1500023	chr20:1500023:T:C	1.54547e-16	-0.413496	-0.248536
1500118	chr20:1500118:A:C	8.60804e-17	-3.40973e-10	-1.24725
1500195	chr20:1500195:C:T	1.75963e-16	-0.532259	-3.79894e-10
1500404	chr20:1500404:G:C	3.25243e-17	-1.94188	-0.278658
1500483	chr20:1500483:T:C	1.70008e-16	-3.40973e-10	-0.566685
1500549	chr20:1500549:A:T	1.88886e-17	-2.1097	-0.654272
1500582	chr20:1500582:C:T	7.30709e-17	-0.107702	-1.3034
1500673	chr20:1500673:C:T	3.05436e-17	-0.989671	-1.29371
1500953	chr20:1500953:A:G	4.89881e-17	-0.484432	-1.32652
1501037	chr20:1501037:C:T	2.94113e-16	-3.40973e-10	-0.0185661
1501119	chr20:1501119:A:G	2.01813e-17	-1.95246	-0.745314
1501661	chr20:1501661:G:C	4.84388e-17	-0.536755	-1.28548
1502032	chr20:1502032:T:C	7.79919e-17	-3.40973e-10	-1.34593
1502445	chr20:1502445:AC:A	5.13858e-17	-1.76317	-3.79894e-10
1502521	chr20:1502521:A:G	4.51133e-17	-0.842735	-1.05062
1502994	chr20:1502994:G:A	4.48561e-17	-0.833277	-1.06579
1503198	chr20:1503198:T:C	1.03219e-16	-3.40973e-10	-1.06568
1503216	chr20:1503216:C:T	4.22814e-17	-0.876167	-1.08202
1503280	chr20:1503280:T:C	5.46505e-17	-0.429595	-1.27198
1503520	chr20:1503520:T:G	4.36951e-17	-1.92529	-3.79894e-10
1503736	chr20:1503736:T:C	4.44535e-17	-0.818589	-1.0895
1503945	chr20:1503945:A:C	4.24681e-17	-0.87741	-1.07637
1504207	chr20:1504207:A:G	3.68129e-17	-2.09668	-3.79894e-10
1504691	chr20:1504691:G:A	4.18598e-17	-1.29256	-0.675642
1505267	chr20:1505267:G:A	1.73317e-17	-1.89737	-0.952622
1505556	chr20:1505556:G:A	1.72542e-17	-1.87586	-0.978613
1505875	chr20:1505875:T:C	1.79876e-17	-1.89003	-0.922814
1505991	chr20:1505991:T:C	3.17285e-17	-0.910002	-1.33531
1506084	chr20:1506084:A:G	9.34787e-17	-3.40973e-10	-1.1648
1506158	chr20:1506158:G:T	4.18571e-17	-1.20455	-0.763724
1506924	chr20:1506924:T:C	5.50361e-17	-0.863057	-0.831485
1506967	chr20:1506967:T:C	1.31228e-16	-3.40973e-10	-0.825596
1507112	chr20:1507112:C:T	4.46446e-17	-0.849643	-1.05415
1507204	chr20:1507204:G:A	1.89582e-16	-0.476465	0.0187547
1507535	chr20:1507535:T:A	1.24258e-16	0.376116	-1.25629
1507539	chr20:1507539:G:A	1.31928e-16	-3.40973e-10	-0.820276
1507542	chr20:1507542:A:C	1.32307e-16	-3.40973e-10	-0.817403
1507644	chr20:1507644:A:G	1.81e-17	-1.85153	-0.955093
1507691	chr20:1507691:T:C	8.01471e-17	-3.40973e-10	-1.31867
1508750	chr20:1508750:G:A	8.78096e-17	-3.40973e-10	-1.22736
1508984	chr20:1508984:C:A	4.89714e-17	-1.78076	-0.0305304
1509506	chr20:1509506:A:C	9.20678e-18	-2.1025	-1.38009
1510211	chr20:1510211:T:C	9.73518e-18	-2.04627	-1.38052
1510770	chr20:1510770:T:A	7.45336e-17	-3.40973e-10	-1.39128
1511091	chr20:1511091:C:T	5.60657e-17	-1.67601	-3.79894e-10
1511185	chr20:1511185:C:A	7.95293e-17	-3.40973e-10	-1.32641
1511424	chr20:1511424:C:T	1.09884e-17	-2.07946	-1.22623
1511774	chr20:1511774:T:C	9.62644e-18	-2.07771	-1.36031
1512386	chr20:1512386:G:A	1.06022e-17	-2.09412	-1.24735
1512617	chr20:1512617:A:G	1.42914e-17	-1.65519	-1.38768
1512807	chr20:1512807:C:G	3.76168e-17	-2.07508	-3.79894e-10
1512942	chr20:1512942:G:A	1.43656e-17	-1.65002	-1.38768
1513306	chr20:1513306:G:A	2.70987e-17	-1.24052	-1.16253
1513702	chr20:1513702:A:G	8.73779e-17	-1.23229	-3.79894e-10
1513818	chr20:1513818:G:T	1.09085e-17	-2.09181	-1.22118
1513957	chr20:1513957:T:C	1.09248e-17	-2.09849	-1.213
1515010	chr20:1515010:A:G	9.58176e-18	-2.08988	-1.35279
1515019	chr20:1515019:T:C	1.07579e-17	-2.11032	-1.21657
1515240	chr20:1515240:A:G	8.90411e-17	-3.40973e-10	-1.21343
1515633	chr20:1515633:A:G	1.05963e-17	-2.10589	-1.23614
1516054	chr20:1516054:C:A	4.21987e-17	-1.96014	-3.79894e-10
1516206	chr20:1516206:A:G	1.43088e-17	-1.98543	-1.05622
1516224	chr20:1516224:C:A	7.89331e-17	-3.40973e-10	-1.33393
1516239	chr20:1516239:G:A	8.0784e-17	-3.40973e-10	-1.31075
1516263	chr20:1516263:T:C	1.23902e-17	-2.09974	-1.08588
1516309	chr20:1516309:C:T	1.49182e-15	1.60522	-3.79894e-10
1516804	chr20:1516804:T:C	1.2951e-17	-1.82914	-1.31221
1516977	chr20:1516977:T:C	9.58084e-17	-1.7074	0.567223
1517146	chr20:1517146:C:T	1.1656e-17	-1.87971	-1.367
1517268	chr20:1517268:C:T	7.47717e-17	-3.40973e-10	-1.38809
1517344	chr20:1517344:A:G	1.12247e-17	-1.92024	-1.36418
1517347	chr20:1517347:T:G	1.13215e-17	-1.90357	-1.37226
1517693	chr20:1517693:C:T	8.8395e-17	-3.40973e-10	-1.22072
1517717	chr20:1517717:G:T	1.16235e-17	-1.88769	-1.36181
1518034	chr20:1518034:G:A	2.51405e-17	-1.79313	-0.684923
1518048	chr20:1518048:C:T	1.04486e-16	-3.40973e-10	-1.05348
1518051	chr20:1518051:T:G	1.20637e-17	-2.10349	-1.10884
1518444	chr20:1518444:G:A	1.50242e-17	-1.60169	-1.39117
1518543	chr20:1518543:G:T	8.04335e-17	-1.3151	-3.79894e-10
1518570	chr20:1518570:A:G	1.22377e-17	-1.8732	-1.32481
1518744	chr20:1518744:A:C	1.75388e-16	-3.40973e-10	-0.535531
1518769	chr20:1518769:A:G	1.14451e-17	-1.91757	-1.3474
1519077	chr20:1519077:C:A	1.13704e-17	-1.93075	-1.34077
1519275	chr20:1519275:C:A	1.12608e-17	-1.94839	-1.33281
1519529	chr20:1519529:A:C	1.14366e-17	-2.05279	-1.21293
1519758	chr20:1519758:G:A	1.13453e-17	-1.9415	-1.33223
1519824	chr20:1519824:G:C	1.34737e-16	-3.40973e-10	-0.799205
1519834	chr20:1519834:A:G	1.13868e-17	-1.94122	-1.32886
1519860	chr20:1519860:A:G	1.14469e-17	-1.93305	-1.33176
1520218	chr20:1520218:G:A	1.12188e-17	-1.95796	-1.32698
1520565	chr20:1520565:T:A	1.13234e-17	-1.93498	-1.34068
1520589	chr20:1520589:T:A	1.14505e-17	-1.93413	-1.33037
1520659	chr20:1520659:C:A	1.14243e-17	-1.9355	-1.33129
1520747	chr20:1520747:A:G	1.21786e-17	-2.11187	-1.09098
1521312	chr20:1521312:C:T	7.50457e-17	-3.40973e-10	-1.38443
1521846	chr20:1521846:A:G	1.14839e-17	-1.92428	-1.33731
1522003	chr20:1522003:C:T	1.19245e-17	-1.91505	-1.30889
1522790	chr20:1522790:G:A	1.17443e-17	-1.90853	-1.33063
1522805	chr20:1522805:A:G	1.19647e-17	-1.89914	-1.32144
1523927	chr20:1523927:T:A	1.29622e-16	-3.40973e-10	-0.837911
1524200	chr20:1524200:T:TG	2.75956e-17	-1.84174	-0.543133
1524236	chr20:1524236:ACATC:A	1.4344e-17	-2.00876	-1.03044
1524346	chr20:1524346:T:G	1.16698e-17	-1.91635	-1.32918
1524588	chr20:1524588:A:G	8.2225e-17	-3.40973e-10	-1.29307
1524658	chr20:1524658:T:A	7.48615e-17	-3.40973e-10	-1.38689
1524964	chr20:1524964:G:A	9.60828e-18	-2.0483	-1.3916
1525019	chr20:1525019:A:G	1.36799e-16	-3.40973e-10	-0.784018
1525215	chr20:1525215:A:G	8.16881e-17	-3.40973e-10	-1.29962
1525779	chr20:1525779:T:A	2.78736e-16	-3.40973e-10	-0.0722671
1525975	chr20:1525975:A:T	6.88612e-17	-1.47044	-3.79894e-10
1526122	chr20:1526122:A:G	4.65677e-17	-1.86162	-3.79894e-10
1526861	chr20:1526861:TTAAC:T	1.67871e-17	-1.97404	-0.907883
1526938	chr20:1526938:A:G	8.73097e-17	-3.40973e-10	-1.23307
1526962	chr20:1526962:A:T	4.62548e-17	-1.86837	-3.79894e-10
1526988	chr20:1526988:C:T	9.23527e-18	-2.09852	-1.38098
1527435	chr20:1527435:C:CAAAT	7.60957e-17	-3.40973e-10	-1.37054
1527495	chr20:1527495:C:T	1.86747e-17	-1.95751	-0.817849
1527689	chr20:1527689:C:A	1.06137e-17	-2.1121	-1.22828
1527891	chr20:1527891:A:G	7.56927e-17	-3.40973e-10	-1.37585
1528743	chr20:1528743:T:A	7.62691e-17	-3.40973e-10	-1.36826
1529094	chr20:1529094:T:C	2.924e-15	-3.40973e-10	2.27818
1529402	chr20:1529402:C:T	9.33733e-18	-2.08247	-1.38604
1529642	chr20:1529642:T:C	9.25869e-17	-3.40973e-10	-1.17438
1529786	chr20:1529786:T:C	1.59829e-17	-1.90156	-1.02945
1529982	chr20:1529982:G:C	1.01913e-16	-1.07841	-3.79894e-10
1530123	chr20:1530123:C:T	1.65413e-17	-1.8788	-1.01786
1530304	chr20:1530304:T:G	8.50412e-17	-3.40973e-10	-1.2594
1530629	chr20:1530629:A:G	8.03249e-17	-3.40973e-10	-1.31645
1530844	chr20:1530844:C:A	9.37372e-17	-3.40973e-10	-1.16204
1530953	chr20:1530953:C:T	3.99921e-17	-2.01385	-3.79894e-10
1531627	chr20:1531627:C:T	9.69408e-18	-2.06476	-1.36626
1531936	chr20:1531936:GT:G	4.21465e-17	-1.83406	-0.127318
1532797	chr20:1532797:A:T	1.74625e-17	-1.70901	-1.13346
1533054	chr20:1533054:G:A	7.9821e-17	-3.40973e-10	-1.32274
1533189	chr20:1533189:G:A	5.52744e-17	-1.76808	0.0778591
1533196	chr20:1533196:T:G	1.68861e-17	-1.71786	-1.15818
1533472	chr20:1533472:A:C	7.98962e-17	-3.40973e-10	-1.3218
1533589	chr20:1533589:G:A	1.4304e-16	-3.40973e-10	-0.739407
1533809	chr20:1533809:G:A	9.0432e-17	-3.40973e-10	-1.19793
1533838	chr20:1533838:G:A	7.74775e-17	-3.40973e-10	-1.35254
1533908	chr20:1533908:T:C	8.04869e-17	-3.40973e-10	-1.31444
1534789	chr20:1534789:T:C	4.541e-16	-3.40973e-10	0.415786
1534973	chr20:1534973:G:A	4.541e-16	-3.40973e-10	0.415786
1535635	chr20:1535635:C:T	1.30872e-16	-3.40973e-10	-0.828308
1535724	chr20:1535724:C:A	2.10909e-17	-1.31397	-1.33972
1535733	chr20:1535733:A:T	1.16771e-17	-2.10723	-1.13768
1535894	chr20:1535894:T:C	1.28569e-15	-3.40973e-10	1.45652
1535971	chr20:1535971:G:C	1.55054e-17	-1.86294	-1.0984
1536260	chr20:1536260:C:A	1.854e-17	-2.11081	-0.671789
1536569	chr20:1536569:G:A	9.9927e-17	-1.09809	-3.79894e-10
1536603	chr20:1536603:C:G	7.89793e-17	-3.40973e-10	-1.33334
1536655	chr20:1536655:G:T	1.04544e-17	-2.11083	-1.24468
1537454	chr20:1537454:G:A	1.80889e-17	-2.1112	-0.696027
1537519	chr20:1537519:C:A	1.45001e-17	-2.08514	-0.94324
1537663	chr20:1537663:G:A	1.16933e-17	-2.10816	-1.13536
1537940	chr20:1537940:C:T	3.64955e-17	-1.57101	-0.534331
1538197	chr20:1538197:C:A	7.45603e-17	-3.40973e-10	-1.39092
1538209	chr20:1538209:G:A	9.20609e-17	-3.40973e-10	-1.18008
1538385	chr20:1538385:C:T	3.82435e-17	-2.05856	-3.79894e-10
1538623	chr20:1538623:C:T	1.23785e-16	-3.40973e-10	-0.883986
1538634	chr20:1538634:A:C	7.84103e-17	-3.40973e-10	-1.34058
1538858	chr20:1538858:G:A	7.96232e-17	-3.40973e-10	-1.32523
1538865	chr20:1538865:T:G	1.11269e-17	-2.10118	-1.19199
1539396	chr20:1539396:T:A	1.28726e-17	-1.76947	-1.37796
1539587	chr20:1539587:T:G	1.02366e-17	-2.084	-1.29256
1539599	chr20:1539599:C:T	2.4011e-17	-1.28663	-1.23738
1539626	chr20:1539626:T:C	1.01792e-17	-2.08849	-1.29369
1539960	chr20:1539960:A:G	7.83987e-17	-3.40973e-10	-1.34072
1540023	chr20:1540023:G:C	7.96391e-17	-3.40973e-10	-1.32503
1540237	chr20:1540237:T:C	1.13692e-17	-2.08279	-1.18884
1540947	chr20:1540947:G:A	3.77094e-17	-2.07262	-3.79894e-10
1541245	chr20:1541245:C:G	3.82878e-17	-2.0574	-3.79894e-10
1541639	chr20:1541639:T:C	1.13821e-17	-2.1091	-1.16139
1541726	chr20:1541726:T:A	6.98661e-17	-0.548663	-0.907286
1541779	chr20:1541779:A:G	7.84466e-17	-3.40973e-10	-1.34011
1541873	chr20:1541873:C:A	1.0715e-16	-3.40973e-10	-1.0283
1541943	chr20:1541943:G:T	1.5313e-17	-1.78892	-1.18491
1541977	chr20:1541977:A:G	7.84116e-17	-3.40973e-10	-1.34056
1541996	chr20:1541996:A:T	1.04365e-17	-2.06063	-1.2966
1542194	chr20:1542194:C:T	7.96376e-17	-3.40973e-10	-1.32504
1542235	chr20:1542235:G:A	7.87985e-17	-3.40973e-10	-1.33564
1542468	chr20:1542468:T:C	1.13268e-17	-2.11076	-1.16459
1542546	chr20:1542546:G:C	1.71258e-17	-1.53041	-1.33153
1542856	chr20:1542856:T:C	7.99904e-17	-3.40973e-10	-1.32062
1543306	chr20:1543306:G:A	1.04727e-16	-3.40973e-10	-1.05117
1543354	chr20:1543354:A:C	7.89793e-17	-3.40973e-10	-1.33334
1543645	chr20:1543645:C:T	7.90825e-17	-3.40973e-10	-1.33204
1544452	chr20:1544452:TTG:T	1.15165e-16	-0.956169	-3.79894e-10
1544558	chr20:1544558:T:C	7.8924e-17	-3.40973e-10	-1.33405
1544597	chr20:1544597:G:A	7.89793e-17	-3.40973e-10	-1.33334
1544628	chr20:1544628:A:G	1.31303e-16	-3.40973e-10	-0.825027
1544937	chr20:1544937:T:C	7.8896e-17	-3.40973e-10	-1.3344
1544968	chr20:1544968:T:C	5.69302e-17	-1.6607	-3.79894e-10
1545022	chr20:1545022:A:G	1.23044e-17	-2.10144	-1.09113
1545053	chr20:1545053:A:C	7.97625e-17	-3.40973e-10	-1.32348
1545207	chr20:1545207:G:GT	1.80582e-17	-1.48467	-1.32426
1545399	chr20:1545399:A:G	7.95114e-17	-3.40973e-10	-1.32663
1545481	chr20:1545481:T:C	7.45043e-17	-3.40973e-10	-1.39167
1545567	chr20:1545567:T:C	7.0702e-17	-1.44406	-3.79894e-10
1545733	chr20:1545733:T:G	1.15057e-17	-2.10553	-1.15416
1545830	chr20:1545830:C:G	7.23594e-17	-1.42089	-3.79894e-10
1545887	chr20:1545887:T:G	1.08332e-16	-3.40973e-10	-1.01733
1546027	chr20:1546027:A:G	1.02861e-15	-3.40973e-10	1.23344
1546244	chr20:1546244:G:A	7.89793e-17	-3.40973e-10	-1.33334
1546252	chr20:1546252:G:A	7.89793e-17	-3.40973e-10	-1.33334
1546551	chr20:1546551:T:A	7.89749e-17	-3.40973e-10	-1.3334
1547087	chr20:1547087:T:G	7.87843e-17	-3.40973e-10	-1.33582
1547392	chr20:1547392:A:C	1.02742e-17	-2.08167	-1.29122
1547721	chr20:1547721:G:A	2.93437e-16	-3.40973e-10	-0.0208665
1547766	chr20:1547766:T:C	7.90655e-17	-3.40973e-10	-1.33225
1548004	chr20:1548004:G:A	7.95937e-17	-3.40973e-10	-1.3256
1548048	chr20:1548048:T:C	7.89793e-17	-3.40973e-10	-1.33334
1548051	chr20:1548051:T:C	7.92878e-17	-3.40973e-10	-1.32945
1548142	chr20:1548142:G:C	7.89793e-17	-3.40973e-10	-1.33334
1548349	chr20:1548349:T:A	8.97049e-17	-3.40973e-10	-1.20601
1548487	chr20:1548487:C:T	1.34555e-17	-1.72829	-1.37485
1548561	chr20:1548561:A:G	7.89417e-17	-3.40973e-10	-1.33382
1548607	chr20:1548607:G:A	1.7284e-17	-1.53648	-1.31627
1548706	chr20:1548706:G:C	7.47235e-17	-3.40973e-10	-1.38874
1548756	chr20:1548756:T:TC	1.05417e-17	-2.0568	-1.29039
1548853	chr20:1548853:G:A	1.33838e-17	-1.73325	-1.37523
1548857	chr20:1548857:C:T	7.89793e-17	-3.40973e-10	-1.33334
1548877	chr20:1548877:G:A	7.88767e-17	-3.40973e-10	-1.33465
1549408	chr20:1549408:G:C	7.87065e-17	-3.40973e-10	-1.33681
1549471	chr20:1549471:G:A	5.6347e-17	-1.671	-3.79894e-10
1549504	chr20:1549504:C:T	1.39967e-17	-1.73038	-1.33333
1549525	chr20:1549525:G:A	7.97078e-17	-3.40973e-10	-1.32416
1549551	chr20:1549551:T:C	1.00403e-17	-2.09499	-1.30093
1549617	chr20:1549617:T:G	1.28646e-17	-1.77181	-1.37624
1549804	chr20:1549804:G:A	7.84495e-17	-3.40973e-10	-1.34008
1549975	chr20:1549975:A:G	7.97462e-17	-3.40973e-10	-1.32368
1550293	chr20:1550293:C:T	7.74936e-17	-3.40973e-10	-1.35234
1550309	chr20:1550309:A:T	7.89728e-17	-3.40973e-10	-1.33343
1550428	chr20:1550428:T:C	5.69214e-17	-1.66086	-3.79894e-10
1550767	chr20:1550767:C:T	7.89793e-17	-3.40973e-10	-1.33334
1550968	chr20:1550968:A:G	7.81414e-17	-3.40973e-10	-1.34401
1551940	chr20:1551940:G:A	8.31152e-17	-3.40973e-10	-1.2823
1551949	chr20:1551949:T:C	1.14438e-17	-2.07374	-1.19135
1552141	chr20:1552141:G:A	2.37663e-17	-1.18491	-1.34935
1552160	chr20:1552160:G:A	2.34417e-17	-1.31063	-1.23738
1552416	chr20:1552416:T:G	5.56079e-16	-3.40973e-10	0.618379
1552446	chr20:1552446:C:T	1.68832e-17	-1.55872	-1.3175
1552495	chr20:1552495:T:C	2.30068e-17	-1.32936	-1.23738
1552508	chr20:1552508:A:G	7.83568e-17	-3.40973e-10	-1.34126
1552559	chr20:1552559:T:C	1.29814e-17	-1.75897	-1.38005
1552832	chr20:1552832:G:A	7.83504e-17	-3.40973e-10	-1.34134
1553056	chr20:1553056:G:A	7.89535e-17	-3.40973e-10	-1.33367
1553172	chr20:1553172:G:T	8.94608e-17	-3.40973e-10	-1.20873
1553179	chr20:1553179:A:G	1.73054e-17	-1.54056	-1.31095
1553606	chr20:1553606:A:G	1.11896e-17	-2.09132	-1.19623
1553702	chr20:1553702:T:G	1.31858e-16	-3.40973e-10	-0.820803
1553828	chr20:1553828:T:G	2.78187e-16	-3.40973e-10	-0.0742374
1553862	chr20:1553862:G:A	1.06517e-17	-2.05942	-1.27739
1554097	chr20:1554097:C:T	7.89793e-17	-3.40973e-10	-1.33334
1554442	chr20:1554442:C:T	1.28179e-16	-3.40973e-10	-0.849104
1554838	chr20:1554838:C:T	7.89793e-17	-3.40973e-10	-1.33334
1554858	chr20:1554858:T:A	7.88177e-17	-3.40973e-10	-1.33539
1555215	chr20:1555215:G:A	6.2973e-16	-3.40973e-10	0.74276
1555659	chr20:1555659:T:C	7.90405e-17	-3.40973e-10	-1.33257
1555750	chr20:1555750:C:T	1.42299e-17	-1.82494	-1.22224
1556788	chr20:1556788:C:T	1.78285e-17	-1.50485	-1.31688
1557054	chr20:1557054:A:G	7.88657e-17	-3.40973e-10	-1.33478
1557122	chr20:1557122:G:A	1.17297e-16	-3.40973e-10	-0.937824
1557140	chr20:1557140:C:T	5.83945e-17	-1.63531	-3.79894e-10
1557151	chr20:1557151:T:G	7.8914e-17	-3.40973e-10	-1.33417
1557207	chr20:1557207:C:T	7.94288e-17	-3.40973e-10	-1.32767
1557603	chr20:1557603:C:T	2.19111e-17	-1.74732	-0.868219
1557620	chr20:1557620:G:A	1.10126e-17	-2.10701	-1.19649
1557720	chr20:1557720:C:T	7.91268e-17	-3.40973e-10	-1.33148
1557733	chr20:1557733:C:T	2.04693e-17	-2.05041	-0.63319
1558224	chr20:1558224:G:A	1.33906e-17	-1.84024	-1.26774
1558373	chr20:1558373:G:T	7.93817e-17	-3.40973e-10	-1.32826
1558519	chr20:1558519:C:T	1.63239e-17	-2.11161	-0.798286
1558774	chr20:1558774:C:T	2.37151e-17	-2.00086	-0.53556
1558798	chr20:1558798:C:T	1.38654e-17	-2.00885	-1.06428
1559043	chr20:1559043:C:T	7.27134e-17	-1.416	-3.79894e-10
1559275	chr20:1559275:G:A	7.93559e-17	-3.40973e-10	-1.32859
1559787	chr20:1559787:T:G	7.23594e-17	-1.42089	-3.79894e-10
1559855	chr20:1559855:C:T	7.89203e-17	-3.40973e-10	-1.33409
1559856	chr20:1559856:A:G	7.89793e-17	-3.40973e-10	-1.33334
1559910	chr20:1559910:T:A	1.48992e-17	-1.88786	-1.11337
1560137	chr20:1560137:C:A	7.89464e-17	-3.40973e-10	-1.33376
1560756	chr20:1560756:T:C	5.3832e-17	-1.71666	-3.79894e-10
1561059	chr20:1561059:T:C	7.86421e-17	-3.40973e-10	-1.33762
1561323	chr20:1561323:C:T	1.39883e-17	-1.67911	-1.3852
1561336	chr20:1561336:C:T	7.45113e-17	-3.40973e-10	-1.39158
1561586	chr20:1561586:A:G	9.48271e-18	-2.0813	-1.37176
1562064	chr20:1562064:G:A	7.45576e-17	-3.40973e-10	-1.39096
1562333	chr20:1562333:G:A	1.21818e-17	-1.84153	-1.36105
1562420	chr20:1562420:G:A	1.06032e-17	-2.01745	-1.32392
1562668	chr20:1562668:T:A	7.45098e-17	-3.40973e-10	-1.3916
1562680	chr20:1562680:G:A	7.45062e-17	-3.40973e-10	-1.39165
1562819	chr20:1562819:A:G	7.50765e-17	-3.40973e-10	-1.38402
1562859	chr20:1562859:A:G	1.01165e-16	-1.08578	-3.79894e-10
1562867	chr20:1562867:G:T	7.45743e-17	-3.40973e-10	-1.39073
1562987	chr20:1562987:C:T	7.45113e-17	-3.40973e-10	-1.39158
1563116	chr20:1563116:C:T	7.45113e-17	-3.40973e-10	-1.39158
1563204	chr20:1563204:T:C	7.45255e-17	-3.40973e-10	-1.39139
1563249	chr20:1563249:T:C	3.19235e-17	-1.18606	-1.05313
1563263	chr20:1563263:A:G	7.45061e-17	-3.40973e-10	-1.39165
1563286	chr20:1563286:G:A	7.45107e-17	-3.40973e-10	-1.39159
1563324	chr20:1563324:T:A	7.45203e-17	-3.40973e-10	-1.39146
1563478	chr20:1563478:G:A	7.45162e-17	-3.40973e-10	-1.39151
1563516	chr20:1563516:C:A	1.12998e-17	-2.0674	-1.21034
1563543	chr20:1563543:G:A	1.67068e-16	-3.40973e-10	-0.584132
1563594	chr20:1563594:T:A	7.49205e-17	-3.40973e-10	-1.3861
1563823	chr20:1563823:A:T	1.46279e-17	-1.62939	-1.39021
1563842	chr20:1563842:G:A	1.26539e-16	-3.40973e-10	-0.861983
1563861	chr20:1563861:G:A	4.57193e-17	-1.88001	-3.79894e-10
1563883	chr20:1563883:C:T	3.2026e-17	-1.1303	-1.10568
1564037	chr20:1564037:C:G	3.40921e-17	-1.11782	-1.05565
1564197	chr20:1564197:C:A	9.36843e-17	-3.40973e-10	-1.1626
1564822	chr20:1564822:T:C	7.01888e-17	-0.199641	-1.2517
1564971	chr20:1564971:T:C	9.85022e-17	0.25221	-1.36466
1564989	chr20:1564989:G:A	3.53314e-17	-1.92482	-0.212938
1565211	chr20:1565211:C:T	4.93275e-17	-0.412524	-1.39152
1565374	chr20:1565374:G:A	8.38779e-17	-3.40973e-10	-1.27317
1565529	chr20:1565529:T:G	1.50015e-17	-1.69414	-1.30024
1565732	chr20:1565732:T:C	3.62758e-17	-2.11138	-3.79894e-10
1565804	chr20:1565804:C:T	1.41882e-17	-1.6845	-1.36562
1565918	chr20:1565918:C:T	8.26983e-17	-3.40973e-10	-1.28733
1566043	chr20:1566043:T:C	1.09287e-16	-3.40973e-10	-1.00856
1566096	chr20:1566096:T:A	1.06611e-17	-2.08747	-1.24845
1566123	chr20:1566123:C:T	2.21695e-15	-3.40973e-10	2.00136
1566159	chr20:1566159:G:A	6.2989e-17	-0.581003	-0.978567
1566260	chr20:1566260:C:T	9.13674e-17	-3.40973e-10	-1.18764
1566265	chr20:1566265:C:G	1.41343e-17	-1.69777	-1.35616
1566605	chr20:1566605:A:C	1.91529e-17	-2.0769	-0.673179
1566938	chr20:1566938:C:G	4.35007e-16	0.372832	-3.79894e-10
1567001	chr20:1567001:CAG:C	7.53602e-17	-3.40973e-10	-1.38025
1567466	chr20:1567466:C:A	8.79316e-17	-3.40973e-10	-1.22597
1568719	chr20:1568719:A:AG	1.12619e-16	-3.40973e-10	-0.978524
1568756	chr20:1568756:A:T	1.07083e-17	-1.93984	-1.39167
1568902	chr20:1568902:A:G	1.09814e-16	-3.40973e-10	-1.00374
1569008	chr20:1569008:T:C	1.66512e-17	-1.56444	-1.32561
1569190	chr20:1569190:A:T	1.14205e-15	-3.40973e-10	1.33805
1569713	chr20:1569713:A:G	1.09948e-16	-3.40973e-10	-1.00253
1569895	chr20:1569895:A:T	1.10773e-16	-3.40973e-10	-0.995052
1570156	chr20:1570156:A:G	6.43843e-16	-3.40973e-10	0.764925
1570186	chr20:1570186:G:A	1.16928e-16	-3.40973e-10	-0.940969
1570379	chr20:1570379:A:G	9.09928e-17	-3.40973e-10	-1.19175
1570451	chr20:1570451:C:G	1.12432e-17	-1.92186	-1.36091
1570576	chr20:1570576:A:T	1.1227e-16	-3.40973e-10	-0.981627
1570839	chr20:1570839:C:T	1.25136e-17	-1.81268	-1.36304
1570840	chr20:1570840:G:A	2.96285e-16	-3.40973e-10	-0.01121
1570918	chr20:1570918:T:C	5.6956e-17	-1.66025	-3.79894e-10
1571702	chr20:1571702:GGT:G	5.63951e-17	-0.638343	-1.03181
1571784	chr20:1571784:T:C	1.12426e-17	-1.91717	-1.36565
1571811	chr20:1571811:G:A	7.11198e-17	-0.323489	-1.11468
1571945	chr20:1571945:G:A	1.07698e-16	-3.40973e-10	-1.0232
1571955	chr20:1571955:A:G	7.66104e-16	-3.40973e-10	0.938786
1572640	chr20:1572640:C:T	5.59192e-17	-0.477176	-1.20145
1572719	chr20:1572719:T:A	8.14071e-17	-3.40973e-10	-1.30307
1573466	chr20:1573466:T:C	7.56641e-17	-3.40973e-10	-1.37623
1573516	chr20:1573516:C:T	1.46391e-16	-3.40973e-10	-0.71625
1576211	chr20:1576211:G:T	8.71136e-17	-3.40973e-10	-1.23532
1576522	chr20:1576522:T:G	6.91918e-16	-3.40973e-10	0.836937
1576990	chr20:1576990:A:C	7.54781e-16	-3.40973e-10	0.923897
1577098	chr20:1577098:A:G	7.4796e-17	-3.40973e-10	-1.38777
1577281	chr20:1577281:G:T	7.59114e-17	-3.40973e-10	-1.37296
1577324	chr20:1577324:C:G	1.22283e-16	-3.40973e-10	-0.89619
1577601	chr20:1577601:G:A	1.20097e-16	-3.40973e-10	-0.914227
1577717	chr20:1577717:C:T	5.20893e-15	-3.40973e-10	2.8556
1578107	chr20:1578107:G:A	7.75554e-17	-3.40973e-10	-1.35154
1578167	chr20:1578167:A:G	1.05041e-16	-3.40973e-10	-1.04818
1578613	chr20:1578613:C:T	2.9005e-16	-3.40973e-10	-0.032479
1578678	chr20:1578678:G:A	1.4944e-16	-3.40973e-10	-0.695633
1579050	chr20:1579050:C:A	7.46134e-17	-3.40973e-10	-1.39021
1579343	chr20:1579343:G:T	9.85913e-17	-3.40973e-10	-1.11155
1580195	chr20:1580195:C:T	2.9745e-16	-3.40973e-10	-0.00728341
1580208	chr20:1580208:G:T	2.34591e-16	-3.40973e-10	-0.244688
1580215	chr20:1580215:C:A	2.31486e-16	-3.40973e-10	-0.258012
1580219	chr20:1580219:C:T	4.07376e-16	-3.40973e-10	0.307207
1580430	chr20:1580430:C:T	1.00815e-15	-3.40973e-10	1.21335
1613703	chr20:1613703:A:G	1.43028e-16	-3.40973e-10	-0.739488
1613741	chr20:1613741:C:T	4.61094e-17	-1.87151	-3.79894e-10
1613772	chr20:1613772:G:A	1.05063e-16	-3.40973e-10	-1.04797
1614056	chr20:1614056:T:C	2.96704e-17	-1.07804	-1.23434
1614636	chr20:1614636:C:T	1.07161e-16	-3.40973e-10	-1.0282
1614670	chr20:1614670:A:G	1.27181e-16	-3.40973e-10	-0.85692
1615827	chr20:1615827:A:G	2.13218e-17	-1.93212	-0.710679
1616317	chr20:1616317:C:T	8.02489e-17	-3.40973e-10	-1.3174
1616404	chr20:1616404:G:A	1.59773e-17	-1.89487	-1.03649
1616428	chr20:1616428:T:C	4.17526e-17	-1.97077	-3.79894e-10
1616582	chr20:1616582:G:A	9.58814e-18	-2.11106	-1.33094
1616609	chr20:1616609:TG:T	1.17478e-17	-1.93292	-1.30594
1616787	chr20:1616787:G:T	1.13685e-17	-1.9302	-1.34149
1616798	chr20:1616798:A:G	7.76087e-17	-3.40973e-10	-1.35085
1617362	chr20:1617362:G:T	1.3423e-16	-3.40973e-10	-0.802979
1618117	chr20:1618117:C:T	8.15649e-17	-3.40973e-10	-1.30113
1618496	chr20:1618496:C:T	1.17778e-17	-1.94254	-1.29378
1619479	chr20:1619479:GAA:G	4.28004e-17	-1.94598	-3.79894e-10
1619759	chr20:1619759:C:A	4.51759e-17	-1.89197	-3.79894e-10
1619878	chr20:1619878:T:C	1.65869e-17	-1.84506	-1.04886
1620148	chr20:1620148:C:T	1.05239e-17	-1.97844	-1.37045
1620197	chr20:1620197:C:T	9.46275e-17	-3.40973e-10	-1.15258
1620217	chr20:1620217:C:T	5.70252e-16	0.643548	-3.79894e-10
1620521	chr20:1620521:C:T	1.0659e-17	-1.96987	-1.36625
1620652	chr20:1620652:G:A	7.62878e-17	-1.36802	-3.79894e-10
1620950	chr20:1620950:T:A	1.06959e-16	-3.40973e-10	-1.03008
1621405	chr20:1621405:T:C	8.91753e-17	-3.40973e-10	-1.21193
1621503	chr20:1621503:A:G	5.73489e-17	-0.696895	-0.956482
1621978	chr20:1621978:C:T	1.31651e-16	-0.822378	-3.79894e-10
1622022	chr20:1622022:C:T	6.3182e-17	-0.659463	-0.897049
1622023	chr20:1622023:C:G	7.40507e-17	-0.569567	-0.828214
1622058	chr20:1622058:T:C	1.97004e-17	-1.77549	-0.946403
1622121	chr20:1622121:T:C	7.66549e-17	-1.36322	-3.79894e-10
1622310	chr20:1622310:C:T	8.23202e-17	-3.40973e-10	-1.29191
1622480	chr20:1622480:A:G	4.66482e-17	-1.8599	-3.79894e-10
1622497	chr20:1622497:C:T	7.39699e-17	-0.586106	-0.812766
1622821	chr20:1622821:A:C	8.6816e-16	-3.40973e-10	1.06385
1622910	chr20:1622910:A:G	7.35556e-17	-1.28482	-0.119668
1623425	chr20:1623425:C:G	1.76675e-17	-2.01303	-0.817778
1623471	chr20:1623471:A:G	1.22676e-17	-1.80592	-1.38965
1623713	chr20:1623713:G:T	1.44933e-17	-1.76739	-1.26145
1623855	chr20:1623855:A:G	7.97017e-17	-3.40973e-10	-1.32424
1624061	chr20:1624061:T:G	7.80551e-17	-3.40973e-10	-1.34512
1624152	chr20:1624152:C:T	1.05062e-16	-3.40973e-10	-1.04798
1624407	chr20:1624407:GA:G	1.00346e-16	-3.40973e-10	-1.0939
1625356	chr20:1625356:T:C	1.05176e-16	-3.40973e-10	-1.0469
1625851	chr20:1625851:T:C	9.28123e-17	-1.17195	-3.79894e-10
1625891	chr20:1625891:G:C	9.65338e-17	-1.13264	-3.79894e-10
1626186	chr20:1626186:A:G	5.65948e-17	-0.285112	-1.3815
1626218	chr20:1626218:C:T	1.03408e-16	-0.377027	-0.686825
1626219	chr20:1626219:T:C	9.92178e-17	-1.10521	-3.79894e-10
1626742	chr20:1626742:C:T	1.52874e-17	-1.96434	-1.01116
1627136	chr20:1627136:A:G	1.2401e-16	-3.40973e-10	-0.882172
1627301	chr20:1627301:T:C	8.70104e-17	-3.40973e-10	-1.2365
1627375	chr20:1627375:T:G	2.56611e-17	-1.7672	-0.690354
1627462	chr20:1627462:T:G	1.37874e-15	-0.860068	2.38647
1627564	chr20:1627564:A:G	1.50197e-15	-0.808433	2.42043
1627984	chr20:1627984:G:A	3.62771e-17	-2.11134	-3.79894e-10
1628034	chr20:1628034:C:A	1.14869e-17	-1.87521	-1.38611
1628127	chr20:1628127:TA:T	1.11605e-17	-1.90048	-1.38967
1628316	chr20:1628316:T:C	8.32331e-17	-3.40973e-10	-1.28089
1628368	chr20:1628368:G:A	1.77424e-17	-1.69683	-1.12974
1628700	chr20:1628700:G:T	9.9016e-17	-3.40973e-10	-1.10725
1628709	chr20:1628709:G:C	2.66769e-15	2.93364	-0.747206
1628841	chr20:1628841:G:A	3.43065e-16	-3.40973e-10	0.13539
1629306	chr20:1629306:C:T	1.23982e-16	-0.80083	-0.0815651
1629324	chr20:1629324:T:C	9.70043e-17	-3.40973e-10	-1.12778
1629416	chr20:1629416:A:C	1.23584e-16	-1.96349	1.07788
1629555	chr20:1629555:C:T	1.03424e-17	-1.975	-1.39129
1629711	chr20:1629711:T:C	9.50175e-17	-3.40973e-10	-1.14847
1629905	chr20:1629905:T:C	2.88873e-17	-2.1116	-0.227525
1629968	chr20:1629968:C:G	9.35202e-17	-3.40973e-10	-1.16435
1629983	chr20:1629983:A:G	1.15685e-17	-1.86644	-1.38781
1630144	chr20:1630144:G:A	1.30664e-16	-1.69024	0.860336
1630272	chr20:1630272:T:A	4.6727e-17	-1.85821	-3.79894e-10
1630293	chr20:1630293:G:A	1.17796e-17	-2.08033	-1.15583
1630678	chr20:1630678:G:A	1.58443e-16	-3.40973e-10	-0.637138
1630933	chr20:1630933:G:A	8.30429e-17	-3.40973e-10	-1.28317
1631149	chr20:1631149:G:A	1.56482e-16	-3.40973e-10	-0.649591
1631194	chr20:1631194:C:T	3.70984e-17	-2.08896	-3.79894e-10
1631257	chr20:1631257:C:T	3.72858e-17	-2.08392	-3.79894e-10
1631272	chr20:1631272:G:A	6.4162e-16	0.761466	-3.79894e-10
1631633	chr20:1631633:G:A	3.7708e-17	-2.11198	0.0393223
1631636	chr20:1631636:T:G	1.23676e-17	-2.08042	-1.10703
1631845	chr20:1631845:C:T	2.59387e-17	-1.05725	-1.38954
1632173	chr20:1632173:A:G	2.80806e-17	-2.10196	-0.265495
1632365	chr20:1632365:T:C	3.26454e-16	0.0857591	-3.79894e-10
1632456	chr20:1632456:T:C	2.97052e-16	-3.40973e-10	-0.00862261
1632462	chr20:1632462:G:A	1.64188e-16	-3.40973e-10	-0.601521
1632639	chr20:1632639:C:T	9.11358e-16	-3.40973e-10	1.1124
1632891	chr20:1632891:T:TA	1.09393e-16	-3.40973e-10	-1.00759
1633218	chr20:1633218:TA:T	7.57689e-17	-3.40973e-10	-1.37484
1633310	chr20:1633310:A:G	3.867e-17	-1.8375	-0.209965
1633954	chr20:1633954:T:A	2.68555e-16	-0.928713	0.819237
1634292	chr20:1634292:C:T	1.5123e-17	-2.02375	-0.962568
1634373	chr20:1634373:A:AT	7.57555e-17	-3.40973e-10	-1.37502
1634459	chr20:1634459:G:A	1.06722e-17	-2.08514	-1.24975
1634582	chr20:1634582:A:T	2.35327e-17	-1.1557	-1.38844
1634636	chr20:1634636:G:A	1.23306e-16	-3.40973e-10	-0.88786
1634904	chr20:1634904:G:A	7.54293e-17	-3.40973e-10	-1.37934
1634947	chr20:1634947:A:G	9.11632e-18	-2.10131	-1.39116
1634999	chr20:1634999:C:T	5.25622e-16	-3.40973e-10	0.562051
1635015	chr20:1635015:T:C	1.4135e-16	-2.09364	1.34235
1635016	chr20:1635016:C:G	2.05085e-16	-3.40973e-10	-0.379106
1635125	chr20:1635125:G:A	7.95082e-17	-3.40973e-10	-1.32667
1635237	chr20:1635237:A:G	1.70654e-16	-0.930606	0.367714
1635313	chr20:1635313:T:C	1.13459e-16	-0.518113	-0.452977
1635560	chr20:1635560:A:G	2.48923e-17	-2.11159	-0.376381
1635851	chr20:1635851:C:A	2.29416e-16	-3.40973e-10	-0.266993
1635884	chr20:1635884:G:A	8.98113e-17	-3.40973e-10	-1.20482
1636136	chr20:1636136:A:G	2.15015e-16	-3.40973e-10	-0.331825
1636146	chr20:1636146:A:G	7.64827e-17	-3.40973e-10	-1.36547
1636246	chr20:1636246:A:G	4.40466e-17	-2.11087	0.19359
1636423	chr20:1636423:A:G	9.5266e-18	-2.07506	-1.37338
1636868	chr20:1636868:CAG:C	8.41888e-17	-1.36036	0.0908892
1636946	chr20:1636946:C:T	4.84434e-17	-1.82214	-3.79894e-10
1637718	chr20:1637718:T:C	1.50412e-16	-3.40973e-10	-0.689152
1638106	chr20:1638106:G:C	1.82413e-17	-2.1119	-0.686947
1638236	chr20:1638236:G:A	1.00714e-16	-3.40973e-10	-1.09025
1639282	chr20:1639282:A:G	7.64663e-17	-3.40973e-10	-1.36568
1639746	chr20:1639746:G:T	6.01823e-16	0.692945	0.00448699
1640024	chr20:1640024:C:A	1.00244e-17	-2.02244	-1.37507
1640889	chr20:1640889:C:T	1.0798e-17	-2.03302	-1.29015
1641040	chr20:1641040:T:A	7.07248e-16	0.559964	0.298887
1641555	chr20:1641555:T:C	1.42919e-17	-1.76381	-1.27903
1641609	chr20:1641609:G:A	3.17092e-17	-2.11171	-0.134209
1642182	chr20:1642182:G:T	1.31553e-16	-0.823125	-3.79894e-10
1642456	chr20:1642456:G:C	1.22827e-16	-3.40973e-10	-0.891756
1642529	chr20:1642529:C:T	3.66534e-17	-2.10103	-3.79894e-10
1643231	chr20:1643231:T:C	7.92138e-17	-3.40973e-10	-1.33038
1643499	chr20:1643499:T:C	7.92445e-17	-3.40973e-10	-1.32999
1643522	chr20:1643522:C:T	1.14411e-16	-3.40973e-10	-0.96273
1643986	chr20:1643986:C:T	3.51366e-16	1.11877	-0.959475
1644267	chr20:1644267:G:A	1.05025e-17	-2.11214	-1.23877
1644404	chr20:1644404:C:A	1.4911e-16	-3.40973e-10	-0.697846
1644510	chr20:1644510:T:A	3.90662e-17	-1.5299	-0.507369
1644706	chr20:1644706:C:T	9.63281e-18	-2.05016	-1.38719
1645134	chr20:1645134:C:T	7.82686e-17	-3.40973e-10	-1.34238
1645169	chr20:1645169:C:T	2.94652e-17	-1.25923	-1.06009
1645422	chr20:1645422:A:G	1.20023e-17	-2.01056	-1.20688
1645580	chr20:1645580:C:T	3.68126e-17	-2.09669	-3.79894e-10
1645761	chr20:1645761:C:T	7.43912e-16	0.787268	0.122124
1645833	chr20:1645833:T:C	1.54012e-17	-1.89824	-1.06985
1646367	chr20:1646367:C:T	1.42561e-16	-3.40973e-10	-0.742758
1646433	chr20:1646433:C:T	3.13153e-17	-0.882552	-1.37587
1646463	chr20:1646463:C:T	1.22827e-16	-3.40973e-10	-0.891756
1647120	chr20:1647120:CA:C	9.49338e-17	-2.08979	0.940437
1647288	chr20:1647288:T:C	1.23123e-16	-3.40973e-10	-0.88935
1647347	chr20:1647347:C:T	1.28958e-16	-3.40973e-10	-0.843041
1647385	chr20:1647385:C:T	9.19895e-15	-3.40973e-10	3.42431
1647541	chr20:1647541:G:A	1.29035e-16	-3.40973e-10	-0.842447
1647678	chr20:1647678:G:T	8.47781e-17	-3.40973e-10	-1.26249
1647792	chr20:1647792:A:G	7.53136e-16	0.709989	0.211727
1648227	chr20:1648227:G:A	7.79741e-17	-3.40973e-10	-1.34615
1648510	chr20:1648510:A:AGAATGTAAGC	6.20229e-16	-3.40973e-10	0.727558
1648901	chr20:1648901:T:C	1.26637e-17	-1.83725	-1.32654
1648954	chr20:1648954:C:G	8.33664e-16	-3.40973e-10	1.0233
1648960	chr20:1648960:A:G	2.83358e-17	-1.39433	-0.964074
1649159	chr20:1649159:C:T	7.74127e-17	-3.40973e-10	-1.35338
1649260	chr20:1649260:C:T	1.90999e-17	-1.43081	-1.32204
1649955	chr20:1649955:T:C	1.23863e-17	-1.81063	-1.37531
1650177	chr20:1650177:C:T	1.01787e-17	-2.02269	-1.35954
1650214	chr20:1650214:C:T	2.49563e-16	-0.182821	-3.79894e-10
1650523	chr20:1650523:G:T	2.48977e-17	-2.06521	-0.422542
1650700	chr20:1650700:A:G	7.24772e-17	-1.18068	-0.238578
1650740	chr20:1650740:C:T	9.03213e-17	-3.40973e-10	-1.19916
1650767	chr20:1650767:C:T	1.36396e-15	-3.40973e-10	1.51561
1650780	chr20:1650780:A:G	3.81622e-16	-3.40973e-10	0.2419
1650938	chr20:1650938:T:C	4.92514e-17	-1.64497	-0.16062
1651017	chr20:1651017:G:T	2.22672e-15	-3.40973e-10	2.00576
1651070	chr20:1651070:A:G	6.7785e-16	0.408704	0.407691
1651275	chr20:1651275:T:C	6.40065e-17	-1.23402	-0.309521
1651625	chr20:1651625:G:A	4.70506e-17	-2.02628	0.174975
1652007	chr20:1652007:A:G	9.02221e-18	-2.11193	-1.39091
1652136	chr20:1652136:T:C	1.0533e-16	-3.40973e-10	-1.04543
1652214	chr20:1652214:C:T	8.2894e-17	-3.40973e-10	-1.28497
1652349	chr20:1652349:C:T	2.92292e-16	-3.40973e-10	-0.0247783
1652372	chr20:1652372:T:C	1.22418e-16	-0.895087	-3.79894e-10
1652430	chr20:1652430:T:C	6.25227e-17	-1.26036	-0.306644
1652612	chr20:1652612:T:C	1.00341e-16	-3.40973e-10	-1.09396
1652652	chr20:1652652:G:A	3.52432e-15	-3.40973e-10	2.46491
1652689	chr20:1652689:A:G	9.05542e-17	-3.40973e-10	-1.19658
1652950	chr20:1652950:G:A	8.71106e-17	-3.40973e-10	-1.23535
1653122	chr20:1653122:G:T	1.38426e-17	-1.68904	-1.38574
1653275	chr20:1653275:A:G	8.64916e-17	-3.40973e-10	-1.24248
1654221	chr20:1654221:G:A	1.10363e-16	-3.40973e-10	-0.998752
1654340	chr20:1654340:A:G	6.26977e-17	-1.25746	-0.306744
1654549	chr20:1654549:T:C	2.78835e-16	-3.40973e-10	-0.0719116
1654808	chr20:1654808:A:G	6.13504e-17	-1.26793	-0.317999
1654875	chr20:1654875:C:T	7.54743e-17	-3.40973e-10	-1.37874
1654950	chr20:1654950:T:C	5.61113e-16	0.758199	-0.130808
1655070	chr20:1655070:C:T	1.23093e-16	-0.889588	-3.79894e-10
1655177	chr20:1655177:C:T	6.33152e-17	-1.5544	-3.79894e-10
1655359	chr20:1655359:A:G	1.48264e-16	-1.25021	0.546679
1655368	chr20:1655368:AT:A	3.66486e-17	-2.10115	-3.79894e-10
1655392	chr20:1655392:G:A	9.60421e-17	-3.40973e-10	-1.13774
1655433	chr20:1655433:A:G	6.15192e-16	-3.40973e-10	0.719403
1655441	chr20:1655441:T:A	3.61057e-16	-3.40973e-10	0.186505
1655556	chr20:1655556:T:C	9.92405e-17	-3.40973e-10	-1.10498
1655981	chr20:1655981:T:C	7.45294e-17	-3.40973e-10	-1.39134
1656095	chr20:1656095:A:G	6.17044e-16	-3.40973e-10	0.722409
1656298	chr20:1656298:G:T	2.50437e-17	-1.66716	-0.814749
1656567	chr20:1656567:T:C	1.79437e-16	-3.40973e-10	-0.512708
1656759	chr20:1656759:C:T	7.56221e-17	-3.40973e-10	-1.37678
1656843	chr20:1656843:C:G	2.62075e-17	-1.752	-0.68448
1656886	chr20:1656886:T:C	6.38717e-17	-1.21734	-0.328312
1657233	chr20:1657233:T:C	7.49028e-17	-1.62756	0.24122
1657585	chr20:1657585:G:A	8.34946e-16	0.91511	0.109726
1657688	chr20:1657688:A:T	1.7722e-16	-3.40973e-10	-0.525138
1657932	chr20:1657932:T:C	1.00687e-17	-2.02732	-1.36577
1658282	chr20:1658282:T:C	9.03237e-17	-1.28766	0.0885268
1658294	chr20:1658294:G:A	8.59006e-17	-3.40973e-10	-1.24934
1658471	chr20:1658471:C:T	5.75322e-16	-3.40973e-10	0.652399
1658523	chr20:1658523:T:C	1.44123e-17	-1.75247	-1.28198
1658590	chr20:1658590:G:A	1.69357e-16	-3.40973e-10	-0.570522
1658667	chr20:1658667:G:A	7.7671e-17	-3.40973e-10	-1.35005
1659178	chr20:1659178:C:A	8.53836e-16	0.863286	0.183922
1659349	chr20:1659349:T:A	1.24972e-16	-3.40973e-10	-0.87444
1659373	chr20:1659373:T:G	9.97573e-18	-2.0362	-1.36618
1659621	chr20:1659621:C:T	9.40815e-18	-2.11006	-1.3509
1659676	chr20:1659676:C:T	9.71893e-18	-2.03895	-1.38951
1659800	chr20:1659800:G:A	7.58121e-17	-3.40973e-10	-1.37427
1659941	chr20:1659941:C:T	1.48292e-16	-3.40973e-10	-0.703349
1660048	chr20:1660048:A:G	4.33361e-17	-1.93354	-3.79894e-10
1660104	chr20:1660104:A:G	1.47063e-16	-3.40973e-10	-0.711669
1660324	chr20:1660324:T:C	4.00882e-15	-3.40973e-10	2.59372
1660500	chr20:1660500:T:C	1.04918e-17	-2.01375	-1.33818
1660550	chr20:1660550:G:A	1.25163e-16	-3.40973e-10	-0.872912
1660844	chr20:1660844:A:G	7.61634e-17	-3.40973e-10	-1.36965
1661011	chr20:1661011:G:A	6.64686e-16	0.639708	0.157075
1661243	chr20:1661243:A:T	4.10061e-17	-1.98881	-3.79894e-10
1661373	chr20:1661373:G:A	7.58613e-17	-3.40973e-10	-1.37362
1661656	chr20:1661656:T:C	1.3354e-17	-2.11167	-0.999046
1661838	chr20:1661838:C:T	9.78709e-18	-2.04297	-1.3785
1662007	chr20:1662007:G:T	5.57152e-17	-1.68228	-3.79894e-10
1662008	chr20:1662008:C:T	5.50642e-17	-1.69403	-3.79894e-10
1662101	chr20:1662101:T:A	1.6017e-17	-1.53937	-1.38951
1662102	chr20:1662102:T:C	1.57241e-17	-1.55777	-1.38956
1662215	chr20:1662215:G:A	1.22107e-16	-3.40973e-10	-0.897631
1662462	chr20:1662462:G:A	7.91916e-17	-3.40973e-10	-1.33066
1662608	chr20:1662608:C:T	4.50193e-17	-1.89544	-3.79894e-10
1663013	chr20:1663013:TC:T	1.11959e-15	-3.40973e-10	1.31819
1663040	chr20:1663040:G:A	9.45293e-18	-2.07901	-1.37719
1663125	chr20:1663125:A:G	4.42183e-15	-3.40973e-10	2.69178
1663229	chr20:1663229:C:T	9.65578e-18	-2.06728	-1.3677
1663530	chr20:1663530:G:A	5.73457e-17	-1.65343	-3.79894e-10
1663623	chr20:1663623:T:C	9.87544e-18	-2.10497	-1.30751
1663644	chr20:1663644:C:T	3.21809e-17	-2.0334	-0.197761
1663645	chr20:1663645:G:A	1.05922e-17	-2.10691	-1.2355
1663658	chr20:1663658:T:C	3.60452e-17	-1.7546	-0.363162
1663950	chr20:1663950:T:A	1.21456e-16	-0.902981	-3.79894e-10
1663976	chr20:1663976:G:A	7.58382e-17	-3.40973e-10	-1.37393
1663989	chr20:1663989:T:C	7.48326e-17	-3.40973e-10	-1.38728
1664421	chr20:1664421:TA:T	8.56141e-17	-3.40973e-10	-1.25268
1664473	chr20:1664473:A:G	5.86863e-16	-3.40973e-10	0.67226
1664856	chr20:1664856:A:G	1.97697e-17	-2.08254	-0.635841
1664925	chr20:1664925:T:TG	1.84208e-17	-2.06721	-0.721839
1665336	chr20:1665336:G:T	1.35772e-17	-1.76268	-1.33146
1665406	chr20:1665406:G:A	3.05865e-17	-0.948431	-1.33354
1665745	chr20:1665745:A:T	2.86661e-17	-0.961224	-1.38559
1665867	chr20:1665867:G:A	7.78446e-17	-3.40973e-10	-1.34782
1666570	chr20:1666570:T:C	1.48747e-16	-3.40973e-10	-0.700284
1666750	chr20:1666750:C:T	7.57035e-17	-3.40973e-10	-1.37571
1666797	chr20:1666797:A:G	9.14615e-18	-2.09916	-1.39004
1666888	chr20:1666888:T:C	7.76334e-17	-3.40973e-10	-1.35053
1666980	chr20:1666980:C:T	1.38743e-15	-3.40973e-10	1.53268
1667056	chr20:1667056:G:C	2.92139e-17	-0.956931	-1.37096
1667128	chr20:1667128:C:T	9.81612e-16	-3.40973e-10	1.18666
1667145	chr20:1667145:C:T	4.61159e-16	-3.40973e-10	0.431212
1667294	chr20:1667294:C:T	5.32053e-17	-1.72837	-3.79894e-10
1667483	chr20:1667483:G:A	1.49089e-16	-3.40973e-10	-0.697986
1667960	chr20:1667960:T:C	1.31346e-17	-1.79636	-1.33092
1668397	chr20:1668397:T:C	2.14423e-17	-1.78793	-0.849237
1668432	chr20:1668432:A:G	2.78894e-17	-0.995113	-1.37917
1668526	chr20:1668526:A:C	1.29653e-17	-1.77871	-1.36154
1668645	chr20:1668645:C:A	2.16178e-16	-3.40973e-10	-0.32643
1668676	chr20:1668676:A:G	1.31048e-16	-0.826966	-3.79894e-10
1669090	chr20:1669090:G:A	9.63483e-17	-3.40973e-10	-1.13456
1669126	chr20:1669126:T:A	1.16465e-15	1.0207	0.336947
1669394	chr20:1669394:G:A	9.27801e-18	-2.0891	-1.38578
1669687	chr20:1669687:C:T	1.71011e-16	-3.40973e-10	-0.560803
1669826	chr20:1669826:T:C	1.08531e-17	-2.11183	-1.20625
1669931	chr20:1669931:G:A	1.05027e-15	1.36409	-0.109824
1669939	chr20:1669939:C:T	8.30937e-17	-3.40973e-10	-1.28256
1670410	chr20:1670410:A:T	1.321e-16	-0.818974	-3.79894e-10
1670774	chr20:1670774:T:G	3.73784e-17	-0.690069	-1.39137
1670877	chr20:1670877:T:C	1.32077e-16	-0.819149	-3.79894e-10
1670956	chr20:1670956:G:A	9.29847e-18	-2.08219	-1.39049
1671014	chr20:1671014:T:C	7.57252e-16	0.842143	0.0850222
1671142	chr20:1671142:A:G	2.3971e-17	-1.64208	-0.883602
1671323	chr20:1671323:G:A	9.39864e-18	-2.1092	-1.35276
1671625	chr20:1671625:C:T	1.29591e-16	-0.838144	-3.79894e-10
1671670	chr20:1671670:T:C	4.69606e-16	-3.40973e-10	0.449363
1671755	chr20:1671755:G:A	7.46271e-17	-3.40973e-10	-1.39003
1671783	chr20:1671783:T:C	8.49117e-17	-3.40973e-10	-1.26092
1671801	chr20:1671801:C:T	1.37992e-15	-3.40973e-10	1.52725
1671826	chr20:1671826:G:A	3.48694e-17	-0.786083	-1.36484
1671845	chr20:1671845:C:T	1.34868e-16	-0.798232	-3.79894e-10
1672117	chr20:1672117:C:T	1.23829e-16	-0.883627	-3.79894e-10
1672259	chr20:1672259:C:A	7.58393e-17	-3.40973e-10	-1.37391
1672395	chr20:1672395:C:T	1.76133e-16	-3.40973e-10	-0.531291
1672403	chr20:1672403:C:T	1.63156e-17	-2.11102	-0.799387
1672588	chr20:1672588:T:C	7.70905e-17	-3.40973e-10	-1.35755
1672897	chr20:1672897:T:A	4.32419e-16	-3.40973e-10	0.366864
1673290	chr20:1673290:C:T	9.22446e-17	-3.40973e-10	-1.17809
1673379	chr20:1673379:G:A	9.43775e-17	-3.40973e-10	-1.15523
1673545	chr20:1673545:T:C	1.1326e-15	-3.40973e-10	1.32974
1673641	chr20:1673641:A:G	2.57975e-16	1.15552	-1.30519
1673787	chr20:1673787:T:C	1.66689e-16	-3.40973e-10	-0.586403
1674252	chr20:1674252:G:A	5.85946e-17	-0.359087	-1.2728
1674333	chr20:1674333:A:T	4.05801e-16	0.303332	-3.79894e-10
1674349	chr20:1674349:A:G	2.26568e-17	-1.38263	-1.19944
1674476	chr20:1674476:G:A	5.07498e-17	-1.77562	-3.79894e-10
1674540	chr20:1674540:C:T	9.9406e-18	-2.10994	-1.29597
1674622	chr20:1674622:A:C	1.13192e-16	-3.40973e-10	-0.973445
1674687	chr20:1674687:G:A	8.91676e-17	-3.40973e-10	-1.21201
1674835	chr20:1674835:C:T	9.98046e-18	-2.11123	-1.29067
1675095	chr20:1675095:C:A	1.13303e-16	-3.40973e-10	-0.972466
1675162	chr20:1675162:T:A	8.40661e-17	-3.40973e-10	-1.27093
1675537	chr20:1675537:A:G	1.08383e-16	-3.40973e-10	-1.01686
1675927	chr20:1675927:A:G	1.0195e-16	-3.40973e-10	-1.07804
1676039	chr20:1676039:A:G	1.02264e-16	-3.40973e-10	-1.07498
1676087	chr20:1676087:C:T	2.47629e-17	-1.42837	-1.06481
1676208	chr20:1676208:C:T	2.33918e-17	-1.38362	-1.16652
1676247	chr20:1676247:T:C	9.77215e-17	-3.40973e-10	-1.12041
1676461	chr20:1676461:G:A	2.68675e-17	-1.40978	-1.00183
1676586	chr20:1676586:A:G	9.68297e-17	-3.40973e-10	-1.12958
1676683	chr20:1676683:T:C	9.41613e-18	-2.06927	-1.39083
1676770	chr20:1676770:C:G	7.47378e-17	-3.40973e-10	-1.38854
1676854	chr20:1676854:C:T	2.64996e-17	-1.3946	-1.03081
1676883	chr20:1676883:C:T	1.47791e-17	-1.63643	-1.37289
1677085	chr20:1677085:A:G	7.97618e-17	-1.32349	-3.79894e-10
1677172	chr20:1677172:A:G	7.47989e-17	-3.40973e-10	-1.38773
1677357	chr20:1677357:T:C	2.6938e-17	-1.39909	-1.00991
1677565	chr20:1677565:G:A	2.82571e-17	-1.36932	-0.991868
1677612	chr20:1677612:C:T	2.61794e-17	-1.34282	-1.09474
1677665	chr20:1677665:A:C	1.02157e-16	-3.40973e-10	-1.07602
1677841	chr20:1677841:G:A	2.81099e-17	-1.37415	-0.992263
1678016	chr20:1678016:A:G	1.52469e-15	1.62702	-3.79894e-10
1678146	chr20:1678146:G:A	7.5216e-17	-3.40973e-10	-1.38217
1678246	chr20:1678246:TG:T	3.03629e-17	-1.28307	-1.00623
1678263	chr20:1678263:G:A	2.99947e-17	-1.23914	-1.06237
1678328	chr20:1678328:A:G	1.00388e-16	-3.40973e-10	-1.09349
1678525	chr20:1678525:C:G	1.59694e-17	-2.09586	-0.835994
1678577	chr20:1678577:A:G	2.98544e-17	-1.24839	-1.05781
1678608	chr20:1678608:A:G	1.02344e-16	-3.40973e-10	-1.07419
1678780	chr20:1678780:C:A	7.89746e-17	-3.40973e-10	-1.3334
1678815	chr20:1678815:G:A	3.04777e-17	-1.22167	-1.06386
1678861	chr20:1678861:G:A	3.42448e-17	-1.23622	-0.93278
1678973	chr20:1678973:A:G	7.91264e-17	-3.40973e-10	-1.33148
1679037	chr20:1679037:T:C	1.66671e-16	-3.40973e-10	-0.586508
1679050	chr20:1679050:C:T	7.89897e-17	-3.40973e-10	-1.33321
1679082	chr20:1679082:A:G	1.23759e-17	-1.79924	-1.38753
1679130	chr20:1679130:A:G	2.89693e-17	-1.24687	-1.08942
1679198	chr20:1679198:A:G	1.02168e-16	-3.40973e-10	-1.07591
1679253	chr20:1679253:G:A	9.53161e-18	-2.05634	-1.39157
1679346	chr20:1679346:C:A	9.84723e-18	-2.11002	-1.30533
1679394	chr20:1679394:C:T	3.18839e-17	-1.28881	-0.951616
1679429	chr20:1679429:G:A	3.17233e-17	-1.30528	-0.940199
1679453	chr20:1679453:G:A	1.91285e-17	-1.59793	-1.15342
1679742	chr20:1679742:G:A	7.4533e-17	-3.40973e-10	-1.39129
1679796	chr20:1679796:A:G	1.02521e-16	-3.40973e-10	-1.07246
1679847	chr20:1679847:AT:A	2.75417e-17	-1.2889	-1.09793
1679968	chr20:1679968:T:C	3.26733e-17	-1.25262	-0.96335
1680153	chr20:1680153:C:T	3.07949e-17	-1.30864	-0.966539
1680154	chr20:1680154:G:A	1.02171e-16	-3.40973e-10	-1.07589
1680161	chr20:1680161:C:G	2.99509e-17	-1.31997	-0.982996
1680270	chr20:1680270:G:A	2.82853e-17	-1.31451	-1.04568
1680492	chr20:1680492:C:A	7.90004e-17	-3.40973e-10	-1.33308
1680709	chr20:1680709:TG:T	3.33997e-17	-1.25823	-0.935758
1680747	chr20:1680747:T:C	5.05714e-17	-0.638603	-1.14054
1680759	chr20:1680759:T:C	7.46109e-17	-3.40973e-10	-1.39024
1680766	chr20:1680766:A:T	9.90948e-17	-3.40973e-10	-1.10645
1680912	chr20:1680912:T:G	1.06833e-16	-3.40973e-10	-1.03126
1681008	chr20:1681008:T:C	1.02403e-16	-3.40973e-10	-1.07361
1681143	chr20:1681143:T:A	7.90029e-17	-3.40973e-10	-1.33305
1681301	chr20:1681301:G:A	8.64806e-17	-3.40973e-10	-1.24261
1681345	chr20:1681345:T:C	3.25768e-17	-1.26082	-0.95811
1681384	chr20:1681384:C:T	7.90012e-17	-3.40973e-10	-1.33307
1681400	chr20:1681400:G:A	7.89897e-17	-3.40973e-10	-1.33321
1681674	chr20:1681674:T:C	7.89051e-17	-3.40973e-10	-1.33429
1681760	chr20:1681760:C:T	7.55236e-15	3.22708	-3.79894e-10
1681937	chr20:1681937:A:G	9.52823e-17	-3.40973e-10	-1.14569
1681946	chr20:1681946:GATATAACTA:G	2.9415e-17	-1.28428	-1.03675
1682104	chr20:1682104:C:G	3.46315e-17	-1.23252	-0.925243
1682163	chr20:1682163:T:C	1.24429e-17	-1.80018	-1.3812
1682165	chr20:1682165:G:A	7.8999e-17	-3.40973e-10	-1.3331
1682187	chr20:1682187:A:T	7.89897e-17	-3.40973e-10	-1.33321
1682225	chr20:1682225:T:C	3.04753e-17	-1.23405	-1.05156
1682353	chr20:1682353:G:T	2.35628e-17	-1.16476	-1.3781
1682420	chr20:1682420:C:G	5.55906e-17	-0.388039	-1.29648
1682438	chr20:1682438:C:T	2.29671e-16	-3.40973e-10	-0.265885
1682691	chr20:1682691:T:C	2.98779e-17	-1.22988	-1.07553
1682893	chr20:1682893:C:T	9.55574e-18	-2.05389	-1.3915
1682915	chr20:1682915:G:T	1.16422e-16	-3.40973e-10	-0.945309
1682967	chr20:1682967:A:G	1.0447e-16	-3.40973e-10	-1.05363
1682996	chr20:1682996:C:T	9.73084e-17	-3.40973e-10	-1.12465
1683299	chr20:1683299:G:A	1.02063e-16	-3.40973e-10	-1.07694
1683332	chr20:1683332:G:C	7.49032e-17	-3.40973e-10	-1.38633
1683645	chr20:1683645:C:A	1.02184e-16	-3.40973e-10	-1.07575
1683744	chr20:1683744:G:A	1.04653e-17	-2.03785	-1.31662
1683800	chr20:1683800:A:G	1.27126e-17	-2.10956	-1.05038
1683962	chr20:1683962:A:T	1.14903e-17	-2.04159	-1.21944
1684123	chr20:1684123:A:G	1.02224e-16	-3.40973e-10	-1.07536
1684194	chr20:1684194:T:C	1.20331e-16	-0.397403	-0.514881
1684421	chr20:1684421:T:C	8.56437e-17	-3.40973e-10	-1.25234
1684464	chr20:1684464:C:A	1.13086e-17	-2.03391	-1.24306
1684477	chr20:1684477:A:C	1.12972e-17	-2.0398	-1.23818
1684502	chr20:1684502:T:C	7.57802e-17	-3.40973e-10	-1.37469
1684505	chr20:1684505:T:C	8.62333e-17	-3.40973e-10	-1.24547
1684526	chr20:1684526:T:C	1.13276e-17	-2.03238	-1.24291
1684719	chr20:1684719:T:C	1.07405e-17	-2.04903	-1.27948
1684744	chr20:1684744:G:C	1.23078e-16	-3.40973e-10	-0.889709
1684838	chr20:1684838:A:T	1.39043e-16	-3.40973e-10	-0.767745
1685110	chr20:1685110:T:G	1.31937e-17	-2.08449	-1.0383
1685460	chr20:1685460:A:C	1.12728e-17	-2.09034	-1.1898
1685570	chr20:1685570:G:C	7.16487e-15	3.17441	-3.79894e-10
1685580	chr20:1685580:G:A	8.41055e-17	-3.40973e-10	-1.27046
1685598	chr20:1685598:T:C	9.36836e-17	-3.40973e-10	-1.16261
1685971	chr20:1685971:C:A	7.08651e-17	-0.0500797	-1.39167
1686196	chr20:1686196:T:G	9.62728e-18	-2.0651	-1.37283
1686344	chr20:1686344:G:A	7.45218e-17	-3.40973e-10	-1.39144
1686902	chr20:1686902:TG:T	1.46266e-16	-3.40973e-10	-0.717104
1687214	chr20:1687214:A:G	1.27174e-17	-1.81828	-1.34128
1687314	chr20:1687314:G:A	1.04009e-16	-3.40973e-10	-1.05806
1687616	chr20:1687616:A:G	3.88463e-17	-2.04292	-3.79894e-10
1687755	chr20:1687755:C:T	1.61947e-17	-1.61218	-1.30567
1687976	chr20:1687976:G:T	4.54753e-17	-0.653453	-1.23191
1688453	chr20:1688453:G:A	7.57718e-17	-3.40973e-10	-1.3748
1688505	chr20:1688505:C:T	2.93599e-17	-0.935493	-1.38741
1688724	chr20:1688724:GAGA:G	4.56127e-17	-0.49104	-1.3913
1688766	chr20:1688766:T:G	8.05044e-17	-3.40973e-10	-1.31422
1688881	chr20:1688881:T:C	7.55322e-17	-3.40973e-10	-1.37797
1688922	chr20:1688922:G:T	1.73385e-17	-1.58216	-1.26744
1689035	chr20:1689035:T:C	1.08581e-17	-2.09093	-1.22669
1689080	chr20:1689080:C:T	5.33173e-17	-0.563582	-1.16269
1689673	chr20:1689673:C:T	6.36802e-15	3.05651	-3.79894e-10
1690294	chr20:1690294:C:A	1.12382e-16	-3.40973e-10	-0.980625
1690320	chr20:1690320:TGC:T	5.64324e-17	-0.338667	-1.33082
1690457	chr20:1690457:G:A	4.2648e-17	-1.94955	-3.79894e-10
1690955	chr20:1690955:G:A	3.96063e-17	-0.911531	-1.11201
1690972	chr20:1690972:T:C	1.29455e-17	-1.79811	-1.34368
1691094	chr20:1691094:T:C	1.73726e-17	-1.57236	-1.27527
1691159	chr20:1691159:C:T	1.16779e-17	-2.10224	-1.1426
1691283	chr20:1691283:C:G	2.99574e-16	-3.40973e-10	-0.000169126
1691561	chr20:1691561:C:T	7.47299e-17	-3.40973e-10	-1.38865
1691645	chr20:1691645:C:A	4.22797e-17	-0.656768	-1.30145
1691693	chr20:1691693:T:C	5.55632e-17	-0.586764	-1.09825
1691875	chr20:1691875:A:C	3.69746e-17	-2.0923	-3.79894e-10
1692222	chr20:1692222:G:C	5.5669e-17	-0.367812	-1.3153
1692329	chr20:1692329:T:C	5.67138e-17	-1.66451	-3.79894e-10
1692467	chr20:1692467:A:G	1.50831e-16	-3.40973e-10	-0.686374
1692546	chr20:1692546:T:A	7.73909e-17	-3.40973e-10	-1.35366
1692808	chr20:1692808:G:A	1.07056e-16	-1.02918	-3.79894e-10
1693161	chr20:1693161:G:A	1.69322e-17	-1.58409	-1.28923
1693236	chr20:1693236:T:A	3.8948e-17	-0.885042	-1.15526
1693252	chr20:1693252:C:T	7.80563e-17	-3.40973e-10	-1.3451
1693340	chr20:1693340:A:T	7.46278e-17	-3.40973e-10	-1.39002
1693556	chr20:1693556:C:T	1.02387e-16	-3.40973e-10	-1.07377
1693611	chr20:1693611:A:G	7.57647e-17	-3.40973e-10	-1.3749
1693634	chr20:1693634:A:G	7.62645e-17	-3.40973e-10	-1.36832
1693694	chr20:1693694:T:C	9.51867e-18	-2.10283	-1.34645
1693829	chr20:1693829:C:T	7.71633e-17	-3.40973e-10	-1.35661
1693844	chr20:1693844:A:G	5.23542e-17	-1.7445	-3.79894e-10
1694220	chr20:1694220:G:A	9.92199e-17	-3.40973e-10	-1.10519
1694286	chr20:1694286:C:T	7.71014e-17	-3.40973e-10	-1.35741
1694298	chr20:1694298:C:A	7.57316e-17	-3.40973e-10	-1.37534
1694535	chr20:1694535:A:T	1.6096e-17	-1.62743	-1.29653
1694813	chr20:1694813:T:C	7.55772e-17	-3.40973e-10	-1.37738
1694818	chr20:1694818:C:T	9.93418e-17	-3.40973e-10	-1.10396
1694992	chr20:1694992:G:A	9.7589e-17	-3.40973e-10	-1.12177
1695022	chr20:1695022:T:C	3.75156e-17	-2.07777	-3.79894e-10
1695088	chr20:1695088:G:A	7.54002e-17	-3.40973e-10	-1.37972
1695177	chr20:1695177:G:A	7.57171e-17	-3.40973e-10	-1.37553
1695267	chr20:1695267:C:T	9.83286e-17	-3.40973e-10	-1.11422
1695419	chr20:1695419:T:C	1.7908e-17	-1.69769	-1.1196
1695533	chr20:1695533:A:G	8.09819e-17	-3.40973e-10	-1.30831
1695688	chr20:1695688:C:G	9.82362e-17	-3.40973e-10	-1.11516
1695776	chr20:1695776:C:T	7.57253e-17	-3.40973e-10	-1.37542
1696296	chr20:1696296:C:T	8.86612e-17	-3.40973e-10	-1.21771
1696409	chr20:1696409:T:C	8.19711e-17	-3.40973e-10	-1.29616
1696795	chr20:1696795:C:T	4.96279e-17	-0.447136	-1.35084
1697623	chr20:1697623:T:C	8.18837e-17	-3.40973e-10	-1.29723
1697695	chr20:1697695:G:A	7.79097e-17	-3.40973e-10	-1.34698
1697737	chr20:1697737:A:T	1.03477e-16	-1.06319	-3.79894e-10
1697991	chr20:1697991:T:C	1.52566e-17	-1.63516	-1.34235
1698118	chr20:1698118:T:C	1.18888e-16	-3.40973e-10	-0.924346
1698136	chr20:1698136:G:A	1.44586e-17	-1.67388	-1.35736
1698255	chr20:1698255:G:A	1.49814e-17	-1.65647	-1.33924
1698392	chr20:1698392:T:C	1.49748e-17	-1.65148	-1.34468
1698572	chr20:1698572:G:T	1.57771e-17	-1.63997	-1.304
1698643	chr20:1698643:C:T	1.50006e-17	-1.66248	-1.33196
1698842	chr20:1698842:G:A	1.54038e-17	-1.64963	-1.31829
1698888	chr20:1698888:C:T	1.53031e-17	-1.65829	-1.31619
1699159	chr20:1699159:C:T	1.41163e-17	-1.79027	-1.26494
1699222	chr20:1699222:C:G	8.57026e-17	-3.40973e-10	-1.25165
1699847	chr20:1699847:A:G	3.62806e-17	-2.11125	-3.79894e-10
1700459	chr20:1700459:G:A	1.55119e-17	-1.98499	-0.975931
1700504	chr20:1700504:G:A	1.26083e-17	-2.1014	-1.06678
1700696	chr20:1700696:T:G	5.93063e-17	-0.920879	-0.698936
1700758	chr20:1700758:T:C	3.31519e-17	-0.818355	-1.38308
1700889	chr20:1700889:G:A	1.33194e-16	-0.810722	-3.79894e-10
1700891	chr20:1700891:A:G	3.97277e-17	-0.689975	-1.33051
1700971	chr20:1700971:A:G	7.48572e-17	-3.40973e-10	-1.38695
1701024	chr20:1701024:T:A	2.1587e-17	-1.34461	-1.28583
1701283	chr20:1701283:A:G	2.4333e-17	-1.42778	-1.08292
1701391	chr20:1701391:C:T	2.44288e-17	-1.38401	-1.12276
1701646	chr20:1701646:C:T	2.41448e-17	-1.38697	-1.1315
1701731	chr20:1701731:T:C	7.78406e-17	-3.40973e-10	-1.34787
1701880	chr20:1701880:T:C	2.45311e-17	-1.21825	-1.28434
1701975	chr20:1701975:A:AT	5.03005e-17	-1.03226	-0.752253
1702149	chr20:1702149:G:GTGTAT	7.98901e-17	-3.40973e-10	-1.32188
1702170	chr20:1702170:C:G	7.48959e-17	-3.40973e-10	-1.38643
1702398	chr20:1702398:T:G	2.9319e-17	-1.29444	-1.02986
1702405	chr20:1702405:C:T	7.46354e-17	-3.40973e-10	-1.38992
1702471	chr20:1702471:T:C	3.16232e-17	-1.18886	-1.05978
1702483	chr20:1702483:A:G	2.98147e-17	-1.29426	-1.01327
1702507	chr20:1702507:CA:C	2.99271e-17	-1.29257	-1.01119
1702638	chr20:1702638:A:G	5.35844e-17	-0.803697	-0.917577
1702640	chr20:1702640:T:A	2.97523e-17	-1.30072	-1.0089
1702712	chr20:1702712:A:G	2.44226e-17	-1.22904	-1.27798
1702761	chr20:1702761:T:C	3.99036e-16	-3.40973e-10	0.28652
1702833	chr20:1702833:T:C	2.89793e-17	-1.32003	-1.01592
1702875	chr20:1702875:G:A	7.58704e-17	-3.40973e-10	-1.3735
1702885	chr20:1702885:TAGAC:T	9.36285e-17	-1.1632	-3.79894e-10
1703125	chr20:1703125:C:T	2.31064e-17	-2.06212	-0.500304
1703167	chr20:1703167:C:CT	2.00699e-17	-1.37324	-1.33007
1703288	chr20:1703288:A:C	5.95759e-17	-1.61528	-3.79894e-10
1703418	chr20:1703418:A:T	2.55588e-17	-2.06002	-0.401532
1703512	chr20:1703512:A:G	2.90498e-17	-1.31495	-1.01857
1703631	chr20:1703631:C:T	2.94809e-17	-1.30236	-1.01643
1703633	chr20:1703633:T:C	8.05282e-17	-3.40973e-10	-1.31392
1703746	chr20:1703746:T:A	2.60566e-17	-1.16742	-1.27484
1703747	chr20:1703747:T:C	7.75386e-17	-3.40973e-10	-1.35175
1703866	chr20:1703866:A:AGT	3.4896e-16	-3.40973e-10	0.152425
1703868	chr20:1703868:A:ATGAAAGT	3.47306e-16	-3.40973e-10	0.147676
1703882	chr20:1703882:C:T	5.76507e-17	-0.723317	-0.924812
1703939	chr20:1703939:T:C	5.59187e-17	-0.745359	-0.933273
1703942	chr20:1703942:G:A	3.02831e-17	-1.29515	-0.996791
1703967	chr20:1703967:C:T	2.90325e-17	-1.30732	-1.0268
1704006	chr20:1704006:G:A	2.99771e-17	-1.31205	-0.990049
1704056	chr20:1704056:C:A	7.455e-17	-3.40973e-10	-1.39106
1704585	chr20:1704585:C:A	3.6508e-17	-2.105	-3.79894e-10
1704780	chr20:1704780:C:T	2.5302e-17	-1.09482	-1.37683
1704806	chr20:1704806:T:G	6.1334e-17	-1.91093	0.324738
1704854	chr20:1704854:T:G	6.10978e-17	-1.9238	0.33374
1704931	chr20:1704931:A:G	5.18702e-16	-0.894236	1.44303
1705001	chr20:1705001:A:G	4.45649e-17	-1.89689	-0.00869118
1705006	chr20:1705006:G:A	7.66245e-17	-3.40973e-10	-1.36361
1705082	chr20:1705082:T:C	3.58504e-16	-3.40973e-10	0.17941
1705397	chr20:1705397:C:T	4.09476e-16	-3.40973e-10	0.312347
1705616	chr20:1705616:A:T	3.49532e-16	-3.40973e-10	0.154064
1705783	chr20:1705783:T:C	3.08491e-17	-2.11147	-0.161954
1705885	chr20:1705885:C:T	1.05037e-16	-3.40973e-10	-1.04822
1706029	chr20:1706029:C:T	2.32324e-17	-1.33834	-1.21864
1706047	chr20:1706047:C:T	7.56271e-17	-2.10631	0.729598
1706093	chr20:1706093:C:G	4.52349e-16	-3.40973e-10	0.411924
1706147	chr20:1706147:T:C	2.25902e-16	-3.40973e-10	-0.282428
1706327	chr20:1706327:T:C	7.76797e-17	-3.40973e-10	-1.34994
1706382	chr20:1706382:G:C	8.10076e-17	-3.40973e-10	-1.30799
1706422	chr20:1706422:T:C	1.51861e-17	-1.60951	-1.37264
1706476	chr20:1706476:A:G	2.05714e-16	-3.40973e-10	-0.376044
1706503	chr20:1706503:G:T	1.92772e-17	-2.1114	-0.632209
1706547	chr20:1706547:A:G	8.76711e-17	-3.40973e-10	-1.22894
1706732	chr20:1706732:C:T	7.4782e-17	-3.40973e-10	-1.38795
1706772	chr20:1706772:G:A	1.16026e-16	-3.40973e-10	-0.948718
1706777	chr20:1706777:C:A	3.08373e-17	-2.07958	-0.194231
1706782	chr20:1706782:C:A	6.96764e-17	-1.92618	0.467507
1706804	chr20:1706804:G:A	1.56793e-17	-1.55851	-1.39167
1706822	chr20:1706822:C:A	2.02823e-17	-2.09716	-0.59562
1706892	chr20:1706892:G:T	1.21902e-16	-3.40973e-10	-0.899312
1706910	chr20:1706910:G:A	7.8979e-17	-3.40973e-10	-1.33335
1707134	chr20:1707134:T:A	7.81468e-17	-2.09492	0.750981
1707223	chr20:1707223:C:T	1.23791e-16	-3.40973e-10	-0.883934
1707242	chr20:1707242:C:T	7.74989e-17	-3.40973e-10	-1.35227
1707270	chr20:1707270:G:A	7.61108e-17	-3.40973e-10	-1.37034
1707414	chr20:1707414:A:G	1.19246e-16	-3.40973e-10	-0.921346
1707810	chr20:1707810:T:G	8.33843e-17	-2.10189	0.822823
1708073	chr20:1708073:A:C	3.21942e-17	-1.49116	-0.739581
1708167	chr20:1708167:T:C	4.21216e-16	-1.95072	2.29133
1708190	chr20:1708190:A:G	3.0258e-17	-1.48961	-0.803157
1708312	chr20:1708312:C:T	6.79335e-17	-2.08804	0.60404
1708473	chr20:1708473:C:T	6.31055e-17	-2.10266	0.544932
1708507	chr20:1708507:G:C	6.31549e-17	-2.10404	0.547098
1708514	chr20:1708514:C:T	6.34751e-17	-2.10563	0.553743
1708561	chr20:1708561:GC:G	7.86524e-17	-3.40973e-10	-1.33749
1708624	chr20:1708624:C:T	2.97554e-17	-2.08324	-0.226285
1708815	chr20:1708815:A:G	3.84387e-16	-1.94164	2.19076
1708820	chr20:1708820:C:A	1.13203e-16	-3.40973e-10	-0.973348
1708828	chr20:1708828:G:A	2.94579e-16	-3.40973e-10	-0.0169835
1708911	chr20:1708911:A:G	6.25342e-17	-2.10184	0.53502
1708990	chr20:1708990:G:A	7.0471e-17	-2.1001	0.652766
1708994	chr20:1708994:G:A	7.1305e-17	-2.09979	0.664223
1709212	chr20:1709212:T:C	6.97712e-17	-2.10094	0.643628
1709223	chr20:1709223:T:A	1.24434e-16	-3.40973e-10	-0.878755
1709226	chr20:1709226:C:T	1.24561e-16	-3.40973e-10	-0.877737
1709252	chr20:1709252:T:C	1.99285e-17	-1.40962	-1.30076
1709275	chr20:1709275:A:G	1.31035e-16	-3.40973e-10	-0.827067
1709484	chr20:1709484:T:A	3.10156e-17	-1.50994	-0.758097
1709545	chr20:1709545:G:A	2.00029e-17	-1.39355	-1.3131
1709563	chr20:1709563:G:A	8.53951e-17	-3.40973e-10	-1.25524
1709856	chr20:1709856:C:T	8.32278e-17	-2.1121	0.831151
1709992	chr20:1709992:T:C	7.8347e-17	-3.40973e-10	-1.34138
1710013	chr20:1710013:G:T	8.38882e-17	-2.11213	0.839083
1710640	chr20:1710640:G:C	3.78999e-17	-1.91601	-0.151573
1710647	chr20:1710647:G:A	4.7322e-17	-2.11211	0.266554
1710739	chr20:1710739:C:T	4.5965e-16	-1.68785	2.11578
1710826	chr20:1710826:G:A	7.6093e-17	-3.40973e-10	-1.37057
1711123	chr20:1711123:A:G	3.98059e-17	-1.99504	-0.0234778
1711234	chr20:1711234:T:C	4.77861e-17	-1.8358	-3.79894e-10
1711521	chr20:1711521:A:T	9.23068e-17	-3.40973e-10	-1.17741
1711539	chr20:1711539:C:A	9.30384e-17	-1.16952	-3.79894e-10
1711589	chr20:1711589:A:G	3.65562e-16	-3.40973e-10	0.198906
1711593	chr20:1711593:G:C	3.80655e-16	-3.40973e-10	0.239362
1711639	chr20:1711639:A:C	4.21679e-17	-1.91781	-0.0430619
1711715	chr20:1711715:C:G	3.69617e-16	-3.40973e-10	0.209936
1711738	chr20:1711738:A:G	3.62427e-16	-3.40973e-10	0.190293
1711921	chr20:1711921:G:A	3.65045e-16	-3.40973e-10	0.197491
1711958	chr20:1711958:G:A	1.55491e-15	1.64664	-3.79894e-10
1712204	chr20:1712204:G:C	3.5529e-16	-3.40973e-10	0.170404
1712488	chr20:1712488:G:A	3.65045e-16	-3.40973e-10	0.197491
1712740	chr20:1712740:A:G	7.47933e-17	-3.40973e-10	-1.3878
1712969	chr20:1712969:A:T	1.01552e-17	-2.00355	-1.381
1713045	chr20:1713045:C:T	3.76484e-16	-3.40973e-10	0.228345
1713067	chr20:1713067:T:C	1.88089e-16	-2.03615	1.57053
1713079	chr20:1713079:T:C	3.7648e-16	-3.40973e-10	0.228335
1713114	chr20:1713114:C:T	3.28069e-16	-3.40973e-10	0.0906929
1713553	chr20:1713553:C:T	3.63733e-16	-3.40973e-10	0.193888
1713672	chr20:1713672:A:G	4.29188e-16	-3.40973e-10	0.359364
1714001	chr20:1714001:G:C	1.01375e-17	-2.00513	-1.38116
1714023	chr20:1714023:A:G	4.13112e-17	-1.99889	0.0174891
1714037	chr20:1714037:C:T	1.0103e-16	-3.40973e-10	-1.08711
1714223	chr20:1714223:A:G	3.65769e-16	-3.40973e-10	0.199472
1714307	chr20:1714307:A:G	3.66535e-16	-3.40973e-10	0.201562
1714342	chr20:1714342:T:C	2.19861e-16	-3.40973e-10	-0.309535
1714504	chr20:1714504:C:T	3.63068e-16	-3.40973e-10	0.192059
1714509	chr20:1714509:C:T	6.52554e-17	-1.97591	0.451688
1714659	chr20:1714659:A:G	1.17064e-16	-3.40973e-10	-0.939809
1714765	chr20:1714765:T:A	1.28282e-16	-3.40973e-10	-0.848299
1715014	chr20:1715014:T:G	3.32611e-16	-3.40973e-10	0.104444
1715201	chr20:1715201:C:T	3.65045e-16	-3.40973e-10	0.197491
1715276	chr20:1715276:A:G	3.27378e-16	-3.40973e-10	0.088586
1715352	chr20:1715352:A:G	3.72623e-16	-3.40973e-10	0.218038
1715563	chr20:1715563:G:A	3.52912e-16	-3.40973e-10	0.163688
1715735	chr20:1715735:C:T	3.61013e-16	-3.40973e-10	0.186384
1715807	chr20:1715807:C:A	3.99514e-16	-3.40973e-10	0.287718
1715855	chr20:1715855:T:C	7.5257e-17	-3.40973e-10	-1.38162
1715939	chr20:1715939:T:G	4.01783e-17	-1.9881	-0.0211035
1715955	chr20:1715955:T:C	3.50273e-16	-3.40973e-10	0.156182
1716038	chr20:1716038:T:C	8.64217e-17	-3.40973e-10	-1.24329
1716126	chr20:1716126:G:A	4.16105e-17	-2.09832	0.124141
1716302	chr20:1716302:A:G	4.35222e-16	-3.40973e-10	0.373326
1716433	chr20:1716433:G:A	2.49455e-17	-1.98889	-0.496943
1716492	chr20:1716492:G:A	3.66634e-16	-3.40973e-10	0.201834
1716655	chr20:1716655:T:C	1.51e-16	-3.40973e-10	-0.685254
1716987	chr20:1716987:AC:A	7.53798e-17	-3.40973e-10	-1.37999
1717222	chr20:1717222:A:T	2.35374e-17	-1.98057	-0.563371
1717535	chr20:1717535:C:T	3.59702e-16	-3.40973e-10	0.182744
1717704	chr20:1717704:C:T	2.35734e-17	-1.99465	-0.547762
1717921	chr20:1717921:G:A	3.89657e-16	-3.40973e-10	0.262737
1717934	chr20:1717934:C:T	3.65045e-16	-3.40973e-10	0.197491
1717935	chr20:1717935:A:G	3.65363e-16	-3.40973e-10	0.198361
1718072	chr20:1718072:G:A	1.00205e-16	-3.40973e-10	-1.09532
1718094	chr20:1718094:C:T	7.60474e-17	-3.40973e-10	-1.37117
1718099	chr20:1718099:C:T	7.4844e-17	-3.40973e-10	-1.38712
1718104	chr20:1718104:T:C	3.63739e-16	-3.40973e-10	0.193905
1718290	chr20:1718290:G:C	3.28069e-16	-3.40973e-10	0.0906929
1718314	chr20:1718314:A:G	3.64203e-16	-3.40973e-10	0.195179
1718320	chr20:1718320:G:A	3.62946e-16	-3.40973e-10	0.191723
1718355	chr20:1718355:T:C	3.63281e-16	-3.40973e-10	0.192645
1718447	chr20:1718447:A:T	8.6611e-17	-3.40973e-10	-1.2411
1718549	chr20:1718549:T:C	9.92101e-17	-3.40973e-10	-1.10529
1718557	chr20:1718557:G:A	3.69392e-16	-3.40973e-10	0.209328
1718664	chr20:1718664:T:C	1.63611e-16	-3.40973e-10	-0.605042
1718737	chr20:1718737:G:A	3.83958e-16	-3.40973e-10	0.248003
1718748	chr20:1718748:G:T	7.48136e-17	-3.40973e-10	-1.38753
1718887	chr20:1718887:C:T	6.27546e-17	-1.5633	-3.79894e-10
1718958	chr20:1718958:A:G	7.49514e-17	-3.40973e-10	-1.38569
1719049	chr20:1719049:C:T	3.10565e-16	-3.40973e-10	0.0358609
1719078	chr20:1719078:G:A	1.9864e-16	-2.1077	1.69666
1719083	chr20:1719083:T:G	3.63743e-16	-3.40973e-10	0.193918
1719125	chr20:1719125:G:C	3.8699e-17	-1.97728	-0.0694419
1719300	chr20:1719300:G:C	9.48474e-18	-2.08451	-1.36833
1719452	chr20:1719452:A:C	1.24213e-17	-2.08704	-1.09608
1719792	chr20:1719792:T:TTTC	3.77985e-16	-3.40973e-10	0.232324
1719895	chr20:1719895:G:A	7.54179e-17	-3.40973e-10	-1.37949
1719926	chr20:1719926:G:A	1.03119e-17	-1.99186	-1.37737
1719933	chr20:1719933:A:C	1.04973e-16	-2.09487	1.04605
1720008	chr20:1720008:A:G	9.45313e-18	-2.08708	-1.36911
1720115	chr20:1720115:A:C	3.63705e-16	-3.40973e-10	0.193811
1720374	chr20:1720374:T:C	3.90547e-16	-3.40973e-10	0.265017
1720400	chr20:1720400:G:C	3.95311e-16	-3.40973e-10	0.277141
1720419	chr20:1720419:T:C	1.67577e-16	-3.40973e-10	-0.581089
1720425	chr20:1720425:G:A	3.15423e-16	-3.40973e-10	0.0513839
1720462	chr20:1720462:A:G	1.00525e-16	-3.40973e-10	-1.09212
1720644	chr20:1720644:C:A	3.11984e-16	-3.40973e-10	0.0404199
1720982	chr20:1720982:A:G	1.61063e-16	-1.51891	0.898177
1721022	chr20:1721022:G:A	1.46824e-16	-1.5244	0.811099
1721081	chr20:1721081:C:A	7.71299e-17	-3.40973e-10	-1.35704
1721152	chr20:1721152:C:T	3.16185e-16	-3.40973e-10	0.0537966
1721243	chr20:1721243:G:T	3.81357e-16	-3.40973e-10	0.241205
1721414	chr20:1721414:A:T	4.33237e-16	-3.40973e-10	0.368755
1721526	chr20:1721526:C:T	7.62463e-17	-3.40973e-10	-1.36856
1721594	chr20:1721594:G:A	4.59195e-16	-3.40973e-10	0.426944
1721599	chr20:1721599:G:GT	4.20265e-16	-3.40973e-10	0.338355
1721813	chr20:1721813:G:A	1.77594e-17	-1.4947	-1.33092
1722146	chr20:1722146:G:A	2.33403e-17	-1.6311	-0.921252
1722304	chr20:1722304:T:C	4.5922e-16	-3.40973e-10	0.426999
1722460	chr20:1722460:T:C	1.94292e-16	-2.01614	1.58298
1722517	chr20:1722517:A:G	1.88074e-17	-1.39572	-1.37256
1722541	chr20:1722541:A:T	1.0341e-16	-2.09738	1.03356
1722779	chr20:1722779:T:G	4.59195e-16	-3.40973e-10	0.426944
1722966	chr20:1722966:C:G	1.31318e-16	-3.40973e-10	-0.824906
1723273	chr20:1723273:A:T	2.68452e-17	-1.69407	-0.718372
1723352	chr20:1723352:G:A	8.14719e-17	-3.40973e-10	-1.30227
1723468	chr20:1723468:T:C	1.86586e-17	-1.40366	-1.37256
1723524	chr20:1723524:T:C	7.49399e-17	-3.40973e-10	-1.38584
1724191	chr20:1724191:T:C	5.39316e-17	-2.11176	0.396945
1724222	chr20:1724222:G:A	1.82746e-17	-1.44401	-1.35301
1724791	chr20:1724791:G:A	2.47063e-16	-2.08645	1.89356
1724828	chr20:1724828:C:T	6.2173e-17	-1.542	-0.0306138
1724917	chr20:1724917:A:G	1.83741e-17	-1.42219	-1.36939
1725464	chr20:1725464:G:A	1.0476e-16	-3.40973e-10	-1.05086
1725559	chr20:1725559:T:C	8.87379e-17	-3.40973e-10	-1.21684
1725595	chr20:1725595:C:G	1.69562e-17	-1.48459	-1.3873
1725601	chr20:1725601:T:C	1.65892e-17	-1.50664	-1.38714
1725836	chr20:1725836:T:C	9.03321e-17	-3.40973e-10	-1.19904
1725943	chr20:1725943:GAATTACAAC:G	7.78767e-17	-3.40973e-10	-1.3474
1725977	chr20:1725977:G:A	9.52098e-17	-3.40973e-10	-1.14645
1726176	chr20:1726176:T:C	3.81341e-17	-2.06142	-3.79894e-10
1726253	chr20:1726253:T:C	1.03043e-16	-0.948167	-0.119215
1726305	chr20:1726305:A:G	1.36481e-16	-3.40973e-10	-0.786348
1726381	chr20:1726381:T:C	2.95239e-17	-1.42201	-0.895315
1726809	chr20:1726809:G:C	2.84592e-16	-3.40973e-10	-0.0514736
1726858	chr20:1726858:G:T	3.63622e-16	-3.40973e-10	0.193583
1727195	chr20:1727195:G:C	1.23652e-17	-1.82323	-1.36441
1727264	chr20:1727264:C:A	1.00322e-16	-1.575	0.480846
1727434	chr20:1727434:G:A	7.71302e-17	-3.40973e-10	-1.35704
1727549	chr20:1727549:G:A	1.24397e-17	-2.08667	-1.09497
1727717	chr20:1727717:C:A	4.06941e-17	-1.08698	-0.909471
1727772	chr20:1727772:G:A	8.42679e-17	-1.54065	0.272125
1727945	chr20:1727945:G:A	1.3588e-16	-2.11012	1.31936
1728439	chr20:1728439:G:C	2.498e-16	-3.40973e-10	-0.181869
1728712	chr20:1728712:C:T	4.13091e-16	-3.40973e-10	0.321137
1728863	chr20:1728863:A:G	8.57092e-17	-3.40973e-10	-1.25157
1728990	chr20:1728990:T:C	1.86661e-16	-3.40973e-10	-0.473234
1729028	chr20:1729028:G:A	2.70162e-17	-1.45779	-0.948302
1729410	chr20:1729410:G:A	2.61475e-16	-3.40973e-10	-0.136191
1729626	chr20:1729626:T:C	1.24441e-17	-1.79654	-1.38474
1729687	chr20:1729687:G:A	1.35725e-16	-3.40973e-10	-0.791902
1729881	chr20:1729881:A:G	7.45054e-17	-3.40973e-10	-1.39166
1730513	chr20:1730513:T:C	2.36538e-17	-1.7044	-0.834611
1730823	chr20:1730823:G:A	8.31199e-17	-3.40973e-10	-1.28225
1731122	chr20:1731122:A:T	2.08368e-17	-1.27764	-1.38817
1731538	chr20:1731538:G:A	7.46417e-17	-3.40973e-10	-1.38983
1731722	chr20:1731722:G:T	7.50233e-17	-3.40973e-10	-1.38473
1731770	chr20:1731770:T:C	1.6152e-16	-3.40973e-10	-0.617902
1732128	chr20:1732128:G:C	2.46914e-16	-3.40973e-10	-0.193491
1732425	chr20:1732425:G:A	7.54196e-17	-3.40973e-10	-1.37946
1732837	chr20:1732837:T:C	6.26711e-17	-2.06442	0.499793
1732934	chr20:1732934:A:G	8.65524e-17	-3.40973e-10	-1.24178
1733016	chr20:1733016:C:G	7.71362e-17	-3.40973e-10	-1.35696
1733311	chr20:1733311:T:G	1.22702e-17	-2.07671	-1.11865
1733716	chr20:1733716:C:T	3.89944e-17	-1.50126	-0.537856
1734802	chr20:1734802:C:T	2.88752e-17	-0.954694	-1.38485
1735060	chr20:1735060:A:AC	4.01831e-16	-3.40973e-10	0.293502
1735263	chr20:1735263:A:G	9.13783e-17	-3.40973e-10	-1.18752
1735768	chr20:1735768:A:AG	7.70506e-17	-3.40973e-10	-1.35807
1736056	chr20:1736056:G:A	1.74726e-17	-1.48287	-1.35903
1736120	chr20:1736120:G:A	3.63334e-17	-2.10979	-3.79894e-10
1736183	chr20:1736183:G:A	1.17674e-16	-0.934611	-3.79894e-10
1736329	chr20:1736329:T:C	3.15034e-17	-0.860875	-1.39156
1736382	chr20:1736382:T:C	3.51955e-17	-0.749938	-1.39167
1736435	chr20:1736435:G:A	1.78706e-17	-1.43118	-1.38819
1736644	chr20:1736644:C:A	7.76861e-17	-3.40973e-10	-1.34985
1736780	chr20:1736780:T:C	7.78012e-17	-3.40973e-10	-1.34837
1737402	chr20:1737402:G:T	1.33014e-16	-3.40973e-10	-0.812076
1737448	chr20:1737448:AAT:A	9.82908e-17	-3.40973e-10	-1.1146
1737532	chr20:1737532:T:C	1.28178e-17	-1.79493	-1.35677
1737604	chr20:1737604:G:A	3.33398e-17	-1.98622	-0.20956
1738095	chr20:1738095:T:G	7.45883e-17	-3.40973e-10	-1.39055
1738186	chr20:1738186:T:C	1.12081e-16	-3.40973e-10	-0.983305
1738356	chr20:1738356:T:C	1.40982e-17	-1.88639	-1.17009
1738473	chr20:1738473:T:G	7.67669e-17	-3.40973e-10	-1.36176
1738514	chr20:1738514:T:C	3.75647e-17	-2.07647	-3.79894e-10
1738543	chr20:1738543:T:C	9.82553e-17	-3.40973e-10	-1.11496
1738559	chr20:1738559:C:T	7.62423e-17	-3.40973e-10	-1.36861
1738858	chr20:1738858:C:G	7.45639e-17	-3.40973e-10	-1.39087
1739154	chr20:1739154:A:T	1.01616e-16	-3.40973e-10	-1.08133
1739400	chr20:1739400:C:T	9.39341e-17	-3.40973e-10	-1.15994
1739807	chr20:1739807:G:A	7.98141e-17	-3.40973e-10	-1.32283
1740381	chr20:1740381:A:G	9.83276e-18	-2.08746	-1.32935
1740499	chr20:1740499:T:C	7.977e-17	-3.40973e-10	-1.32338
1740802	chr20:1740802:T:C	3.91052e-17	-2.03628	-3.79894e-10
1741341	chr20:1741341:A:G	1.39804e-17	-1.89248	-1.1724
1741410	chr20:1741410:G:A	6.92731e-16	-3.40973e-10	0.838111
1741573	chr20:1741573:C:T	5.39257e-17	-1.43373	-0.281194
1741639	chr20:1741639:TTC:T	8.76213e-17	-3.40973e-10	-1.22951
1741679	chr20:1741679:CTTTCCTT:C	7.45047e-17	-3.40973e-10	-1.39167
1741702	chr20:1741702:C:A	3.87124e-17	-2.04637	-3.79894e-10
1742133	chr20:1742133:T:C	8.72592e-17	-3.40973e-10	-1.23365
1744953	chr20:1744953:T:C	2.69534e-16	-3.40973e-10	-0.105838
1745013	chr20:1745013:AG:A	1.70075e-17	-1.73344	-1.13544
1745017	chr20:1745017:T:A	1.68633e-17	-1.73024	-1.14715
1745161	chr20:1745161:A:G	1.63372e-17	-1.77858	-1.13051
1745382	chr20:1745382:C:T	1.08035e-16	-3.40973e-10	-1.02008
1745899	chr20:1745899:A:T	1.0261e-16	-3.40973e-10	-1.0716
1746257	chr20:1746257:G:A	9.87958e-18	-2.09442	-1.31764
1746317	chr20:1746317:T:C	9.79783e-18	-2.09806	-1.32231
1746396	chr20:1746396:T:TA	1.59074e-17	-1.79443	-1.14132
1746460	chr20:1746460:T:A	1.5384e-17	-1.81797	-1.15123
1746755	chr20:1746755:C:T	9.94982e-18	-2.09469	-1.31028
1746785	chr20:1746785:T:C	1.56879e-17	-1.79904	-1.1506
1746861	chr20:1746861:G:T	1.00284e-17	-2.08395	-1.31315
1746898	chr20:1746898:C:G	1.58282e-17	-1.78964	-1.1511
1747147	chr20:1747147:C:T	3.04193e-17	-2.10742	-0.180034
1747214	chr20:1747214:A:G	2.24366e-17	-1.96908	-0.622761
1747281	chr20:1747281:T:C	1.27996e-17	-1.9584	-1.19472
1747298	chr20:1747298:T:C	8.06223e-17	-3.40973e-10	-1.31276
1747318	chr20:1747318:T:C	1.27731e-17	-1.96191	-1.19328
1747511	chr20:1747511:G:A	1.01168e-17	-2.09448	-1.29386
1747529	chr20:1747529:T:C	1.02141e-17	-2.09172	-1.28704
1747566	chr20:1747566:T:G	1.01067e-17	-2.09444	-1.29489
1747607	chr20:1747607:A:G	7.4584e-17	-3.40973e-10	-1.3906
1747743	chr20:1747743:T:A	1.54164e-17	-1.79962	-1.16748
1747836	chr20:1747836:T:C	1.5825e-17	-1.79092	-1.15002
1748032	chr20:1748032:CAG:C	1.68343e-17	-2.10433	-0.774781
1748072	chr20:1748072:C:G	1.39142e-17	-1.96345	-1.10617
1748247	chr20:1748247:A:G	1.3751e-17	-2.00458	-1.07684
1748318	chr20:1748318:G:A	1.3128e-17	-1.95941	-1.16837
1748327	chr20:1748327:G:A	1.05548e-17	-2.07594	-1.27001
1748505	chr20:1748505:A:C	2.29116e-17	-1.71133	-0.859555
1748683	chr20:1748683:G:A	5.34764e-17	-1.90427	0.180977
1748748	chr20:1748748:T:C	1.00519e-16	-3.40973e-10	-1.09218
1748894	chr20:1748894:A:G	5.81238e-17	-1.81379	0.173832
1748914	chr20:1748914:A:G	2.29734e-17	-1.67699	-0.891206
1749228	chr20:1749228:G:A	3.80988e-17	-1.88092	-0.18143
1749314	chr20:1749314:C:T	1.05436e-17	-2.05657	-1.29044
1749333	chr20:1749333:G:A	5.65043e-17	-1.64037	-0.0278493
1749350	chr20:1749350:A:G	2.68367e-16	-3.40973e-10	-0.110176
1749740	chr20:1749740:A:G	7.67327e-17	-3.40973e-10	-1.3622
1749971	chr20:1749971:A:C	9.31408e-18	-2.07954	-1.39146
1750446	chr20:1750446:A:G	1.04117e-16	-3.40973e-10	-1.05702
1750679	chr20:1750679:C:T	8.65883e-17	-3.40973e-10	-1.24137
1750713	chr20:1750713:C:T	2.84538e-16	-3.40973e-10	-0.0516648
1750885	chr20:1750885:CAGG:C	3.29316e-16	-3.40973e-10	0.0944876
1751027	chr20:1751027:T:C	2.71541e-16	-3.40973e-10	-0.0984165
1751116	chr20:1751116:A:G	5.42141e-17	-1.70959	-3.79894e-10
1751765	chr20:1751765:A:T	2.69146e-16	-3.40973e-10	-0.107277
1751772	chr20:1751772:T:A	2.70391e-16	-3.40973e-10	-0.102662
1752128	chr20:1752128:A:C	1.27803e-17	-2.04806	-1.10657
1752215	chr20:1752215:A:G	2.76938e-16	-3.40973e-10	-0.0787378
1752364	chr20:1752364:C:T	9.88963e-18	-2.10445	-1.30659
1752438	chr20:1752438:A:G	8.6014e-17	-3.40973e-10	-1.24802
1752482	chr20:1752482:T:C	1.18813e-16	-3.40973e-10	-0.92498
1752760	chr20:1752760:C:T	2.66141e-16	-3.40973e-10	-0.118503
1752870	chr20:1752870:T:C	3.61316e-17	-1.96002	-0.155342
1753055	chr20:1753055:T:C	5.936e-17	-1.61891	-3.79894e-10
1753238	chr20:1753238:T:C	7.62294e-17	-3.40973e-10	-1.36878
1753711	chr20:1753711:C:T	1.57667e-17	-1.7955	-1.14913
1753712	chr20:1753712:G:A	4.02948e-17	-2.00631	-3.79894e-10
1753721	chr20:1753721:T:C	4.23651e-17	-1.84747	-0.108735
1753993	chr20:1753993:C:T	7.47123e-17	-3.40973e-10	-1.38889
1754326	chr20:1754326:TAAC:T	2.69963e-16	-3.40973e-10	-0.104244
1754534	chr20:1754534:T:C	1.05477e-16	-3.40973e-10	-1.04404
1754790	chr20:1754790:G:T	9.05767e-17	-3.40973e-10	-1.19633
1754798	chr20:1754798:A:T	8.48994e-17	-3.40973e-10	-1.26106
1754818	chr20:1754818:G:A	1.23209e-16	-3.40973e-10	-0.888651
1754902	chr20:1754902:G:A	1.04493e-17	-2.07283	-1.28316
1755197	chr20:1755197:G:T	3.54105e-16	-3.40973e-10	0.167062
1756110	chr20:1756110:T:G	1.59632e-17	-1.98773	-0.944513
1756449	chr20:1756449:C:T	1.04061e-16	-3.40973e-10	-1.05756
1756529	chr20:1756529:C:G	2.54487e-16	-3.40973e-10	-0.163279
1756576	chr20:1756576:G:A	1.26743e-17	-2.10669	-1.05626
1756632	chr20:1756632:G:T	2.54021e-16	-3.40973e-10	-0.165114
1756639	chr20:1756639:A:T	7.9554e-17	-3.40973e-10	-1.3261
1756724	chr20:1756724:A:G	9.02156e-17	-3.40973e-10	-1.20033
1756839	chr20:1756839:A:G	1.02628e-16	-3.40973e-10	-1.07142
1756863	chr20:1756863:C:T	1.02737e-16	-3.40973e-10	-1.07035
1757197	chr20:1757197:T:C	1.41283e-17	-1.98164	-1.07271
1757308	chr20:1757308:T:C	7.25593e-17	-1.41813	-3.79894e-10
1757625	chr20:1757625:A:G	1.34732e-17	-2.07723	-1.0246
1758050	chr20:1758050:T:A	7.535e-17	-3.40973e-10	-1.38039
1758068	chr20:1758068:C:T	7.53995e-17	-3.40973e-10	-1.37973
1758204	chr20:1758204:C:T	7.77049e-17	-1.34961	-3.79894e-10
1758484	chr20:1758484:A:G	7.62221e-17	-3.40973e-10	-1.36888
1758615	chr20:1758615:T:C	7.77939e-17	-3.40973e-10	-1.34847
1758805	chr20:1758805:T:A	2.67344e-16	-3.40973e-10	-0.113996
1759346	chr20:1759346:C:T	1.586e-15	-3.40973e-10	1.66644
1759347	chr20:1759347:G:A	1.28987e-17	-1.99746	-1.14794
1759797	chr20:1759797:C:T	1.14901e-17	-2.07318	-1.18786
1759819	chr20:1759819:G:A	8.38776e-17	-3.40973e-10	-1.27317
1760598	chr20:1760598:G:A	9.40352e-17	-3.40973e-10	-1.15886
1760654	chr20:1760654:G:T	1.3722e-17	-1.86445	-1.21908
1760706	chr20:1760706:T:C	7.45057e-17	-3.40973e-10	-1.39166
1760722	chr20:1760722:C:T	1.2272e-16	-3.40973e-10	-0.892627
1760925	chr20:1760925:C:T	2.45377e-16	-3.40973e-10	-0.199735
1761006	chr20:1761006:G:A	7.69747e-17	-3.40973e-10	-1.35905
1761328	chr20:1761328:T:C	4.94156e-17	-1.80226	-3.79894e-10
1761632	chr20:1761632:T:A	2.45512e-16	-3.40973e-10	-0.199187
1763202	chr20:1763202:G:T	7.45164e-17	-3.40973e-10	-1.39151
1763373	chr20:1763373:G:A	1.2529e-16	-3.40973e-10	-0.871901
1763434	chr20:1763434:C:T	1.177e-16	-3.40973e-10	-0.93439
1764496	chr20:1764496:A:G	9.79137e-18	-2.08625	-1.33478
1764909	chr20:1764909:A:G	1.787e-16	-3.40973e-10	-0.516821
1765063	chr20:1765063:A:T	3.74787e-17	-2.07876	-3.79894e-10
1766823	chr20:1766823:G:A	2.87687e-17	-2.10508	-0.238162
1766921	chr20:1766921:C:A	1.11454e-17	-1.91156	-1.37995
1766960	chr20:1766960:A:T	2.64459e-16	-3.40973e-10	-0.124845
1767443	chr20:1767443:G:A	7.70163e-17	-3.40973e-10	-1.35851
1767480	chr20:1767480:C:T	1.7622e-17	-2.00277	-0.830617
1767499	chr20:1767499:G:A	4.53882e-16	-3.40973e-10	0.415307
1768108	chr20:1768108:T:C	1.38707e-17	-1.94256	-1.13019
1768333	chr20:1768333:T:G	2.66209e-16	-3.40973e-10	-0.118247
1769036	chr20:1769036:C:T	2.87288e-16	-0.042045	-3.79894e-10
1769077	chr20:1769077:G:A	7.45076e-17	-3.40973e-10	-1.39163
1769344	chr20:1769344:A:G	1.46214e-17	-1.81713	-1.20292
1769732	chr20:1769732:G:C	7.50086e-17	-3.40973e-10	-1.38493
1769955	chr20:1769955:G:T	7.47337e-16	-3.40973e-10	0.913985
1770672	chr20:1770672:A:G	1.24598e-16	-2.04705	1.16961
1770695	chr20:1770695:T:C	9.36621e-17	-3.40973e-10	-1.16284
1770765	chr20:1770765:C:T	4.92656e-17	-1.8053	-3.79894e-10
1770948	chr20:1770948:A:T	1.06605e-17	-1.96173	-1.37426
1770962	chr20:1770962:G:A	3.9505e-16	-3.40973e-10	0.276482
1772028	chr20:1772028:C:T	1.44644e-16	-3.40973e-10	-0.728258
1772229	chr20:1772229:C:T	1.42738e-17	-1.69885	-1.34525
1772383	chr20:1772383:GC:G	5.78707e-17	-2.09555	0.451229
1773068	chr20:1773068:G:A	9.39876e-17	-3.40973e-10	-1.15937
1773097	chr20:1773097:C:A	3.71985e-17	-2.08626	-3.79894e-10
1773236	chr20:1773236:T:C	5.4009e-17	-1.52855	-0.184829
1773273	chr20:1773273:A:G	1.2941e-17	-1.78233	-1.3598
1773276	chr20:1773276:A:G	1.29536e-17	-1.78377	-1.35739
1773347	chr20:1773347:C:A	9.34318e-17	-3.40973e-10	-1.1653
1774064	chr20:1774064:C:T	3.81729e-16	-3.40973e-10	0.24218
1775074	chr20:1775074:G:A	2.09481e-16	-3.40973e-10	-0.3579
1775115	chr20:1775115:CAG:C	3.77154e-17	-2.07246	-3.79894e-10
1775245	chr20:1775245:T:C	1.27585e-16	-3.40973e-10	-0.853746
1776075	chr20:1776075:A:G	3.44795e-17	-2.08057	-0.0815919
1776098	chr20:1776098:T:TA	1.27977e-16	-0.850679	-3.79894e-10
1776782	chr20:1776782:T:C	1.84895e-16	-3.40973e-10	-0.482742
1776876	chr20:1776876:A:G	8.36471e-17	-3.40973e-10	-1.27592
1776973	chr20:1776973:G:A	9.06605e-17	-3.40973e-10	-1.19541
1777006	chr20:1777006:C:T	3.65468e-17	-2.10394	-3.79894e-10
1777389	chr20:1777389:G:A	4.9498e-17	-1.8006	-3.79894e-10
1777426	chr20:1777426:A:C	3.66768e-16	-0.633918	0.836118
1777454	chr20:1777454:G:A	3.34482e-15	0.327972	2.08466
1777508	chr20:1777508:A:G	4.61783e-16	-3.40973e-10	0.432565
1777542	chr20:1777542:T:C	2.51776e-17	-1.10902	-1.36755
1777801	chr20:1777801:TAACAGA:T	6.10621e-16	-3.40973e-10	0.711945
1777938	chr20:1777938:A:C	7.84565e-17	-3.40973e-10	-1.33999
1778319	chr20:1778319:C:T	2.80018e-17	-1.54363	-0.826632
1778469	chr20:1778469:G:A	1.39212e-17	-1.97452	-1.0946
1778609	chr20:1778609:C:T	9.95791e-17	-3.40973e-10	-1.10158
1778833	chr20:1778833:T:A	9.11368e-16	1.11242	-3.79894e-10
1778944	chr20:1778944:C:T	3.5394e-17	-1.51072	-0.625265
1779145	chr20:1779145:G:A	1.96272e-16	0.197829	-0.620861
1779506	chr20:1779506:C:T	8.17327e-17	-0.964148	-0.334928
1779672	chr20:1779672:T:C	7.8366e-17	-3.40973e-10	-1.34114
1780165	chr20:1780165:G:C	7.80208e-17	-1.08454	-0.261019
1780679	chr20:1780679:G:T	7.45151e-17	-3.40973e-10	-1.39153
1780693	chr20:1780693:C:T	7.81753e-17	-3.40973e-10	-1.34358
1780974	chr20:1780974:G:A	1.39996e-16	-3.40973e-10	-0.760916
1781169	chr20:1781169:C:T	1.30141e-16	-3.40973e-10	-0.833916
1781377	chr20:1781377:C:A	6.2021e-16	-3.40973e-10	0.727527
1781391	chr20:1781391:C:T	1.16535e-17	-1.85872	-1.3882
1781638	chr20:1781638:A:G	1.04889e-17	-2.11104	-1.24118
1781757	chr20:1781757:CTCTT:C	9.92999e-16	-3.40973e-10	1.1982
1781787	chr20:1781787:C:T	1.45925e-17	-1.8182	-1.20382
1781978	chr20:1781978:C:A	1.60122e-17	-1.62853	-1.30065
1782179	chr20:1782179:G:A	1.08885e-16	-3.40973e-10	-1.01223
1782865	chr20:1782865:T:C	9.37459e-17	-3.40973e-10	-1.16194
1782877	chr20:1782877:C:T	7.52285e-17	-3.40973e-10	-1.382
1782890	chr20:1782890:A:C	7.17553e-17	-2.02845	0.599182
1783084	chr20:1783084:A:G	1.18036e-16	-3.40973e-10	-0.931543
1783348	chr20:1783348:G:T	8.95525e-17	-1.20771	-3.79894e-10
1783974	chr20:1783974:A:G	1.11686e-16	-0.32296	-0.663878
1784241	chr20:1784241:C:T	7.59565e-17	-3.40973e-10	-1.37237
1784452	chr20:1784452:T:G	2.83557e-17	-2.09508	-0.262627
1784643	chr20:1784643:C:T	1.15347e-16	-3.40973e-10	-0.954585
1784840	chr20:1784840:C:T	7.81656e-17	-3.40973e-10	-1.3437
1785079	chr20:1785079:G:A	8.82248e-17	-1.22264	-3.79894e-10
1785415	chr20:1785415:C:T	4.83754e-16	-3.40973e-10	0.479047
1786361	chr20:1786361:G:A	7.59778e-17	-3.40973e-10	-1.37209
1786383	chr20:1786383:C:A	2.28334e-17	-2.0221	-0.552212
1786651	chr20:1786651:G:A	1.90829e-17	-2.11157	-0.642167
1787443	chr20:1787443:G:A	9.14273e-17	-0.694703	-0.492284
1787450	chr20:1787450:G:A	9.9731e-17	-3.40973e-10	-1.10005
1787547	chr20:1787547:G:A	8.55444e-17	-3.40973e-10	-1.2535
1788502	chr20:1788502:A:C	2.93909e-17	-0.965397	-1.35645
1789393	chr20:1789393:A:C	5.1944e-16	-3.40973e-10	0.550221
1789961	chr20:1789961:G:A	5.06553e-17	-2.1084	0.330916
1790361	chr20:1790361:G:A	2.15649e-16	-3.40973e-10	-0.328881
1790587	chr20:1790587:G:A	2.13004e-17	-1.27228	-1.37152
1790638	chr20:1790638:T:C	1.50057e-17	-1.95474	-1.03936
1790994	chr20:1790994:G:A	2.00752e-17	-1.59864	-1.10441
1791072	chr20:1791072:A:C	2.44296e-16	-0.204152	-3.79894e-10
1791109	chr20:1791109:G:A	7.79268e-17	-1.34676	-3.79894e-10
1791508	chr20:1791508:C:A	7.45673e-17	-3.40973e-10	-1.39083
1791750	chr20:1791750:G:A	2.34863e-17	-2.04764	-0.498472
1791903	chr20:1791903:A:G	8.0977e-17	-3.40973e-10	-1.30837
1792379	chr20:1792379:T:C	1.33935e-17	-2.10196	-1.0058
1793583	chr20:1793583:G:A	9.02968e-17	-3.40973e-10	-1.19943
1793837	chr20:1793837:A:T	6.60201e-16	-3.40973e-10	0.790014
1794216	chr20:1794216:T:C	8.13905e-17	-3.40973e-10	-1.30327
1794316	chr20:1794316:T:C	1.61296e-16	-3.40973e-10	-0.619289
1794412	chr20:1794412:G:A	2.23326e-17	-2.00105	-0.595433
1795153	chr20:1795153:C:T	4.1409e-16	-3.40973e-10	0.323553
1795547	chr20:1795547:T:C	7.60448e-17	0.0192549	-1.39046
1795991	chr20:1795991:C:T	7.45044e-17	-3.40973e-10	-1.39167
1796079	chr20:1796079:A:T	7.45043e-17	-3.40973e-10	-1.39167
1796491	chr20:1796491:T:C	7.45508e-17	-3.40973e-10	-1.39105
1796575	chr20:1796575:C:A	7.46113e-17	-3.40973e-10	-1.39024
1796811	chr20:1796811:C:T	8.43375e-17	-3.40973e-10	-1.2677
1796960	chr20:1796960:C:G	9.01177e-17	-3.40973e-10	-1.20141
1797208	chr20:1797208:T:C	4.15774e-17	-0.607678	-1.3673
1797526	chr20:1797526:C:T	8.0996e-17	-3.40973e-10	-1.30813
1797694	chr20:1797694:T:A	4.0983e-17	-0.645798	-1.34357
1797928	chr20:1797928:C:T	7.50397e-17	-3.40973e-10	-1.38451
1798191	chr20:1798191:G:T	3.87431e-17	-0.673626	-1.37195
1798870	chr20:1798870:T:G	7.46848e-17	-3.40973e-10	-1.38925
1799939	chr20:1799939:G:A	6.16948e-16	-1.97069	2.69295
1801108	chr20:1801108:G:A	3.05218e-17	-0.943151	-1.34094
1801209	chr20:1801209:T:C	1.11443e-17	-2.06947	-1.22212
1802021	chr20:1802021:C:T	1.79491e-17	-1.77562	-1.03938
1802412	chr20:1802412:C:T	7.57031e-17	-3.40973e-10	-1.37571
1803342	chr20:1803342:C:G	8.33343e-17	-1.27967	-3.79894e-10
1803349	chr20:1803349:A:G	8.28657e-17	-1.28531	-3.79894e-10
1803401	chr20:1803401:T:C	9.8247e-18	-2.10497	-1.31267
1803553	chr20:1803553:C:G	4.34356e-17	-0.957654	-0.973598
1803759	chr20:1803759:G:A	2.04546e-17	-1.37107	-1.31325
1803944	chr20:1803944:G:A	8.2051e-17	-3.40973e-10	-1.29519
1804395	chr20:1804395:C:T	8.7604e-17	-3.40973e-10	-1.2297
1804946	chr20:1804946:T:C	3.84523e-17	-1.03196	-1.02115
1805255	chr20:1805255:G:A	3.64283e-16	-3.40973e-10	0.195401
1805304	chr20:1805304:C:T	1.09027e-16	-3.40973e-10	-1.01093
1805386	chr20:1805386:G:A	5.11871e-17	-1.76704	-3.79894e-10
1806078	chr20:1806078:T:C	1.66187e-15	-3.40973e-10	1.71317
1806080	chr20:1806080:T:G	3.35281e-17	-0.853507	-1.33664
1806313	chr20:1806313:C:T	4.60277e-16	0.429298	-3.79894e-10
1806781	chr20:1806781:A:G	8.70601e-17	-3.40973e-10	-1.23593
1806806	chr20:1806806:G:A	3.5045e-17	-0.976278	-1.16962
1806939	chr20:1806939:T:C	7.96637e-17	-3.40973e-10	-1.32472
1807287	chr20:1807287:C:T	8.33648e-17	-3.40973e-10	-1.2793
1807502	chr20:1807502:C:G	1.35624e-16	-3.40973e-10	-0.792646
1808231	chr20:1808231:G:A	7.6969e-17	-3.40973e-10	-1.35913
1808259	chr20:1808259:C:T	8.47393e-17	-1.26295	-3.79894e-10
1809152	chr20:1809152:G:C	4.13667e-17	-0.929603	-1.05045
1809181	chr20:1809181:G:A	2.08281e-17	-1.74798	-0.91825
1809650	chr20:1809650:A:G	8.68425e-17	-3.40973e-10	-1.23843
1809769	chr20:1809769:C:T	3.84612e-17	-0.90363	-1.14925
1809788	chr20:1809788:C:G	1.51862e-17	-1.77099	-1.21116
1810342	chr20:1810342:A:G	9.33069e-17	-3.40973e-10	-1.16664
1810596	chr20:1810596:G:C	7.54094e-17	-3.40973e-10	-1.3796
1810819	chr20:1810819:G:A	1.02874e-16	0.221304	-1.29033
1810925	chr20:1810925:T:C	7.51672e-17	-1.38282	-3.79894e-10
1810966	chr20:1810966:C:T	3.89952e-17	-2.03909	-3.79894e-10
1811114	chr20:1811114:C:G	9.29619e-18	-2.10344	-1.36948
1811274	chr20:1811274:T:G	2.23253e-17	-1.23056	-1.36625
1811325	chr20:1811325:C:A	8.18457e-17	-3.40973e-10	-1.29769
1811443	chr20:1811443:C:T	1.25774e-17	-2.01417	-1.15646
1811770	chr20:1811770:C:G	9.34069e-17	-1.27474	0.109174
1811788	chr20:1811788:G:A	1.02328e-17	-1.99891	-1.37803
1812690	chr20:1812690:A:G	1.03778e-17	-2.10014	-1.26272
1812723	chr20:1812723:C:T	6.35362e-17	-1.55092	-3.79894e-10
1813305	chr20:1813305:A:G	7.28296e-16	2.14611	-1.25794
1813482	chr20:1813482:C:T	4.5401e-17	-1.887	-3.79894e-10
1813524	chr20:1813524:T:A	1.26206e-16	-3.40973e-10	-0.864612
1813696	chr20:1813696:G:A	5.05915e-14	5.89049	-0.761484
1813837	chr20:1813837:G:A	7.62644e-17	-3.40973e-10	-1.36832
1813907	chr20:1813907:A:G	1.16801e-16	-3.40973e-10	-0.942063
1814268	chr20:1814268:C:T	1.04984e-16	-3.40973e-10	-1.04873
1814444	chr20:1814444:A:G	1.85285e-17	-1.98244	-0.800784
1814548	chr20:1814548:C:T	9.03067e-17	-1.19932	-3.79894e-10
1815196	chr20:1815196:A:G	7.62123e-17	-3.40973e-10	-1.36901
1815288	chr20:1815288:A:C	7.70159e-17	-3.40973e-10	-1.35852
1815534	chr20:1815534:C:T	9.63572e-17	-3.40973e-10	-1.13447
1815600	chr20:1815600:G:C	9.47491e-17	-3.40973e-10	-1.1513
1815646	chr20:1815646:C:T	8.71694e-17	-3.40973e-10	-1.23468
1815667	chr20:1815667:T:C	7.62965e-17	-3.40973e-10	-1.3679
1815774	chr20:1815774:T:A	9.53853e-17	-1.14461	-3.79894e-10
1815815	chr20:1815815:G:T	1.33959e-14	5.16924	-1.36907
1816112	chr20:1816112:C:T	2.30319e-16	-3.40973e-10	-0.263066
1817243	chr20:1817243:C:T	7.58133e-17	-3.40973e-10	-1.37426
1817738	chr20:1817738:C:T	7.46451e-17	-3.40973e-10	-1.38979
1817796	chr20:1817796:C:T	1.12383e-16	-3.40973e-10	-0.980618
1817803	chr20:1817803:T:A	4.09998e-17	-1.98896	-3.79894e-10
1817867	chr20:1817867:C:G	1.39839e-17	-1.97449	-1.09013
1819819	chr20:1819819:G:C	9.36643e-17	-3.40973e-10	-1.16281
1819941	chr20:1819941:C:A	7.96419e-17	-1.32499	-3.79894e-10
1820650	chr20:1820650:T:C	1.13864e-16	-3.40973e-10	-0.967523
1821436	chr20:1821436:G:A	1.4319e-17	-2.02649	-1.01445
1821469	chr20:1821469:A:G	2.80308e-16	-0.0666413	-3.79894e-10
1821906	chr20:1821906:A:G	1.61455e-17	-1.76638	-1.1545
1822521	chr20:1822521:A:G	1.41023e-17	-1.83961	-1.21659
1822528	chr20:1822528:CT:C	7.6789e-17	-3.40973e-10	-1.36147
1823338	chr20:1823338:C:T	1.18917e-16	-0.924102	-3.79894e-10
1823512	chr20:1823512:G:A	9.11077e-17	-3.40973e-10	-1.19049
1823601	chr20:1823601:G:A	2.67738e-16	-0.112523	-3.79894e-10
1823673	chr20:1823673:G:A	3.00524e-16	0.00299557	-3.79894e-10
1823797	chr20:1823797:C:G	2.70877e-16	-0.100864	-3.79894e-10
1823904	chr20:1823904:G:A	2.1937e-16	-3.40973e-10	-0.31177
1823937	chr20:1823937:C:T	2.80235e-16	-0.0669006	-3.79894e-10
1823960	chr20:1823960:C:T	6.38852e-17	-0.277295	-1.26815
1823997	chr20:1823997:C:T	7.61358e-17	-3.40973e-10	-1.37001
1824251	chr20:1824251:T:C	3.42852e-17	-0.777213	-1.3906
1824739	chr20:1824739:G:A	3.53518e-17	-0.746458	-1.39072
1825114	chr20:1825114:G:A	1.8399e-15	3.15211	-1.33717
1825209	chr20:1825209:G:A	1.77593e-16	-3.40973e-10	-0.523035
1825588	chr20:1825588:C:A	1.39295e-17	-1.71936	-1.34916
1826112	chr20:1826112:G:A	2.8788e-16	-0.039986	-3.79894e-10
1826169	chr20:1826169:A:G	1.26398e-17	-2.00716	-1.15852
1826371	chr20:1826371:G:A	2.77847e-16	-0.0754612	-3.79894e-10
1826415	chr20:1826415:C:A	1.06693e-17	-2.09435	-1.2408
1826573	chr20:1826573:C:T	2.57779e-16	-0.150429	-3.79894e-10
1826775	chr20:1826775:C:A	2.33339e-15	3.44418	-1.39164
1827040	chr20:1827040:C:T	7.47949e-17	-3.40973e-10	-1.38778
1827097	chr20:1827097:C:T	1.06366e-16	-3.40973e-10	-1.03564
1827229	chr20:1827229:C:T	7.90185e-17	-3.40973e-10	-1.33285
1827582	chr20:1827582:TG:T	2.72006e-16	-0.0967061	-3.79894e-10
1827620	chr20:1827620:G:T	9.81415e-18	-2.03987	-1.37884
1827631	chr20:1827631:C:G	1.02356e-17	-2.10774	-1.26892
1827646	chr20:1827646:C:A	2.63845e-16	-0.127168	-3.79894e-10
1827953	chr20:1827953:G:A	2.84144e-16	-0.0530493	-3.79894e-10
1828532	chr20:1828532:A:G	7.50581e-17	-3.40973e-10	-1.38427
1828677	chr20:1828677:A:G	4.68503e-17	-0.487039	-1.36853
1828706	chr20:1828706:G:A	8.13651e-17	-3.40973e-10	-1.30358
1828866	chr20:1828866:TCTTCCTTCC:T	1.61357e-17	-1.68868	-1.23281
1829623	chr20:1829623:A:G	2.67417e-16	-0.113721	-3.79894e-10
1829683	chr20:1829683:C:T	8.1898e-17	-3.40973e-10	-1.29706
1829866	chr20:1829866:A:AG	9.94845e-17	-3.40973e-10	-1.10253
1830104	chr20:1830104:C:T	7.85786e-17	-3.40973e-10	-1.33843
1830226	chr20:1830226:T:C	1.04211e-16	-3.40973e-10	-1.05612
1830281	chr20:1830281:G:A	8.99015e-17	-3.40973e-10	-1.20382
1830594	chr20:1830594:C:T	7.79518e-17	-3.40973e-10	-1.34644
1830840	chr20:1830840:G:A	1.0634e-16	-3.40973e-10	-1.03589
1831190	chr20:1831190:C:T	4.09139e-16	-3.40973e-10	0.311523
1831210	chr20:1831210:C:T	8.36123e-17	-3.40973e-10	-1.27634
1831513	chr20:1831513:A:T	4.19088e-16	-3.40973e-10	0.335549
1831932	chr20:1831932:C:T	4.80047e-16	-3.40973e-10	0.471353
1831975	chr20:1831975:C:T	1.46853e-16	0.672417	-1.38552
1832314	chr20:1832314:T:C	1.08037e-17	-2.10441	-1.21823
1832380	chr20:1832380:C:T	1.15176e-16	-3.40973e-10	-0.95607
1832511	chr20:1832511:C:T	1.03056e-16	-3.40973e-10	-1.06726
1832727	chr20:1832727:T:C	1.06147e-14	4.9207	-1.35324
1833184	chr20:1833184:G:T	9.98561e-17	-3.40973e-10	-1.0988
1833259	chr20:1833259:G:A	1.15993e-16	-3.40973e-10	-0.949003
1833620	chr20:1833620:A:G	5.16348e-15	2.84684	-3.79894e-10
1833995	chr20:1833995:TTC:T	1.39314e-16	-3.40973e-10	-0.7658
1834011	chr20:1834011:T:C	7.47292e-17	-3.40973e-10	-1.38866
1834382	chr20:1834382:T:A	2.22631e-16	-3.40973e-10	-0.297014
1834529	chr20:1834529:G:A	1.91983e-16	-3.40973e-10	-0.445122
1834737	chr20:1834737:T:C	3.07561e-17	-1.56526	-0.711183
1834750	chr20:1834750:C:T	7.48834e-17	-3.40973e-10	-1.3866
1834974	chr20:1834974:A:G	3.07812e-17	-1.53745	-0.738175
1835099	chr20:1835099:A:G	7.74007e-17	-3.40973e-10	-1.35353
1835105	chr20:1835105:G:A	7.48852e-17	-3.40973e-10	-1.38657
1835668	chr20:1835668:A:G	7.6833e-17	-3.40973e-10	-1.3609
1835705	chr20:1835705:G:A	7.67538e-17	-3.40973e-10	-1.36193
1835843	chr20:1835843:G:A	1.64535e-16	-3.40973e-10	-0.59941
1835950	chr20:1835950:T:C	7.5016e-17	-3.40973e-10	-1.38483
1836157	chr20:1836157:A:G	8.30473e-17	-3.40973e-10	-1.28312
1836323	chr20:1836323:G:A	1.33263e-16	-0.677723	-0.132482
1836650	chr20:1836650:T:C	9.13281e-18	-2.10071	-1.38995
1836743	chr20:1836743:G:A	9.00914e-17	-3.40973e-10	-1.20171
1836869	chr20:1836869:C:T	1.76078e-16	-3.40973e-10	-0.531604
1837024	chr20:1837024:C:A	4.27213e-16	0.957813	-0.60306
1837179	chr20:1837179:T:C	8.3526e-17	-3.40973e-10	-1.27737
1837261	chr20:1837261:C:T	8.41093e-17	-3.40973e-10	-1.27041
1837343	chr20:1837343:A:G	8.74664e-17	-3.40973e-10	-1.23128
1837378	chr20:1837378:C:T	1.53082e-16	-3.40973e-10	-0.671557
1837699	chr20:1837699:T:C	2.7529e-16	-3.40973e-10	-0.0847069
1837910	chr20:1837910:T:C	8.24889e-17	-1.57987	0.290005
1837967	chr20:1837967:T:C	1.36865e-15	2.90972	-1.39067
1838337	chr20:1838337:A:T	2.08897e-17	-1.39984	-1.26344
1838498	chr20:1838498:G:A	2.86234e-16	-3.40973e-10	-0.0457227
1838634	chr20:1838634:T:C	3.87806e-15	3.93736	-1.3768
1838657	chr20:1838657:A:T	1.37294e-16	-3.40973e-10	-0.780406
1838781	chr20:1838781:A:G	9.16981e-17	-3.40973e-10	-1.18403
1838895	chr20:1838895:C:T	1.78224e-16	-0.519489	-3.79894e-10
1838939	chr20:1838939:C:G	2.22261e-16	-3.40973e-10	-0.298678
1839551	chr20:1839551:C:A	1.42567e-17	-1.80127	-1.24403
1839680	chr20:1839680:AGT:A	3.41231e-16	-3.40973e-10	0.130028
1840825	chr20:1840825:A:G	1.90395e-16	-3.40973e-10	-0.45343
1840850	chr20:1840850:G:A	9.73058e-17	-3.40973e-10	-1.12467
1841037	chr20:1841037:G:A	1.851e-16	-3.40973e-10	-0.481634
1841062	chr20:1841062:G:A	8.20557e-17	-3.40973e-10	-1.29513
1841271	chr20:1841271:C:A	3.98765e-16	1.09463	-0.80879
1841321	chr20:1841321:G:T	1.58143e-16	-3.40973e-10	-0.639032
1841691	chr20:1841691:C:G	8.2259e-17	-3.40973e-10	-1.29266
1841696	chr20:1841696:G:T	8.26193e-17	-3.40973e-10	-1.28829
1842200	chr20:1842200:C:T	7.46393e-17	-3.40973e-10	-1.38986
1842680	chr20:1842680:C:G	5.1179e-16	1.43459	-0.899202
1842721	chr20:1842721:G:T	1.06393e-15	0.808011	0.459186
1843195	chr20:1843195:T:C	2.64315e-17	-1.528	-0.899972
1843212	chr20:1843212:G:C	7.57193e-17	-3.40973e-10	-1.3755
1843336	chr20:1843336:G:A	7.60331e-17	-3.40973e-10	-1.37136
1843535	chr20:1843535:G:T	1.11773e-17	-1.8975	-1.39114
1843588	chr20:1843588:C:T	1.62621e-16	0.584826	-1.19594
1843948	chr20:1843948:C:T	3.18837e-16	1.05602	-0.993868
1844087	chr20:1844087:G:A	7.63166e-17	-3.40973e-10	-1.36764
1844199	chr20:1844199:C:T	1.45423e-16	-3.40973e-10	-0.722884
1844445	chr20:1844445:A:G	7.4923e-17	-3.40973e-10	-1.38607
1844458	chr20:1844458:G:A	3.66999e-16	-3.40973e-10	0.202829
1844575	chr20:1844575:C:T	7.54617e-17	-3.40973e-10	-1.37891
1844782	chr20:1844782:GC:G	9.50786e-17	-3.40973e-10	-1.14783
1844784	chr20:1844784:T:A	9.50786e-17	-3.40973e-10	-1.14783
1845122	chr20:1845122:CCCACAAGT:C	1.10131e-16	-3.40973e-10	-1.00086
1845192	chr20:1845192:A:G	1.2456e-17	-1.79003	-1.3903
1845267	chr20:1845267:T:C	7.45577e-17	-3.40973e-10	-1.39096
1845449	chr20:1845449:G:T	1.10498e-16	0.0417198	-1.03925
1846218	chr20:1846218:A:G	7.60217e-17	-3.40973e-10	-1.37151
1846258	chr20:1846258:T:C	2.16978e-16	-3.40973e-10	-0.322736
1846289	chr20:1846289:C:T	7.70967e-17	-3.40973e-10	-1.35747
1846342	chr20:1846342:C:A	1.44179e-17	-2.10167	-0.932392
1846369	chr20:1846369:G:A	8.44359e-17	-0.106133	-1.1604
1846854	chr20:1846854:T:C	7.80299e-17	-3.40973e-10	-1.34544
1847009	chr20:1847009:G:A	1.64814e-16	0.170376	-0.768089
1847135	chr20:1847135:G:A	9.50481e-17	-3.40973e-10	-1.14815
1848113	chr20:1848113:C:A	1.34503e-16	-0.0570722	-0.743868
1848506	chr20:1848506:C:G	9.7354e-17	-3.40973e-10	-1.12418
1848660	chr20:1848660:C:G	1.0865e-16	-3.40973e-10	-1.01439
1848853	chr20:1848853:C:G	1.45822e-16	-3.40973e-10	-0.720147
1849336	chr20:1849336:G:T	1.58814e-16	-3.40973e-10	-0.634796
1849403	chr20:1849403:G:C	1.36684e-16	-3.40973e-10	-0.784861
1849565	chr20:1849565:C:T	4.8103e-16	1.73058	-1.25718
1849642	chr20:1849642:A:T	7.46066e-17	-3.40973e-10	-1.3903
1849721	chr20:1849721:G:A	1.26163e-16	-3.40973e-10	-0.864955
1849885	chr20:1849885:C:T	8.81578e-16	1.70547	-0.626283
1849943	chr20:1849943:C:T	9.34779e-16	1.65979	-0.522014
1850054	chr20:1850054:G:A	4.75166e-16	0.960839	-0.499706
1850060	chr20:1850060:G:A	7.45115e-17	-3.40973e-10	-1.39158
1850092	chr20:1850092:G:T	1.74196e-16	-3.40973e-10	-0.542348
1850289	chr20:1850289:C:T	1.88331e-16	-3.40973e-10	-0.464329
1850469	chr20:1850469:G:A	7.45063e-17	-3.40973e-10	-1.39165
1851765	chr20:1851765:G:C	1.42425e-16	0.638895	-1.38261
1852009	chr20:1852009:A:G	1.31181e-17	-1.9988	-1.12974
1852139	chr20:1852139:C:T	5.13428e-17	-1.76401	-3.79894e-10
1852343	chr20:1852343:C:T	1.18043e-16	0.193153	-1.12463
1852635	chr20:1852635:T:C	1.13e-15	2.24472	-0.917282
1852652	chr20:1852652:C:A	7.66524e-17	-3.40973e-10	-1.36325
1852852	chr20:1852852:C:G	6.37425e-16	1.98791	-1.23301
1853005	chr20:1853005:T:C	7.46865e-17	-3.40973e-10	-1.38923
1853076	chr20:1853076:T:C	4.54102e-17	-1.88679	-3.79894e-10
1853413	chr20:1853413:A:G	2.97712e-15	3.68579	-1.38961
1853507	chr20:1853507:T:C	6.257e-17	-1.56625	-3.79894e-10
1853548	chr20:1853548:C:T	2.28174e-15	3.42183	-1.39167
1853677	chr20:1853677:C:T	1.06805e-16	-1.03153	-3.79894e-10
1853871	chr20:1853871:A:G	7.91896e-17	-3.40973e-10	-1.33069
1853899	chr20:1853899:A:G	1.28605e-16	0.227902	-1.07369
1854139	chr20:1854139:G:A	9.52695e-18	-2.09217	-1.35624
1854261	chr20:1854261:G:A	2.26396e-15	3.41339	-1.39105
1854355	chr20:1854355:A:G	2.30503e-15	3.43161	-1.39129
1854807	chr20:1854807:G:T	7.496e-17	-3.40973e-10	-1.38558
1854885	chr20:1854885:G:A	1.76648e-16	-3.40973e-10	-0.528371
1854973	chr20:1854973:G:A	7.48496e-17	-3.40973e-10	-1.38705
1855064	chr20:1855064:C:T	8.82808e-17	-3.40973e-10	-1.22201
1855072	chr20:1855072:T:C	7.79944e-17	-3.40973e-10	-1.34589
1855111	chr20:1855111:G:A	2.69147e-15	3.56351	-1.3682
1855201	chr20:1855201:G:A	7.50245e-17	-3.40973e-10	-1.38472
1855480	chr20:1855480:G:T	6.83015e-17	-0.154093	-1.32451
1855715	chr20:1855715:T:C	2.62145e-15	3.53847	-1.36952
1855886	chr20:1855886:A:G	2.80742e-15	3.61205	-1.37455
1856289	chr20:1856289:A:G	1.40862e-17	-2.09288	-0.96445
1856426	chr20:1856426:A:G	5.11576e-17	-1.76762	-3.79894e-10
1856863	chr20:1856863:A:G	3.04967e-15	3.71158	-1.39132
1857250	chr20:1857250:A:T	8.97641e-16	2.26001	-1.16277
1857311	chr20:1857311:G:A	9.09468e-17	-3.40973e-10	-1.19226
1857401	chr20:1857401:G:A	7.46498e-17	-3.40973e-10	-1.38972
1857576	chr20:1857576:C:A	3.79328e-15	3.87156	-1.3331
1858365	chr20:1858365:C:T	1.90737e-16	-3.40973e-10	-0.451634
1858383	chr20:1858383:A:G	1.18338e-17	-1.94634	-1.28523
1858762	chr20:1858762:T:C	1.67695e-16	0.791338	-1.37172
1858796	chr20:1858796:A:G	1.48343e-16	0.517467	-1.22047
1859162	chr20:1859162:C:A	2.10558e-16	-3.40973e-10	-0.352771
1859268	chr20:1859268:A:G	7.45692e-17	-3.40973e-10	-1.3908
1859422	chr20:1859422:C:T	8.71371e-17	-3.40973e-10	-1.23505
1859697	chr20:1859697:T:C	1.19197e-16	0.312272	-1.23403
1859716	chr20:1859716:A:G	4.01893e-17	-0.62106	-1.38787
1859887	chr20:1859887:A:C	1.92484e-16	-3.40973e-10	-0.442519
1859888	chr20:1859888:C:T	1.42366e-15	2.75755	-1.19909
1859941	chr20:1859941:A:G	2.07331e-16	-3.40973e-10	-0.368215
1860117	chr20:1860117:G:T	6.43662e-17	-1.53794	-3.79894e-10
1860208	chr20:1860208:C:T	1.97895e-16	-3.40973e-10	-0.414795
1860267	chr20:1860267:G:A	2.04521e-16	-3.40973e-10	-0.381858
1860318	chr20:1860318:G:T	2.09583e-16	-0.357412	-3.79894e-10
1860580	chr20:1860580:T:C	7.45688e-17	-3.40973e-10	-1.39081
1860599	chr20:1860599:G:A	3.90632e-17	-1.32553	-0.711818
1860644	chr20:1860644:T:C	3.60033e-16	-3.40973e-10	0.183663
1860939	chr20:1860939:C:T	9.37204e-17	-3.40973e-10	-1.16221
1861007	chr20:1861007:ACTTTCCAGCTGTGTGTC:A	5.91656e-17	-0.266161	-1.35603
1861059	chr20:1861059:C:T	3.92293e-17	-2.03311	-3.79894e-10
1861447	chr20:1861447:G:A	2.27919e-16	-3.40973e-10	-0.273542
1861493	chr20:1861493:A:G	6.52856e-16	-3.40973e-10	0.778826
1861687	chr20:1861687:T:A	1.58237e-15	2.85357	-1.18942
1861809	chr20:1861809:T:C	2.16438e-16	-3.40973e-10	-0.325226
1861980	chr20:1861980:T:C	1.06068e-16	-3.40973e-10	-1.03845
1862039	chr20:1862039:G:A	7.60164e-17	-3.40973e-10	-1.37158
1862338	chr20:1862338:G:C	2.13376e-16	-3.40973e-10	-0.339474
1862369	chr20:1862369:T:C	1.00891e-16	-3.40973e-10	-1.08849
1862546	chr20:1862546:G:A	3.68872e-15	2.5105	-3.79894e-10
1863038	chr20:1863038:A:C	3.91561e-17	-0.644705	-1.39027
1863050	chr20:1863050:C:T	7.86323e-17	-3.40973e-10	-1.33775
1863053	chr20:1863053:G:A	1.06845e-16	-3.40973e-10	-1.03115
1863077	chr20:1863077:A:C	8.06905e-17	-3.40973e-10	-1.31191
1863083	chr20:1863083:G:A	9.72643e-18	-2.0789	-1.34879
1863127	chr20:1863127:C:T	8.07521e-17	-3.40973e-10	-1.31115
1863155	chr20:1863155:T:C	8.08699e-17	-3.40973e-10	-1.30969
1863248	chr20:1863248:T:C	7.46238e-17	-3.40973e-10	-1.39007
1863483	chr20:1863483:A:C	1.6273e-16	-3.40973e-10	-0.610439
1864212	chr20:1864212:G:A	5.72823e-17	-0.482897	-1.17164
1864538	chr20:1864538:T:A	5.49171e-16	1.63476	-1.02888
1865340	chr20:1865340:ATC:A	8.52488e-17	-3.40973e-10	-1.25696
1865423	chr20:1865423:G:T	8.68466e-17	-3.40973e-10	-1.23839
1865490	chr20:1865490:C:T	7.59695e-17	-3.40973e-10	-1.3722
1865605	chr20:1865605:G:T	7.45169e-17	-3.40973e-10	-1.3915
1865759	chr20:1865759:T:C	1.1355e-17	-2.07165	-1.20122
1866157	chr20:1866157:G:A	1.56064e-16	-3.40973e-10	-0.652263
1866408	chr20:1866408:C:T	7.46245e-17	-3.40973e-10	-1.39006
1866894	chr20:1866894:T:C	3.82828e-16	1.35806	-1.113
1867160	chr20:1867160:A:G	1.03763e-16	-3.40973e-10	-1.06042
1867223	chr20:1867223:A:G	1.14325e-16	-0.963483	-3.79894e-10
1867557	chr20:1867557:T:C	3.19759e-15	3.64328	-1.27566
1867972	chr20:1867972:G:A	3.62572e-17	-2.11189	-3.79894e-10
1868045	chr20:1868045:G:A	1.10939e-16	-3.40973e-10	-0.993553
1868150	chr20:1868150:G:A	9.0234e-17	-3.40973e-10	-1.20012
1868418	chr20:1868418:C:A	1.12381e-16	-3.40973e-10	-0.980639
1868855	chr20:1868855:G:T	1.9071e-16	-3.40973e-10	-0.451776
1868960	chr20:1868960:C:T	3.65985e-17	-2.10252	-3.79894e-10
1868996	chr20:1868996:G:T	1.90847e-16	-3.40973e-10	-0.451057
1869315	chr20:1869315:C:T	7.71805e-17	-3.40973e-10	-1.35638
1869323	chr20:1869323:T:C	7.45792e-17	-3.40973e-10	-1.39067
1869336	chr20:1869336:C:T	8.02921e-17	-3.40973e-10	-1.31686
1869918	chr20:1869918:A:G	2.02029e-16	-3.40973e-10	-0.394119
1869986	chr20:1869986:T:C	2.4947e-16	1.17459	-1.35778
1870230	chr20:1870230:T:C	9.81151e-18	-2.06067	-1.3583
1870344	chr20:1870344:T:C	2.29641e-15	3.30526	-1.26868
1870935	chr20:1870935:C:T	2.91353e-16	-3.40973e-10	-0.0279955
1871092	chr20:1871092:AG:A	1.08613e-16	-1.01474	-3.79894e-10
1871304	chr20:1871304:G:T	1.64029e-16	-3.40973e-10	-0.60249
1871471	chr20:1871471:T:C	5.54471e-16	1.59987	-0.984391
1871538	chr20:1871538:C:T	7.62855e-17	-3.40973e-10	-1.36805
1871739	chr20:1871739:GATA:G	7.47189e-17	-3.40973e-10	-1.3888
1871747	chr20:1871747:T:C	3.76483e-17	-0.768298	-1.30594
1871980	chr20:1871980:A:G	3.47321e-16	1.34304	-1.19532
1872136	chr20:1872136:C:T	7.45279e-17	-1.39136	-3.79894e-10
1872312	chr20:1872312:T:C	1.09466e-17	-2.08603	-1.22347
1872449	chr20:1872449:C:T	3.68481e-16	1.29039	-1.08354
1872685	chr20:1872685:T:C	1.1637e-16	-3.40973e-10	-0.945755
1874032	chr20:1874032:C:T	1.86177e-16	0.892698	-1.36853
1874391	chr20:1874391:T:C	1.38955e-17	-2.11023	-0.960739
1874486	chr20:1874486:T:A	9.27123e-17	-3.40973e-10	-1.17303
1875209	chr20:1875209:T:A	1.82248e-15	3.19701	-1.39159
1875290	chr20:1875290:C:T	7.51133e-17	-3.40973e-10	-1.38353
1875495	chr20:1875495:C:T	7.5414e-17	-3.40973e-10	-1.37954
1875499	chr20:1875499:CACAT:C	8.57392e-17	-3.40973e-10	-1.25122
1875546	chr20:1875546:A:G	9.40374e-18	-2.07085	-1.39058
1875584	chr20:1875584:T:C	8.05776e-17	-3.40973e-10	-1.31331
1875813	chr20:1875813:G:A	5.58424e-15	4.04935	-1.12417
1875887	chr20:1875887:A:G	4.46191e-17	-1.01131	-0.893063
1876003	chr20:1876003:C:A	1.04699e-17	-2.11201	-1.24201
1876083	chr20:1876083:A:G	1.68239e-15	3.06102	-1.33558
1876085	chr20:1876085:A:G	1.64006e-15	3.0333	-1.33334
1876320	chr20:1876320:C:T	3.0806e-15	3.69479	-1.36444
1876326	chr20:1876326:A:G	1.85973e-15	3.12567	-1.30001
1876717	chr20:1876717:C:G	8.66394e-17	-3.40973e-10	-1.24078
1877373	chr20:1877373:G:C	9.9407e-18	-2.10647	-1.29943
1877495	chr20:1877495:C:T	2.02016e-15	3.11624	-1.20784
1877578	chr20:1877578:G:A	1.42304e-17	-1.87863	-1.16852
1877603	chr20:1877603:G:A	1.2535e-16	-3.40973e-10	-0.871424
1877921	chr20:1877921:C:T	8.06284e-17	-3.40973e-10	-1.31268
1877987	chr20:1877987:C:T	8.1675e-17	-3.40973e-10	-1.29978
1878109	chr20:1878109:G:A	2.02794e-15	3.24228	-1.33004
1878176	chr20:1878176:C:T	1.02639e-17	-1.98235	-1.39156
1878380	chr20:1878380:G:A	1.58546e-16	-3.40973e-10	-0.636484
1878647	chr20:1878647:G:T	3.86452e-17	-2.04811	-3.79894e-10
1879774	chr20:1879774:A:G	7.67601e-17	-3.40973e-10	-1.36185
1879993	chr20:1879993:T:C	1.08542e-16	-3.40973e-10	-1.0154
1880012	chr20:1880012:C:T	1.00479e-16	-3.40973e-10	-1.09258
1880069	chr20:1880069:C:T	8.37754e-17	-3.40973e-10	-1.27439
1880153	chr20:1880153:C:T	7.62486e-17	-3.40973e-10	-1.36853
1880217	chr20:1880217:C:T	1.754e-17	-1.83369	-1.00436
1880514	chr20:1880514:G:A	2.48552e-15	-3.40973e-10	2.11571
1880544	chr20:1880544:A:G	5.32491e-17	-0.782844	-0.944706
1880584	chr20:1880584:T:A	9.09675e-18	-2.10395	-1.39067
1880744	chr20:1880744:A:G	4.92897e-17	-1.80481	-3.79894e-10
1880760	chr20:1880760:T:C	2.21191e-16	0.0370886	-0.340591
1880886	chr20:1880886:G:A	2.2802e-16	-0.273096	-3.79894e-10
1881018	chr20:1881018:G:A	9.30531e-17	-3.40973e-10	-1.16936
1881262	chr20:1881262:C:T	2.07694e-16	-2.107	1.74053
1881576	chr20:1881576:C:T	9.85648e-17	-3.40973e-10	-1.11182
1881990	chr20:1881990:G:A	1.26658e-17	-1.77407	-1.38955
1882022	chr20:1882022:G:A	7.72171e-17	-3.40973e-10	-1.35591
1882232	chr20:1882232:G:A	1.14683e-17	-1.96186	-1.30109
1882247	chr20:1882247:C:T	1.36076e-16	-0.28862	-0.500698
1882379	chr20:1882379:C:T	1.42462e-16	-0.208253	-0.5352
1882501	chr20:1882501:ACT:A	7.57821e-17	-1.91736	0.542695
1882570	chr20:1882570:G:A	2.66571e-17	-1.93342	-0.486051
1882904	chr20:1882904:T:C	6.63272e-16	-1.88157	2.67623
1883056	chr20:1883056:T:C	9.16795e-17	-1.90371	0.719473
1883461	chr20:1883461:G:A	8.39072e-17	-3.40973e-10	-1.27282
1883639	chr20:1883639:T:C	8.70638e-17	-3.40973e-10	-1.23589
1883721	chr20:1883721:T:G	4.965e-16	-1.64929	2.15434
1883819	chr20:1883819:T:G	6.12981e-17	-1.58678	-3.79894e-10
1883950	chr20:1883950:G:A	1.39159e-17	-1.6921	-1.3774
1884118	chr20:1884118:C:T	7.75094e-17	-3.40973e-10	-1.35213
1884143	chr20:1884143:C:T	2.42725e-17	-2.10745	-0.405742
1884230	chr20:1884230:G:A	8.34771e-17	-3.40973e-10	-1.27796
1884311	chr20:1884311:G:A	8.93034e-17	-3.40973e-10	-1.21049
1884612	chr20:1884612:C:T	9.16188e-18	-2.09581	-1.39167
1884705	chr20:1884705:C:G	9.38553e-17	-3.40973e-10	-1.16078
1884965	chr20:1884965:T:C	1.6453e-16	-3.40973e-10	-0.599437
1885084	chr20:1885084:C:T	3.64114e-17	-2.10765	-3.79894e-10
1885330	chr20:1885330:C:G	8.14612e-17	-3.40973e-10	-1.3024
1885372	chr20:1885372:C:CA	1.55732e-16	-1.80183	1.14744
1885376	chr20:1885376:T:C	9.83265e-18	-2.1117	-1.30512
1885513	chr20:1885513:C:T	7.53468e-17	-3.40973e-10	-1.38043
1885818	chr20:1885818:C:T	1.28205e-15	-3.40973e-10	1.45368
1885999	chr20:1885999:G:A	1.15792e-16	0.347335	-1.29807
1886213	chr20:1886213:T:C	2.9315e-16	-3.40973e-10	-0.0218463
1886595	chr20:1886595:G:A	1.08502e-15	-3.40973e-10	1.28682
1886717	chr20:1886717:G:C	1.21189e-16	0.14773	-1.05291
1886856	chr20:1886856:G:A	1.0803e-16	-3.40973e-10	-1.02012
1887019	chr20:1887019:G:A	5.58203e-17	-1.90399	0.223602
1887225	chr20:1887225:C:T	1.88598e-16	-3.40973e-10	-0.462916
1887400	chr20:1887400:G:A	1.1795e-16	-3.40973e-10	-0.932271
1887403	chr20:1887403:T:A	1.33477e-17	-1.74531	-1.36588
1887527	chr20:1887527:G:A	3.97282e-17	-2.1121	0.0916329
1887546	chr20:1887546:C:T	1.36744e-17	-1.70313	-1.38387
1887572	chr20:1887572:T:C	9.61769e-17	-1.83885	0.702504
1887640	chr20:1887640:C:T	1.2193e-17	-1.83398	-1.36769
1887709	chr20:1887709:T:C	1.38407e-17	-2.05836	-1.01655
1887941	chr20:1887941:C:T	1.2454e-17	-2.04739	-1.1331
1888182	chr20:1888182:G:A	8.12854e-17	-1.30456	-3.79894e-10
1888489	chr20:1888489:C:T	7.71392e-17	-3.40973e-10	-1.35692
1888701	chr20:1888701:T:C	1.10704e-17	-1.94381	-1.35444
1889123	chr20:1889123:C:T	1.22839e-17	-2.10733	-1.08691
1889154	chr20:1889154:C:T	3.65439e-17	-2.10402	-3.79894e-10
1889159	chr20:1889159:A:G	7.70042e-17	-3.40973e-10	-1.35867
1889223	chr20:1889223:C:T	8.51383e-17	-3.40973e-10	-1.25825
1889975	chr20:1889975:T:C	1.75551e-17	-1.44583	-1.39136
1890109	chr20:1890109:T:C	1.62971e-17	-1.52377	-1.38777
1890136	chr20:1890136:A:G	1.14842e-17	-2.08304	-1.17852
1890146	chr20:1890146:G:A	4.66221e-16	-3.40973e-10	0.442129
1890163	chr20:1890163:G:A	4.45061e-17	-1.9069	-3.79894e-10
1890251	chr20:1890251:T:C	9.01496e-18	-2.11197	-1.39167
1890483	chr20:1890483:A:G	3.1616e-16	-3.40973e-10	0.0537166
1891326	chr20:1891326:T:A	1.82326e-17	-1.46166	-1.33765
1891442	chr20:1891442:T:C	6.90109e-17	-2.10926	0.64099
1891586	chr20:1891586:C:T	4.68405e-17	-1.85578	-3.79894e-10
1891791	chr20:1891791:AT:A	1.03506e-16	-0.0883318	-0.974565
1892012	chr20:1892012:G:C	9.19554e-18	-2.10522	-1.37859
1892118	chr20:1892118:C:T	4.7869e-16	-3.40973e-10	0.468522
1892202	chr20:1892202:A:AG	9.92015e-17	-1.97941	0.87403
1892514	chr20:1892514:T:C	3.7668e-17	-1.46888	-0.604837
1892598	chr20:1892598:T:C	7.22667e-17	-1.42217	-3.79894e-10
1892628	chr20:1892628:G:A	1.16762e-17	-2.10312	-1.14185
1892777	chr20:1892777:C:T	2.21243e-17	-2.04234	-0.563512
1892809	chr20:1892809:T:C	1.67363e-16	-0.582367	-3.79894e-10
1892942	chr20:1892942:C:CT	7.79532e-17	-3.40973e-10	-1.34642
1893158	chr20:1893158:C:T	7.45227e-17	-3.40973e-10	-1.39143
1893209	chr20:1893209:A:G	1.25405e-16	-3.40973e-10	-0.870978
1893413	chr20:1893413:G:C	3.55464e-16	-3.40973e-10	0.170893
1893667	chr20:1893667:A:C	3.10843e-17	-2.08835	-0.177479
1894078	chr20:1894078:T:C	4.4291e-16	-3.40973e-10	0.390835
1894139	chr20:1894139:C:T	3.64025e-17	-2.10789	-3.79894e-10
1894148	chr20:1894148:T:C	9.9159e-17	-3.40973e-10	-1.10581
1894162	chr20:1894162:GC:G	2.16081e-17	-2.10962	-0.519838
1894361	chr20:1894361:C:G	7.59923e-17	-3.40973e-10	-1.3719
1894391	chr20:1894391:G:A	1.16374e-16	-3.40973e-10	-0.945719
1894745	chr20:1894745:G:C	8.7119e-17	-3.40973e-10	-1.23526
1896187	chr20:1896187:C:T	1.31772e-16	-3.40973e-10	-0.821457
1896504	chr20:1896504:A:G	1.81914e-17	-1.57247	-1.22911
1897018	chr20:1897018:C:T	1.37593e-17	-1.6911	-1.38971
1897378	chr20:1897378:G:A	6.50818e-17	-1.52689	-3.79894e-10
1897900	chr20:1897900:C:T	9.79818e-17	-3.40973e-10	-1.11775
1898106	chr20:1898106:C:T	9.29693e-17	-3.40973e-10	-1.17026
1898372	chr20:1898372:C:T	1.9464e-16	-3.40973e-10	-0.431378
1898505	chr20:1898505:G:A	1.52158e-17	-2.10058	-0.879612
1898647	chr20:1898647:T:C	4.55699e-17	-1.00631	-0.876971
1899416	chr20:1899416:G:A	1.2799e-16	-3.40973e-10	-0.850577
1899696	chr20:1899696:C:T	1.44323e-16	-3.40973e-10	-0.73048
1899759	chr20:1899759:C:T	1.08708e-15	-3.40973e-10	1.28872
1899904	chr20:1899904:C:T	1.28649e-17	-2.1052	-1.04283
1900266	chr20:1900266:G:A	3.62036e-17	-1.87146	-0.241914
1900973	chr20:1900973:G:A	3.91542e-17	-2.03502	-3.79894e-10
1900990	chr20:1900990:A:G	7.49154e-17	-3.40973e-10	-1.38617
1901088	chr20:1901088:C:T	2.14062e-17	-2.10944	-0.529411
1902189	chr20:1902189:C:T	4.79549e-16	-3.40973e-10	0.470315
1902308	chr20:1902308:T:C	1.14631e-17	-2.10828	-1.15512
1902495	chr20:1902495:A:G	1.45145e-16	-3.40973e-10	-0.724798
1902514	chr20:1902514:T:A	4.36729e-16	-3.40973e-10	0.376783
1902805	chr20:1902805:A:G	7.46915e-17	-3.40973e-10	-1.38916
1903034	chr20:1903034:AAAAG:A	1.80891e-17	-2.06744	-0.739786
1903293	chr20:1903293:T:C	3.80446e-17	-2.05346	-0.0103122
1903440	chr20:1903440:G:A	3.73234e-17	-2.08291	-3.79894e-10
1903469	chr20:1903469:A:G	9.10467e-17	-2.03613	0.844973
1903474	chr20:1903474:T:C	1.55702e-16	-1.98959	1.335
1903480	chr20:1903480:C:A	3.73289e-17	-2.1116	0.0288332
1903894	chr20:1903894:C:T	9.70432e-17	-1.97889	0.851514
1904012	chr20:1904012:C:T	4.1647e-17	-2.10594	0.132636
1904079	chr20:1904079:G:C	1.34029e-16	-3.40973e-10	-0.804477
1904118	chr20:1904118:C:T	1.56242e-15	-3.40973e-10	1.65146
1904165	chr20:1904165:C:T	5.97333e-16	-3.40973e-10	0.689944
1904171	chr20:1904171:G:A	7.63884e-17	-3.40973e-10	-1.3667
1904385	chr20:1904385:C:G	1.13796e-16	-3.40973e-10	-0.96812
1904439	chr20:1904439:C:T	4.94645e-17	-1.80127	-3.79894e-10
1904453	chr20:1904453:C:G	9.29821e-18	-2.09847	-1.37424
1904497	chr20:1904497:A:G	1.10308e-17	-2.06856	-1.23328
1905107	chr20:1905107:A:G	1.16981e-16	-3.40973e-10	-0.940522
1905171	chr20:1905171:C:T	2.54997e-16	-3.40973e-10	-0.161279
1905483	chr20:1905483:A:G	5.11131e-16	-3.40973e-10	0.534096
1905681	chr20:1905681:A:T	3.70965e-16	-3.40973e-10	0.213577
1905847	chr20:1905847:A:G	1.28463e-16	-1.89193	1.04504
1905978	chr20:1905978:G:A	1.85913e-17	-2.10138	-0.678456
1906202	chr20:1906202:C:T	1.04285e-16	-3.40973e-10	-1.0554
1906938	chr20:1906938:C:A	1.60068e-16	-1.94553	1.3186
1907469	chr20:1907469:C:G	1.27686e-16	-3.40973e-10	-0.852953
1908093	chr20:1908093:G:A	1.21766e-17	-2.11214	-1.09087
1908555	chr20:1908555:C:T	2.79318e-17	-2.11111	-0.261659
1908831	chr20:1908831:T:A	1.4069e-17	-1.88104	-1.17752
1909212	chr20:1909212:A:G	9.26318e-18	-2.08659	-1.3899
1909441	chr20:1909441:C:G	1.19269e-16	-3.40973e-10	-0.921151
1910011	chr20:1910011:C:T	1.18936e-16	-3.40973e-10	-0.923942
1910013	chr20:1910013:G:C	9.93784e-17	-3.40973e-10	-1.1036
1910038	chr20:1910038:C:T	1.75776e-17	-2.11134	-0.724565
1910108	chr20:1910108:C:T	8.7032e-17	-3.40973e-10	-1.23626
1910144	chr20:1910144:G:A	1.18934e-16	-3.40973e-10	-0.923964
1910148	chr20:1910148:G:A	1.27563e-16	-3.40973e-10	-0.853919
1910181	chr20:1910181:T:C	7.73709e-17	-3.40973e-10	-1.35392
1910210	chr20:1910210:A:G	1.83308e-17	-1.58139	-1.21256
1910344	chr20:1910344:CTT:C	9.53627e-18	-2.07779	-1.36964
1910615	chr20:1910615:T:A	1.49767e-17	-1.87664	-1.1194
1910899	chr20:1910899:G:A	5.40826e-17	-2.0526	0.340586
1911276	chr20:1911276:AC:A	8.00722e-17	-3.40973e-10	-1.3196
1911473	chr20:1911473:A:G	9.49229e-17	-3.40973e-10	-1.14947
1911510	chr20:1911510:C:T	8.55992e-17	-3.40973e-10	-1.25285
1912371	chr20:1912371:TC:T	7.79297e-17	-3.40973e-10	-1.34672
1912543	chr20:1912543:G:A	1.69881e-17	-2.11214	-0.757874
1912752	chr20:1912752:G:A	1.75048e-17	-1.73231	-1.10775
1912924	chr20:1912924:G:A	1.18234e-17	-1.87404	-1.35841
1913023	chr20:1913023:G:A	7.48423e-17	-3.40973e-10	-1.38715
1913101	chr20:1913101:T:C	1.11456e-17	-2.10891	-1.18257
1913138	chr20:1913138:G:A	9.0267e-18	-2.11193	-1.39041
1913163	chr20:1913163:G:A	1.09524e-17	-2.11213	-1.19685
1913169	chr20:1913169:G:A	1.09261e-17	-2.11211	-1.19926
1913232	chr20:1913232:C:T	1.05204e-16	-3.40973e-10	-1.04663
1913340	chr20:1913340:C:G	9.02626e-18	-2.11172	-1.39067
1913669	chr20:1913669:C:T	1.08962e-17	-2.11083	-1.20328
1913685	chr20:1913685:G:A	1.38598e-16	-3.40973e-10	-0.770952
1913788	chr20:1913788:G:A	1.6421e-17	-1.69082	-1.21315
1914055	chr20:1914055:T:C	9.32442e-17	-3.40973e-10	-1.16731
1915598	chr20:1915598:A:G	1.64333e-17	-2.10177	-0.801454
1915642	chr20:1915642:A:G	1.30851e-17	-2.10524	-1.02582
1915755	chr20:1915755:T:A	1.16268e-17	-2.11139	-1.13783
1916243	chr20:1916243:C:G	7.9995e-17	-3.40973e-10	-1.32057
1916442	chr20:1916442:A:G	1.2695e-17	-2.1102	-1.05113
1916470	chr20:1916470:C:G	7.89837e-17	-3.40973e-10	-1.33329
1916530	chr20:1916530:CT:C	8.26675e-17	-3.40973e-10	-1.2877
1916650	chr20:1916650:A:G	7.88373e-17	-3.40973e-10	-1.33514
1916761	chr20:1916761:A:G	1.11631e-17	-2.1108	-1.17911
1916796	chr20:1916796:C:T	1.1246e-17	-2.11119	-1.17132
1917327	chr20:1917327:G:A	4.88993e-17	-1.81277	-3.79894e-10
1917416	chr20:1917416:C:G	3.64752e-17	-2.1059	-3.79894e-10
1917471	chr20:1917471:C:T	2.47077e-16	-3.40973e-10	-0.192831
1917472	chr20:1917472:G:A	8.54712e-17	-3.40973e-10	-1.25435
1917476	chr20:1917476:A:G	9.69486e-17	-3.40973e-10	-1.12835
1917806	chr20:1917806:C:T	3.80589e-17	-2.06339	-3.79894e-10
1918941	chr20:1918941:C:T	5.55576e-17	-0.624003	-1.06111
1919034	chr20:1919034:C:T	4.89936e-17	-1.81084	-3.79894e-10
1919121	chr20:1919121:G:A	2.1744e-17	-2.1089	-0.514296
1919274	chr20:1919274:C:T	1.43539e-16	-3.40973e-10	-0.735923
1919563	chr20:1919563:G:T	1.6193e-17	-2.11194	-0.806017
1919997	chr20:1919997:T:C	1.06719e-16	-3.40973e-10	-1.03233
1920090	chr20:1920090:G:A	4.87547e-17	-1.95051	0.134782
1920315	chr20:1920315:C:T	1.08762e-17	-2.09745	-1.21851
1920413	chr20:1920413:T:C	8.6294e-17	-1.96398	0.719209
1920533	chr20:1920533:G:A	7.58102e-17	-3.40973e-10	-1.3743
1920949	chr20:1920949:G:A	1.12149e-16	-0.982703	-3.79894e-10
1921341	chr20:1921341:G:A	3.66583e-17	-2.10089	-3.79894e-10
1921718	chr20:1921718:A:G	3.64082e-17	-2.10774	-3.79894e-10
1922137	chr20:1922137:G:A	4.8654e-17	-1.8178	-3.79894e-10
1922279	chr20:1922279:A:G	9.28252e-18	-2.08581	-1.38859
1922952	chr20:1922952:T:C	3.76895e-17	-2.07315	-3.79894e-10
1923009	chr20:1923009:CATCTCCCTGGCTG:C	1.15401e-17	-1.98085	-1.27586
1923293	chr20:1923293:T:C	3.77895e-17	-2.0705	-3.79894e-10
1923592	chr20:1923592:C:T	8.04655e-17	-3.40973e-10	-1.3147
1923869	chr20:1923869:G:T	9.49364e-18	-2.0887	-1.3632
1924081	chr20:1924081:A:C	3.65741e-17	-2.10319	-3.79894e-10
1924254	chr20:1924254:A:C	3.76672e-17	-2.07374	-3.79894e-10
1924255	chr20:1924255:T:A	3.76434e-17	-2.07437	-3.79894e-10
1924430	chr20:1924430:C:T	6.48364e-17	-1.53066	-3.79894e-10
1924517	chr20:1924517:C:T	1.83378e-17	-1.78955	-1.00401
1924584	chr20:1924584:G:A	5.82044e-17	-1.63857	-3.79894e-10
1924613	chr20:1924613:A:G	3.7864e-17	-2.06853	-3.79894e-10
1925381	chr20:1925381:G:A	6.17461e-17	-1.84035	0.260847
1925382	chr20:1925382:T:A	6.13961e-17	-1.84603	0.260847
1925403	chr20:1925403:C:A	7.76204e-17	-3.40973e-10	-1.3507
1925483	chr20:1925483:G:A	4.14353e-17	-1.9784	-3.79894e-10
1925654	chr20:1925654:A:G	7.97523e-17	-3.40973e-10	-1.32361
1926444	chr20:1926444:T:C	1.21715e-17	-1.92855	-1.27489
1927227	chr20:1927227:A:G	1.82618e-16	-3.40973e-10	-0.495136
1927548	chr20:1927548:G:A	5.57227e-17	-1.68214	-3.79894e-10
1927653	chr20:1927653:C:T	1.58205e-17	-1.55152	-1.38971
1927820	chr20:1927820:T:C	7.47414e-17	-3.40973e-10	-1.3885
1927959	chr20:1927959:C:T	1.21562e-17	-1.81311	-1.39158
1927990	chr20:1927990:A:G	1.0056e-16	-3.40973e-10	-1.09177
1928054	chr20:1928054:C:T	4.03839e-17	-0.63954	-1.36456
1928212	chr20:1928212:C:T	3.94795e-17	-2.02675	-3.79894e-10
1928855	chr20:1928855:C:T	1.27832e-16	-3.40973e-10	-0.85181
1929194	chr20:1929194:C:T	3.80037e-17	-0.791733	-1.27311
1929260	chr20:1929260:A:G	3.64783e-17	-1.30181	-0.804006
1929274	chr20:1929274:A:G	2.86235e-17	-1.31175	-1.03656
1929448	chr20:1929448:C:A	9.15965e-18	-2.09941	-1.38831
1929562	chr20:1929562:G:GC	1.18599e-17	-2.06875	-1.16062
1929736	chr20:1929736:C:A	1.42307e-16	0.490977	-1.23552
1929762	chr20:1929762:A:C	9.49425e-17	-3.40973e-10	-1.14926
1929794	chr20:1929794:T:A	1.07134e-17	-2.08142	-1.24962
1930044	chr20:1930044:G:A	9.0392e-18	-2.11166	-1.3893
1930060	chr20:1930060:C:T	1.68271e-16	-0.576956	-3.79894e-10
1930128	chr20:1930128:C:T	1.55864e-16	0.529498	-1.18304
1930149	chr20:1930149:G:A	7.59468e-17	-3.40973e-10	-1.3725
1930233	chr20:1930233:G:A	9.28648e-17	-3.40973e-10	-1.17139
1930235	chr20:1930235:A:G	2.75408e-16	1.17745	-1.26173
1930252	chr20:1930252:C:T	2.77348e-16	0.339564	-0.416822
1930342	chr20:1930342:A:G	9.42401e-18	-2.07031	-1.38896
1930676	chr20:1930676:C:T	7.90315e-17	-3.40973e-10	-1.33268
1930679	chr20:1930679:T:C	2.99271e-16	-3.40973e-10	-0.00118202
1930945	chr20:1930945:G:A	2.36014e-16	-3.40973e-10	-0.238639
1931386	chr20:1931386:G:A	1.74513e-16	-3.40973e-10	-0.540531
1931419	chr20:1931419:AC:A	3.00959e-17	-0.906781	-1.39136
1931645	chr20:1931645:C:T	2.96585e-16	-3.40973e-10	-0.0101953
1931664	chr20:1931664:T:C	2.80061e-16	0.116531	-0.184054
1931689	chr20:1931689:G:A	2.06122e-16	-3.40973e-10	-0.37406
1931892	chr20:1931892:A:G	2.0147e-16	-3.40973e-10	-0.396889
1932177	chr20:1932177:T:A	1.86461e-16	-3.40973e-10	-0.474308
1932207	chr20:1932207:G:A	4.19624e-17	-1.96576	-3.79894e-10
1932335	chr20:1932335:A:C	9.50523e-17	-0.758849	-0.389255
1932835	chr20:1932835:A:G	1.57952e-16	-1.17575	0.535506
1932980	chr20:1932980:G:A	1.40933e-16	-0.961964	0.207716
1933260	chr20:1933260:G:A	7.47233e-17	-3.40973e-10	-1.38874
1933358	chr20:1933358:T:TC	8.25882e-17	-3.40973e-10	-1.28866
1933508	chr20:1933508:G:A	9.16124e-18	-2.10204	-1.38551
1933541	chr20:1933541:A:G	9.30803e-18	-2.10914	-1.36252
1933569	chr20:1933569:T:C	2.14417e-16	-3.40973e-10	-0.334606
1933632	chr20:1933632:T:G	1.18404e-17	-2.10892	-1.12209
1933786	chr20:1933786:A:G	1.3942e-17	-2.10816	-0.959463
1934082	chr20:1934082:G:T	1.59675e-16	-3.40973e-10	-0.629388
1934136	chr20:1934136:T:C	1.72263e-16	-0.657559	0.104053
1934305	chr20:1934305:C:T	7.73872e-17	-3.40973e-10	-1.35371
1934355	chr20:1934355:G:A	2.84406e-16	-3.40973e-10	-0.0521278
1934491	chr20:1934491:A:G	7.70669e-17	-1.35786	-3.79894e-10
1934580	chr20:1934580:G:A	3.70492e-17	-0.734253	-1.35603
1934602	chr20:1934602:G:A	2.54469e-16	-3.40973e-10	-0.163352
1934858	chr20:1934858:G:A	8.40487e-17	-3.40973e-10	-1.27113
1935178	chr20:1935178:C:A	1.41461e-16	-3.40973e-10	-0.750506
1935810	chr20:1935810:G:A	9.22424e-17	-1.17811	-3.79894e-10
1936086	chr20:1936086:A:G	3.14612e-17	-0.900613	-1.35316
1936160	chr20:1936160:G:A	2.60599e-16	-3.40973e-10	-0.139548
1936188	chr20:1936188:C:A	1.44947e-16	-3.40973e-10	-0.726161
1936366	chr20:1936366:C:T	8.11867e-17	-3.40973e-10	-1.30578
1936534	chr20:1936534:C:T	9.59887e-17	-3.40973e-10	-1.1383
1936562	chr20:1936562:C:T	1.13842e-16	-3.40973e-10	-0.967721
1936563	chr20:1936563:G:A	1.50245e-17	-1.80773	-1.18512
1936644	chr20:1936644:A:G	1.01335e-15	2.30475	-1.08626
1936759	chr20:1936759:G:A	1.38885e-17	-2.02024	-1.05124
1936793	chr20:1936793:A:G	7.45302e-17	-3.40973e-10	-1.39133
1936833	chr20:1936833:C:G	1.1664e-16	0.32613	-1.26957
1937101	chr20:1937101:AAGACCCTTCAGGC:A	7.83433e-17	-3.40973e-10	-1.34143
1937659	chr20:1937659:G:A	2.95026e-16	0.765651	-0.781117
1937663	chr20:1937663:G:A	2.19404e-16	-3.40973e-10	-0.311615
1937755	chr20:1937755:C:T	2.8676e-16	-0.0438862	-3.79894e-10
1937781	chr20:1937781:T:C	3.68083e-17	-1.66991	-0.426896
1937841	chr20:1937841:G:T	3.85732e-08	18.7989	-0.125589
1937869	chr20:1937869:C:T	7.64449e-17	-3.40973e-10	-1.36596
1938510	chr20:1938510:G:A	1.40142e-16	-3.40973e-10	-0.759872
1938523	chr20:1938523:C:G	9.74984e-17	-3.40973e-10	-1.1227
1938678	chr20:1938678:C:T	2.13173e-12	10.2551	-1.38518
1938781	chr20:1938781:T:C	3.63452e-17	-2.10947	-3.79894e-10
1938915	chr20:1938915:C:T	7.68279e-17	-3.40973e-10	-1.36096
1939677	chr20:1939677:C:T	2.07345e-16	-3.40973e-10	-0.368149
1939932	chr20:1939932:C:T	1.03627e-05	23.0931	1.1736
1939944	chr20:1939944:G:A	2.30697e-15	-3.40973e-10	2.04116
1939959	chr20:1939959:T:C	0.000249086	26.7532	0.69314
1940804	chr20:1940804:G:A	2.5241e-16	0.185524	-0.357001
1940947	chr20:1940947:T:C	8.61599e-17	-3.40973e-10	-1.24633
1941419	chr20:1941419:G:T	2.52108e-16	-3.40973e-10	-0.172675
1941591	chr20:1941591:A:G	3.24661e-15	-3.40973e-10	2.38284
1941656	chr20:1941656:A:G	1.18194e-16	-3.40973e-10	-0.930202
1942156	chr20:1942156:G:A	3.69529e-17	-2.09289	-3.79894e-10
1942528	chr20:1942528:C:T	1.23491e-16	-3.40973e-10	-0.886363
1942625	chr20:1942625:C:A	0.040386	31.039	1.49572
1942977	chr20:1942977:T:G	0.0259079	31.0107	1.08008
1943008	chr20:1943008:G:A	7.52575e-17	-3.40973e-10	-1.38162
1943028	chr20:1943028:G:A	0.0516412	30.765	2.01552
1943327	chr20:1943327:A:G	0.0235823	31.058	0.93876
1943390	chr20:1943390:C:T	7.67249e-17	-3.40973e-10	-1.3623
1943420	chr20:1943420:T:C	0.0510786	31.0465	1.72311
1943481	chr20:1943481:G:A	0.060764	31.0057	1.9375
1943642	chr20:1943642:A:C	6.94272e-17	-1.46225	-3.79894e-10
1943871	chr20:1943871:A:G	5.35395e-16	0.580473	-3.79894e-10
1944061	chr20:1944061:C:T	0.0423161	30.4646	2.11685
1944205	chr20:1944205:T:C	1.7307e-17	-1.69206	-1.15936
1944424	chr20:1944424:G:A	1.07297e-16	-3.40973e-10	-1.02693
1944654	chr20:1944654:T:A	1.26008e-16	-3.40973e-10	-0.866183
1945079	chr20:1945079:G:A	5.9896e-17	-2.07106	0.461141
1945216	chr20:1945216:T:C	5.58507e-12	9.05052	0.782553
1945629	chr20:1945629:C:T	8.66469e-16	-3.40973e-10	1.0619
1945813	chr20:1945813:A:C	3.97593e-17	-2.09084	0.071159
1946108	chr20:1946108:T:A	8.99608e-17	-1.20316	-3.79894e-10
1946326	chr20:1946326:T:C	3.44889e-14	5.72032	-0.97446
1946602	chr20:1946602:A:T	1.03493e-17	-2.0041	-1.3615
1946690	chr20:1946690:A:G	7.02809e-08	19.8798	-0.606601
1946869	chr20:1946869:A:G	3.37848e-07	20.19	0.65338
1947455	chr20:1947455:C:A	6.90846e-17	-1.4672	-3.79894e-10
1947500	chr20:1947500:GC:G	1.92826e-16	-3.40973e-10	-0.440744
1947511	chr20:1947511:A:G	6.10341e-17	-1.5911	-3.79894e-10
1947923	chr20:1947923:G:A	2.37078e-16	0.465765	-0.699906
1948137	chr20:1948137:A:G	7.47428e-17	-3.40973e-10	-1.38848
1948168	chr20:1948168:A:C	6.82975e-17	-1.47866	-3.79894e-10
1948265	chr20:1948265:CAT:C	7.46679e-17	-3.40973e-10	-1.38948
1948594	chr20:1948594:T:C	8.18681e-17	-3.40973e-10	-1.29742
1948673	chr20:1948673:G:A	1.19811e-16	-3.40973e-10	-0.916617
1948790	chr20:1948790:C:T	3.6705e-05	24.6193	0.912058
1948896	chr20:1948896:C:T	2.4528e-17	-1.16055	-1.34217
1948936	chr20:1948936:C:G	2.01918e-17	-1.33166	-1.36559
1948940	chr20:1948940:A:G	1.63277e-16	-3.40973e-10	-0.607085
1949053	chr20:1949053:G:A	4.99673e-17	-1.91202	0.12086
1949123	chr20:1949123:A:C	1.03638e-16	-3.40973e-10	-1.06163
1949642	chr20:1949642:TAAG:T	3.64466e-17	-2.10668	-3.79894e-10
1950058	chr20:1950058:C:T	0.0896337	28.3007	5.0313
1950152	chr20:1950152:T:C	0.0897752	28.5425	4.79103
1950227	chr20:1950227:G:A	0.0547777	27.6644	5.17516
1950251	chr20:1950251:T:C	0.239424	28.8817	5.43279
1950355	chr20:1950355:C:T	0.230207	28.5494	5.72578
1950531	chr20:1950531:A:G	0.000209425	26.673	0.599874
1950573	chr20:1950573:G:A	7.85363e-17	-0.718773	-0.620196
1950661	chr20:1950661:T:C	8.66311e-17	-0.628175	-0.612697
1950854	chr20:1950854:A:G	8.88992e-16	0.960238	0.12732
1950862	chr20:1950862:T:C	2.86129e-17	-1.96181	-0.386858
1950873	chr20:1950873:A:G	2.68885e-15	0.156538	2.0378
1951020	chr20:1951020:C:T	2.38422e-15	1.04785	1.02625
1951697	chr20:1951697:C:T	1.22856e-16	-3.40973e-10	-0.891518
1951846	chr20:1951846:C:G	2.61154e-16	-3.40973e-10	-0.137421
1951929	chr20:1951929:TC:T	7.64568e-13	9.13191	-1.28737
1951932	chr20:1951932:C:T	8.47599e-13	9.235	-1.28737
1951957	chr20:1951957:T:C	9.9267e-16	1.19787	-3.79894e-10
1952018	chr20:1952018:C:G	8.3673e-17	-3.40973e-10	-1.27561
1952255	chr20:1952255:G:T	9.13506e-17	-3.40973e-10	-1.18783
1952345	chr20:1952345:C:T	1.75679e-17	-1.72718	-1.10928
1952495	chr20:1952495:G:C	2.029e-17	-1.7157	-0.976709
1953593	chr20:1953593:G:A	9.46704e-17	-3.40973e-10	-1.15213
1953771	chr20:1953771:C:G	4.78096e-16	1.23064	-0.763354
1953782	chr20:1953782:G:A	5.06862e-16	1.27266	-0.746949
1953822	chr20:1953822:T:C	2.5435e-11	9.82274	1.52637
1953838	chr20:1953838:T:C	4.86142e-16	1.26283	-0.77886
1953902	chr20:1953902:A:G	1.15376e-07	19.2879	0.481024
1953919	chr20:1953919:A:G	8.33576e-17	-3.40973e-10	-1.27939
1954155	chr20:1954155:C:G	3.34114e-17	-1.68857	-0.505067
1954257	chr20:1954257:G:A	7.55883e-17	-3.40973e-10	-1.37723
1954278	chr20:1954278:G:A	5.31284e-17	-1.43126	-0.298559
1954358	chr20:1954358:A:G	1.87902e-16	-3.40973e-10	-0.466612
1954524	chr20:1954524:G:A	7.90535e-17	-3.40973e-10	-1.33241
1954853	chr20:1954853:G:A	7.61493e-17	-3.40973e-10	-1.36983
1955361	chr20:1955361:A:C	2.80269e-16	-0.06678	-3.79894e-10
1955629	chr20:1955629:G:A	4.04815e-17	-1.8583	-0.143383
1955646	chr20:1955646:C:T	9.97848e-14	7.04918	-1.24094
1955801	chr20:1955801:A:C	1.66937e-16	-3.40973e-10	-0.584914
1955886	chr20:1955886:G:C	3.96387e-16	1.2961	-1.01624
1956340	chr20:1956340:T:A	3.13618e-17	-1.8972	-0.359743
1956412	chr20:1956412:A:G	7.68125e-17	-3.40973e-10	-1.36116
1956426	chr20:1956426:T:C	8.6146e-17	-3.40973e-10	-1.24649
1956712	chr20:1956712:T:C	2.10639e-16	-3.40973e-10	-0.352383
1956829	chr20:1956829:A:G	1.68844e-12	8.31165	0.325133
1956838	chr20:1956838:A:C	4.72158e-16	1.4644	-1.00962
1957050	chr20:1957050:T:C	8.61233e-17	-3.40973e-10	-1.24675
1957723	chr20:1957723:A:T	3.70631e-14	6.20349	-1.38564
1958353	chr20:1958353:T:C	1.06466e-13	7.21261	-1.33956
1959086	chr20:1959086:G:A	8.04115e-17	-3.40973e-10	-1.31537
1959322	chr20:1959322:G:C	2.7358e-17	-1.30155	-1.09198
1959499	chr20:1959499:T:C	2.2152e-16	0.777666	-1.07969
1959517	chr20:1959517:G:A	6.33954e-17	-1.55314	-3.79894e-10
1959601	chr20:1959601:A:C	7.90769e-17	-3.40973e-10	-1.33211
1959858	chr20:1959858:T:C	8.25978e-13	5.73198	2.18981
1959922	chr20:1959922:C:T	7.46539e-17	-3.40973e-10	-1.38967
1960051	chr20:1960051:G:A	2.69539e-17	-1.3792	-1.0292
1960076	chr20:1960076:GTT:G	6.43045e-17	-1.5389	-3.79894e-10
1960162	chr20:1960162:C:T	1.07901e-16	-3.40973e-10	-1.02132
1960222	chr20:1960222:T:C	1.19161e-16	-3.40973e-10	-0.922057
1960334	chr20:1960334:G:GA	9.55076e-13	5.70318	2.36383
1960349	chr20:1960349:A:G	1.14664e-12	7.461	0.788809
1960372	chr20:1960372:A:G	6.77199e-13	6.19029	1.5329
1960485	chr20:1960485:T:C	6.95957e-16	-3.40973e-10	0.842756
1960781	chr20:1960781:CAG:C	1.24171e-16	-3.40973e-10	-0.880869
1960842	chr20:1960842:A:G	1.60436e-14	3.894	0.0865291
1961038	chr20:1961038:G:A	3.91534e-17	-2.03504	-3.79894e-10
1961254	chr20:1961254:G:C	7.32348e-17	-1.40886	-3.79894e-10
1961299	chr20:1961299:A:G	1.00733e-16	-3.40973e-10	-1.09006
1961507	chr20:1961507:A:G	2.26572e-17	-1.88207	-0.699988
1961620	chr20:1961620:A:C	1.12084e-16	-3.40973e-10	-0.983286
1962052	chr20:1962052:A:T	2.77719e-16	-3.40973e-10	-0.0759215
1962072	chr20:1962072:G:A	2.75127e-16	-3.40973e-10	-0.0852973
1962395	chr20:1962395:G:A	3.70434e-16	-3.40973e-10	0.212144
1962430	chr20:1962430:G:A	1.51473e-17	-2.09722	-0.887489
1962478	chr20:1962478:G:A	7.76786e-17	-3.40973e-10	-1.34995
1962713	chr20:1962713:A:G	7.8213e-17	-3.40973e-10	-1.3431
1962822	chr20:1962822:A:G	2.74295e-15	2.91928	-0.705027
1962994	chr20:1962994:T:C	3.51746e-14	6.13407	-1.36852
1963037	chr20:1963037:G:A	9.85574e-17	-3.40973e-10	-1.11189
1963231	chr20:1963231:AAAG:A	1.14166e-16	-3.40973e-10	-0.964881
1963238	chr20:1963238:G:A	7.68249e-17	-3.40973e-10	-1.361
1963284	chr20:1963284:G:A	1.29329e-15	-3.40973e-10	1.46242
1963315	chr20:1963315:A:T	7.87505e-17	-3.40973e-10	-1.33625
1963511	chr20:1963511:TAAGTA:T	1.27267e-15	-3.40973e-10	1.44634
1963864	chr20:1963864:T:C	7.83301e-17	-3.40973e-10	-1.3416
1963907	chr20:1963907:A:T	1.6237e-15	1.68993	-3.79894e-10
1964084	chr20:1964084:C:T	8.73848e-17	-3.40973e-10	-1.23221
1964337	chr20:1964337:G:A	1.15409e-16	-3.40973e-10	-0.954047
1964367	chr20:1964367:G:A	2.73702e-17	-1.79425	-0.598826
1964430	chr20:1964430:G:T	1.39671e-17	-1.85263	-1.21319
1964611	chr20:1964611:A:G	1.31563e-17	-2.09521	-1.03042
1964623	chr20:1964623:G:C	1.9134e-14	4.00627	0.150419
1964726	chr20:1964726:T:A	7.99386e-17	-3.40973e-10	-1.32127
1964746	chr20:1964746:T:C	7.88442e-17	-3.40973e-10	-1.33506
1964760	chr20:1964760:T:C	2.81569e-17	-1.11148	-1.25326
1964980	chr20:1964980:G:A	1.10413e-14	3.89647	-0.289595
1965042	chr20:1965042:G:A	9.9348e-15	4.81146	-1.31019
1965148	chr20:1965148:C:A	7.83397e-17	-3.40973e-10	-1.34148
1965250	chr20:1965250:C:A	8.22051e-17	-3.40973e-10	-1.29331
1965267	chr20:1965267:A:T	3.40603e-17	-1.39651	-0.777884
1965310	chr20:1965310:C:A	1.20177e-17	-2.03285	-1.1833
1965378	chr20:1965378:C:T	1.03676e-17	-1.9998	-1.36405
1965583	chr20:1965583:A:C	5.21432e-15	1.45639	1.40024
1965691	chr20:1965691:A:C	6.20272e-16	2.10508	-1.37745
1966023	chr20:1966023:C:T	6.87513e-17	-0.259589	-1.21245
1966362	chr20:1966362:A:G	7.70997e-17	-3.40973e-10	-1.35743
1966633	chr20:1966633:A:G	2.8502e-17	-1.55629	-0.796264
1966748	chr20:1966748:A:C	2.01654e-17	-1.3355	-1.36306
1967197	chr20:1967197:G:A	3.85648e-17	-2.05019	-3.79894e-10
1967202	chr20:1967202:T:A	1.05965e-16	-3.40973e-10	-1.03942
1967609	chr20:1967609:G:T	2.66369e-16	-3.40973e-10	-0.117647
1967733	chr20:1967733:G:A	8.63909e-17	-3.40973e-10	-1.24365
1967863	chr20:1967863:A:G	2.33167e-17	-1.49385	-1.05951
1967866	chr20:1967866:C:T	2.31492e-16	-3.40973e-10	-0.257987
1968041	chr20:1968041:T:A	1.95993e-15	-3.40973e-10	1.87813
1968251	chr20:1968251:A:G	8.48053e-17	-3.40973e-10	-1.26217
1968411	chr20:1968411:G:A	7.45128e-17	-3.40973e-10	-1.39156
1968481	chr20:1968481:C:A	4.78716e-17	-0.805955	-1.02805
1968487	chr20:1968487:C:A	8.60502e-17	-3.40973e-10	-1.2476
1968577	chr20:1968577:A:G	3.46552e-16	-3.40973e-10	0.145501
1968833	chr20:1968833:G:A	6.27032e-16	-3.40973e-10	0.738466
1968878	chr20:1968878:A:G	7.45964e-17	-3.40973e-10	-1.39044
1968931	chr20:1968931:C:T	1.94609e-16	-3.40973e-10	-0.431537
1968957	chr20:1968957:C:T	7.63138e-17	-3.40973e-10	-1.36768
1969686	chr20:1969686:A:G	1.94835e-16	-3.40973e-10	-0.430379
1969722	chr20:1969722:C:T	4.86502e-16	-3.40973e-10	0.48471
1969930	chr20:1969930:G:A	2.91843e-16	-3.40973e-10	-0.0263145
1970083	chr20:1970083:T:C	1.23159e-16	-0.889054	-3.79894e-10
1970212	chr20:1970212:G:A	6.90417e-17	-0.703953	-0.763868
1970272	chr20:1970272:A:G	7.45952e-17	-3.40973e-10	-1.39045
1971582	chr20:1971582:C:T	8.51028e-17	-3.40973e-10	-1.25867
1971588	chr20:1971588:C:T	6.90722e-16	-3.40973e-10	0.835207
1971612	chr20:1971612:C:T	7.74869e-17	-3.40973e-10	-1.35242
1971909	chr20:1971909:A:G	3.72674e-17	-2.08441	-3.79894e-10
1971910	chr20:1971910:C:A	7.45482e-17	-3.40973e-10	-1.39109
1971936	chr20:1971936:A:G	7.81106e-16	0.452202	0.505978
1972014	chr20:1972014:C:T	7.35605e-16	-3.40973e-10	0.898162
1972364	chr20:1972364:A:G	1.66741e-16	-3.40973e-10	-0.586087
1972624	chr20:1972624:A:C	6.88113e-16	-1.88676	2.71818
1972717	chr20:1972717:A:G	6.0633e-16	0.354932	0.349962
1972826	chr20:1972826:T:A	2.56237e-16	-3.40973e-10	-0.15643
1973387	chr20:1973387:G:A	1.85541e-17	-2.05764	-0.724196
1973389	chr20:1973389:A:T	7.56768e-17	-3.40973e-10	-1.37606
1973654	chr20:1973654:A:G	7.85553e-17	-3.40973e-10	-1.33873
1973693	chr20:1973693:C:T	8.86916e-17	-3.40973e-10	-1.21737
1973728	chr20:1973728:A:G	8.09853e-17	-3.40973e-10	-1.30826
1973945	chr20:1973945:T:C	8.88928e-17	-3.40973e-10	-1.2151
1973959	chr20:1973959:T:C	3.03032e-16	-3.40973e-10	0.0113088
1974103	chr20:1974103:G:A	1.27621e-17	-1.93537	-1.22068
1974136	chr20:1974136:C:T	9.00173e-17	-3.40973e-10	-1.20253
1974231	chr20:1974231:A:C	7.15325e-16	0.557527	0.312679
1974276	chr20:1974276:G:A	6.72159e-16	-3.40973e-10	0.807964
1974830	chr20:1974830:G:A	8.10236e-17	-3.40973e-10	-1.30779
1975035	chr20:1975035:G:A	1.86582e-16	-3.40973e-10	-0.473662
1975206	chr20:1975206:A:G	2.43981e-16	-3.40973e-10	-0.205439
1975396	chr20:1975396:G:A	8.30948e-17	-3.40973e-10	-1.28255
1976017	chr20:1976017:T:C	6.84891e-16	0.375424	0.451305
1976501	chr20:1976501:A:G	1.5598e-16	-3.40973e-10	-0.652802
1976995	chr20:1976995:C:T	8.28242e-17	-3.40973e-10	-1.28581
1977499	chr20:1977499:A:G	8.51512e-17	-3.40973e-10	-1.2581
1977754	chr20:1977754:G:A	2.38933e-16	1.05664	-1.28299
1978056	chr20:1978056:A:C	2.07853e-15	-3.40973e-10	1.93689
1978744	chr20:1978744:A:C	7.4727e-17	-3.40973e-10	-1.38869
1978927	chr20:1978927:G:A	7.45558e-17	-3.40973e-10	-1.39098
1979293	chr20:1979293:G:A	1.85074e-17	-1.41164	-1.37272
1979294	chr20:1979294:T:C	7.45044e-17	-3.40973e-10	-1.39167
1979580	chr20:1979580:A:G	3.623e-17	-0.938478	-1.17417
1979667	chr20:1979667:A:G	7.02076e-16	0.35158	0.499931
1979954	chr20:1979954:T:C	5.78935e-16	-3.40973e-10	0.658659
1980488	chr20:1980488:A:G	7.60947e-17	-0.0376621	-1.33289
1981129	chr20:1981129:C:T	4.12771e-17	-1.95174	-0.0304803
1981331	chr20:1981331:T:C	1.22259e-16	-0.0880686	-0.808322
1981475	chr20:1981475:A:G	7.51725e-17	-3.40973e-10	-1.38275
1982257	chr20:1982257:G:A	7.47643e-17	-3.40973e-10	-1.38819
1982471	chr20:1982471:A:C	1.89423e-17	-1.38709	-1.37404
1982475	chr20:1982475:G:C	1.84537e-17	-1.44976	-1.3375
1982576	chr20:1982576:C:T	3.741e-16	-3.40973e-10	0.221992
1982767	chr20:1982767:G:A	1.86546e-17	-1.39498	-1.38146
1983212	chr20:1983212:T:C	7.45343e-17	-3.40973e-10	-1.39127
1983349	chr20:1983349:A:G	1.19506e-16	-0.919164	-3.79894e-10
1983429	chr20:1983429:A:C	7.46192e-17	-3.40973e-10	-1.39013
1983449	chr20:1983449:C:A	4.11996e-16	-3.40973e-10	0.318482
1983967	chr20:1983967:TTC:T	9.16193e-17	-3.40973e-10	-1.18489
1984176	chr20:1984176:C:T	1.32466e-16	-3.40973e-10	-0.816208
1984258	chr20:1984258:C:T	5.66565e-16	-3.40973e-10	0.63706
1984481	chr20:1984481:T:C	1.36194e-17	-2.0274	-1.06363
1984911	chr20:1984911:T:C	1.22825e-16	-3.40973e-10	-0.891772
1985012	chr20:1985012:C:T	2.06042e-17	-1.28853	-1.3885
1985106	chr20:1985106:T:C	7.89401e-17	-3.40973e-10	-1.33384
1985510	chr20:1985510:G:A	1.65384e-16	-3.40973e-10	-0.594262
1985523	chr20:1985523:G:A	1.64105e-16	-2.0292	1.42717
1986052	chr20:1986052:T:C	4.43508e-17	-1.9104	-3.79894e-10
1986165	chr20:1986165:T:C	2.0354e-17	-1.59692	-1.09233
1986238	chr20:1986238:G:A	1.02935e-16	-3.40973e-10	-1.06843
1986301	chr20:1986301:T:C	1.79032e-17	-1.65646	-1.16109
1986403	chr20:1986403:C:T	8.93979e-17	-0.763866	-0.445568
1986509	chr20:1986509:T:G	2.65437e-17	-1.0433	-1.38044
1986571	chr20:1986571:G:T	2.63077e-17	-1.05589	-1.37677
1986661	chr20:1986661:T:C	4.49102e-17	-0.607936	-1.28993
1986675	chr20:1986675:T:C	4.5227e-17	-0.60756	-1.28328
1986796	chr20:1986796:A:T	1.8242e-16	-3.40973e-10	-0.496218
1986988	chr20:1986988:G:A	1.11031e-17	-2.08109	-1.21422
1987064	chr20:1987064:G:A	7.53161e-17	-3.40973e-10	-1.38084
1987119	chr20:1987119:G:A	8.35929e-17	-3.40973e-10	-1.27657
1987126	chr20:1987126:A:G	8.98323e-17	-3.40973e-10	-1.20459
1987151	chr20:1987151:G:A	7.92854e-17	-3.40973e-10	-1.32948
1987231	chr20:1987231:A:T	7.45557e-17	-3.40973e-10	-1.39098
1987371	chr20:1987371:C:A	2.46318e-17	-1.12005	-1.37844
1987549	chr20:1987549:G:C	8.28357e-17	-3.40973e-10	-1.28567
1987564	chr20:1987564:G:T	8.85328e-17	-3.40973e-10	-1.21916
1987803	chr20:1987803:A:G	9.15405e-17	-3.40973e-10	-1.18575
1988126	chr20:1988126:G:A	8.36357e-17	-3.40973e-10	-1.27606
1988197	chr20:1988197:T:C	2.27312e-17	-1.20529	-1.37351
1988420	chr20:1988420:G:C	9.39829e-17	-3.40973e-10	-1.15942
1988687	chr20:1988687:C:T	2.49526e-17	-1.96254	-0.52301
1989051	chr20:1989051:G:A	1.128e-16	-0.976917	-3.79894e-10
1989155	chr20:1989155:T:C	1.19811e-16	-3.40973e-10	-0.916613
1989178	chr20:1989178:C:T	1.50817e-17	-1.96537	-1.02368
1989288	chr20:1989288:A:G	1.31684e-17	-1.73306	-1.39164
1989682	chr20:1989682:A:G	1.56189e-16	-3.40973e-10	-0.651461
1989901	chr20:1989901:C:G	2.34843e-17	-1.19653	-1.34967
1989918	chr20:1989918:C:T	1.55084e-17	-2.09727	-0.863883
1990005	chr20:1990005:G:A	1.65784e-16	-3.40973e-10	-0.591843
1990166	chr20:1990166:T:C	1.31029e-17	-1.8487	-1.281
1990414	chr20:1990414:G:T	2.48133e-17	-1.1367	-1.35445
1990784	chr20:1990784:T:A	1.23218e-16	-3.40973e-10	-0.888574
1991189	chr20:1991189:A:G	9.48487e-17	-3.40973e-10	-1.15025
1991423	chr20:1991423:G:A	4.44401e-16	-3.40973e-10	0.394196
1991814	chr20:1991814:T:C	1.62214e-17	-1.8829	-1.0333
1991907	chr20:1991907:C:T	1.41861e-16	-3.40973e-10	-0.747686
1992069	chr20:1992069:T:C	7.48543e-17	-3.40973e-10	-1.38699
1992115	chr20:1992115:A:G	1.03784e-17	-1.97822	-1.38458
1993291	chr20:1993291:C:T	2.98105e-16	-3.40973e-10	-0.0050863
1993666	chr20:1993666:T:C	3.16167e-16	-3.40973e-10	0.0537403
1993925	chr20:1993925:G:C	1.19828e-16	-3.40973e-10	-0.916471
1994538	chr20:1994538:G:A	8.11957e-17	-3.40973e-10	-1.30567
1994584	chr20:1994584:A:G	9.76496e-17	-3.40973e-10	-1.12115
1994677	chr20:1994677:G:T	2.64879e-16	-3.40973e-10	-0.123259
1994880	chr20:1994880:A:G	7.70674e-17	-3.40973e-10	-1.35785
1994897	chr20:1994897:T:C	7.52551e-17	-3.40973e-10	-1.38165
1994995	chr20:1994995:C:T	1.0352e-15	-3.40973e-10	1.23982
1995041	chr20:1995041:C:T	8.23395e-17	-3.40973e-10	-1.29168
1995204	chr20:1995204:G:A	7.32227e-17	-0.310526	-1.0985
1995207	chr20:1995207:T:C	9.97823e-18	-2.07359	-1.32854
1995303	chr20:1995303:A:G	7.83094e-17	-3.40973e-10	-1.34186
1995345	chr20:1995345:ACC:A	1.92074e-16	-3.40973e-10	-0.44465
1995502	chr20:1995502:C:T	1.12313e-17	-2.03895	-1.24487
1995596	chr20:1995596:T:G	1.20994e-16	-3.40973e-10	-0.906791
1995703	chr20:1995703:G:A	7.5092e-17	-3.40973e-10	-1.38382
1995824	chr20:1995824:A:G	8.84239e-17	-3.40973e-10	-1.22039
1996141	chr20:1996141:C:T	7.48271e-17	-3.40973e-10	-1.38735
1996172	chr20:1996172:C:G	5.2313e-17	-0.380457	-1.36483
1996238	chr20:1996238:G:A	7.94482e-17	-3.40973e-10	-1.32743
1996399	chr20:1996399:A:T	1.49667e-17	-1.60829	-1.38841
1996507	chr20:1996507:C:T	8.18842e-17	-3.40973e-10	-1.29723
1996549	chr20:1996549:G:A	1.23584e-16	-3.40973e-10	-0.885608
1996739	chr20:1996739:C:T	7.47748e-17	-3.40973e-10	-1.38805
1996919	chr20:1996919:G:A	7.6669e-17	-3.40973e-10	-1.36303
1996954	chr20:1996954:A:G	2.06299e-16	-3.40973e-10	-0.373202
1997030	chr20:1997030:A:ATC	7.59226e-17	-3.40973e-10	-1.37282
1997106	chr20:1997106:C:T	9.5794e-17	-0.771862	-0.368468
1997213	chr20:1997213:C:T	7.51341e-17	-3.40973e-10	-1.38326
1997336	chr20:1997336:C:A	7.51543e-17	-3.40973e-10	-1.38299
1997519	chr20:1997519:C:T	7.60077e-17	-3.40973e-10	-1.3717
1997692	chr20:1997692:T:C	7.50792e-17	-3.40973e-10	-1.38399
1997869	chr20:1997869:C:T	6.32698e-17	-1.57803	0.0229026
1997874	chr20:1997874:A:T	7.54837e-17	-3.40973e-10	-1.37861
1997965	chr20:1997965:A:G	7.54202e-17	-3.40973e-10	-1.37946
1998298	chr20:1998298:C:A	7.74009e-17	-3.40973e-10	-1.35353
1998381	chr20:1998381:G:T	7.54308e-17	-3.40973e-10	-1.37931
1998469	chr20:1998469:A:G	7.53656e-17	-3.40973e-10	-1.38018
1998527	chr20:1998527:A:C	7.03087e-17	-1.44964	-3.79894e-10
1998558	chr20:1998558:C:T	3.59985e-16	-3.40973e-10	0.183531
1998659	chr20:1998659:C:T	7.54673e-17	-3.40973e-10	-1.37883
1998850	chr20:1998850:C:T	9.43013e-17	-3.40973e-10	-1.15604
1998851	chr20:1998851:G:A	7.88283e-17	-3.40973e-10	-1.33526
1998939	chr20:1998939:C:T	2.5534e-16	-3.40973e-10	-0.159934
1999217	chr20:1999217:G:A	8.06686e-17	-3.40973e-10	-1.31218
1999270	chr20:1999270:A:G	4.88274e-16	-3.40973e-10	0.488347
1999290	chr20:1999290:G:C	7.45173e-17	-3.40973e-10	-1.3915
1999842	chr20:1999842:T:C	1.31738e-16	-3.40973e-10	-0.821716
1999923	chr20:1999923:A:G	8.75837e-17	-3.40973e-10	-1.22994
2000004	chr20:2000004:C:T	8.19338e-17	-3.40973e-10	-1.29662
2000112	chr20:2000112:T:C	7.81478e-17	-3.40973e-10	-1.34393
2000184	chr20:2000184:C:T	5.65387e-16	-3.40973e-10	0.634979
2000203	chr20:2000203:C:T	8.58865e-17	-3.40973e-10	-1.2495
2000377	chr20:2000377:G:A	1.12535e-17	-1.89066	-1.39119
2000416	chr20:2000416:T:C	8.43669e-17	-3.40973e-10	-1.26736
2000449	chr20:2000449:G:A	8.13376e-17	-3.40973e-10	-1.30392
2000742	chr20:2000742:AG:A	9.6445e-15	3.47161	-3.79894e-10
2000859	chr20:2000859:T:C	7.7813e-17	-3.40973e-10	-1.34822
2001291	chr20:2001291:G:A	8.03607e-17	-3.40973e-10	-1.31601
2001426	chr20:2001426:G:A	7.53999e-17	-3.40973e-10	-1.37973
2001482	chr20:2001482:G:A	4.12823e-16	0.235599	0.0848892
2001644	chr20:2001644:A:G	7.75731e-17	-3.40973e-10	-1.35131
2001665	chr20:2001665:C:T	9.31397e-17	-3.40973e-10	-1.16843
2001681	chr20:2001681:A:C	3.96602e-16	-3.40973e-10	0.280403
2002477	chr20:2002477:C:A	8.3278e-17	-3.40973e-10	-1.28035
2002573	chr20:2002573:C:T	1.82744e-16	-3.40973e-10	-0.494447
2003239	chr20:2003239:A:G	1.25122e-16	-3.40973e-10	-0.873244
2003241	chr20:2003241:A:C	1.25119e-16	-3.40973e-10	-0.873269
2003829	chr20:2003829:C:T	8.90356e-17	-3.40973e-10	-1.21349
2003979	chr20:2003979:G:A	4.99533e-17	-1.79144	-3.79894e-10
2003982	chr20:2003982:C:T	1.18383e-16	-3.40973e-10	-0.928605
2004016	chr20:2004016:G:A	1.42494e-16	-3.40973e-10	-0.743231
2004404	chr20:2004404:G:A	1.64637e-17	-1.89835	-1.00302
2004547	chr20:2004547:G:A	2.6065e-16	-3.40973e-10	-0.13935
2004975	chr20:2004975:G:A	2.62331e-17	-1.17353	-1.26197
2005211	chr20:2005211:T:C	8.2258e-17	-3.40973e-10	-1.29267
2005657	chr20:2005657:G:C	1.11185e-16	-3.40973e-10	-0.991337
2006287	chr20:2006287:C:T	7.97211e-17	-3.40973e-10	-1.324
2006752	chr20:2006752:C:T	9.84373e-17	-3.40973e-10	-1.11311
2007379	chr20:2007379:C:T	1.72919e-17	-1.47284	-1.37945
2007590	chr20:2007590:T:C	7.48791e-17	-3.40973e-10	-1.38666
2007842	chr20:2007842:G:C	2.34127e-16	-1.40644	1.15977
2008036	chr20:2008036:A:G	1.82691e-16	-2.0698	1.57506
2008269	chr20:2008269:G:A	2.56138e-17	-1.64069	-0.818703
2008302	chr20:2008302:G:C	8.58625e-17	-3.40973e-10	-1.24978
2008643	chr20:2008643:G:A	1.44978e-16	-3.40973e-10	-0.725947
2008737	chr20:2008737:C:T	1.46674e-16	-0.892081	0.177765
2008748	chr20:2008748:A:G	9.48997e-17	-3.40973e-10	-1.14971
2009190	chr20:2009190:T:A	1.58332e-16	-3.40973e-10	-0.637838
2009281	chr20:2009281:G:A	8.5075e-17	-3.40973e-10	-1.259
2009336	chr20:2009336:C:T	2.85888e-17	-1.6318	-0.717716
2009435	chr20:2009435:G:C	1.0218e-16	-3.40973e-10	-1.0758
2009513	chr20:2009513:G:C	3.15397e-15	-3.40973e-10	2.35389
2009539	chr20:2009539:A:G	2.22606e-16	-3.40973e-10	-0.297129
2009594	chr20:2009594:G:C	8.01996e-17	-3.40973e-10	-1.31801
2009640	chr20:2009640:G:A	1.87085e-15	-3.40973e-10	1.83162
2009783	chr20:2009783:T:G	4.11419e-17	-1.9855	-3.79894e-10
2009846	chr20:2009846:G:A	1.45298e-15	-3.40973e-10	1.57884
2009914	chr20:2009914:C:T	2.38398e-15	-3.40973e-10	2.07399
2009971	chr20:2009971:T:C	7.20938e-17	-0.404436	-1.02013
2010195	chr20:2010195:T:C	1.4957e-16	-3.40973e-10	-0.694767
2010298	chr20:2010298:G:C	7.60796e-17	-3.40973e-10	-1.37075
2010381	chr20:2010381:A:G	7.45676e-17	-3.40973e-10	-1.39082
2010627	chr20:2010627:G:C	1.15946e-16	-3.40973e-10	-0.949409
2010776	chr20:2010776:G:C	8.37973e-17	-3.40973e-10	-1.27413
2010831	chr20:2010831:C:T	2.65927e-17	-1.91412	-0.507779
2011142	chr20:2011142:T:C	8.39803e-17	-3.40973e-10	-1.27195
2011734	chr20:2011734:C:T	1.78208e-15	-3.40973e-10	1.783
2012237	chr20:2012237:G:T	2.59399e-15	-3.40973e-10	2.15842
2012347	chr20:2012347:A:G	3.31298e-15	-3.40973e-10	2.40307
2012356	chr20:2012356:G:A	1.39804e-16	-3.40973e-10	-0.76229
2012764	chr20:2012764:AT:A	2.65604e-16	-3.40973e-10	-0.120525
2013084	chr20:2013084:G:A	1.27806e-16	-3.40973e-10	-0.852018
2013138	chr20:2013138:A:T	2.78084e-16	-0.072588	-0.00201848
2013157	chr20:2013157:C:T	1.41697e-16	0.43082	-1.17966
2013322	chr20:2013322:A:G	1.149e-16	-3.40973e-10	-0.958469
2013466	chr20:2013466:C:T	2.06951e-16	-3.40973e-10	-0.37005
2013487	chr20:2013487:A:G	8.44372e-17	-3.40973e-10	-1.26652
2013704	chr20:2013704:A:G	9.14268e-17	-3.40973e-10	-1.18699
2013706	chr20:2013706:TA:T	1.64289e-17	-2.11204	-0.791447
2013787	chr20:2013787:G:GA	9.02867e-18	-2.11082	-1.39131
2013894	chr20:2013894:T:A	1.28654e-16	-3.40973e-10	-0.845402
2014023	chr20:2014023:C:T	2.36095e-16	-3.40973e-10	-0.238296
2014134	chr20:2014134:C:T	1.47902e-16	-3.40973e-10	-0.705981
2014155	chr20:2014155:C:T	2.34855e-17	-1.54895	-0.997197
2014205	chr20:2014205:C:A	9.42284e-17	-3.40973e-10	-1.15681
2014317	chr20:2014317:G:A	4.42139e-17	-1.95952	0.0460301
2014411	chr20:2014411:T:C	3.13002e-16	-3.40973e-10	0.043679
2014618	chr20:2014618:G:A	1.08503e-16	-3.40973e-10	-1.01575
2014754	chr20:2014754:C:G	5.04649e-17	-0.414331	-1.36692
2014919	chr20:2014919:A:G	9.33255e-17	-3.40973e-10	-1.16644
2014929	chr20:2014929:A:G	1.22552e-16	-3.40973e-10	-0.893996
2014949	chr20:2014949:A:C	2.57094e-16	-3.40973e-10	-0.153089
2014952	chr20:2014952:T:G	2.55193e-16	-3.40973e-10	-0.160513
2015004	chr20:2015004:G:A	1.27505e-16	-3.40973e-10	-0.854375
2015111	chr20:2015111:A:G	9.93148e-17	-3.40973e-10	-1.10424
2015514	chr20:2015514:G:A	1.08093e-15	-3.40973e-10	1.28304
2015606	chr20:2015606:A:G	2.23295e-16	-3.40973e-10	-0.294038
2015665	chr20:2015665:G:A	7.87566e-17	-3.40973e-10	-1.33617
2016425	chr20:2016425:C:T	8.54587e-17	-3.40973e-10	-1.2545
2016776	chr20:2016776:A:G	3.04398e-16	-3.40973e-10	0.0158037
2016802	chr20:2016802:G:A	7.95966e-17	-3.40973e-10	-1.32556
2017026	chr20:2017026:T:C	2.63556e-17	-1.43259	-0.998263
2017052	chr20:2017052:C:T	1.10744e-17	-2.02641	-1.27148
2017062	chr20:2017062:CAT:C	2.823e-17	-1.13408	-1.22806
2017463	chr20:2017463:A:G	2.79195e-16	-3.40973e-10	-0.070622
2017541	chr20:2017541:A:G	1.12816e-17	-2.04143	-1.23792
2017658	chr20:2017658:C:A	2.4734e-16	-3.40973e-10	-0.191766
2017969	chr20:2017969:C:T	1.11721e-17	-2.02886	-1.26025
2018238	chr20:2018238:A:AATT	2.63793e-16	-3.40973e-10	-0.127365
2018245	chr20:2018245:A:G	1.08136e-16	-3.40973e-10	-1.01914
2018373	chr20:2018373:T:C	1.96808e-16	-3.40973e-10	-0.420303
2018529	chr20:2018529:C:T	2.80528e-16	-3.40973e-10	-0.0658584
2018893	chr20:2018893:C:T	2.11895e-16	-3.40973e-10	-0.346442
2018976	chr20:2018976:C:T	3.69922e-17	-2.10733	0.0155064
2019036	chr20:2019036:C:T	2.33718e-16	-3.40973e-10	-0.248418
2019114	chr20:2019114:C:T	2.59295e-16	-3.40973e-10	-0.144563
2019209	chr20:2019209:G:C	2.08643e-17	-1.29037	-1.37412
2019218	chr20:2019218:G:A	1.26589e-16	-3.40973e-10	-0.861584
2019375	chr20:2019375:G:T	3.25563e-17	-1.14959	-1.06997
2020096	chr20:2020096:C:A	1.60394e-16	-3.40973e-10	-0.624901
2020164	chr20:2020164:T:G	3.40037e-17	-2.11172	-0.0643421
2020173	chr20:2020173:T:C	9.18763e-17	-1.18209	-3.79894e-10
2020193	chr20:2020193:C:T	1.11578e-17	-2.04495	-1.24544
2020369	chr20:2020369:A:G	2.74499e-17	-1.1637	-1.22647
2020515	chr20:2020515:A:G	2.57987e-17	-1.50921	-0.942994
2020609	chr20:2020609:A:G	1.14494e-17	-2.02724	-1.23736
2021454	chr20:2021454:A:T	7.14177e-17	-1.03887	-0.395115
2021542	chr20:2021542:A:T	7.48247e-17	-3.40973e-10	-1.38738
2021662	chr20:2021662:T:C	1.23033e-16	-3.40973e-10	-0.890077
2021675	chr20:2021675:T:C	9.19573e-17	-3.40973e-10	-1.18121
2021842	chr20:2021842:C:T	1.0735e-16	-0.989453	-0.0369838
2021954	chr20:2021954:G:A	9.29331e-18	-2.09814	-1.37509
2022467	chr20:2022467:T:C	7.25109e-17	-0.971329	-0.447464
2022766	chr20:2022766:T:C	7.45755e-17	-3.40973e-10	-1.39072
2022830	chr20:2022830:A:G	7.4505e-17	-3.40973e-10	-1.39167
2022874	chr20:2022874:T:C	1.68983e-16	-3.40973e-10	-0.572732
2022912	chr20:2022912:C:T	1.83725e-16	-3.40973e-10	-0.48909
2022919	chr20:2022919:C:T	7.47682e-17	-3.40973e-10	-1.38814
2022943	chr20:2022943:C:T	1.8472e-16	-3.40973e-10	-0.483689
2023187	chr20:2023187:C:T	1.87724e-16	-3.40973e-10	-0.467559
2023317	chr20:2023317:C:T	1.56367e-17	-2.00607	-0.946843
2023324	chr20:2023324:T:G	1.32466e-17	-1.99429	-1.1245
2023971	chr20:2023971:C:T	1.85573e-16	-3.40973e-10	-0.479083
2024095	chr20:2024095:C:A	9.96055e-17	-3.40973e-10	-1.10131
2024119	chr20:2024119:T:TG	3.41116e-17	-0.844958	-1.32793
2024193	chr20:2024193:G:C	7.46628e-17	-3.40973e-10	-1.38955
2024429	chr20:2024429:C:A	7.47516e-17	-3.40973e-10	-1.38836
2024534	chr20:2024534:T:A	1.82271e-16	-3.40973e-10	-0.497036
2024597	chr20:2024597:G:A	1.28147e-16	-3.40973e-10	-0.849353
2024967	chr20:2024967:C:T	1.47441e-16	-3.40973e-10	-0.709106
2025077	chr20:2025077:T:C	1.25412e-17	-1.93751	-1.236
2025291	chr20:2025291:G:A	7.45559e-17	-3.40973e-10	-1.39098
2025507	chr20:2025507:T:C	7.4848e-17	-3.40973e-10	-1.38707
2025509	chr20:2025509:T:C	7.7015e-17	-3.40973e-10	-1.35853
2025663	chr20:2025663:G:T	9.40098e-17	-3.40973e-10	-1.15913
2025904	chr20:2025904:T:C	7.45043e-17	-3.40973e-10	-1.39167
2026077	chr20:2026077:G:A	4.75335e-17	-1.8411	-3.79894e-10
2026275	chr20:2026275:G:A	2.06307e-17	-1.933	-0.742749
2026295	chr20:2026295:T:C	7.48648e-17	-3.40973e-10	-1.38685
2026296	chr20:2026296:G:A	7.45615e-17	-3.40973e-10	-1.39091
2026487	chr20:2026487:TGC:T	1.37949e-16	-3.40973e-10	-0.775647
2026491	chr20:2026491:T:A	1.35566e-16	-3.40973e-10	-0.793073
2026810	chr20:2026810:T:C	1.07846e-16	-3.40973e-10	-1.02182
2026813	chr20:2026813:A:G	1.2855e-17	-2.08927	-1.05954
2027004	chr20:2027004:G:GCCA	7.45047e-17	-3.40973e-10	-1.39167
2027006	chr20:2027006:GCT:G	7.45044e-17	-3.40973e-10	-1.39167
2027191	chr20:2027191:C:T	4.35871e-17	-1.54646	-0.381315
2027306	chr20:2027306:G:A	7.45047e-17	-3.40973e-10	-1.39167
2027489	chr20:2027489:C:T	2.30726e-16	-3.40973e-10	-0.261301
2028307	chr20:2028307:G:A	4.67379e-17	-1.88461	0.0266359
2028381	chr20:2028381:A:G	7.45787e-17	-3.40973e-10	-1.39068
2028406	chr20:2028406:A:G	1.61266e-16	-3.40973e-10	-0.619478
2028583	chr20:2028583:TTG:T	9.76228e-17	-3.40973e-10	-1.12142
2028788	chr20:2028788:G:A	7.53687e-17	-3.40973e-10	-1.38014
2028896	chr20:2028896:G:C	7.46587e-17	-3.40973e-10	-1.3896
2028915	chr20:2028915:G:A	7.45142e-17	-3.40973e-10	-1.39154
2028947	chr20:2028947:C:T	7.48381e-17	-3.40973e-10	-1.3872
2029599	chr20:2029599:T:C	9.57122e-17	-3.40973e-10	-1.14118
2029622	chr20:2029622:A:G	7.47163e-17	-3.40973e-10	-1.38883
2029688	chr20:2029688:A:G	1.35396e-17	-2.04578	-1.05114
2030059	chr20:2030059:T:C	1.72872e-16	-3.40973e-10	-0.549981
2030162	chr20:2030162:T:C	1.76782e-16	-3.40973e-10	-0.527612
2030472	chr20:2030472:C:T	7.45162e-17	-3.40973e-10	-1.39151
2030511	chr20:2030511:G:A	1.45022e-16	-3.40973e-10	-0.725648
2030545	chr20:2030545:C:T	1.20751e-16	-3.40973e-10	-0.908803
2030560	chr20:2030560:A:G	2.16259e-17	-1.92639	-0.702245
2030612	chr20:2030612:A:G	3.00346e-16	-3.40973e-10	0.00240361
2031079	chr20:2031079:T:C	1.55369e-16	-3.40973e-10	-0.656726
2031135	chr20:2031135:T:C	1.40505e-17	-2.03493	-1.02494
2031154	chr20:2031154:T:C	7.45043e-17	-3.40973e-10	-1.39167
2031235	chr20:2031235:G:C	7.77883e-17	-3.40973e-10	-1.34854
2031556	chr20:2031556:C:G	7.45044e-17	-3.40973e-10	-1.39167
2031678	chr20:2031678:T:C	1.47921e-16	-3.40973e-10	-0.705853
2031702	chr20:2031702:T:C	1.73858e-16	-3.40973e-10	-0.544289
2031747	chr20:2031747:G:T	7.45129e-17	-3.40973e-10	-1.39156
2031776	chr20:2031776:C:A	1.00418e-16	-1.09319	-3.79894e-10
2031885	chr20:2031885:A:G	7.45278e-17	-3.40973e-10	-1.39136
2031901	chr20:2031901:G:A	7.45247e-17	-3.40973e-10	-1.3914
2031970	chr20:2031970:C:T	2.22141e-17	-2.04644	-0.555365
2032121	chr20:2032121:T:G	1.46192e-16	-3.40973e-10	-0.717607
2032125	chr20:2032125:G:C	2.59126e-17	-1.92123	-0.526577
2032628	chr20:2032628:A:T	1.73535e-16	-3.40973e-10	-0.546152
2032770	chr20:2032770:G:A	1.13839e-16	-3.40973e-10	-0.967746
2032776	chr20:2032776:A:G	1.78182e-16	-3.40973e-10	-0.519726
2032828	chr20:2032828:A:T	3.12399e-17	-1.95159	-0.309247
2033110	chr20:2033110:A:G	1.77598e-16	-3.40973e-10	-0.523007
2033560	chr20:2033560:G:A	1.87705e-16	-3.40973e-10	-0.467657
2033590	chr20:2033590:A:G	1.30166e-16	-3.40973e-10	-0.833717
2033821	chr20:2033821:G:A	7.45112e-17	-3.40973e-10	-1.39158
2033901	chr20:2033901:C:T	1.55075e-16	-3.40973e-10	-0.658622
2033907	chr20:2033907:C:G	7.46061e-17	-3.40973e-10	-1.39031
2034227	chr20:2034227:G:A	7.4509e-17	-3.40973e-10	-1.39161
2035010	chr20:2035010:G:C	4.31541e-17	-0.568247	-1.36951
2035321	chr20:2035321:G:A	1.0695e-16	-3.40973e-10	-1.03017
2035946	chr20:2035946:A:T	7.52216e-17	-3.40973e-10	-1.38209
2036459	chr20:2036459:G:A	1.95532e-16	-3.40973e-10	-0.426809
2036480	chr20:2036480:G:A	7.56646e-17	-3.40973e-10	-1.37622
2036638	chr20:2036638:G:A	1.35996e-16	-3.40973e-10	-0.789907
2037012	chr20:2037012:G:A	1.11665e-16	-3.40973e-10	-0.987025
2037121	chr20:2037121:G:A	3.56797e-16	-3.40973e-10	0.174636
2037746	chr20:2037746:T:A	1.82696e-16	-3.40973e-10	-0.494705
2038120	chr20:2038120:C:T	1.91416e-16	-3.40973e-10	-0.448082
2038376	chr20:2038376:T:C	7.48382e-17	-3.40973e-10	-1.3872
2038519	chr20:2038519:C:T	1.14363e-16	-3.40973e-10	-0.96315
2038761	chr20:2038761:G:A	8.61374e-17	-0.603232	-0.643355
2038872	chr20:2038872:A:T	1.82414e-16	-3.40973e-10	-0.496253
2039192	chr20:2039192:A:C	7.48172e-17	-3.40973e-10	-1.38748
2039332	chr20:2039332:C:T	1.70641e-16	-3.40973e-10	-0.562972
2039379	chr20:2039379:G:A	1.21784e-16	-3.40973e-10	-0.900282
2039432	chr20:2039432:G:A	6.06034e-17	-1.59818	-3.79894e-10
2039706	chr20:2039706:G:A	1.19868e-16	-3.40973e-10	-0.916138
2039708	chr20:2039708:T:C	7.51564e-17	-3.40973e-10	-1.38296
2040039	chr20:2040039:G:A	8.32256e-17	-3.40973e-10	-1.28098
2040137	chr20:2040137:C:T	5.41729e-17	-0.318924	-1.39143
2040356	chr20:2040356:G:A	8.89289e-17	-3.40973e-10	-1.21469
2040528	chr20:2040528:T:C	1.3369e-16	-3.40973e-10	-0.807008
2040541	chr20:2040541:T:C	8.21072e-17	-3.40973e-10	-1.2945
2040642	chr20:2040642:T:A	7.45439e-17	-3.40973e-10	-1.39114
2040666	chr20:2040666:A:C	8.33235e-17	-3.40973e-10	-1.2798
2040673	chr20:2040673:T:C	8.59871e-17	-3.40973e-10	-1.24833
2040842	chr20:2040842:A:G	8.19095e-17	-3.40973e-10	-1.29692
2040844	chr20:2040844:T:C	8.19081e-17	-3.40973e-10	-1.29693
2040965	chr20:2040965:A:C	1.91703e-16	-0.446585	-3.79894e-10
2040977	chr20:2040977:A:G	3.62623e-17	-2.11175	-3.79894e-10
2040993	chr20:2040993:C:G	5.13572e-17	-1.61352	-0.150202
2041061	chr20:2041061:A:C	8.20387e-17	-3.40973e-10	-1.29534
2041093	chr20:2041093:A:G	8.18786e-17	-3.40973e-10	-1.29729
2041216	chr20:2041216:C:G	1.19421e-16	-3.40973e-10	-0.919872
2041338	chr20:2041338:C:T	8.18624e-17	-3.40973e-10	-1.29749
2041662	chr20:2041662:G:A	5.26601e-17	-1.73867	-3.79894e-10
2041846	chr20:2041846:A:T	7.56587e-17	-3.40973e-10	-1.3763
2041908	chr20:2041908:C:T	7.5583e-17	-3.40973e-10	-1.3773
2042001	chr20:2042001:G:A	7.49894e-17	-3.40973e-10	-1.38518
2042178	chr20:2042178:G:A	7.89077e-17	-3.40973e-10	-1.33425
2042546	chr20:2042546:A:T	7.56799e-17	-3.40973e-10	-1.37602
2042561	chr20:2042561:A:G	3.8741e-16	-3.40973e-10	0.256952
2042710	chr20:2042710:A:C	7.12277e-17	-0.676473	-0.760176
2042730	chr20:2042730:G:T	7.56602e-17	-3.40973e-10	-1.37628
2043007	chr20:2043007:A:G	9.80451e-17	-3.40973e-10	-1.1171
2043063	chr20:2043063:G:A	7.45043e-17	-3.40973e-10	-1.39167
2043110	chr20:2043110:T:C	7.56754e-17	-3.40973e-10	-1.37608
2043283	chr20:2043283:A:C	9.8391e-17	-0.842285	-0.271297
2043294	chr20:2043294:T:C	7.56602e-17	-3.40973e-10	-1.37628
2043428	chr20:2043428:A:G	8.44798e-17	-3.40973e-10	-1.26602
2043502	chr20:2043502:T:C	7.56689e-17	-3.40973e-10	-1.37616
2043719	chr20:2043719:C:T	6.75857e-17	-0.633882	-0.855252
2044042	chr20:2044042:T:C	8.79973e-17	-3.40973e-10	-1.22522
2044185	chr20:2044185:TG:T	5.43214e-17	-1.53146	-0.176151
2044275	chr20:2044275:A:T	7.45831e-17	-3.40973e-10	-1.39062
2044307	chr20:2044307:T:C	7.74316e-17	-3.40973e-10	-1.35314
2044326	chr20:2044326:T:C	9.56205e-18	-2.11057	-1.33416
2044356	chr20:2044356:T:TG	7.48332e-17	-3.40973e-10	-1.38727
2044390	chr20:2044390:T:C	1.17603e-16	-3.40973e-10	-0.935213
2044443	chr20:2044443:T:C	3.62486e-17	-2.11213	-3.79894e-10
2045013	chr20:2045013:C:G	7.98597e-17	-3.40973e-10	-1.32226
2045203	chr20:2045203:T:C	7.74368e-17	-3.40973e-10	-1.35307
2045230	chr20:2045230:A:T	2.01001e-17	-2.10084	-0.600963
2045310	chr20:2045310:C:T	8.40371e-17	-3.40973e-10	-1.27127
2045311	chr20:2045311:A:G	1.5499e-16	-3.40973e-10	-0.659171
2045422	chr20:2045422:C:T	2.30634e-17	-1.19831	-1.36597
2045472	chr20:2045472:G:A	1.25922e-16	-3.40973e-10	-0.866865
2045733	chr20:2045733:T:C	8.04825e-17	-3.40973e-10	-1.31449
2046173	chr20:2046173:A:G	2.76694e-16	-3.40973e-10	-0.07962
2046323	chr20:2046323:C:T	8.05969e-17	-3.40973e-10	-1.31307
2046324	chr20:2046324:G:A	7.67792e-17	-3.40973e-10	-1.3616
2046391	chr20:2046391:G:A	7.74077e-17	-3.40973e-10	-1.35344
2046546	chr20:2046546:A:G	7.4766e-17	-3.40973e-10	-1.38817
2047042	chr20:2047042:G:A	7.74332e-17	-3.40973e-10	-1.35311
2047056	chr20:2047056:C:T	7.69002e-17	-3.40973e-10	-1.36002
2047066	chr20:2047066:T:C	7.74064e-17	-3.40973e-10	-1.35346
2047574	chr20:2047574:G:A	1.27849e-16	-3.40973e-10	-0.85168
2047722	chr20:2047722:C:T	3.4016e-16	-3.40973e-10	0.126885
2047935	chr20:2047935:T:C	7.55103e-17	-3.40973e-10	-1.37826
2047988	chr20:2047988:C:T	1.61946e-16	-3.40973e-10	-0.615269
2048062	chr20:2048062:G:T	7.4521e-17	-3.40973e-10	-1.39145
2048192	chr20:2048192:G:A	6.92214e-17	-0.644208	-0.821013
2048334	chr20:2048334:A:G	4.7351e-17	-0.455208	-1.38974
2048560	chr20:2048560:T:C	7.74077e-17	-3.40973e-10	-1.35344
2048721	chr20:2048721:C:G	4.68121e-17	-1.85639	-3.79894e-10
2048941	chr20:2048941:T:A	7.74172e-17	-3.40973e-10	-1.35332
2048983	chr20:2048983:G:A	7.79106e-17	-3.40973e-10	-1.34697
2049031	chr20:2049031:G:A	7.81407e-17	-3.40973e-10	-1.34402
2049144	chr20:2049144:G:T	8.26127e-17	-1.28837	-3.79894e-10
2049664	chr20:2049664:A:G	7.73852e-17	-3.40973e-10	-1.35374
2049673	chr20:2049673:G:A	7.54366e-17	-3.40973e-10	-1.37924
2049724	chr20:2049724:C:T	7.86252e-17	-1.33784	-3.79894e-10
2050497	chr20:2050497:A:G	7.82537e-17	-3.40973e-10	-1.34257
2050687	chr20:2050687:G:T	7.92594e-17	-3.40973e-10	-1.3298
2050746	chr20:2050746:T:A	7.74739e-17	-3.40973e-10	-1.35259
2050906	chr20:2050906:C:T	1.15721e-17	-1.99192	-1.26202
2050948	chr20:2050948:A:G	8.35476e-17	-3.40973e-10	-1.27711
2051372	chr20:2051372:T:C	8.16936e-17	-3.40973e-10	-1.29955
2051948	chr20:2051948:G:A	8.37266e-17	-3.40973e-10	-1.27497
2052062	chr20:2052062:T:C	2.34115e-16	-3.40973e-10	-0.246718
2052187	chr20:2052187:A:G	8.17524e-17	-3.40973e-10	-1.29884
2052410	chr20:2052410:A:C	9.14251e-18	-2.11213	-1.37747
2052447	chr20:2052447:A:T	8.17757e-17	-3.40973e-10	-1.29855
2052454	chr20:2052454:A:G	8.17613e-17	-3.40973e-10	-1.29873
2052495	chr20:2052495:C:T	5.06791e-17	-1.77702	-3.79894e-10
2052560	chr20:2052560:T:C	7.4522e-17	-3.40973e-10	-1.39144
2052646	chr20:2052646:G:A	8.1847e-17	-3.40973e-10	-1.29768
2052972	chr20:2052972:C:T	1.41503e-16	-3.40973e-10	-0.75021
2052981	chr20:2052981:T:C	1.161e-17	-2.11121	-1.13945
2053003	chr20:2053003:G:A	7.99509e-17	-3.40973e-10	-1.32112
2053091	chr20:2053091:G:T	8.17284e-17	-3.40973e-10	-1.29913
2053302	chr20:2053302:C:G	8.17284e-17	-3.40973e-10	-1.29913
2053406	chr20:2053406:G:A	7.59425e-17	-3.40973e-10	-1.37255
2053409	chr20:2053409:A:T	8.17284e-17	-3.40973e-10	-1.29913
2053466	chr20:2053466:G:A	7.48183e-17	-3.40973e-10	-1.38747
2053613	chr20:2053613:T:C	8.17282e-17	-3.40973e-10	-1.29913
2053696	chr20:2053696:G:A	4.34322e-17	-0.539667	-1.39166
2053777	chr20:2053777:G:A	8.17284e-17	-3.40973e-10	-1.29913
2053927	chr20:2053927:C:T	5.98857e-17	-0.787228	-0.822865
2054183	chr20:2054183:A:C	4.34376e-17	-1.93121	-3.79894e-10
2054306	chr20:2054306:C:T	8.17696e-17	-3.40973e-10	-1.29863
2054318	chr20:2054318:G:A	8.17955e-17	-3.40973e-10	-1.29831
2054396	chr20:2054396:G:C	9.1488e-17	-3.40973e-10	-1.18632
2054510	chr20:2054510:A:G	7.68442e-17	-3.40973e-10	-1.36075
2055158	chr20:2055158:A:G	7.53041e-17	-3.40973e-10	-1.381
2055178	chr20:2055178:C:T	5.53315e-17	-1.68919	-3.79894e-10
2056218	chr20:2056218:A:G	1.93818e-17	-1.92891	-0.80929
2056375	chr20:2056375:C:T	1.08739e-16	-3.40973e-10	-1.01358
2056517	chr20:2056517:G:T	2.73709e-16	1.29492	-1.38539
2056669	chr20:2056669:CAT:C	3.62042e-16	1.31813	-1.1289
2056886	chr20:2056886:C:T	7.45327e-17	-3.40973e-10	-1.39129
2057221	chr20:2057221:T:C	5.05657e-17	-0.703556	-1.0757
2057356	chr20:2057356:A:G	1.40431e-17	-1.8202	-1.2402
2057707	chr20:2057707:A:G	5.07758e-17	-0.704455	-1.07066
2058579	chr20:2058579:T:C	4.89395e-17	-0.738398	-1.07355
2059468	chr20:2059468:G:A	4.5624e-16	-3.40973e-10	0.420488
2059653	chr20:2059653:G:A	7.03217e-17	-1.42002	-0.0294344
2059788	chr20:2059788:A:G	2.33941e-17	-1.34924	-1.2008
2060018	chr20:2060018:T:C	1.20531e-17	-2.01436	-1.19885
2060167	chr20:2060167:C:A	4.52254e-17	-1.89087	-3.79894e-10
2060278	chr20:2060278:T:G	1.03594e-16	-3.40973e-10	-1.06205
2060303	chr20:2060303:C:A	1.30073e-16	-3.40973e-10	-0.834432
2060440	chr20:2060440:A:G	7.89076e-17	-3.40973e-10	-1.33425
2060802	chr20:2060802:G:A	1.03466e-16	-3.40973e-10	-1.06329
2060910	chr20:2060910:T:C	3.78862e-17	-2.06794	-3.79894e-10
2060955	chr20:2060955:T:C	7.67385e-17	-3.40973e-10	-1.36213
2061008	chr20:2061008:C:T	2.06604e-17	-1.83345	-0.840859
2061355	chr20:2061355:G:T	5.2764e-17	-0.499009	-1.23769
2061356	chr20:2061356:C:T	5.22141e-17	-0.510819	-1.23636
2061446	chr20:2061446:G:C	2.12908e-17	-1.27595	-1.36831
2061663	chr20:2061663:A:G	7.45163e-17	-3.40973e-10	-1.39151
2061815	chr20:2061815:A:C	2.0476e-17	-1.37923	-1.30405
2061818	chr20:2061818:C:T	1.19946e-16	-3.40973e-10	-0.915491
2061858	chr20:2061858:C:T	3.24807e-16	-3.40973e-10	0.0807009
2061862	chr20:2061862:T:C	1.51965e-16	-3.40973e-10	-0.678879
2061940	chr20:2061940:A:G	1.88882e-17	-1.39487	-1.36913
2061975	chr20:2061975:C:A	1.89561e-17	-1.38993	-1.37047
2062105	chr20:2062105:G:A	7.88079e-17	-3.40973e-10	-1.33552
2062185	chr20:2062185:G:C	1.86253e-17	-1.40709	-1.37092
2062189	chr20:2062189:C:T	8.26714e-17	-3.40973e-10	-1.28766
2062223	chr20:2062223:A:G	7.51608e-17	-3.40973e-10	-1.3829
2062372	chr20:2062372:A:G	2.05295e-17	-1.34886	-1.3318
2062434	chr20:2062434:A:T	1.92564e-17	-1.44015	-1.30453
2062621	chr20:2062621:A:G	2.04118e-17	-1.37638	-1.31004
2062763	chr20:2062763:C:T	1.13854e-16	-3.40973e-10	-0.967615
2063071	chr20:2063071:A:G	8.73137e-17	-3.40973e-10	-1.23302
2063106	chr20:2063106:C:T	7.50114e-17	-3.40973e-10	-1.38489
2063158	chr20:2063158:T:C	2.08673e-17	-1.35453	-1.30982
2063352	chr20:2063352:C:T	8.30275e-17	-3.40973e-10	-1.28336
2063540	chr20:2063540:T:C	2.12511e-17	-1.33795	-1.30817
2063601	chr20:2063601:A:C	2.05905e-17	-1.368	-1.3097
2063621	chr20:2063621:T:C	2.08577e-17	-1.35291	-1.31189
2063682	chr20:2063682:C:T	1.95484e-17	-1.35895	-1.37069
2064176	chr20:2064176:C:A	2.0897e-17	-1.35452	-1.3084
2064260	chr20:2064260:C:A	1.89577e-17	-1.38842	-1.3719
2064298	chr20:2064298:A:G	2.09448e-17	-1.34744	-1.3132
2064458	chr20:2064458:G:A	2.14842e-17	-1.32107	-1.31415
2064536	chr20:2064536:A:G	2.12776e-17	-1.33671	-1.30817
2064551	chr20:2064551:T:C	2.11724e-17	-1.33568	-1.31415
2064746	chr20:2064746:G:A	1.1828e-16	-3.40973e-10	-0.929475
2064772	chr20:2064772:G:A	1.91681e-17	-1.36918	-1.3801
2064871	chr20:2064871:G:A	5.26149e-17	-0.446976	-1.29256
2065001	chr20:2065001:T:G	2.17634e-17	-1.32068	-1.30162
2065143	chr20:2065143:T:C	2.02131e-17	-1.3803	-1.3159
2065179	chr20:2065179:T:C	8.30108e-17	-3.40973e-10	-1.28356
2065382	chr20:2065382:A:G	2.02325e-17	-1.32398	-1.37126
2065531	chr20:2065531:T:C	2.10173e-17	-1.33635	-1.32084
2065713	chr20:2065713:C:T	2.05689e-17	-1.74269	-0.936061
2065726	chr20:2065726:C:A	1.76177e-16	-3.40973e-10	-0.53104
2065818	chr20:2065818:C:T	8.2944e-17	-3.40973e-10	-1.28437
2065838	chr20:2065838:C:T	2.02786e-17	-1.37189	-1.32108
2066117	chr20:2066117:A:ATGCTG	7.90663e-17	-3.40973e-10	-1.33224
2066126	chr20:2066126:G:T	1.14766e-16	-3.40973e-10	-0.959638
2066178	chr20:2066178:G:A	5.45607e-17	-0.411769	-1.29145
2066196	chr20:2066196:A:G	2.03747e-17	-1.34733	-1.34091
2066206	chr20:2066206:A:T	2.05607e-17	-1.35111	-1.32803
2066222	chr20:2066222:A:G	7.47603e-17	-3.40973e-10	-1.38824
2066277	chr20:2066277:G:A	8.27706e-17	-3.40973e-10	-1.28646
2066295	chr20:2066295:A:G	2.13632e-17	-1.3142	-1.32666
2066316	chr20:2066316:A:G	2.07774e-17	-1.35155	-1.31712
2066802	chr20:2066802:A:G	1.07612e-16	-3.40973e-10	-1.024
2066820	chr20:2066820:A:G	1.07648e-16	-3.40973e-10	-1.02366
2066833	chr20:2066833:A:G	1.07453e-16	-3.40973e-10	-1.02548
2066898	chr20:2066898:A:G	3.27486e-16	-3.40973e-10	0.0889146
2067001	chr20:2067001:C:T	1.15498e-16	-3.40973e-10	-0.953279
2067172	chr20:2067172:T:C	1.07207e-16	-3.40973e-10	-1.02777
2067430	chr20:2067430:G:A	9.38396e-17	-3.40973e-10	-1.16094
2067467	chr20:2067467:G:A	8.48024e-17	-3.40973e-10	-1.26221
2067499	chr20:2067499:G:A	2.48009e-16	-3.40973e-10	-0.189064
2067570	chr20:2067570:C:T	1.03938e-16	-3.40973e-10	-1.05874
2067783	chr20:2067783:G:A	7.46362e-17	-0.1718	-1.2181
2067889	chr20:2067889:T:C	3.2514e-16	-3.40973e-10	0.0817245
2067955	chr20:2067955:C:T	9.33854e-17	-3.40973e-10	-1.1658
2068002	chr20:2068002:G:A	8.27669e-17	-3.40973e-10	-1.2865
2068021	chr20:2068021:C:T	7.92756e-17	-3.40973e-10	-1.3296
2068058	chr20:2068058:T:C	7.96987e-17	-3.40973e-10	-1.32428
2068075	chr20:2068075:G:A	7.47301e-17	-3.40973e-10	-1.38865
2068126	chr20:2068126:C:T	7.47301e-17	-3.40973e-10	-1.38865
2068348	chr20:2068348:A:G	7.46428e-17	-3.40973e-10	-1.38982
2068452	chr20:2068452:A:G	1.47248e-17	-1.79772	-1.21528
2068534	chr20:2068534:A:G	1.30907e-17	-1.90036	-1.23027
2068685	chr20:2068685:T:A	8.12619e-17	-3.40973e-10	-1.30485
2068805	chr20:2068805:A:T	8.04718e-17	-3.40973e-10	-1.31462
2068917	chr20:2068917:C:T	1.39526e-16	-3.40973e-10	-0.764282
2068938	chr20:2068938:T:C	8.08535e-17	-3.40973e-10	-1.30989
2069003	chr20:2069003:A:C	7.99049e-17	-3.40973e-10	-1.32169
2069298	chr20:2069298:A:T	8.35793e-17	-3.40973e-10	-1.27673
2069350	chr20:2069350:G:A	8.49366e-17	-3.40973e-10	-1.26063
2069362	chr20:2069362:T:C	8.50046e-17	-3.40973e-10	-1.25983
2069375	chr20:2069375:T:C	8.34004e-17	-3.40973e-10	-1.27888
2069403	chr20:2069403:G:A	7.88964e-17	-3.40973e-10	-1.33439
2069453	chr20:2069453:AATTG:A	8.4851e-17	-3.40973e-10	-1.26163
2069722	chr20:2069722:C:G	8.21483e-17	-3.40973e-10	-1.294
2069765	chr20:2069765:A:G	8.34566e-17	-3.40973e-10	-1.2782
2069835	chr20:2069835:G:T	8.3289e-17	-3.40973e-10	-1.28021
2069953	chr20:2069953:A:G	8.1979e-17	-3.40973e-10	-1.29607
2070410	chr20:2070410:T:C	1.62964e-16	-3.40973e-10	-0.609004
2070628	chr20:2070628:A:G	8.21874e-17	-3.40973e-10	-1.29353
2070828	chr20:2070828:T:C	8.37883e-17	-3.40973e-10	-1.27424
2070945	chr20:2070945:G:A	8.38303e-17	-3.40973e-10	-1.27374
2070997	chr20:2070997:T:C	9.58237e-18	-2.08571	-1.3569
2070998	chr20:2070998:G:A	8.28985e-17	-3.40973e-10	-1.28491
2071168	chr20:2071168:C:G	7.5279e-17	-3.40973e-10	-1.38133
2071270	chr20:2071270:A:G	7.45322e-17	-3.40973e-10	-1.3913
2071295	chr20:2071295:C:A	8.35633e-17	-3.40973e-10	-1.27693
2071308	chr20:2071308:A:G	8.33418e-17	-3.40973e-10	-1.27958
2071335	chr20:2071335:T:C	8.39335e-17	-3.40973e-10	-1.27251
2071526	chr20:2071526:G:A	8.38852e-17	-3.40973e-10	-1.27308
2071600	chr20:2071600:AC:A	8.64975e-17	-3.40973e-10	-1.24242
2072232	chr20:2072232:C:T	8.4625e-17	-3.40973e-10	-1.2643
2072618	chr20:2072618:C:T	1.36623e-16	-3.40973e-10	-0.785308
2072920	chr20:2072920:TAGGA:T	1.53416e-16	-3.40973e-10	-0.669378
2073310	chr20:2073310:A:G	8.34621e-17	-3.40973e-10	-1.27814
2073528	chr20:2073528:C:A	7.7719e-17	-3.40973e-10	-1.34943
2073754	chr20:2073754:G:T	7.83395e-17	-3.40973e-10	-1.34148
2073786	chr20:2073786:C:T	8.3892e-17	-3.40973e-10	-1.273
2073841	chr20:2073841:G:A	8.5001e-17	-3.40973e-10	-1.25987
2073917	chr20:2073917:G:A	3.68153e-15	2.50855	-3.79894e-10
2074473	chr20:2074473:C:T	8.40168e-17	-3.40973e-10	-1.27151
2074564	chr20:2074564:C:A	3.70772e-17	-2.08953	-3.79894e-10
2074651	chr20:2074651:C:G	8.56934e-17	-3.40973e-10	-1.25176
2074779	chr20:2074779:C:T	8.03045e-17	-3.40973e-10	-1.31671
2074906	chr20:2074906:A:G	1.35329e-17	-1.7284	-1.36901
2075034	chr20:2075034:T:C	7.77809e-17	-3.40973e-10	-1.34863
2075153	chr20:2075153:G:A	1.26546e-16	-3.40973e-10	-0.861928
2075468	chr20:2075468:A:G	8.42138e-17	-3.40973e-10	-1.26917
2075712	chr20:2075712:T:A	8.36522e-17	-3.40973e-10	-1.27586
2076021	chr20:2076021:C:A	8.20123e-16	1.00692	-3.79894e-10
2076055	chr20:2076055:G:C	8.37944e-17	-3.40973e-10	-1.27416
2076144	chr20:2076144:A:G	8.3315e-17	-3.40973e-10	-1.2799
2076561	chr20:2076561:T:C	1.11589e-16	-3.40973e-10	-0.987705
2076818	chr20:2076818:G:A	2.75809e-17	-1.9475	-0.437904
2076885	chr20:2076885:A:G	2.90662e-17	-1.63475	-0.698206
2077169	chr20:2077169:G:A	1.88272e-17	-1.64953	-1.1177
2077174	chr20:2077174:T:G	1.0219e-16	-3.40973e-10	-1.0757
2077177	chr20:2077177:C:T	7.4585e-17	-3.40973e-10	-1.39059
2077218	chr20:2077218:G:A	1.06042e-16	-3.40973e-10	-1.03869
2077262	chr20:2077262:T:C	1.01208e-17	-2.08459	-1.30335
2077363	chr20:2077363:G:A	1.50267e-16	-3.40973e-10	-0.690115
2077927	chr20:2077927:G:A	1.46108e-16	-3.40973e-10	-0.718182
2077990	chr20:2077990:C:T	1.11652e-17	-2.10483	-1.1849
2078167	chr20:2078167:A:G	6.22377e-17	-1.57157	-3.79894e-10
2078287	chr20:2078287:C:T	4.96066e-17	-1.35125	-0.44716
2078299	chr20:2078299:T:C	2.6874e-17	-1.61407	-0.797303
2078309	chr20:2078309:A:C	2.50418e-17	-1.7021	-0.779879
2078465	chr20:2078465:C:A	9.82641e-17	-3.40973e-10	-1.11487
2078587	chr20:2078587:T:C	1.39016e-17	-1.90571	-1.16482
2078700	chr20:2078700:A:G	2.82831e-17	-1.57693	-0.783339
2078710	chr20:2078710:A:G	1.4166e-17	-1.88965	-1.16204
2078759	chr20:2078759:G:C	1.36563e-17	-1.91406	-1.17427
2078804	chr20:2078804:T:C	1.20836e-16	-3.40973e-10	-0.908097
2078827	chr20:2078827:T:C	2.67809e-17	-1.57951	-0.835335
2078942	chr20:2078942:T:C	1.16504e-16	-3.40973e-10	-0.944603
2079030	chr20:2079030:A:G	2.95398e-17	-1.55097	-0.765825
2079505	chr20:2079505:G:A	7.72497e-17	-3.40973e-10	-1.35549
2079581	chr20:2079581:T:C	1.20525e-16	-3.40973e-10	-0.910674
2079652	chr20:2079652:C:A	8.31415e-17	-1.28199	-3.79894e-10
2079654	chr20:2079654:C:T	2.29003e-17	-1.77347	-0.797907
2080167	chr20:2080167:C:T	2.20641e-17	-1.79642	-0.812155
2080284	chr20:2080284:A:G	9.89879e-17	-1.10753	-3.79894e-10
2080562	chr20:2080562:A:G	2.11192e-17	-1.79124	-0.861104
2080602	chr20:2080602:G:A	1.77705e-17	-1.75054	-1.07445
2081339	chr20:2081339:C:T	8.76382e-17	-3.40973e-10	-1.22931
2081557	chr20:2081557:T:C	1.02657e-16	-3.40973e-10	-1.07114
2081610	chr20:2081610:T:C	1.33929e-16	-3.40973e-10	-0.805222
2081836	chr20:2081836:T:C	8.46279e-17	-3.40973e-10	-1.26427
2082085	chr20:2082085:C:T	1.30914e-17	-2.10668	-1.0239
2082233	chr20:2082233:G:A	7.45266e-17	-3.40973e-10	-1.39137
2082335	chr20:2082335:A:G	2.45356e-16	-3.40973e-10	-0.199821
2082487	chr20:2082487:C:T	1.57548e-17	-2.02043	-0.92495
2082509	chr20:2082509:C:T	7.45687e-17	-3.40973e-10	-1.39081
2082680	chr20:2082680:G:A	7.45074e-17	-3.40973e-10	-1.39163
2083295	chr20:2083295:G:A	1.05743e-16	-3.40973e-10	-1.04152
2083317	chr20:2083317:T:C	9.62873e-17	-3.40973e-10	-1.13519
2083586	chr20:2083586:A:T	7.55692e-17	-3.40973e-10	-1.37748
2083973	chr20:2083973:G:T	8.18201e-17	-3.40973e-10	-1.29801
2084248	chr20:2084248:T:C	1.52394e-17	-2.03918	-0.939467
2084249	chr20:2084249:G:A	1.17461e-16	-3.40973e-10	-0.936428
2086135	chr20:2086135:A:G	1.00203e-17	-2.05752	-1.3404
2086180	chr20:2086180:C:A	1.00002e-17	-2.05653	-1.34339
2087678	chr20:2087678:C:T	1.05416e-16	-3.40973e-10	-1.04462
2087795	chr20:2087795:G:A	1.22651e-16	-3.40973e-10	-0.893191
2088699	chr20:2088699:C:T	1.15134e-16	-3.40973e-10	-0.956436
2089212	chr20:2089212:C:T	1.47843e-16	-3.40973e-10	-0.706379
2089217	chr20:2089217:GC:G	2.30823e-17	-1.78576	-0.777707
2089331	chr20:2089331:C:T	2.25026e-16	-3.40973e-10	-0.286313
2089985	chr20:2089985:G:A	1.13498e-16	-3.40973e-10	-0.970743
2090499	chr20:2090499:C:T	8.88545e-17	-3.40973e-10	-1.21553
2091199	chr20:2091199:G:C	1.65096e-16	-3.40973e-10	-0.596003
2091438	chr20:2091438:T:C	3.96014e-17	-2.02367	-3.79894e-10
2091875	chr20:2091875:A:G	1.61129e-16	-3.40973e-10	-0.620325
2092189	chr20:2092189:T:C	8.26286e-17	-3.40973e-10	-1.28817
2092648	chr20:2092648:A:T	3.75118e-17	-2.07788	-3.79894e-10
2092869	chr20:2092869:T:C	7.60557e-17	-3.40973e-10	-1.37106
2093358	chr20:2093358:CT:C	7.55774e-17	-3.40973e-10	-1.37737
2093389	chr20:2093389:T:C	7.71153e-17	-3.40973e-10	-1.35723
2093490	chr20:2093490:C:A	8.3327e-17	-3.40973e-10	-1.27976
2093542	chr20:2093542:T:A	3.79061e-17	-2.06742	-3.79894e-10
2093677	chr20:2093677:T:C	1.22519e-17	-1.83845	-1.3584
2094247	chr20:2094247:G:A	7.45131e-17	-3.40973e-10	-1.39156
2094258	chr20:2094258:C:T	1.0325e-16	-3.40973e-10	-1.06538
2094276	chr20:2094276:G:A	1.28722e-16	-3.40973e-10	-0.844877
2094292	chr20:2094292:G:A	9.95382e-18	-2.05221	-1.35236
2094674	chr20:2094674:C:T	7.5504e-17	-3.40973e-10	-1.37835
2094744	chr20:2094744:GA:G	8.66706e-17	-3.40973e-10	-1.24042
2094780	chr20:2094780:A:G	8.59766e-17	-3.40973e-10	-1.24846
2094887	chr20:2094887:A:G	9.67468e-18	-2.11028	-1.32274
2095317	chr20:2095317:G:A	7.54219e-17	-3.40973e-10	-1.37943
2095902	chr20:2095902:T:C	3.75004e-16	-3.40973e-10	0.224405
2095935	chr20:2095935:C:T	1.25653e-16	-3.40973e-10	-0.869007
2096323	chr20:2096323:C:G	3.11222e-17	-1.28359	-0.981019
2096606	chr20:2096606:T:C	8.7274e-17	-3.40973e-10	-1.23348
2096810	chr20:2096810:C:T	9.43228e-17	-3.40973e-10	-1.15581
2096896	chr20:2096896:C:T	8.73809e-17	-3.40973e-10	-1.23225
2097098	chr20:2097098:G:C	1.21883e-16	-3.40973e-10	-0.899471
2097127	chr20:2097127:C:A	1.34876e-16	-3.40973e-10	-0.798178
2098092	chr20:2098092:G:T	2.36468e-16	-3.40973e-10	-0.236718
2098349	chr20:2098349:C:T	8.3325e-17	-3.40973e-10	-1.27978
2098535	chr20:2098535:C:G	3.6624e-17	-2.10183	-3.79894e-10
2098691	chr20:2098691:T:C	7.49493e-17	-3.40973e-10	-1.38572
2098957	chr20:2098957:A:C	7.45458e-17	-3.40973e-10	-1.39112
2099437	chr20:2099437:T:C	7.45589e-17	-3.40973e-10	-1.39094
2099716	chr20:2099716:T:C	1.41339e-16	-3.40973e-10	-0.751369
2099855	chr20:2099855:A:G	2.72819e-17	-1.36023	-1.03607
2100218	chr20:2100218:G:C	7.61282e-17	-3.40973e-10	-1.37011
2100413	chr20:2100413:C:CA	7.97619e-17	-3.40973e-10	-1.32348
2100960	chr20:2100960:T:C	7.56953e-17	-3.40973e-10	-1.37581
2101069	chr20:2101069:T:TAA	8.07279e-17	-3.40973e-10	-1.31145
2101097	chr20:2101097:G:A	7.49774e-17	-3.40973e-10	-1.38534
2101157	chr20:2101157:C:T	7.64323e-17	-3.40973e-10	-1.36612
2101312	chr20:2101312:C:T	4.17321e-16	-3.40973e-10	0.331325
2101384	chr20:2101384:A:T	8.14804e-17	-3.40973e-10	-1.30217
2101431	chr20:2101431:G:A	7.61242e-17	-3.40973e-10	-1.37017
2101493	chr20:2101493:C:T	8.0689e-17	-3.40973e-10	-1.31193
2101653	chr20:2101653:G:A	8.14182e-17	-1.30293	-3.79894e-10
2101674	chr20:2101674:G:A	1.37849e-15	-3.40973e-10	1.52621
2102404	chr20:2102404:C:A	3.27789e-17	-1.16608	-1.04667
2103395	chr20:2103395:G:C	3.83481e-17	-2.05583	-3.79894e-10
2103541	chr20:2103541:T:C	2.70295e-17	-2.06991	-0.335694
2103582	chr20:2103582:A:G	7.46016e-17	-3.40973e-10	-1.39037
2103873	chr20:2103873:G:C	9.31031e-17	-3.40973e-10	-1.16882
2104024	chr20:2104024:C:T	5.15227e-17	-2.10741	0.346899
2104025	chr20:2104025:C:T	8.46521e-17	-3.40973e-10	-1.26398
2104246	chr20:2104246:T:C	2.12007e-17	-2.07977	-0.568732
2104399	chr20:2104399:A:G	1.4468e-16	-3.40973e-10	-0.728004
2104560	chr20:2104560:G:A	3.63955e-17	-2.10808	-3.79894e-10
2104573	chr20:2104573:C:T	9.80646e-17	-3.40973e-10	-1.1169
2104898	chr20:2104898:A:G	9.3465e-17	-3.40973e-10	-1.16494
2105016	chr20:2105016:A:C	1.00487e-16	-3.40973e-10	-1.0925
2105315	chr20:2105315:G:C	7.98386e-17	-3.40973e-10	-1.32252
2105707	chr20:2105707:T:TTA	2.85766e-17	-1.86764	-0.482305
2105717	chr20:2105717:T:G	7.73374e-17	-3.40973e-10	-1.35435
2106424	chr20:2106424:A:G	9.38612e-17	-3.40973e-10	-1.16071
2106811	chr20:2106811:A:G	9.1881e-17	-3.40973e-10	-1.18204
2106818	chr20:2106818:G:A	3.83895e-17	-1.78476	-0.269987
2107576	chr20:2107576:T:C	1.76551e-17	-1.61266	-1.21884
2107809	chr20:2107809:C:T	2.50463e-17	-2.05116	-0.430644
2108052	chr20:2108052:A:G	3.1762e-17	-1.90097	-0.343287
2108909	chr20:2108909:T:C	3.24307e-17	-1.86566	-0.357763
2109011	chr20:2109011:C:T	8.67773e-17	-3.40973e-10	-1.23919
2109270	chr20:2109270:G:A	1.99244e-17	-1.51015	-1.20043
2109384	chr20:2109384:A:G	7.45045e-17	-3.40973e-10	-1.39167
2109817	chr20:2109817:T:C	9.86677e-17	-3.40973e-10	-1.11077
2110146	chr20:2110146:G:A	7.71846e-17	-3.40973e-10	-1.35633
2110684	chr20:2110684:T:A	8.30464e-17	-3.40973e-10	-1.28313
2110887	chr20:2110887:G:A	9.84535e-17	-3.40973e-10	-1.11295
2111210	chr20:2111210:A:G	4.22259e-17	-1.9595	-3.79894e-10
2111578	chr20:2111578:A:G	3.82157e-17	-2.07306	0.013772
2111586	chr20:2111586:T:C	5.10664e-17	-1.85953	0.0901309
2111663	chr20:2111663:C:T	8.58875e-17	-3.40973e-10	-1.24949
2111792	chr20:2111792:G:A	7.62274e-17	-3.40973e-10	-1.36881
2111890	chr20:2111890:G:A	1.01534e-16	-3.40973e-10	-1.08213
2112080	chr20:2112080:A:G	1.71502e-16	-3.40973e-10	-0.557934
2112199	chr20:2112199:G:T	5.33963e-17	-1.84933	0.124543
2112200	chr20:2112200:C:T	7.72411e-17	-3.40973e-10	-1.3556
2113214	chr20:2113214:G:A	1.14202e-16	-3.40973e-10	-0.96456
2113257	chr20:2113257:A:G	1.54826e-16	-3.40973e-10	-0.660231
2113432	chr20:2113432:T:C	2.81247e-17	-2.06738	-0.298501
2113499	chr20:2113499:G:A	7.52965e-17	-3.40973e-10	-1.3811
2113649	chr20:2113649:T:TA	8.92072e-17	-3.40973e-10	-1.21157
2113653	chr20:2113653:C:G	3.49939e-17	-1.87528	-0.272074
2113658	chr20:2113658:G:A	1.15751e-17	-2.10914	-1.14453
2113772	chr20:2113772:A:G	8.06447e-17	-3.40973e-10	-1.31248
2114071	chr20:2114071:A:G	3.96937e-17	-2.02134	-3.79894e-10
2114197	chr20:2114197:T:C	5.46919e-17	-1.74385	0.0430304
2114225	chr20:2114225:C:T	1.47897e-16	-3.40973e-10	-0.706015
2114293	chr20:2114293:G:T	4.74542e-17	-1.81838	-0.0243821
2114785	chr20:2114785:A:G	3.47823e-17	-1.86092	-0.292498
2114802	chr20:2114802:T:C	7.62768e-17	-3.40973e-10	-1.36816
2114813	chr20:2114813:T:C	1.51454e-17	-2.11068	-0.874154
2114851	chr20:2114851:G:A	7.45137e-17	-3.40973e-10	-1.39155
2114981	chr20:2114981:A:C	4.34398e-17	-1.2443	-0.68685
2115274	chr20:2115274:A:AG	1.00431e-16	-3.40973e-10	-1.09306
2115347	chr20:2115347:G:A	1.54725e-16	-3.40973e-10	-0.660883
2115438	chr20:2115438:G:C	1.00445e-16	-3.40973e-10	-1.09292
2115718	chr20:2115718:C:G	1.66398e-16	-3.40973e-10	-0.588147
2116497	chr20:2116497:C:A	1.17246e-17	-2.00999	-1.23085
2116644	chr20:2116644:C:A	1.00445e-16	-3.40973e-10	-1.09292
2117042	chr20:2117042:T:C	1.55274e-16	-3.40973e-10	-0.657343
2117538	chr20:2117538:G:A	1.25377e-17	-2.08679	-1.08699
2117778	chr20:2117778:C:T	6.13132e-16	-3.40973e-10	0.716049
2117781	chr20:2117781:G:T	1.27573e-16	-3.40973e-10	-0.853845
2117787	chr20:2117787:C:T	1.06971e-16	-3.40973e-10	-1.02997
2117928	chr20:2117928:A:G	1.05802e-16	-3.40973e-10	-1.04096
2117951	chr20:2117951:C:T	7.46014e-17	-3.40973e-10	-1.39037
2118311	chr20:2118311:A:T	1.00445e-16	-3.40973e-10	-1.09292
2118422	chr20:2118422:TA:T	2.22641e-16	-3.40973e-10	-0.296972
2118635	chr20:2118635:C:T	8.67773e-17	-3.40973e-10	-1.23919
2118670	chr20:2118670:T:C	1.00103e-16	-3.40973e-10	-1.09633
2119526	chr20:2119526:A:G	7.48886e-17	-3.40973e-10	-1.38653
2119692	chr20:2119692:C:T	1.00445e-16	-3.40973e-10	-1.09292
2119702	chr20:2119702:G:A	1.09104e-15	-3.40973e-10	1.29236
2119744	chr20:2119744:C:T	7.62463e-17	-3.40973e-10	-1.36856
2119932	chr20:2119932:A:G	9.66597e-18	-2.04356	-1.39036
2119934	chr20:2119934:T:A	1.04783e-16	-3.40973e-10	-1.05064
2119977	chr20:2119977:G:A	8.99144e-17	-3.40973e-10	-1.20367
2119982	chr20:2119982:A:T	1.85143e-17	-2.11026	-0.673728
2120155	chr20:2120155:G:A	9.17225e-17	-3.40973e-10	-1.18376
2120164	chr20:2120164:A:G	9.42937e-17	-3.40973e-10	-1.15612
2120201	chr20:2120201:G:A	7.86437e-17	-3.40973e-10	-1.3376
2120843	chr20:2120843:G:A	5.81036e-17	-1.9305	0.290193
2121547	chr20:2121547:A:G	4.00549e-17	-1.88129	-0.130992
2121952	chr20:2121952:T:C	6.59389e-17	-1.80925	0.295447
2122207	chr20:2122207:G:A	8.33775e-17	-3.40973e-10	-1.27915
2122310	chr20:2122310:C:T	4.49719e-16	-3.40973e-10	0.406092
2122338	chr20:2122338:A:C	1.44777e-16	-3.40973e-10	-0.727333
2123676	chr20:2123676:G:A	3.74057e-17	-2.08071	-3.79894e-10
2123995	chr20:2123995:A:T	1.22549e-17	-2.04029	-1.15631
2124002	chr20:2124002:A:G	1.33577e-16	-3.40973e-10	-0.807856
2124145	chr20:2124145:A:G	1.03137e-16	-3.40973e-10	-1.06647
2124165	chr20:2124165:A:G	1.53656e-17	-2.1089	-0.861495
2124243	chr20:2124243:G:A	9.4135e-18	-2.10052	-1.35986
2124250	chr20:2124250:C:T	1.01511e-16	-3.40973e-10	-1.08237
2124585	chr20:2124585:G:C	7.64697e-17	-3.40973e-10	-1.36564
2124637	chr20:2124637:A:G	3.64352e-17	-2.10699	-3.79894e-10
2124663	chr20:2124663:A:G	1.00496e-16	-3.40973e-10	-1.09241
2124791	chr20:2124791:T:G	7.55446e-17	-3.40973e-10	-1.37781
2125090	chr20:2125090:C:T	1.00445e-16	-3.40973e-10	-1.09292
2125108	chr20:2125108:G:C	1.00445e-16	-3.40973e-10	-1.09292
2125109	chr20:2125109:G:A	1.00445e-16	-3.40973e-10	-1.09292
2125418	chr20:2125418:A:G	8.02798e-17	-3.40973e-10	-1.31701
2125470	chr20:2125470:G:A	1.25795e-16	-3.40973e-10	-0.867877
2125679	chr20:2125679:G:T	1.29398e-16	-3.40973e-10	-0.839637
2125680	chr20:2125680:C:T	5.51283e-16	-3.40973e-10	0.609717
2125709	chr20:2125709:G:A	1.49402e-17	-2.10679	-0.891682
2125878	chr20:2125878:C:T	7.72324e-17	-3.40973e-10	-1.35571
2125879	chr20:2125879:G:A	9.08266e-17	-3.40973e-10	-1.19358
2126031	chr20:2126031:G:A	1.38697e-16	-0.770242	-3.79894e-10
2126159	chr20:2126159:T:C	1.59403e-16	-3.40973e-10	-0.631093
2126308	chr20:2126308:T:G	1.01381e-16	-3.40973e-10	-1.08364
2126434	chr20:2126434:T:C	1.65289e-16	-3.40973e-10	-0.594837
2126444	chr20:2126444:A:G	7.57961e-17	-3.40973e-10	-1.37448
2127086	chr20:2127086:G:A	3.7494e-17	-2.07835	-3.79894e-10
2127095	chr20:2127095:A:G	1.00065e-16	-3.40973e-10	-1.09672
2127152	chr20:2127152:T:G	7.61096e-17	-3.40973e-10	-1.37036
2127773	chr20:2127773:C:T	4.11087e-16	-3.40973e-10	0.316273
2127823	chr20:2127823:G:GC	7.60144e-17	-3.40973e-10	-1.37161
2127946	chr20:2127946:A:G	2.41761e-17	-1.29562	-1.22155
2127991	chr20:2127991:C:T	8.67773e-17	-3.40973e-10	-1.23919
2128029	chr20:2128029:T:C	1.94152e-17	-1.52365	-1.21283
2128234	chr20:2128234:A:T	2.33371e-17	-2.06888	-0.483602
2128440	chr20:2128440:A:G	3.7322e-17	-2.08295	-3.79894e-10
2128445	chr20:2128445:T:C	7.6425e-17	-3.40973e-10	-1.36622
2128530	chr20:2128530:C:T	7.53419e-17	-3.40973e-10	-1.3805
2128759	chr20:2128759:A:G	9.08637e-17	-3.40973e-10	-1.19317
2128909	chr20:2128909:C:T	7.55055e-17	-3.40973e-10	-1.37833
2128925	chr20:2128925:C:T	1.11074e-16	-3.40973e-10	-0.992334
2129344	chr20:2129344:A:G	1.16911e-16	-3.40973e-10	-0.941117
2129595	chr20:2129595:A:G	1.03231e-16	-3.40973e-10	-1.06556
2129615	chr20:2129615:A:G	7.55475e-17	-3.40973e-10	-1.37777
2130094	chr20:2130094:G:A	9.52727e-17	-3.40973e-10	-1.14579
2130861	chr20:2130861:TTGGCCATCCCGTCACACCG:T	7.65584e-17	-3.40973e-10	-1.36448
2131251	chr20:2131251:T:C	8.80273e-17	-3.40973e-10	-1.22488
2131470	chr20:2131470:T:TG	9.32041e-17	-3.40973e-10	-1.16774
2131472	chr20:2131472:T:G	8.33258e-17	-3.40973e-10	-1.27977
2131646	chr20:2131646:C:T	1.19083e-16	-3.40973e-10	-0.92271
2131744	chr20:2131744:T:C	1.70357e-17	-1.88556	-0.981657
2131788	chr20:2131788:A:C	3.47842e-16	-3.40973e-10	0.149218
2131794	chr20:2131794:TG:T	2.33573e-16	-3.40973e-10	-0.249035
2131841	chr20:2131841:C:T	1.1821e-16	-3.40973e-10	-0.930065
2131874	chr20:2131874:G:A	1.48862e-16	-3.40973e-10	-0.699513
2131978	chr20:2131978:C:G	8.20805e-17	-3.40973e-10	-1.29483
2132067	chr20:2132067:ATTG:A	1.1631e-16	-3.40973e-10	-0.946272
2133767	chr20:2133767:A:G	2.24207e-16	-3.40973e-10	-0.28996
2134589	chr20:2134589:A:G	8.57045e-17	-3.40973e-10	-1.25163
2134610	chr20:2134610:G:C	2.43897e-16	-3.40973e-10	-0.205784
2134657	chr20:2134657:G:A	2.12628e-16	-3.40973e-10	-0.342987
2134898	chr20:2134898:A:G	5.43825e-17	-2.08128	0.374796
2134924	chr20:2134924:G:A	5.57793e-16	-3.40973e-10	0.621457
2135102	chr20:2135102:C:G	1.50914e-16	-3.40973e-10	-0.685818
2135556	chr20:2135556:A:T	1.30164e-16	-3.40973e-10	-0.833738
2135814	chr20:2135814:C:T	1.08274e-15	-3.40973e-10	1.28472
2136083	chr20:2136083:C:CA	1.19109e-17	-2.10717	-1.1179
2136118	chr20:2136118:G:C	1.51864e-16	-2.04664	1.3671
2136230	chr20:2136230:G:A	1.20241e-17	-2.10875	-1.10687
2136719	chr20:2136719:G:A	5.64717e-16	-3.40973e-10	0.633795
2136816	chr20:2136816:C:T	2.95231e-17	-2.06208	-0.255279
2136834	chr20:2136834:C:T	1.29863e-16	-3.40973e-10	-0.836049
2137279	chr20:2137279:G:A	7.69487e-17	-3.40973e-10	-1.35939
2137813	chr20:2137813:CATGTTGATGTCTGAA:C	2.42871e-16	-3.40973e-10	-0.209999
2137944	chr20:2137944:T:C	1.1133e-16	-3.40973e-10	-0.990032
2138196	chr20:2138196:G:A	9.10662e-18	-2.11107	-1.38246
2138229	chr20:2138229:A:G	1.14722e-16	-3.40973e-10	-0.960015
2138336	chr20:2138336:G:C	1.52991e-16	-3.40973e-10	-0.672148
2138600	chr20:2138600:C:T	4.93063e-17	-1.80448	-3.79894e-10
2138785	chr20:2138785:C:T	7.74886e-17	-3.40973e-10	-1.3524
2139053	chr20:2139053:A:G	1.154e-16	-3.40973e-10	-0.954125
2139214	chr20:2139214:A:G	2.53972e-16	-3.40973e-10	-0.165308
2139634	chr20:2139634:G:A	3.07891e-16	-3.40973e-10	0.0272152
2139863	chr20:2139863:AAAGGT:A	2.68147e-17	-1.59867	-0.814913
2139937	chr20:2139937:T:C	2.38027e-17	-1.56993	-0.962799
2140084	chr20:2140084:C:T	1.14773e-16	-3.40973e-10	-0.959576
2140226	chr20:2140226:G:A	7.85114e-17	-3.40973e-10	-1.33929
2140501	chr20:2140501:C:T	1.2535e-15	-3.40973e-10	1.43117
2140546	chr20:2140546:A:G	1.2278e-15	-3.40973e-10	1.41045
2140565	chr20:2140565:A:G	1.27337e-15	-3.40973e-10	1.44689
2140568	chr20:2140568:T:C	1.29959e-15	-3.40973e-10	1.46727
2140582	chr20:2140582:C:T	5.54136e-16	-3.40973e-10	0.614879
2140603	chr20:2140603:G:A	1.05772e-15	-3.40973e-10	1.26134
2140879	chr20:2140879:A:G	1.52296e-16	-3.40973e-10	-0.676705
2141012	chr20:2141012:G:C	9.31568e-18	-2.11143	-1.3594
2141013	chr20:2141013:T:C	2.43797e-17	-1.51385	-0.994936
2141357	chr20:2141357:G:A	9.10045e-17	-3.40973e-10	-1.19162
2141359	chr20:2141359:G:A	1.55501e-17	-1.95444	-1.00403
2141767	chr20:2141767:CT:C	1.34604e-17	-1.9947	-1.10808
2141982	chr20:2141982:A:G	1.32143e-17	-2.01063	-1.1106
2142070	chr20:2142070:G:T	6.14623e-16	-3.40973e-10	0.718478
2142183	chr20:2142183:C:T	1.34185e-17	-2.00805	-1.09785
2142194	chr20:2142194:A:G	1.32444e-17	-1.99966	-1.11929
2142303	chr20:2142303:A:G	1.31002e-15	-3.40973e-10	1.47527
2143374	chr20:2143374:A:G	5.79233e-16	-3.40973e-10	0.659175
2143478	chr20:2143478:C:T	1.34472e-15	-3.40973e-10	1.50141
2143655	chr20:2143655:T:G	8.5607e-17	-3.40973e-10	-1.25276
2143957	chr20:2143957:TC:T	5.21942e-16	-3.40973e-10	0.555026
2144458	chr20:2144458:A:G	6.30417e-16	-3.40973e-10	0.743851
2144739	chr20:2144739:G:T	7.81485e-17	-3.40973e-10	-1.34392
2144867	chr20:2144867:G:A	9.45671e-17	-3.40973e-10	-1.15322
2144907	chr20:2144907:C:T	1.13337e-15	-3.40973e-10	1.33042
2145147	chr20:2145147:C:G	7.47942e-17	-1.38779	-3.79894e-10
2145191	chr20:2145191:A:G	3.9518e-17	-2.10856	0.0827853
2145352	chr20:2145352:T:C	3.6275e-17	-2.1114	-3.79894e-10
2145443	chr20:2145443:A:G	3.6067e-17	-2.11024	-0.00691108
2145450	chr20:2145450:A:G	3.44982e-17	-2.11079	-0.0508348
2145467	chr20:2145467:AT:A	1.4401e-17	-1.97509	-1.06014
2145477	chr20:2145477:G:C	8.67017e-17	-3.40973e-10	-1.24006
2145921	chr20:2145921:T:C	2.02976e-17	-2.11195	-0.580078
2147038	chr20:2147038:C:T	1.0683e-15	-3.40973e-10	1.2713
2147145	chr20:2147145:G:A	1.3727e-16	-3.40973e-10	-0.78058
2147875	chr20:2147875:G:C	9.78227e-18	-2.08188	-1.34008
2147890	chr20:2147890:T:G	1.18793e-16	-3.40973e-10	-0.925146
2148085	chr20:2148085:G:A	2.8127e-16	-3.40973e-10	-0.0632159
2148093	chr20:2148093:C:T	1.80721e-16	-3.40973e-10	-0.505578
2148208	chr20:2148208:G:A	2.38843e-16	-3.40973e-10	-0.226725
2149092	chr20:2149092:C:CA	1.51693e-16	-3.40973e-10	-0.680669
2149094	chr20:2149094:A:G	1.48068e-17	-1.9777	-1.02974
2149231	chr20:2149231:G:T	9.45238e-18	-2.10424	-1.35203
2149261	chr20:2149261:A:G	3.3348e-17	-2.09225	-0.103287
2149440	chr20:2149440:C:T	8.16805e-17	-3.40973e-10	-1.29972
2149579	chr20:2149579:TTGGTGAGGCTGCCCAGTC:T	1.36633e-17	-1.9552	-1.13262
2149725	chr20:2149725:A:G	4.20487e-16	-3.40973e-10	0.338882
2149878	chr20:2149878:A:C	4.16178e-16	-3.40973e-10	0.328583
2149900	chr20:2149900:CAG:C	1.35526e-16	-3.40973e-10	-0.793369
2150071	chr20:2150071:CATTTCCTTGGGTATATACCAAGCAGTGGAA:C	1.09694e-16	-3.40973e-10	-1.00484
2150120	chr20:2150120:ACT:A	1.10778e-16	-3.40973e-10	-0.995002
2150248	chr20:2150248:A:G	5.41971e-16	-3.40973e-10	0.592682
2150319	chr20:2150319:G:A	1.05197e-16	-3.40973e-10	-1.0467
2150480	chr20:2150480:A:AT	8.52134e-17	-3.40973e-10	-1.25737
2150543	chr20:2150543:T:C	2.42372e-16	-3.40973e-10	-0.212059
2150701	chr20:2150701:G:A	2.02245e-16	-3.40973e-10	-0.393052
2150716	chr20:2150716:C:T	1.89075e-17	-1.98259	-0.780383
2150717	chr20:2150717:A:G	4.89948e-16	-3.40973e-10	0.491769
2150888	chr20:2150888:A:C	5.5075e-17	-1.69383	-3.79894e-10
2151079	chr20:2151079:T:C	1.34571e-16	-3.40973e-10	-0.800439
2151115	chr20:2151115:C:T	2.32847e-16	-3.40973e-10	-0.252147
2151167	chr20:2151167:G:A	9.24985e-18	-2.08643	-1.3915
2151521	chr20:2151521:A:G	8.544e-17	-3.40973e-10	-1.25472
2151779	chr20:2151779:A:AT	1.33061e-16	-3.40973e-10	-0.81172
2151780	chr20:2151780:G:A	1.41388e-16	-3.40973e-10	-0.751024
2151784	chr20:2151784:C:T	1.19981e-16	-3.40973e-10	-0.915194
2151789	chr20:2151789:A:C	1.20087e-16	-3.40973e-10	-0.914318
2151791	chr20:2151791:G:GT	1.14252e-16	-3.40973e-10	-0.964123
2152252	chr20:2152252:T:C	2.38496e-16	-3.40973e-10	-0.228179
2152351	chr20:2152351:A:T	2.2757e-16	-3.40973e-10	-0.275072
2152978	chr20:2152978:T:A	2.02933e-16	-3.40973e-10	-0.389655
2153009	chr20:2153009:T:A	3.30905e-17	-1.86059	-0.342696
2153022	chr20:2153022:A:G	2.66593e-16	-3.40973e-10	-0.116806
2153064	chr20:2153064:T:C	1.97684e-17	-1.88236	-0.83609
2153124	chr20:2153124:A:G	1.00224e-16	-3.40973e-10	-1.09513
2153197	chr20:2153197:G:T	3.01355e-16	-3.40973e-10	0.00575901
2153226	chr20:2153226:A:C	2.74493e-17	-1.84744	-0.542748
2153264	chr20:2153264:T:C	8.93682e-17	-3.40973e-10	-1.20977
2153727	chr20:2153727:T:A	1.00889e-16	-1.08851	-3.79894e-10
2154014	chr20:2154014:T:C	9.97802e-17	-3.40973e-10	-1.09956
2154070	chr20:2154070:C:T	1.63579e-16	-3.40973e-10	-0.605237
2154374	chr20:2154374:G:A	1.65566e-16	-3.40973e-10	-0.593163
2154445	chr20:2154445:G:T	1.39141e-17	-2.08696	-0.982669
2155259	chr20:2155259:A:G	1.0685e-16	-3.40973e-10	-1.03111
2155641	chr20:2155641:C:G	1.2515e-17	-1.86372	-1.31188
2155727	chr20:2155727:C:T	1.30316e-16	-3.40973e-10	-0.832566
2156032	chr20:2156032:G:A	1.26397e-16	-3.40973e-10	-0.863104
2156222	chr20:2156222:T:C	1.01556e-16	-3.40973e-10	-1.08192
2156272	chr20:2156272:G:A	7.25069e-17	-1.41885	-3.79894e-10
2156924	chr20:2156924:A:G	7.91776e-17	-3.40973e-10	-1.33084
2157194	chr20:2157194:A:G	3.70737e-16	-3.40973e-10	0.212963
2157347	chr20:2157347:G:C	9.52121e-18	-2.11193	-1.33708
2157604	chr20:2157604:C:T	1.04212e-16	-3.40973e-10	-1.0561
2157676	chr20:2157676:G:A	1.61417e-16	-3.40973e-10	-0.61854
2157677	chr20:2157677:C:T	1.036e-16	-3.40973e-10	-1.06199
2157749	chr20:2157749:G:A	1.26939e-16	-3.40973e-10	-0.858827
2157783	chr20:2157783:G:A	2.5474e-16	-3.40973e-10	-0.162289
2157820	chr20:2157820:A:C	1.72566e-17	-1.5405	-1.31383
2158154	chr20:2158154:GA:G	2.25432e-16	-3.40973e-10	-0.284513
2158296	chr20:2158296:C:T	1.89919e-16	-3.40973e-10	-0.455932
2158319	chr20:2158319:G:A	2.20269e-16	-3.40973e-10	-0.307682
2158434	chr20:2158434:G:T	2.46738e-16	-3.40973e-10	-0.194203
2158473	chr20:2158473:C:T	9.23719e-18	-2.11117	-1.36812
2159382	chr20:2159382:C:T	7.57365e-17	-3.40973e-10	-1.37527
2159519	chr20:2159519:G:C	1.22414e-16	-3.40973e-10	-0.895125
2159769	chr20:2159769:A:G	1.10418e-17	-2.09534	-1.20551
2160092	chr20:2160092:G:A	1.11812e-17	-2.10392	-1.18438
2160580	chr20:2160580:A:G	7.68023e-17	-3.40973e-10	-1.3613
2160585	chr20:2160585:G:A	1.56855e-16	-3.40973e-10	-0.647212
2161006	chr20:2161006:G:A	1.13783e-16	-3.40973e-10	-0.968242
2161559	chr20:2161559:T:A	7.81878e-17	-3.40973e-10	-1.34342
2162109	chr20:2162109:T:C	1.19972e-16	-3.40973e-10	-0.915269
2162144	chr20:2162144:C:T	1.24557e-16	-3.40973e-10	-0.877765
2162280	chr20:2162280:C:T	8.96238e-17	-3.40973e-10	-1.20691
2162324	chr20:2162324:T:G	8.42907e-17	-3.40973e-10	-1.26826
2162507	chr20:2162507:A:C	9.43917e-18	-2.09066	-1.367
2162561	chr20:2162561:T:TGC	1.27823e-16	-3.40973e-10	-0.851887
2162616	chr20:2162616:A:G	8.58338e-17	-3.40973e-10	-1.25012
2162733	chr20:2162733:T:C	7.60447e-17	-3.40973e-10	-1.37121
2162985	chr20:2162985:A:G	1.21797e-17	-2.0998	-1.10296
2163077	chr20:2163077:G:A	8.78382e-17	-3.40973e-10	-1.22703
2163872	chr20:2163872:G:A	1.43136e-16	-3.40973e-10	-0.738736
2163921	chr20:2163921:C:T	7.60314e-17	-3.40973e-10	-1.37138
2164258	chr20:2164258:G:A	8.76039e-17	-3.40973e-10	-1.22971
2164532	chr20:2164532:C:A	7.45248e-17	-3.40973e-10	-1.3914
2164581	chr20:2164581:T:C	5.22003e-17	-1.74744	-3.79894e-10
2164718	chr20:2164718:T:C	8.89034e-17	-3.40973e-10	-1.21498
2165096	chr20:2165096:G:A	1.07722e-16	-3.40973e-10	-1.02298
2165542	chr20:2165542:A:C	7.69844e-17	-3.40973e-10	-1.35893
2165761	chr20:2165761:A:G	7.4832e-17	-3.40973e-10	-1.38729
2165890	chr20:2165890:T:A	1.50871e-17	-1.59857	-1.39012
2165923	chr20:2165923:C:T	1.05542e-16	-3.40973e-10	-1.04342
2165934	chr20:2165934:A:G	1.05579e-16	-3.40973e-10	-1.04307
2166130	chr20:2166130:A:G	7.56143e-17	-3.40973e-10	-1.37689
2166199	chr20:2166199:T:C	7.8042e-17	-3.40973e-10	-1.34528
2166351	chr20:2166351:C:T	9.01898e-17	0.107133	-1.30775
2166546	chr20:2166546:T:C	9.46425e-17	-3.40973e-10	-1.15242
2166717	chr20:2166717:A:G	1.18639e-16	-3.40973e-10	-0.926445
2167026	chr20:2167026:A:G	1.38118e-16	-3.40973e-10	-0.774424
2167647	chr20:2167647:T:C	3.79031e-17	-2.0675	-3.79894e-10
2167757	chr20:2167757:G:A	1.36051e-17	-1.91527	-1.17682
2167797	chr20:2167797:C:T	7.45066e-17	-3.40973e-10	-1.39164
2167986	chr20:2167986:A:C	9.45616e-18	-2.11121	-1.34465
2168414	chr20:2168414:C:T	1.54074e-17	-2.10397	-0.863709
2168627	chr20:2168627:G:A	3.63207e-17	-2.11014	-3.79894e-10
2168632	chr20:2168632:C:T	1.73371e-16	-3.40973e-10	-0.5471
2168724	chr20:2168724:G:A	1.03642e-17	-2.04282	-1.32135
2168749	chr20:2168749:C:T	2.41794e-17	-2.03628	-0.48075
2169224	chr20:2169224:C:T	8.62843e-17	-3.40973e-10	-1.24488
2169266	chr20:2169266:G:A	1.80501e-17	-2.06416	-0.745218
2169583	chr20:2169583:C:T	3.65341e-17	-2.10428	-3.79894e-10
2169711	chr20:2169711:A:C	1.18386e-17	-2.11195	-1.11922
2170015	chr20:2170015:C:T	8.48515e-17	-3.40973e-10	-1.26163
2170089	chr20:2170089:GTA:G	4.87809e-17	-1.81519	-3.79894e-10
2170117	chr20:2170117:T:C	1.17543e-16	-3.40973e-10	-0.935723
2170123	chr20:2170123:A:C	1.2692e-16	-3.40973e-10	-0.858973
2170309	chr20:2170309:A:G	7.47304e-17	-3.40973e-10	-1.38864
2170318	chr20:2170318:T:C	1.12626e-17	-2.05778	-1.22326
2170485	chr20:2170485:T:A	1.6153e-16	-3.40973e-10	-0.617838
2170704	chr20:2170704:A:G	9.98248e-18	-2.02114	-1.38056
2171243	chr20:2171243:C:CA	2.13394e-16	-3.40973e-10	-0.339389
2171331	chr20:2171331:G:C	1.42933e-16	-3.40973e-10	-0.740155
2171411	chr20:2171411:A:G	9.72528e-18	-2.1079	-1.31991
2171695	chr20:2171695:CA:C	8.90814e-17	-3.40973e-10	-1.21298
2172111	chr20:2172111:G:GAA	8.71724e-17	-3.40973e-10	-1.23464
2172217	chr20:2172217:C:CA	8.83441e-17	-3.40973e-10	-1.22129
2172319	chr20:2172319:C:T	4.09661e-17	-1.98979	-3.79894e-10
2172452	chr20:2172452:T:A	3.74554e-17	-2.07938	-3.79894e-10
2172578	chr20:2172578:C:A	2.38229e-17	-1.54885	-0.983036
2172742	chr20:2172742:A:T	1.13383e-17	-1.90132	-1.37302
2173005	chr20:2173005:T:A	6.58486e-17	-1.7068	0.191627
2173015	chr20:2173015:A:G	6.35574e-17	-1.53597	-0.0146139
2173694	chr20:2173694:C:G	1.02881e-16	-3.40973e-10	-1.06896
2173836	chr20:2173836:A:G	7.95875e-17	-3.40973e-10	-1.32567
2174299	chr20:2174299:C:T	9.00237e-17	-3.40973e-10	-1.20246
2174434	chr20:2174434:T:C	1.29101e-16	-1.60963	0.767696
2174491	chr20:2174491:G:A	3.66926e-17	-1.43243	-0.667531
2174553	chr20:2174553:A:G	4.78821e-17	-1.35134	-0.482446
2174724	chr20:2174724:C:T	3.76e-17	-2.07553	-3.79894e-10
2174769	chr20:2174769:G:A	1.00803e-16	-3.40973e-10	-1.08936
2175000	chr20:2175000:G:A	2.12669e-16	-3.40973e-10	-0.342792
2175362	chr20:2175362:G:A	1.86446e-17	-1.6938	-1.08317
2175480	chr20:2175480:G:A	8.09544e-17	-3.40973e-10	-1.30864
2175764	chr20:2175764:T:C	2.03655e-16	-3.40973e-10	-0.386104
2175849	chr20:2175849:C:T	1.04224e-16	-3.40973e-10	-1.05598
2176042	chr20:2176042:A:G	9.82973e-18	-2.08097	-1.33615
2176166	chr20:2176166:T:G	1.07833e-16	-3.40973e-10	-1.02195
2176484	chr20:2176484:G:A	1.85212e-17	-1.75457	-1.02904
2176661	chr20:2176661:T:A	7.70208e-17	-3.40973e-10	-1.35846
2177031	chr20:2177031:GAC:G	2.05479e-17	-2.10886	-0.570917
2177163	chr20:2177163:C:T	3.14777e-17	-1.51165	-0.741605
2177288	chr20:2177288:G:C	2.54227e-17	-2.11188	-0.355013
2177480	chr20:2177480:C:T	1.69416e-17	-2.10139	-0.771365
2177797	chr20:2177797:A:G	2.52393e-16	-3.40973e-10	-0.171543
2177834	chr20:2177834:T:C	4.73622e-16	-3.40973e-10	0.457878
2177940	chr20:2177940:A:G	1.83785e-16	-1.69466	1.20589
2177995	chr20:2177995:A:G	4.39726e-17	-1.98505	0.0660889
2178025	chr20:2178025:A:G	6.09276e-17	-2.0256	0.432752
2178590	chr20:2178590:G:A	1.25795e-17	-2.08177	-1.0887
2178693	chr20:2178693:A:T	1.10133e-17	-2.11159	-1.19183
2178707	chr20:2178707:C:T	8.04875e-17	-3.40973e-10	-1.31443
2178880	chr20:2178880:C:T	8.54965e-17	-3.40973e-10	-1.25406
2178917	chr20:2178917:G:C	1.53352e-16	-3.40973e-10	-0.669793
2179145	chr20:2179145:A:G	3.89556e-17	-1.74225	-0.297859
2179528	chr20:2179528:C:T	8.89075e-17	-3.40973e-10	-1.21493
2179590	chr20:2179590:C:T	3.91757e-17	-2.03448	-3.79894e-10
2179825	chr20:2179825:T:C	7.49777e-17	-3.40973e-10	-1.38534
2179826	chr20:2179826:A:G	1.43481e-16	-3.40973e-10	-0.736327
2179896	chr20:2179896:G:A	9.70752e-17	-2.06907	0.942027
2179939	chr20:2179939:AT:A	2.1027e-17	-2.11208	-0.544649
2180353	chr20:2180353:G:A	1.10622e-16	-3.40973e-10	-0.99641
2180805	chr20:2180805:A:G	1.02501e-16	-3.40973e-10	-1.07266
2180849	chr20:2180849:G:A	1.14305e-17	-1.88077	-1.38548
2180858	chr20:2180858:A:G	1.0847e-17	-1.9303	-1.38834
2180872	chr20:2180872:G:T	9.96369e-17	-3.40973e-10	-1.101
2180916	chr20:2180916:C:T	1.22628e-16	-3.40973e-10	-0.893378
2180965	chr20:2180965:A:G	1.79427e-17	-1.87118	-0.944167
2181025	chr20:2181025:T:A	1.81395e-17	-1.83398	-0.97046
2181032	chr20:2181032:G:A	1.83066e-17	-1.83386	-0.961413
2181177	chr20:2181177:G:A	7.96292e-16	-3.40973e-10	0.977435
2181202	chr20:2181202:G:A	3.98679e-17	-2.01696	-3.79894e-10
2181287	chr20:2181287:A:G	1.66334e-15	-3.40973e-10	1.71405
2181297	chr20:2181297:CA:C	2.51262e-17	-2.11144	-0.367174
2181306	chr20:2181306:G:A	2.07678e-17	-1.84022	-0.828904
2181331	chr20:2181331:G:C	1.04247e-16	-3.40973e-10	-1.05577
2181525	chr20:2181525:C:T	3.15402e-16	-3.40973e-10	0.051318
2181817	chr20:2181817:G:A	1.81323e-17	-1.85391	-0.950927
2181885	chr20:2181885:A:C	7.71493e-17	-3.40973e-10	-1.35679
2182010	chr20:2182010:C:T	1.82798e-17	-1.8512	-0.945541
2182245	chr20:2182245:G:A	2.06463e-17	-2.09617	-0.578829
2182363	chr20:2182363:T:C	5.11628e-17	-1.76752	-3.79894e-10
2182739	chr20:2182739:A:G	1.86403e-17	-1.825	-0.95221
2183187	chr20:2183187:G:A	7.56549e-17	-3.40973e-10	-1.37635
2183589	chr20:2183589:A:T	7.45241e-17	-3.40973e-10	-1.39141
2183685	chr20:2183685:T:C	1.59522e-17	-1.82105	-1.11188
2183700	chr20:2183700:T:C	2.15808e-17	-2.10107	-0.529658
2183915	chr20:2183915:A:T	9.65347e-17	-3.40973e-10	-1.13263
2183941	chr20:2183941:A:G	2.57736e-17	-2.11151	-0.341675
2184308	chr20:2184308:G:A	9.40437e-18	-2.09287	-1.36848
2184613	chr20:2184613:C:T	9.44283e-18	-2.08275	-1.37453
2185075	chr20:2185075:G:T	8.90703e-17	-3.40973e-10	-1.2131
2185182	chr20:2185182:T:A	7.73881e-17	-3.40973e-10	-1.3537
2185359	chr20:2185359:T:G	2.13684e-17	-2.09893	-0.541684
2185623	chr20:2185623:A:G	1.80718e-16	-3.40973e-10	-0.505594
2185642	chr20:2185642:T:C	1.81467e-16	-3.40973e-10	-0.501456
2185672	chr20:2185672:A:G	1.5886e-17	-2.0963	-0.840793
2185918	chr20:2185918:G:A	7.94083e-17	-3.40973e-10	-1.32793
2186359	chr20:2186359:A:C	5.00972e-17	-2.10231	0.313748
2186656	chr20:2186656:G:T	2.33166e-16	-3.40973e-10	-0.25078
2186787	chr20:2186787:A:G	4.66014e-17	-2.10858	0.247684
2187536	chr20:2187536:T:C	8.52442e-17	-3.40973e-10	-1.25701
2188340	chr20:2188340:C:A	7.79555e-17	-3.40973e-10	-1.34639
2188420	chr20:2188420:C:G	1.26414e-17	-1.86221	-1.30334
2188733	chr20:2188733:T:A	4.38141e-16	-3.40973e-10	0.380009
2188868	chr20:2188868:A:C	1.99781e-17	-1.85468	-0.853211
2188940	chr20:2188940:T:G	4.33075e-17	-2.11206	0.17786
2189028	chr20:2189028:A:G	4.28003e-16	-3.40973e-10	0.356599
2189155	chr20:2189155:A:G	3.92749e-17	-2.11124	0.0792968
2189230	chr20:2189230:G:A	8.77937e-17	-3.40973e-10	-1.22754
2189400	chr20:2189400:C:T	1.91342e-17	-1.85569	-0.89537
2189553	chr20:2189553:G:A	9.72862e-18	-2.04338	-1.38408
2189744	chr20:2189744:C:T	8.75444e-17	-3.40973e-10	-1.23038
2189862	chr20:2189862:T:C	5.58362e-17	-1.68011	-3.79894e-10
2189885	chr20:2189885:T:G	8.11042e-17	-3.40973e-10	-1.3068
2189940	chr20:2189940:C:A	1.49304e-17	-1.94347	-1.05566
2190064	chr20:2190064:C:T	3.12127e-17	-2.09609	-0.165613
2190243	chr20:2190243:A:G	2.17309e-17	-1.74397	-0.879828
2190299	chr20:2190299:G:A	1.98084e-17	-1.82076	-0.895659
2190368	chr20:2190368:T:C	2.16084e-17	-1.81979	-0.809659
2190390	chr20:2190390:G:A	8.45123e-17	-3.40973e-10	-1.26563
2190396	chr20:2190396:G:A	2.07751e-17	-1.82324	-0.845539
2190545	chr20:2190545:T:C	2.0376e-17	-1.81892	-0.869252
2190679	chr20:2190679:A:G	5.3252e-17	-2.10584	0.378344
2190756	chr20:2190756:T:TA	1.97635e-17	-1.8292	-0.889494
2190984	chr20:2190984:C:T	1.2209e-17	-2.108	-1.09236
2191003	chr20:2191003:A:G	1.23622e-16	-1.90966	1.02436
2191033	chr20:2191033:G:C	3.17245e-16	-3.40973e-10	0.057144
2191154	chr20:2191154:C:T	2.08904e-17	-1.83654	-0.826702
2191157	chr20:2191157:G:A	2.11251e-17	-1.82613	-0.825937
2191616	chr20:2191616:T:G	2.31924e-17	-1.70511	-0.853601
2191674	chr20:2191674:C:T	5.67361e-17	-1.66412	-3.79894e-10
2191738	chr20:2191738:C:T	8.62419e-17	-3.40973e-10	-1.24538
2191762	chr20:2191762:A:G	3.45841e-17	-2.0618	-0.0973342
2191858	chr20:2191858:G:T	9.52676e-18	-2.07507	-1.37336
2191900	chr20:2191900:C:T	2.45112e-17	-1.92736	-0.576043
2192001	chr20:2192001:T:A	1.46791e-17	-1.98939	-1.02672
2192126	chr20:2192126:A:G	7.89648e-17	-3.40973e-10	-1.33353
2192217	chr20:2192217:C:T	1.68805e-17	-2.06976	-0.806614
2192260	chr20:2192260:C:T	2.44606e-17	-1.44021	-1.06526
2192291	chr20:2192291:A:G	1.20709e-16	-3.40973e-10	-0.909149
2192400	chr20:2192400:A:G	1.66607e-17	-1.85349	-1.03599
2192498	chr20:2192498:A:C	1.10042e-16	-3.40973e-10	-1.00167
2192748	chr20:2192748:T:A	6.07167e-17	-0.408856	-1.18746
2193255	chr20:2193255:A:T	1.04936e-17	-1.96224	-1.38952
2193288	chr20:2193288:G:A	1.29852e-17	-2.11144	-1.02728
2193396	chr20:2193396:G:A	7.94064e-17	-3.40973e-10	-1.32795
2193457	chr20:2193457:T:A	9.34505e-17	-3.40973e-10	-1.1651
2193473	chr20:2193473:T:C	2.29275e-17	-1.9344	-0.635799
2193567	chr20:2193567:G:A	8.57161e-17	-3.40973e-10	-1.25149
2193630	chr20:2193630:C:T	1.02455e-15	-3.40973e-10	1.22948
2193654	chr20:2193654:T:C	2.09993e-17	-2.06123	-0.596814
2193818	chr20:2193818:A:C	9.08692e-17	-3.40973e-10	-1.19311
2193989	chr20:2193989:G:A	8.95378e-17	-3.40973e-10	-1.20787
2194014	chr20:2194014:T:G	5.30385e-15	-3.40973e-10	2.87366
2194358	chr20:2194358:G:A	7.68339e-17	-3.40973e-10	-1.36088
2195320	chr20:2195320:G:A	9.1076e-17	-3.40973e-10	-1.19084
2195323	chr20:2195323:G:A	1.31131e-17	-1.86432	-1.2646
2195436	chr20:2195436:T:TG	5.34783e-17	-1.72325	-3.79894e-10
2195478	chr20:2195478:T:A	1.21427e-17	-2.09524	-1.11056
2196475	chr20:2196475:T:G	3.55185e-16	-3.40973e-10	0.170108
2196747	chr20:2196747:A:T	5.89258e-16	-3.40973e-10	0.676334
2196972	chr20:2196972:A:G	2.05655e-15	-3.40973e-10	1.92626
2196978	chr20:2196978:A:G	8.95906e-17	-3.40973e-10	-1.20728
2197115	chr20:2197115:G:A	1.32004e-16	-3.40973e-10	-0.819699
2197796	chr20:2197796:A:G	9.63017e-18	-2.06838	-1.36925
2197962	chr20:2197962:A:C	5.05117e-17	-1.78033	-3.79894e-10
2198006	chr20:2198006:T:C	9.29317e-17	-3.40973e-10	-1.17067
2198028	chr20:2198028:C:T	1.43455e-16	-3.40973e-10	-0.736511
2198171	chr20:2198171:C:T	9.37158e-17	-3.40973e-10	-1.16226
2198203	chr20:2198203:G:A	5.07072e-17	-1.77646	-3.79894e-10
2198267	chr20:2198267:C:T	4.86045e-17	-1.81881	-3.79894e-10
2198268	chr20:2198268:G:A	7.75172e-17	-3.40973e-10	-1.35203
2198340	chr20:2198340:G:A	8.13849e-17	-3.40973e-10	-1.30334
2199014	chr20:2199014:T:A	1.41886e-16	-3.40973e-10	-0.747509
2199040	chr20:2199040:T:A	1.42993e-16	-3.40973e-10	-0.739734
2199069	chr20:2199069:A:G	1.47767e-17	-1.93115	-1.07833
2199135	chr20:2199135:A:G	1.58265e-17	-1.94181	-0.999036
2199173	chr20:2199173:A:C	1.0191e-17	-2.1084	-1.27262
2199519	chr20:2199519:T:C	2.25076e-17	-1.20985	-1.37882
2199780	chr20:2199780:A:G	7.7476e-17	-3.40973e-10	-1.35256
2199880	chr20:2199880:C:T	8.29473e-17	-3.40973e-10	-1.28433
2199886	chr20:2199886:T:C	8.92093e-17	-3.40973e-10	-1.21155
2200079	chr20:2200079:C:T	1.1521e-17	-2.1103	-1.14805
2200338	chr20:2200338:G:A	6.29813e-17	-1.55969	-3.79894e-10
2200447	chr20:2200447:G:A	1.95929e-15	-3.40973e-10	1.87781
2200527	chr20:2200527:T:A	2.25884e-17	-1.23678	-1.34832
2200636	chr20:2200636:C:T	1.25767e-16	-3.40973e-10	-0.868097
2200812	chr20:2200812:T:C	1.78608e-17	-1.5636	-1.25633
2200842	chr20:2200842:G:A	1.30584e-16	-3.40973e-10	-0.830511
2200848	chr20:2200848:C:T	1.63209e-17	-1.6524	-1.25769
2201214	chr20:2201214:T:A	2.11872e-15	-3.40973e-10	1.95603
2201399	chr20:2201399:C:T	1.86333e-15	-3.40973e-10	1.82759
2202070	chr20:2202070:G:A	8.02509e-17	-3.40973e-10	-1.31737
2202212	chr20:2202212:G:A	2.05997e-16	-3.40973e-10	-0.37467
2202499	chr20:2202499:C:T	7.4614e-17	-3.40973e-10	-1.3902
2202559	chr20:2202559:T:C	1.68122e-16	-3.40973e-10	-0.577843
2202962	chr20:2202962:C:T	2.44082e-17	-1.97781	-0.529797
2203046	chr20:2203046:C:T	1.59959e-17	-1.86773	-1.06247
2203360	chr20:2203360:C:T	1.50104e-17	-1.81817	-1.17562
2203691	chr20:2203691:T:C	1.99941e-17	-2.11067	-0.596424
2203849	chr20:2203849:T:C	1.07432e-17	-1.94698	-1.38127
2203902	chr20:2203902:A:G	7.83274e-17	-3.40973e-10	-1.34163
2203923	chr20:2203923:T:C	1.60375e-17	-1.86514	-1.06246
2204076	chr20:2204076:A:G	1.4545e-17	-1.87871	-1.14658
2204615	chr20:2204615:G:A	8.57635e-17	-3.40973e-10	-1.25094
2204674	chr20:2204674:T:C	1.90919e-17	-1.74131	-1.01195
2204711	chr20:2204711:C:T	1.04506e-17	-2.07918	-1.2767
2204721	chr20:2204721:G:A	1.33297e-17	-1.72237	-1.39017
2204740	chr20:2204740:T:C	7.62385e-17	-3.40973e-10	-1.36866
2204895	chr20:2204895:A:G	7.49289e-17	-3.40973e-10	-1.38599
2204900	chr20:2204900:T:G	9.29608e-17	-3.40973e-10	-1.17035
2205078	chr20:2205078:T:G	3.06043e-17	-0.971327	-1.31006
2205325	chr20:2205325:T:C	8.08483e-17	-3.40973e-10	-1.30996
2205346	chr20:2205346:C:T	2.35655e-17	-1.92569	-0.617062
2205654	chr20:2205654:C:T	7.88617e-17	-3.40973e-10	-1.33484
2205740	chr20:2205740:AG:A	1.74844e-17	-2.09132	-0.749902
2205894	chr20:2205894:G:A	1.42757e-17	-1.8301	-1.21388
2205926	chr20:2205926:T:G	7.82386e-17	-3.40973e-10	-1.34277
2206129	chr20:2206129:T:C	1.86903e-17	-1.39582	-1.37871
2206324	chr20:2206324:A:G	1.4928e-16	-3.40973e-10	-0.696706
2206702	chr20:2206702:C:A	7.98816e-17	-3.40973e-10	-1.32199
2206778	chr20:2206778:A:G	3.1424e-17	-1.77825	-0.476714
2206784	chr20:2206784:G:A	4.28251e-17	-1.98839	0.0429819
2206869	chr20:2206869:C:T	7.47169e-17	-3.40973e-10	-1.38883
2206960	chr20:2206960:G:C	1.80481e-17	-1.45844	-1.35105
2207297	chr20:2207297:G:T	2.26191e-17	-2.10165	-0.482084
2207298	chr20:2207298:C:T	2.25933e-17	-2.10279	-0.482084
2207456	chr20:2207456:C:T	1.33299e-15	-3.40973e-10	1.49265
2207499	chr20:2207499:A:G	7.52638e-17	-3.40973e-10	-1.38153
2207605	chr20:2207605:C:G	8.98098e-17	-3.40973e-10	-1.20484
2207724	chr20:2207724:G:A	2.30334e-17	-1.17567	-1.38992
2207751	chr20:2207751:G:C	1.38201e-17	-2.08214	-0.994272
2207896	chr20:2207896:G:T	4.57086e-17	-2.11206	0.23182
2207925	chr20:2207925:G:A	1.78524e-16	-3.40973e-10	-0.517807
2208109	chr20:2208109:C:T	7.45146e-17	-3.40973e-10	-1.39154
2208408	chr20:2208408:C:T	1.16933e-17	-2.08801	-1.1555
2208409	chr20:2208409:G:A	2.90589e-17	-1.6848	-0.648403
2208520	chr20:2208520:G:A	7.36025e-16	-0.443676	1.34241
2208819	chr20:2208819:C:T	1.3846e-16	-3.40973e-10	-0.771948
2208826	chr20:2208826:T:C	1.78798e-16	-0.516275	-3.79894e-10
2209126	chr20:2209126:T:C	1.24747e-17	-2.05932	-1.1195
2209294	chr20:2209294:A:C	7.60766e-17	-3.40973e-10	-1.37079
2210365	chr20:2210365:G:T	7.48029e-17	-3.40973e-10	-1.38767
2210516	chr20:2210516:C:T	1.24533e-16	-3.40973e-10	-0.877958
2210569	chr20:2210569:T:C	9.9602e-17	-3.40973e-10	-1.10135
2210587	chr20:2210587:C:T	8.57065e-17	-3.40973e-10	-1.2516
2210639	chr20:2210639:G:A	5.55012e-17	-1.68613	-3.79894e-10
2210799	chr20:2210799:A:G	7.59507e-17	-3.40973e-10	-1.37245
2210968	chr20:2210968:A:G	7.72954e-17	-3.40973e-10	-1.3549
2211267	chr20:2211267:T:G	2.41993e-16	-3.40973e-10	-0.213624
2211453	chr20:2211453:G:T	1.07076e-16	-3.40973e-10	-1.02899
2211513	chr20:2211513:A:G	8.53841e-17	-3.40973e-10	-1.25537
2211870	chr20:2211870:G:C	1.08016e-17	-2.1094	-1.21344
2212281	chr20:2212281:A:G	5.59457e-17	-0.452272	-1.22588
2212368	chr20:2212368:A:G	1.54201e-17	-1.5784	-1.38846
2213261	chr20:2213261:G:A	2.08476e-16	-3.40973e-10	-0.362708
2213671	chr20:2213671:G:A	9.25283e-18	-2.11206	-1.36554
2213709	chr20:2213709:C:T	3.63669e-17	-2.10887	-3.79894e-10
2213840	chr20:2213840:A:G	2.57035e-17	-2.10807	-0.34784
2213946	chr20:2213946:G:A	9.21792e-18	-2.11208	-1.3693
2214107	chr20:2214107:T:C	9.87922e-18	-2.05267	-1.35943
2214589	chr20:2214589:A:G	9.30532e-18	-2.11206	-1.35988
2214631	chr20:2214631:G:A	2.32486e-16	-3.40973e-10	-0.253702
2214718	chr20:2214718:A:G	1.48935e-17	-1.61616	-1.38545
2215144	chr20:2215144:T:G	1.29279e-16	-3.40973e-10	-0.840561
2215186	chr20:2215186:G:C	9.13198e-18	-2.09942	-1.39133
2215205	chr20:2215205:G:C	2.08407e-16	-3.40973e-10	-0.363039
2215433	chr20:2215433:C:T	2.16234e-16	-3.40973e-10	-0.326168
2215500	chr20:2215500:A:G	7.74737e-17	-3.40973e-10	-1.35259
2215578	chr20:2215578:G:A	4.48387e-17	-1.89946	-3.79894e-10
2215639	chr20:2215639:G:A	1.14425e-17	-1.88021	-1.38499
2215913	chr20:2215913:G:C	9.44714e-18	-2.11213	-1.34468
2216139	chr20:2216139:G:A	7.45978e-17	-3.40973e-10	-1.39042
2216413	chr20:2216413:G:A	2.99441e-17	-0.928857	-1.37434
2216629	chr20:2216629:T:G	2.07879e-16	-3.40973e-10	-0.365574
2216630	chr20:2216630:A:C	2.07296e-16	-3.40973e-10	-0.368385
2216709	chr20:2216709:A:G	9.37598e-18	-2.11214	-1.35224
2216838	chr20:2216838:C:T	3.6432e-17	-2.10708	-3.79894e-10
2217224	chr20:2217224:G:T	5.56774e-17	-2.10807	0.425111
2217262	chr20:2217262:G:A	9.96983e-18	-2.11212	-1.29085
2217431	chr20:2217431:T:C	7.45618e-17	-3.40973e-10	-1.3909
2217642	chr20:2217642:G:A	1.14732e-17	-2.11199	-1.15053
2217691	chr20:2217691:AAG:A	2.36665e-17	-2.06217	-0.476297
2217970	chr20:2217970:C:A	1.23567e-17	-2.11214	-1.07619
2218210	chr20:2218210:C:T	3.63715e-17	-2.10874	-3.79894e-10
2218253	chr20:2218253:A:C	1.59042e-17	-1.7295	-1.20645
2219171	chr20:2219171:C:A	3.58055e-17	-2.10265	-0.0217819
2219659	chr20:2219659:A:G	8.76973e-17	-1.99076	0.76212
2219684	chr20:2219684:A:G	6.90077e-16	-3.40973e-10	0.834272
2220595	chr20:2220595:C:A	3.88086e-17	-2.04389	-3.79894e-10
2220611	chr20:2220611:G:A	3.48997e-17	-1.10797	-1.04208
2220743	chr20:2220743:A:G	5.50639e-16	-3.40973e-10	0.608548
2220784	chr20:2220784:C:T	9.16524e-17	-3.40973e-10	-1.18453
2220814	chr20:2220814:C:T	1.13774e-17	-2.098	-1.1729
2221016	chr20:2221016:G:A	7.52427e-17	-3.40973e-10	-1.38181
2221093	chr20:2221093:A:G	8.21771e-17	-3.40973e-10	-1.29365
2221393	chr20:2221393:A:G	7.98856e-17	-3.40973e-10	-1.32194
2221874	chr20:2221874:C:T	9.3324e-16	-3.40973e-10	1.13613
2222170	chr20:2222170:T:C	1.70389e-16	-3.40973e-10	-0.564444
2222189	chr20:2222189:C:T	9.50227e-17	-3.40973e-10	-1.14842
2222460	chr20:2222460:A:G	8.85364e-16	-3.40973e-10	1.08347
2222578	chr20:2222578:C:A	6.77595e-17	-0.642653	-0.843912
2222814	chr20:2222814:T:A	1.04063e-16	-3.40973e-10	-1.05753
2222877	chr20:2222877:C:T	3.6424e-17	-2.1073	-3.79894e-10
2223015	chr20:2223015:G:A	8.89712e-16	-3.40973e-10	1.08837
2223170	chr20:2223170:C:T	7.48668e-17	-3.40973e-10	-1.38682
2223206	chr20:2223206:T:A	8.91128e-16	-3.40973e-10	1.08996
2224063	chr20:2224063:T:C	1.5204e-16	-1.40779	0.729399
2224373	chr20:2224373:C:T	7.58126e-17	-3.40973e-10	-1.37427
2224392	chr20:2224392:G:A	6.9185e-16	-3.40973e-10	0.836838
2224447	chr20:2224447:G:A	3.62678e-17	-2.1116	-3.79894e-10
2224526	chr20:2224526:T:C	1.30064e-17	-2.0437	-1.09339
2225059	chr20:2225059:C:T	8.8132e-16	-3.40973e-10	1.07889
2225231	chr20:2225231:A:T	9.78665e-16	-3.40973e-10	1.18366
2225295	chr20:2225295:T:C	3.30569e-17	-1.32212	-0.882182
2225311	chr20:2225311:G:A	6.30946e-17	-1.36044	-0.197455
2225332	chr20:2225332:T:C	9.51096e-18	-2.09671	-1.35338
2225406	chr20:2225406:G:A	8.80169e-16	-3.40973e-10	1.07758
2225599	chr20:2225599:T:C	3.68874e-17	-2.09466	-3.79894e-10
2225616	chr20:2225616:T:C	2.12283e-15	-3.40973e-10	1.95798
2225628	chr20:2225628:C:T	1.55487e-17	-1.96958	-0.98898
2225643	chr20:2225643:A:C	8.52156e-16	-3.40973e-10	1.04524
2225660	chr20:2225660:A:G	6.78462e-17	-0.0936187	-1.39167
2225956	chr20:2225956:A:G	8.86813e-16	-3.40973e-10	1.0851
2226021	chr20:2226021:T:C	2.51259e-17	-1.86601	-0.612622
2226171	chr20:2226171:C:T	6.25722e-16	-3.40973e-10	0.736375
2226348	chr20:2226348:G:A	9.74886e-17	-3.40973e-10	-1.1228
2226436	chr20:2226436:T:C	8.75038e-16	-3.40973e-10	1.07174
2226505	chr20:2226505:C:A	7.17977e-17	-0.657902	-0.770777
2227259	chr20:2227259:A:G	8.84371e-16	-3.40973e-10	1.08235
2227757	chr20:2227757:A:G	1.44611e-17	-1.83362	-1.19745
2227922	chr20:2227922:T:C	3.65012e-17	-2.10518	-3.79894e-10
2228010	chr20:2228010:A:C	9.17372e-17	-3.40973e-10	-1.1836
2228073	chr20:2228073:T:C	3.64913e-17	-2.10546	-3.79894e-10
2228335	chr20:2228335:T:C	8.51213e-17	-3.40973e-10	-1.25845
2228540	chr20:2228540:C:T	3.62483e-17	-2.11214	-3.79894e-10
2228582	chr20:2228582:T:C	1.04882e-15	-3.40973e-10	1.25289
2228881	chr20:2228881:C:T	3.67366e-17	-2.09876	-3.79894e-10
2228940	chr20:2228940:T:C	3.6379e-17	-2.10854	-3.79894e-10
2229211	chr20:2229211:A:G	1.41498e-17	-1.68083	-1.372
2229349	chr20:2229349:T:C	7.63081e-17	-3.40973e-10	-1.36775
2229350	chr20:2229350:C:G	2.31555e-17	-1.45889	-1.10141
2229447	chr20:2229447:C:T	7.54256e-17	-3.40973e-10	-1.37938
2229609	chr20:2229609:T:C	2.68258e-17	-1.61642	-0.796749
2229717	chr20:2229717:T:C	7.22369e-17	-0.744812	-0.677768
2229884	chr20:2229884:A:C	1.39825e-17	-1.82187	-1.24286
2229938	chr20:2229938:G:A	7.56288e-17	-3.40973e-10	-1.37669
2229953	chr20:2229953:A:G	9.8523e-17	-3.40973e-10	-1.11224
2230069	chr20:2230069:A:G	5.299e-17	-1.07777	-0.654663
2230296	chr20:2230296:A:G	3.6443e-17	-2.10678	-3.79894e-10
2230548	chr20:2230548:C:A	5.74853e-17	-0.323893	-1.32711
2230709	chr20:2230709:T:C	3.80717e-17	-2.06306	-3.79894e-10
2230879	chr20:2230879:A:G	4.32796e-17	-0.583889	-1.35096
2230936	chr20:2230936:C:T	3.63156e-17	-2.11028	-3.79894e-10
2231027	chr20:2231027:C:T	1.53052e-16	-0.143958	-0.527796
2231557	chr20:2231557:GCCACTGTGCCACACCTTT:G	3.63248e-17	-2.11003	-3.79894e-10
2231564	chr20:2231564:T:C	2.41375e-17	-1.65069	-0.868075
2231671	chr20:2231671:A:G	1.4904e-15	-3.40973e-10	1.60427
2231781	chr20:2231781:A:G	1.75675e-15	-3.40973e-10	1.76869
2231979	chr20:2231979:G:A	3.63436e-17	-2.10951	-3.79894e-10
2232080	chr20:2232080:T:C	2.92756e-17	-1.64231	-0.683467
2232108	chr20:2232108:T:C	7.50606e-17	-3.40973e-10	-1.38423
2232220	chr20:2232220:G:A	7.71794e-17	-1.3564	-3.79894e-10
2232248	chr20:2232248:C:T	3.62887e-17	-2.11102	-3.79894e-10
2233091	chr20:2233091:G:A	1.29524e-17	-2.00065	-1.1406
2233100	chr20:2233100:A:T	1.28909e-17	-2.00765	-1.13836
2233264	chr20:2233264:C:T	3.69389e-17	-2.09327	-3.79894e-10
2233441	chr20:2233441:T:A	1.34556e-17	-2.01718	-1.08595
2233495	chr20:2233495:T:G	1.21452e-17	-1.98412	-1.22148
2233767	chr20:2233767:AG:A	7.97556e-17	-3.40973e-10	-1.32356
2233816	chr20:2233816:A:C	2.84633e-16	-0.483053	0.431724
2233936	chr20:2233936:A:G	2.86139e-16	1.00842	-1.05447
2233978	chr20:2233978:C:T	1.5661e-16	-3.40973e-10	-0.648775
2234139	chr20:2234139:G:A	9.71017e-18	-2.09313	-1.33623
2234313	chr20:2234313:C:T	8.12234e-17	-3.40973e-10	-1.30533
2234330	chr20:2234330:C:T	2.99873e-17	-1.16046	-1.1413
2234499	chr20:2234499:A:G	9.63641e-18	-2.04552	-1.39146
2234700	chr20:2234700:A:C	7.48908e-17	-3.40973e-10	-1.3865
2234746	chr20:2234746:G:A	8.05764e-17	-3.40973e-10	-1.31333
2234933	chr20:2234933:T:C	7.87076e-17	-3.40973e-10	-1.33679
2235554	chr20:2235554:G:A	7.64321e-17	-3.40973e-10	-1.36613
2236004	chr20:2236004:C:A	7.57363e-17	-3.40973e-10	-1.37527
2236352	chr20:2236352:G:A	8.11614e-17	-3.40973e-10	-1.30609
2236523	chr20:2236523:C:T	1.56332e-17	-1.58748	-1.36566
2236645	chr20:2236645:A:C	1.37204e-17	-1.69274	-1.39091
2236711	chr20:2236711:C:T	4.42991e-17	-1.75603	-0.155535
2236889	chr20:2236889:CCT:C	8.30961e-17	0.0620583	-1.34459
2236956	chr20:2236956:A:G	7.55068e-17	-3.40973e-10	-1.37831
2237382	chr20:2237382:C:T	1.03806e-16	-3.40973e-10	-1.06001
2237631	chr20:2237631:G:A	8.98173e-17	-3.40973e-10	-1.20475
2238124	chr20:2238124:G:A	3.28768e-17	-1.6231	-0.586662
2238274	chr20:2238274:T:C	7.45051e-17	-3.40973e-10	-1.39166
2238313	chr20:2238313:C:T	2.946e-17	-1.60134	-0.718155
2238460	chr20:2238460:A:G	9.42163e-17	-3.40973e-10	-1.15694
2238576	chr20:2238576:G:A	3.07341e-17	-1.63241	-0.644746
2238984	chr20:2238984:G:T	7.485e-17	-3.40973e-10	-1.38705
2239036	chr20:2239036:A:C	1.28708e-16	-3.40973e-10	-0.844985
2239064	chr20:2239064:A:T	2.44077e-17	-1.70754	-0.800094
2239179	chr20:2239179:C:T	1.03102e-16	-3.40973e-10	-1.06682
2239395	chr20:2239395:T:G	5.4636e-17	-1.38909	-0.312751
2239510	chr20:2239510:G:A	1.05786e-16	-3.40973e-10	-1.04111
2239592	chr20:2239592:G:A	8.00878e-17	-3.40973e-10	-1.31941
2239632	chr20:2239632:A:G	3.63953e-17	-2.10809	-3.79894e-10
2240647	chr20:2240647:G:A	3.59878e-16	0.183233	-3.79894e-10
2240655	chr20:2240655:G:A	8.02077e-17	-3.40973e-10	-1.31791
2240869	chr20:2240869:G:T	7.45742e-17	-3.40973e-10	-1.39074
2241586	chr20:2241586:T:C	1.7062e-16	-3.40973e-10	-0.563091
2241635	chr20:2241635:G:A	1.77459e-16	0.560064	-1.08385
2241807	chr20:2241807:G:A	9.88506e-17	-3.40973e-10	-1.10892
2241897	chr20:2241897:G:A	9.87069e-17	-3.40973e-10	-1.11038
2242155	chr20:2242155:C:T	1.36388e-16	0.556626	-1.34365
2242427	chr20:2242427:A:G	7.75438e-17	-3.40973e-10	-1.35169
2242494	chr20:2242494:A:G	7.45394e-17	-3.40973e-10	-1.3912
2242510	chr20:2242510:G:A	1.01154e-17	-2.01896	-1.36951
2242835	chr20:2242835:A:G	1.06832e-17	-2.00483	-1.32902
2243008	chr20:2243008:T:C	1.77679e-17	-2.07607	-0.749072
2243141	chr20:2243141:A:G	1.37834e-16	0.48751	-1.26399
2243149	chr20:2243149:G:A	1.02295e-17	-1.9856	-1.39166
2243160	chr20:2243160:A:G	9.49239e-17	-3.40973e-10	-1.14946
2243161	chr20:2243161:C:G	9.55078e-17	-3.40973e-10	-1.14332
2243178	chr20:2243178:A:AC	1.0007e-16	-3.40973e-10	-1.09666
2243181	chr20:2243181:C:T	7.72516e-17	-3.40973e-10	-1.35546
2243185	chr20:2243185:T:C	1.28288e-17	-2.08767	-1.06317
2243577	chr20:2243577:C:T	1.01426e-17	-1.99523	-1.39056
2243953	chr20:2243953:A:G	8.21292e-17	-3.40973e-10	-1.29424
2244315	chr20:2244315:C:T	1.35723e-16	-3.40973e-10	-0.791918
2244339	chr20:2244339:A:G	5.00678e-17	-0.489	-1.30015
2244417	chr20:2244417:A:C	1.04649e-17	-1.96443	-1.39007
2244520	chr20:2244520:C:T	1.01446e-17	-1.9983	-1.38729
2244580	chr20:2244580:C:T	9.94772e-17	-3.40973e-10	-1.1026
2244799	chr20:2244799:C:T	9.37348e-17	-3.40973e-10	-1.16206
2245223	chr20:2245223:G:A	2.64857e-17	-1.20134	-1.22459
2245649	chr20:2245649:G:A	1.00301e-16	-3.40973e-10	-1.09436
2245984	chr20:2245984:G:A	2.06472e-17	-1.52143	-1.15352
2246106	chr20:2246106:C:T	6.82932e-16	-3.40973e-10	0.823865
2246221	chr20:2246221:G:A	5.75961e-16	-3.40973e-10	0.65351
2246235	chr20:2246235:C:T	1.22526e-17	-1.98787	-1.20892
2246331	chr20:2246331:TTGTCTC:T	8.65114e-17	-3.40973e-10	-1.24225
2246692	chr20:2246692:C:G	6.0815e-16	1.69872	-0.990834
2246709	chr20:2246709:A:G	5.2823e-16	1.5966	-1.0296
2246787	chr20:2246787:A:G	1.09693e-17	-1.93013	-1.37731
2247037	chr20:2247037:C:T	1.03927e-16	-3.40973e-10	-1.05884
2247090	chr20:2247090:C:T	5.90622e-16	1.45731	-0.778663
2247211	chr20:2247211:G:T	1.00658e-16	-3.40973e-10	-1.0908
2247273	chr20:2247273:T:C	1.04029e-16	-1.23026	0.172399
2247385	chr20:2247385:G:A	9.47112e-17	-3.40973e-10	-1.1517
2247566	chr20:2247566:C:T	4.51083e-17	-1.89347	-3.79894e-10
2247587	chr20:2247587:A:G	5.28029e-16	1.22815	-0.661526
2247802	chr20:2247802:C:T	1.20185e-17	-1.92022	-1.29586
2247914	chr20:2247914:C:G	1.16977e-17	-1.94131	-1.30183
2248225	chr20:2248225:C:T	2.83211e-17	-1.11906	-1.23986
2248679	chr20:2248679:G:A	1.12941e-16	-3.40973e-10	-0.975669
2248805	chr20:2248805:A:G	1.0311e-16	-3.40973e-10	-1.06673
2249020	chr20:2249020:C:CT	1.00751e-16	-1.51413	0.42425
2249051	chr20:2249051:CTTCTCTTTCT:C	1.05163e-16	-1.1394	0.0923855
2249100	chr20:2249100:T:A	1.8503e-15	-3.40973e-10	1.82057
2249140	chr20:2249140:TC:T	1.32566e-17	-1.87944	-1.23859
2249198	chr20:2249198:G:A	1.31068e-17	-1.81085	-1.31855
2249254	chr20:2249254:C:G	7.49777e-17	-3.40973e-10	-1.38534
2249412	chr20:2249412:T:A	8.60752e-17	-3.40973e-10	-1.24731
2249415	chr20:2249415:A:T	8.6175e-17	-3.40973e-10	-1.24615
2249661	chr20:2249661:C:T	1.16796e-17	-1.86058	-1.38411
2249690	chr20:2249690:C:T	1.13212e-17	-1.89913	-1.37672
2249963	chr20:2249963:A:T	5.02959e-17	-1.64412	-0.140487
2249973	chr20:2249973:A:G	1.20241e-16	-3.40973e-10	-0.913029
2250232	chr20:2250232:C:T	1.30411e-17	-1.85961	-1.27482
2250235	chr20:2250235:G:A	1.38726e-17	-1.87144	-1.20118
2250236	chr20:2250236:G:T	1.23e-16	-3.40973e-10	-0.890348
2250293	chr20:2250293:C:T	9.23789e-17	-3.40973e-10	-1.17663
2250296	chr20:2250296:G:A	1.47955e-16	-0.705622	-3.79894e-10
2250438	chr20:2250438:C:T	2.5099e-17	-1.88245	-0.597252
2250446	chr20:2250446:C:T	1.36466e-16	-0.786457	-3.79894e-10
2250486	chr20:2250486:A:C	1.16024e-17	-1.86935	-1.38197
2250880	chr20:2250880:C:T	1.13973e-15	-3.40973e-10	1.33601
2251255	chr20:2251255:T:C	9.52906e-17	-3.40973e-10	-1.1456
2251281	chr20:2251281:A:T	1.09473e-16	-3.40973e-10	-1.00685
2251390	chr20:2251390:C:T	5.08964e-17	-1.77274	-3.79894e-10
2251451	chr20:2251451:CTT:C	8.3956e-17	-3.40973e-10	-1.27224
2251544	chr20:2251544:T:C	7.83549e-17	-0.0121518	-1.32913
2251771	chr20:2251771:T:C	1.00061e-16	-1.09675	-3.79894e-10
2251817	chr20:2251817:C:A	1.15293e-16	0.263925	-1.21898
2251898	chr20:2251898:G:A	8.54688e-17	-3.40973e-10	-1.25438
2252388	chr20:2252388:A:C	1.44056e-16	-3.40973e-10	-0.732329
2252606	chr20:2252606:C:T	1.21715e-17	-1.82769	-1.37574
2252608	chr20:2252608:T:A	1.33576e-17	-1.9108	-1.19964
2252729	chr20:2252729:G:A	1.05316e-16	-3.40973e-10	-1.04557
2253081	chr20:2253081:T:C	1.17047e-16	-3.40973e-10	-0.939957
2253130	chr20:2253130:T:C	1.07659e-17	-1.93459	-1.39156
2253267	chr20:2253267:C:T	1.11828e-16	0.304465	-1.29003
2253334	chr20:2253334:A:G	7.80474e-17	-3.40973e-10	-1.34521
2253446	chr20:2253446:A:G	7.8306e-17	-1.34191	-3.79894e-10
2253792	chr20:2253792:C:A	1.61712e-16	-0.616713	-3.79894e-10
2254386	chr20:2254386:T:G	7.5066e-17	-3.40973e-10	-1.38416
2254801	chr20:2254801:T:C	9.10044e-17	-3.40973e-10	-1.19162
2254824	chr20:2254824:G:A	1.06386e-17	-1.94664	-1.3914
2254990	chr20:2254990:G:A	1.06009e-16	-3.40973e-10	-1.03901
2255089	chr20:2255089:C:A	1.27519e-17	-1.8028	-1.35404
2255112	chr20:2255112:T:G	1.34208e-17	-1.7901	-1.31562
2255221	chr20:2255221:G:A	9.80737e-17	-3.40973e-10	-1.11681
2256118	chr20:2256118:A:G	7.76813e-17	-3.40973e-10	-1.34992
2256129	chr20:2256129:G:A	1.15358e-17	-2.03744	-1.21964
2256244	chr20:2256244:C:T	3.36345e-17	-0.805664	-1.38131
2256252	chr20:2256252:C:T	1.36041e-16	-3.40973e-10	-0.789577
2256328	chr20:2256328:G:A	1.00627e-17	-2.11106	-1.28263
2256371	chr20:2256371:C:T	1.77407e-16	-3.40973e-10	-0.524086
2256559	chr20:2256559:C:T	4.0668e-17	-1.99709	-3.79894e-10
2256871	chr20:2256871:C:T	9.54202e-18	-2.10696	-1.33986
2256949	chr20:2256949:C:T	1.7858e-16	-3.40973e-10	-0.517495
2257084	chr20:2257084:ACT:A	7.53929e-17	-3.40973e-10	-1.37982
2257179	chr20:2257179:T:C	2.62503e-17	-1.05645	-1.3784
2257184	chr20:2257184:G:A	2.3436e-16	-0.337832	0.0921586
2257233	chr20:2257233:A:G	9.61596e-18	-2.04943	-1.38967
2257329	chr20:2257329:G:A	3.13921e-17	-0.883006	-1.37297
2257529	chr20:2257529:G:A	8.13771e-17	-3.40973e-10	-1.30344
2257597	chr20:2257597:G:A	7.49088e-17	-3.40973e-10	-1.38626
2257817	chr20:2257817:G:A	1.01197e-16	-3.40973e-10	-1.08546
2258423	chr20:2258423:T:G	9.04371e-17	-3.40973e-10	-1.19788
2258654	chr20:2258654:C:T	2.88807e-17	-0.976186	-1.36317
2258706	chr20:2258706:C:T	1.58424e-16	-3.40973e-10	-0.637258
2258923	chr20:2258923:C:T	5.58589e-17	-0.31069	-1.36901
2259023	chr20:2259023:C:T	4.72849e-17	-1.45981	-0.386528
2259129	chr20:2259129:T:C	9.31338e-17	-3.40973e-10	-1.16849
2259140	chr20:2259140:C:G	1.12438e-16	-3.40973e-10	-0.98013
2259719	chr20:2259719:A:G	3.40843e-16	-0.31556	0.444451
2259786	chr20:2259786:G:A	1.05881e-16	-3.40973e-10	-1.04021
2259821	chr20:2259821:C:G	4.8116e-16	-3.40973e-10	0.473669
2259908	chr20:2259908:C:A	1.00114e-16	-3.40973e-10	-1.09622
2259995	chr20:2259995:T:G	1.17719e-17	-1.89895	-1.33787
2260235	chr20:2260235:C:T	1.61023e-16	-3.40973e-10	-0.620983
2260248	chr20:2260248:G:A	2.93905e-17	-0.963875	-1.35798
2260280	chr20:2260280:G:T	2.34352e-17	-1.20454	-1.34375
2260364	chr20:2260364:T:G	1.90631e-16	-3.40973e-10	-0.452191
2260555	chr20:2260555:G:A	3.20014e-17	-0.852557	-1.38419
2260756	chr20:2260756:C:T	3.5246e-17	-0.954818	-1.18536
2260845	chr20:2260845:C:T	2.1544e-16	-3.40973e-10	-0.329849
2260863	chr20:2260863:C:G	9.829e-17	-3.40973e-10	-1.11461
2261386	chr20:2261386:G:A	8.45147e-17	-3.40973e-10	-1.26561
2261459	chr20:2261459:T:C	1.01823e-16	-3.40973e-10	-1.0793
2261534	chr20:2261534:T:C	1.03924e-16	-3.40973e-10	-1.05887
2262400	chr20:2262400:A:G	1.38271e-16	-3.40973e-10	-0.773318
2262821	chr20:2262821:A:G	1.23272e-16	-3.40973e-10	-0.888135
2263090	chr20:2263090:A:AT	1.17979e-16	-3.40973e-10	-0.932028
2263375	chr20:2263375:G:A	3.03871e-16	0.792416	-0.778342
2263393	chr20:2263393:A:C	1.5872e-16	-0.444698	-0.190691
2263579	chr20:2263579:G:A	8.36706e-17	-3.40973e-10	-1.27564
2263584	chr20:2263584:C:T	7.56435e-17	-3.40973e-10	-1.3765
2263665	chr20:2263665:A:G	1.07008e-17	-1.96562	-1.36658
2263792	chr20:2263792:G:A	9.18179e-17	-3.40973e-10	-1.18272
2263849	chr20:2263849:G:A	7.71695e-17	-3.40973e-10	-1.35653
2264355	chr20:2264355:TATTA:T	1.95658e-17	-1.97413	-0.754619
2264421	chr20:2264421:A:C	1.22016e-16	-3.40973e-10	-0.898377
2264721	chr20:2264721:C:T	1.00054e-16	-3.40973e-10	-1.09682
2264722	chr20:2264722:G:A	9.09447e-16	-3.40973e-10	1.11031
2264905	chr20:2264905:G:A	7.56475e-17	-3.40973e-10	-1.37645
2265050	chr20:2265050:G:A	7.15061e-17	-1.43275	-3.79894e-10
2265430	chr20:2265430:A:G	2.06096e-16	-0.374187	-3.79894e-10
2265612	chr20:2265612:G:A	7.48052e-17	-3.40973e-10	-1.38764
2265768	chr20:2265768:C:T	7.11286e-17	-1.43804	-3.79894e-10
2266085	chr20:2266085:G:A	7.63084e-17	-3.40973e-10	-1.36775
2266533	chr20:2266533:A:G	1.49525e-17	-2.11122	-0.886435
2266892	chr20:2266892:A:G	1.55176e-16	-3.40973e-10	-0.657969
2267319	chr20:2267319:G:A	7.22247e-17	-1.98726	0.564513
2267583	chr20:2267583:T:C	8.81242e-17	-0.593961	-0.629823
2267586	chr20:2267586:G:A	7.63807e-17	-3.40973e-10	-1.3668
2267787	chr20:2267787:C:T	1.00333e-17	-2.11161	-1.28502
2268080	chr20:2268080:G:A	1.05567e-15	-3.40973e-10	1.2594
2268725	chr20:2268725:C:T	7.69141e-17	-3.40973e-10	-1.35984
2268925	chr20:2268925:C:T	5.2535e-17	-1.74105	-3.79894e-10
2269362	chr20:2269362:CCT:C	1.67952e-17	-1.93153	-0.949905
2270121	chr20:2270121:A:G	1.02647e-17	-2.06055	-1.31327
2270953	chr20:2270953:G:A	8.20804e-17	-3.40973e-10	-1.29483
2270973	chr20:2270973:G:T	9.72242e-17	-3.40973e-10	-1.12551
2271079	chr20:2271079:G:A	6.10341e-16	-3.40973e-10	0.711487
2271364	chr20:2271364:C:T	8.97494e-17	-3.40973e-10	-1.20551
2271504	chr20:2271504:T:A	1.06776e-17	-1.94281	-1.39158
2271693	chr20:2271693:G:A	8.75834e-17	-3.40973e-10	-1.22994
2271759	chr20:2271759:C:T	3.73936e-17	-1.17604	-0.904988
2272093	chr20:2272093:T:C	2.98663e-17	-2.04659	-0.259205
2272128	chr20:2272128:C:T	4.9856e-17	-1.93355	0.140155
2272351	chr20:2272351:C:T	1.19757e-16	-3.40973e-10	-0.917063
2272400	chr20:2272400:T:C	4.992e-17	-1.93842	0.146307
2272425	chr20:2272425:T:G	7.45046e-17	-3.40973e-10	-1.39167
2272839	chr20:2272839:G:A	8.88036e-17	-3.40973e-10	-1.2161
2273300	chr20:2273300:C:T	1.0609e-17	-2.00991	-1.33092
2273457	chr20:2273457:G:A	7.73498e-17	-3.40973e-10	-1.35419
2273554	chr20:2273554:G:A	8.8268e-17	-3.40973e-10	-1.22215
2273781	chr20:2273781:A:G	2.43627e-17	-2.10983	-0.399648
2274234	chr20:2274234:C:T	2.55647e-17	-2.11156	-0.349761
2274816	chr20:2274816:G:C	7.52427e-17	-3.40973e-10	-1.38181
2274856	chr20:2274856:T:C	9.07163e-17	-3.40973e-10	-1.19479
2275119	chr20:2275119:AG:A	1.0163e-16	-3.40973e-10	-1.08119
2275277	chr20:2275277:G:C	9.01882e-17	-3.40973e-10	-1.20063
2276311	chr20:2276311:A:G	1.78237e-16	-3.40973e-10	-0.519415
2276825	chr20:2276825:C:T	3.94877e-17	-2.02654	-3.79894e-10
2277442	chr20:2277442:G:A	9.75144e-18	-2.06278	-1.36233
2277504	chr20:2277504:T:C	1.93809e-17	-1.90291	-0.835326
2277588	chr20:2277588:C:G	1.01955e-16	-3.40973e-10	-1.078
2277924	chr20:2277924:G:A	8.17027e-17	-3.40973e-10	-1.29944
2278152	chr20:2278152:A:C	1.13972e-17	-1.87829	-1.39087
2278749	chr20:2278749:C:T	9.01949e-17	-3.40973e-10	-1.20056
2278786	chr20:2278786:A:G	9.81418e-18	-2.03599	-1.38271
2278857	chr20:2278857:G:T	7.4505e-17	-3.40973e-10	-1.39166
2278936	chr20:2278936:G:A	7.74706e-17	-3.40973e-10	-1.35263
2278945	chr20:2278945:C:T	7.45118e-17	-3.40973e-10	-1.39157
2279208	chr20:2279208:C:T	7.53739e-17	-3.40973e-10	-1.38007
2279257	chr20:2279257:C:T	7.58642e-17	-3.40973e-10	-1.37359
2279279	chr20:2279279:G:A	1.04e-16	-0.210864	-0.847272
2279292	chr20:2279292:T:C	1.01482e-16	-3.40973e-10	-1.08265
2279818	chr20:2279818:C:T	9.13052e-16	-3.40973e-10	1.11426
2280270	chr20:2280270:G:A	3.71677e-17	-2.08709	-3.79894e-10
2280322	chr20:2280322:G:A	1.25901e-17	-1.77914	-1.39048
2280542	chr20:2280542:C:A	8.64094e-17	-3.40973e-10	-1.24343
2280578	chr20:2280578:T:A	7.62272e-17	-3.40973e-10	-1.36881
2280725	chr20:2280725:C:G	7.70683e-17	-3.40973e-10	-1.35784
2280741	chr20:2280741:G:T	6.21894e-17	-0.301116	-1.27123
2280799	chr20:2280799:C:T	8.55664e-17	-3.40973e-10	-1.25324
2280893	chr20:2280893:CAG:C	7.46853e-17	-3.40973e-10	-1.38925
2281107	chr20:2281107:G:A	4.31846e-17	-1.93705	-3.79894e-10
2281136	chr20:2281136:A:G	1.4113e-17	-1.66907	-1.38637
2281891	chr20:2281891:T:C	1.5323e-17	-1.87638	-1.0968
2282256	chr20:2282256:T:C	1.33035e-16	-3.40973e-10	-0.811919
2282452	chr20:2282452:TG:T	1.49466e-17	-1.60657	-1.39148
2282486	chr20:2282486:G:A	8.90978e-17	-3.40973e-10	-1.2128
2282614	chr20:2282614:T:A	4.14295e-17	-2.09592	0.117383
2282755	chr20:2282755:T:G	1.68316e-16	-3.40973e-10	-0.576689
2283690	chr20:2283690:C:T	7.45046e-17	-3.40973e-10	-1.39167
2283748	chr20:2283748:C:T	2.48729e-16	-3.40973e-10	-0.186168
2284169	chr20:2284169:G:A	7.53279e-17	-3.40973e-10	-1.38068
2284573	chr20:2284573:T:C	7.67093e-17	-3.40973e-10	-1.36251
2284713	chr20:2284713:A:G	9.16747e-17	-3.40973e-10	-1.18428
2285082	chr20:2285082:A:C	3.81782e-16	-3.40973e-10	0.242318
2285618	chr20:2285618:T:C	5.16486e-17	-1.75807	-3.79894e-10
2286853	chr20:2286853:A:G	4.71177e-16	0.452702	-3.79894e-10
2287482	chr20:2287482:A:G	1.45185e-17	-1.88924	-1.13787
2287669	chr20:2287669:A:G	1.07313e-16	-3.40973e-10	-1.02679
2287683	chr20:2287683:C:T	1.80086e-17	-1.78611	-1.02557
2287758	chr20:2287758:A:G	1.97073e-17	-2.01936	-0.702183
2288297	chr20:2288297:T:C	1.9401e-17	-1.99694	-0.740267
2289134	chr20:2289134:T:C	9.33356e-17	-3.40973e-10	-1.16633
2289315	chr20:2289315:C:T	7.52714e-17	-3.40973e-10	-1.38143
2289369	chr20:2289369:C:T	1.65519e-17	-1.51488	-1.38115
2289461	chr20:2289461:G:A	5.20579e-17	-1.75017	-3.79894e-10
2289784	chr20:2289784:C:T	4.13369e-17	-1.98077	-3.79894e-10
2290138	chr20:2290138:G:A	1.38489e-17	-1.88775	-1.18657
2290206	chr20:2290206:C:T	1.36647e-17	-1.8264	-1.26131
2290305	chr20:2290305:C:T	1.73465e-17	-1.64996	-1.19918
2290661	chr20:2290661:A:G	1.28744e-17	-1.76201	-1.38528
2290954	chr20:2290954:T:C	7.45377e-17	-3.40973e-10	-1.39123
2291108	chr20:2291108:C:G	1.69772e-17	-1.53516	-1.3355
2291381	chr20:2291381:G:C	2.31102e-17	-1.1721	-1.39015
2291543	chr20:2291543:A:T	1.63473e-17	-1.57224	-1.33623
2291544	chr20:2291544:C:G	1.63473e-17	-1.57224	-1.33623
2291934	chr20:2291934:T:A	7.55051e-17	-3.40973e-10	-1.37833
2292742	chr20:2292742:T:C	7.85986e-17	-3.40973e-10	-1.33818
2293341	chr20:2293341:A:T	1.90744e-17	-1.36532	-1.38887
2293735	chr20:2293735:G:A	2.02975e-17	-1.30527	-1.38676
2294164	chr20:2294164:G:A	3.22495e-17	-1.57038	-0.658649
2294752	chr20:2294752:T:C	7.46925e-17	-3.40973e-10	-1.38915
2294823	chr20:2294823:G:A	1.35704e-15	-3.40973e-10	1.51053
2294882	chr20:2294882:C:T	1.90209e-17	-1.36578	-1.39121
2294972	chr20:2294972:G:A	1.36981e-17	-1.82403	-1.26125
2295221	chr20:2295221:A:C	1.82402e-17	-1.5122	-1.2867
2295255	chr20:2295255:A:G	1.52262e-16	-3.40973e-10	-0.676929
2295330	chr20:2295330:C:T	1.94162e-17	-1.34885	-1.38757
2295891	chr20:2295891:C:T	9.39836e-17	-3.40973e-10	-1.15941
2296374	chr20:2296374:C:T	4.60476e-17	-1.87286	-3.79894e-10
2296485	chr20:2296485:C:T	7.57697e-17	-3.40973e-10	-1.37483
2296758	chr20:2296758:A:G	1.61449e-17	-1.82365	-1.09728
2297056	chr20:2297056:G:A	3.6584e-17	-2.10292	-3.79894e-10
2297382	chr20:2297382:G:A	1.85521e-17	-1.42581	-1.35613
2297495	chr20:2297495:C:A	2.24712e-15	2.17263	-0.15776
2297716	chr20:2297716:C:T	4.91952e-17	-1.80674	-3.79894e-10
2297850	chr20:2297850:G:T	7.56295e-17	-3.40973e-10	-1.37668
2297895	chr20:2297895:G:A	1.30143e-17	-1.92529	-1.21119
2297907	chr20:2297907:G:A	1.64132e-17	-1.52366	-1.38078
2298037	chr20:2298037:A:G	5.4036e-17	-1.71288	-3.79894e-10
2298789	chr20:2298789:A:G	2.03025e-17	-1.74327	-0.94851
2298934	chr20:2298934:C:T	4.78144e-17	-1.8352	-3.79894e-10
2299263	chr20:2299263:C:T	1.70716e-17	-1.50604	-1.35908
2299309	chr20:2299309:G:A	1.26603e-17	-1.89841	-1.26565
2299619	chr20:2299619:C:T	3.63082e-17	-2.11049	-3.79894e-10
2299654	chr20:2299654:C:T	1.84455e-17	-1.45016	-1.33755
2299709	chr20:2299709:T:C	1.78774e-17	-1.4497	-1.36929
2299726	chr20:2299726:A:G	7.46993e-17	-3.40973e-10	-1.38906
2299745	chr20:2299745:G:A	1.70333e-17	-1.49326	-1.37409
2299915	chr20:2299915:C:T	1.33843e-17	-1.88765	-1.2208
2299969	chr20:2299969:A:G	1.58287e-17	-1.64466	-1.29605
2300144	chr20:2300144:T:A	4.70798e-17	-1.85069	-3.79894e-10
2300252	chr20:2300252:GA:G	7.47298e-17	-3.40973e-10	-1.38865
2300266	chr20:2300266:A:G	7.4799e-17	-3.40973e-10	-1.38773
2300352	chr20:2300352:A:G	8.8121e-16	-3.40973e-10	1.07876
2300575	chr20:2300575:G:C	9.15846e-17	-3.40973e-10	-1.18527
2300606	chr20:2300606:G:T	2.32365e-16	0.543003	-0.797222
2301324	chr20:2301324:G:A	2.01944e-17	-1.38076	-1.31637
2301372	chr20:2301372:T:G	1.37464e-16	-3.40973e-10	-0.779169
2301709	chr20:2301709:T:C	1.49015e-17	-1.7843	-1.21677
2302019	chr20:2302019:C:T	2.2475e-17	-1.22965	-1.36047
2302570	chr20:2302570:G:A	1.89249e-16	-3.40973e-10	-0.459466
2302811	chr20:2302811:C:T	2.27013e-17	-1.22017	-1.35995
2303015	chr20:2303015:T:C	1.4555e-17	-1.75408	-1.27052
2303021	chr20:2303021:C:T	2.20408e-17	-1.22506	-1.38457
2303319	chr20:2303319:A:C	6.52658e-16	-3.40973e-10	0.778522
2303618	chr20:2303618:A:G	2.19457e-17	-1.23616	-1.3778
2303794	chr20:2303794:A:G	1.22548e-17	-1.95646	-1.24016
2304128	chr20:2304128:C:A	1.57285e-16	-3.40973e-10	-0.644473
2304130	chr20:2304130:G:C	1.02313e-17	-2.10957	-1.2675
2304260	chr20:2304260:G:A	2.16196e-17	-1.24398	-1.38495
2304328	chr20:2304328:C:T	2.1652e-17	-1.24798	-1.37945
2304360	chr20:2304360:C:G	7.90892e-17	-3.40973e-10	-1.33195
2304389	chr20:2304389:G:A	2.2153e-17	-1.22332	-1.38124
2305252	chr20:2305252:AGTCACTG:A	2.23579e-17	-1.23328	-1.36207
2305332	chr20:2305332:A:G	9.6564e-17	-3.40973e-10	-1.13233
2305411	chr20:2305411:G:A	2.12866e-17	-1.27851	-1.36594
2305445	chr20:2305445:C:A	6.74942e-16	-3.40973e-10	0.812096
2305677	chr20:2305677:G:A	7.50806e-17	-3.40973e-10	-1.38397
2305855	chr20:2305855:T:C	4.05034e-17	-2.00115	-3.79894e-10
2305958	chr20:2305958:C:T	7.22008e-16	-3.40973e-10	0.879506
2306142	chr20:2306142:A:G	4.03692e-17	-2.00446	-3.79894e-10
2306356	chr20:2306356:TAAG:T	2.05398e-17	-1.31187	-1.3683
2306596	chr20:2306596:C:T	6.12877e-16	-3.40973e-10	0.715633
2307823	chr20:2307823:C:T	1.22216e-17	-1.82214	-1.37719
2307944	chr20:2307944:G:A	2.15472e-17	-1.60322	-1.02906
2308673	chr20:2308673:C:T	7.56859e-17	-3.40973e-10	-1.37594
2309036	chr20:2309036:A:C	3.86661e-17	-2.04757	-3.79894e-10
2309886	chr20:2309886:T:G	1.33191e-17	-1.72583	-1.3875
2310518	chr20:2310518:AG:A	2.08767e-17	-1.5123	-1.1516
2310703	chr20:2310703:C:T	7.4613e-17	-3.40973e-10	-1.39022
2311242	chr20:2311242:A:T	1.4921e-17	-1.65839	-1.34136
2311589	chr20:2311589:A:G	3.44795e-16	-3.40973e-10	0.14042
2311627	chr20:2311627:G:A	1.70159e-17	-1.60295	-1.26543
2311897	chr20:2311897:G:A	7.80037e-17	-3.40973e-10	-1.34577
2312137	chr20:2312137:C:T	2.7793e-16	1.31048	-1.38564
2312502	chr20:2312502:C:T	2.06463e-16	-0.37241	-3.79894e-10
2313384	chr20:2313384:T:C	1.11068e-16	-3.40973e-10	-0.992392
2313388	chr20:2313388:G:T	1.1121e-16	-3.40973e-10	-0.991111
2313865	chr20:2313865:C:T	7.99468e-17	-3.40973e-10	-1.32117
2314014	chr20:2314014:A:C	7.60761e-17	-3.40973e-10	-1.3708
2314420	chr20:2314420:C:G	9.1434e-18	-2.09871	-1.39078
2314630	chr20:2314630:G:A	1.01773e-17	-2.10124	-1.28113
2315065	chr20:2315065:G:A	9.86863e-18	-2.10743	-1.30573
2315357	chr20:2315357:T:C	7.4651e-17	-3.40973e-10	-1.38971
2315454	chr20:2315454:C:T	9.11291e-18	-2.10574	-1.3871
2315521	chr20:2315521:C:T	9.10547e-18	-2.1073	-1.38636
2315567	chr20:2315567:A:T	9.85614e-18	-2.10228	-1.31216
2315577	chr20:2315577:A:G	1.0596e-16	-3.40973e-10	-1.03947
2315694	chr20:2315694:C:T	9.05951e-18	-2.11031	-1.3884
2316438	chr20:2316438:AT:A	1.25612e-17	-2.09632	-1.0756
2316536	chr20:2316536:A:T	9.15501e-18	-2.09716	-1.39107
2316576	chr20:2316576:A:G	9.33398e-18	-2.09561	-1.37326
2316610	chr20:2316610:AAAT:A	9.13363e-18	-2.10812	-1.38245
2316636	chr20:2316636:C:T	9.2072e-18	-2.09446	-1.38808
2317144	chr20:2317144:G:A	4.74582e-17	-0.889957	-0.952725
2317970	chr20:2317970:T:C	9.89739e-18	-2.09599	-1.31427
2318042	chr20:2318042:G:A	9.0619e-18	-2.10909	-1.38936
2318080	chr20:2318080:T:C	2.58797e-17	-2.09206	-0.357009
2318158	chr20:2318158:T:C	7.51558e-17	-3.40973e-10	-1.38297
2318399	chr20:2318399:G:A	1.51947e-16	-3.40973e-10	-0.678998
2318683	chr20:2318683:G:A	1.6631e-17	-2.10401	-0.787247
2319342	chr20:2319342:T:C	4.24492e-17	-1.95422	-3.79894e-10
2319371	chr20:2319371:G:A	1.84754e-17	-2.00469	-0.781403
2319669	chr20:2319669:C:G	7.5197e-17	-3.40973e-10	-1.38242
2319797	chr20:2319797:C:T	8.18159e-17	-3.40973e-10	-1.29806
2319962	chr20:2319962:C:T	3.98958e-17	-2.08071	0.064456
2320012	chr20:2320012:G:A	7.86689e-17	-3.40973e-10	-1.33728
2320575	chr20:2320575:G:A	8.86169e-17	-3.40973e-10	-1.21821
2320639	chr20:2320639:G:A	1.6388e-17	-2.0994	-0.806581
2320662	chr20:2320662:T:G	9.54655e-18	-2.07641	-1.36994
2321441	chr20:2321441:C:T	9.31213e-18	-2.07958	-1.39164
2321497	chr20:2321497:C:T	1.0162e-16	-3.40973e-10	-1.08129
2321860	chr20:2321860:A:G	7.57341e-17	-3.40973e-10	-1.3753
2322051	chr20:2322051:T:C	1.21911e-16	-0.0349693	-0.864274
2322348	chr20:2322348:G:A	4.07644e-16	-3.40973e-10	0.307863
2322453	chr20:2322453:TC:T	6.52797e-17	-0.243089	-1.28076
2322505	chr20:2322505:G:A	1.34873e-16	-3.40973e-10	-0.798195
2322523	chr20:2322523:C:A	2.06865e-17	-1.39083	-1.28222
2322608	chr20:2322608:C:A	1.51492e-16	-3.40973e-10	-0.681996
2322994	chr20:2322994:T:A	2.09155e-17	-1.33815	-1.32389
2323935	chr20:2323935:A:T	1.92721e-16	-3.40973e-10	-0.441286
2324109	chr20:2324109:T:C	6.36127e-17	-0.744267	-0.805451
2324121	chr20:2324121:A:G	4.28896e-16	-3.40973e-10	0.358683
2324186	chr20:2324186:G:C	1.23921e-17	-1.88849	-1.29698
2324617	chr20:2324617:T:A	5.00014e-17	-1.79048	-3.79894e-10
2325226	chr20:2325226:A:G	7.62912e-17	-1.36797	-3.79894e-10
2325408	chr20:2325408:C:T	3.14419e-17	-1.14459	-1.1098
2325666	chr20:2325666:G:T	1.58738e-17	-1.54929	-1.38857
2326368	chr20:2326368:C:G	2.38671e-17	-2.1116	-0.418429
2326678	chr20:2326678:G:A	5.6221e-17	-1.68105	0.00780602
2326810	chr20:2326810:T:C	1.34835e-17	-1.91704	-1.18402
2326863	chr20:2326863:G:A	8.36554e-17	-3.40973e-10	-1.27583
2326985	chr20:2326985:G:A	1.30853e-15	-3.40973e-10	1.47413
2327198	chr20:2327198:C:T	1.3001e-15	-3.40973e-10	1.46766
2327199	chr20:2327199:A:G	1.24256e-15	-3.40973e-10	1.4224
2327451	chr20:2327451:T:G	3.57057e-17	-2.11064	-0.0165756
2327628	chr20:2327628:A:G	1.30373e-16	-1.87843	1.0463
2327661	chr20:2327661:T:A	9.88819e-17	-2.0811	0.972497
2327784	chr20:2327784:C:T	1.04311e-16	-0.894514	-0.160638
2328813	chr20:2328813:C:A	2.28836e-16	-3.40973e-10	-0.269527
2328848	chr20:2328848:A:G	9.091e-17	-3.40973e-10	-1.19266
2328979	chr20:2328979:T:C	1.04968e-17	-1.99566	-1.3558
2329408	chr20:2329408:G:A	1.33616e-17	-1.83863	-1.27152
2329418	chr20:2329418:A:G	8.16735e-17	-3.40973e-10	-1.2998
2329537	chr20:2329537:T:C	1.08272e-17	-2.10922	-1.21125
2329570	chr20:2329570:C:T	2.64956e-17	-1.94839	-0.477163
2329724	chr20:2329724:C:T	1.11945e-16	-3.40973e-10	-0.984523
2330013	chr20:2330013:T:C	1.57956e-17	-2.04738	-0.895421
2330041	chr20:2330041:C:T	4.1787e-17	-1.96995	-3.79894e-10
2330079	chr20:2330079:C:T	2.12994e-17	-2.1081	-0.535755
2330300	chr20:2330300:G:C	1.00545e-16	-3.40973e-10	-1.09193
2330698	chr20:2330698:G:A	1.47989e-17	-1.63406	-1.37392
2330733	chr20:2330733:A:C	7.52242e-17	-3.40973e-10	-1.38206
2331177	chr20:2331177:A:C	1.24813e-17	-2.09066	-1.08765
2331344	chr20:2331344:A:G	8.38519e-17	-3.40973e-10	-1.27348
2331558	chr20:2331558:T:A	8.40519e-17	-3.40973e-10	-1.2711
2331872	chr20:2331872:A:G	8.34629e-17	-3.40973e-10	-1.27813
2331991	chr20:2331991:C:G	2.41046e-17	-2.11142	-0.40871
2332071	chr20:2332071:C:T	8.52066e-17	-3.40973e-10	-1.25745
2332332	chr20:2332332:G:C	3.69618e-17	-2.09265	-3.79894e-10
2332348	chr20:2332348:G:A	7.503e-17	-3.40973e-10	-1.38464
2332397	chr20:2332397:G:A	3.72908e-17	-2.08378	-3.79894e-10
2332551	chr20:2332551:G:T	1.06242e-16	-3.40973e-10	-1.03681
2332646	chr20:2332646:G:A	7.45851e-17	-3.40973e-10	-1.39059
2332699	chr20:2332699:G:A	3.62538e-17	-2.11199	-3.79894e-10
2333260	chr20:2333260:A:C	3.84823e-17	-2.05233	-3.79894e-10
2333318	chr20:2333318:T:A	1.16696e-17	-2.02536	-1.22018
2333519	chr20:2333519:C:A	8.89796e-17	-3.40973e-10	-1.21412
2333635	chr20:2333635:A:C	1.99561e-16	-3.40973e-10	-0.406409
2333872	chr20:2333872:C:G	2.5092e-17	-1.32735	-1.15263
2333938	chr20:2333938:G:A	7.64274e-17	-3.40973e-10	-1.36619
2333964	chr20:2333964:T:G	1.36866e-17	-1.71875	-1.36736
2334005	chr20:2334005:G:A	7.56106e-17	-3.40973e-10	-1.37693
2334207	chr20:2334207:G:A	1.88505e-16	-3.40973e-10	-0.463409
2334536	chr20:2334536:A:C	9.23336e-17	-3.40973e-10	-1.17712
2334659	chr20:2334659:T:C	1.17547e-17	-1.8639	-1.37438
2334800	chr20:2334800:A:T	1.11417e-16	-3.40973e-10	-0.989251
2334824	chr20:2334824:A:C	9.68152e-18	-2.09157	-1.34074
2334833	chr20:2334833:C:T	4.66808e-17	-1.8592	-3.79894e-10
2334897	chr20:2334897:A:G	1.36054e-16	-3.40973e-10	-0.789476
2334921	chr20:2334921:T:C	4.44674e-17	-1.90777	-3.79894e-10
2334935	chr20:2334935:T:C	2.08532e-17	-2.04507	-0.619947
2334942	chr20:2334942:C:T	4.39496e-17	-1.91949	-3.79894e-10
2335283	chr20:2335283:C:T	1.74577e-17	-1.52396	-1.31879
2336045	chr20:2336045:T:C	6.01389e-16	-3.40973e-10	0.696711
2336232	chr20:2336232:C:CCTG	3.73181e-16	-3.40973e-10	0.219532
2336233	chr20:2336233:A:G	3.71809e-16	-3.40973e-10	0.21585
2336265	chr20:2336265:G:T	9.26439e-17	-3.40973e-10	-1.17377
2336504	chr20:2336504:C:T	4.081e-16	-3.40973e-10	0.308981
2336844	chr20:2336844:G:T	1.40596e-17	-1.66881	-1.39041
2336937	chr20:2336937:C:T	2.11984e-16	-3.40973e-10	-0.346019
2337055	chr20:2337055:A:G	7.91883e-17	-1.3307	-3.79894e-10
2337446	chr20:2337446:C:T	1.05459e-16	-3.40973e-10	-1.04421
2337589	chr20:2337589:G:A	5.7916e-16	-3.40973e-10	0.659047
2337597	chr20:2337597:A:G	4.68365e-17	-1.63244	-0.223431
2337714	chr20:2337714:C:T	1.25581e-17	-1.80132	-1.37085
2337728	chr20:2337728:A:G	1.16116e-16	-3.40973e-10	-0.947945
2337861	chr20:2337861:T:C	1.91451e-16	-3.40973e-10	-0.447901
2338070	chr20:2338070:AG:A	1.11752e-17	-1.89736	-1.39148
2338194	chr20:2338194:G:A	2.65915e-16	-3.40973e-10	-0.119353
2338279	chr20:2338279:A:G	1.35747e-17	-1.86823	-1.22609
2339017	chr20:2339017:T:C	2.0006e-17	-1.97128	-0.735222
2339195	chr20:2339195:G:A	1.40948e-16	-3.40973e-10	-0.754137
2339345	chr20:2339345:C:T	2.06695e-17	-1.85891	-0.814956
2339605	chr20:2339605:GC:G	1.14784e-16	-3.40973e-10	-0.95948
2340448	chr20:2340448:G:A	7.47479e-17	-3.40973e-10	-1.38841
2340667	chr20:2340667:C:T	7.53176e-17	-3.40973e-10	-1.38082
2340717	chr20:2340717:A:G	9.3788e-18	-2.07572	-1.38836
2341019	chr20:2341019:T:C	9.39868e-18	-2.0884	-1.37356
2341105	chr20:2341105:G:T	8.23958e-17	-3.40973e-10	-1.291
2341389	chr20:2341389:G:A	8.21786e-17	-1.29364	-3.79894e-10
2341774	chr20:2341774:C:T	7.60772e-17	-3.40973e-10	-1.37078
2342162	chr20:2342162:A:G	9.67216e-17	-3.40973e-10	-1.13069
2342249	chr20:2342249:G:A	7.46459e-17	-3.40973e-10	-1.38978
2342250	chr20:2342250:C:T	1.28332e-17	-2.10737	-1.04313
2342506	chr20:2342506:G:A	1.8386e-16	-3.40973e-10	-0.488359
2342529	chr20:2342529:G:A	1.21223e-16	-3.40973e-10	-0.904901
2343195	chr20:2343195:C:T	1.05666e-16	-3.40973e-10	-1.04224
2343645	chr20:2343645:C:A	9.27533e-18	-2.08973	-1.38544
2343942	chr20:2343942:C:T	1.33684e-16	-3.40973e-10	-0.807051
2343972	chr20:2343972:G:C	1.65514e-16	-3.40973e-10	-0.593474
2344025	chr20:2344025:T:C	1.54791e-16	-3.40973e-10	-0.660456
2344302	chr20:2344302:T:A	7.58035e-17	-3.40973e-10	-1.37439
2344503	chr20:2344503:G:A	7.46344e-17	-3.40973e-10	-1.38993
2344507	chr20:2344507:G:A	9.76806e-18	-2.05172	-1.37169
2344533	chr20:2344533:C:G	7.46525e-17	-3.40973e-10	-1.38969
2344571	chr20:2344571:G:A	1.31384e-16	-3.40973e-10	-0.824409
2344919	chr20:2344919:C:T	7.59165e-17	-3.40973e-10	-1.3729
2344942	chr20:2344942:G:A	7.46491e-17	-3.40973e-10	-1.38973
2345459	chr20:2345459:C:T	1.43518e-16	-3.40973e-10	-0.736072
2345518	chr20:2345518:G:A	1.16022e-16	-3.40973e-10	-0.948751
2345556	chr20:2345556:G:A	1.6374e-16	-3.40973e-10	-0.604253
2345995	chr20:2345995:T:C	1.11851e-17	-1.92867	-1.35927
2346226	chr20:2346226:G:T	1.16184e-16	-3.40973e-10	-0.947355
2346298	chr20:2346298:G:GA	1.70978e-17	-1.71356	-1.15002
2346473	chr20:2346473:C:T	1.44606e-17	-1.7743	-1.25681
2346480	chr20:2346480:C:T	1.33334e-17	-2.04247	-1.06979
2346771	chr20:2346771:T:C	1.04726e-17	-2.04343	-1.31034
2347115	chr20:2347115:G:A	4.96103e-16	-3.40973e-10	0.504253
2347183	chr20:2347183:T:C	7.35156e-17	-1.40503	-3.79894e-10
2347557	chr20:2347557:C:T	1.0197e-17	-2.06185	-1.31858
2347915	chr20:2347915:T:C	1.03438e-17	-1.97513	-1.39102
2348151	chr20:2348151:T:C	1.00142e-16	-3.40973e-10	-1.09594
2348468	chr20:2348468:T:C	2.95405e-17	-2.09424	-0.222529
2349069	chr20:2349069:T:C	7.82613e-17	-3.40973e-10	-1.34248
2349443	chr20:2349443:A:C	3.84228e-16	-3.40973e-10	0.248705
2349889	chr20:2349889:C:A	3.94057e-17	-2.02862	-3.79894e-10
2349899	chr20:2349899:C:T	2.16113e-17	-2.1111	-0.518212
2349969	chr20:2349969:A:G	1.525e-17	-1.64365	-1.3343
2350034	chr20:2350034:A:T	9.21373e-17	-3.40973e-10	-1.17925
2350109	chr20:2350109:A:C	7.68941e-17	-3.40973e-10	-1.3601
2350425	chr20:2350425:C:T	7.49012e-17	-3.40973e-10	-1.38636
2350565	chr20:2350565:C:T	7.65635e-17	-3.40973e-10	-1.36441
2350827	chr20:2350827:G:A	1.02845e-16	-3.40973e-10	-1.0693
2350867	chr20:2350867:T:C	1.38846e-17	-1.74093	-1.33082
2350960	chr20:2350960:G:A	9.35583e-17	-0.621746	-0.5422
2350980	chr20:2350980:C:T	1.46564e-16	-0.181346	-0.533721
2351080	chr20:2351080:C:T	1.90091e-17	-1.48682	-1.27079
2351090	chr20:2351090:T:C	7.79564e-17	-3.40973e-10	-1.34638
2351137	chr20:2351137:G:A	7.64542e-17	-3.40973e-10	-1.36584
2351200	chr20:2351200:A:G	1.46139e-17	-1.72192	-1.29863
2351440	chr20:2351440:C:T	1.04851e-16	-0.616989	-0.433004
2351763	chr20:2351763:G:A	9.08542e-18	-2.1121	-1.38376
2351931	chr20:2351931:T:C	6.21481e-17	-1.57301	-3.79894e-10
2352041	chr20:2352041:G:A	2.48231e-17	-1.549	-0.941758
2352314	chr20:2352314:G:C	1.17974e-16	-3.40973e-10	-0.93207
2352482	chr20:2352482:A:G	4.88671e-17	-1.81343	-3.79894e-10
2352741	chr20:2352741:T:C	8.32437e-17	-3.40973e-10	-1.28076
2353111	chr20:2353111:TTCTC:T	8.19202e-17	-3.40973e-10	-1.29679
2353381	chr20:2353381:T:C	1.17852e-17	-1.86853	-1.36716
2353504	chr20:2353504:C:T	7.75045e-17	-3.40973e-10	-1.35219
2354073	chr20:2354073:CTAT:C	1.95836e-17	-2.09992	-0.627918
2354333	chr20:2354333:C:T	1.38022e-17	-1.96065	-1.11705
2354368	chr20:2354368:AG:A	3.32736e-17	-1.45506	-0.742704
2354475	chr20:2354475:A:G	5.13298e-17	-1.76426	-3.79894e-10
2354965	chr20:2354965:T:C	3.19016e-16	-3.40973e-10	0.0627101
2355049	chr20:2355049:CAT:C	8.54178e-17	-3.40973e-10	-1.25498
2355194	chr20:2355194:A:G	2.03292e-17	-1.38433	-1.30614
2355378	chr20:2355378:T:C	7.58114e-17	-3.40973e-10	-1.37428
2355468	chr20:2355468:C:T	1.88214e-17	-2.1085	-0.659033
2355814	chr20:2355814:G:T	2.85122e-16	-3.40973e-10	-0.0496139
2355877	chr20:2355877:A:G	2.17124e-16	-3.40973e-10	-0.322062
2356061	chr20:2356061:A:G	2.43589e-17	-1.14962	-1.36001
2356090	chr20:2356090:G:A	4.6775e-17	-1.85718	-3.79894e-10
2356147	chr20:2356147:C:G	4.97807e-17	-1.7949	-3.79894e-10
2356649	chr20:2356649:T:A	3.13979e-17	-1.16672	-1.08907
2356754	chr20:2356754:G:A	8.12511e-17	-3.40973e-10	-1.30499
2356954	chr20:2356954:T:C	7.48171e-17	-3.40973e-10	-1.38748
2357208	chr20:2357208:T:A	2.18556e-17	-2.10701	-0.511068
2357232	chr20:2357232:C:T	1.95309e-17	-2.10086	-0.62967
2357578	chr20:2357578:T:C	3.01894e-17	-1.18405	-1.11099
2357588	chr20:2357588:G:A	3.35105e-17	-1.10808	-1.0826
2357677	chr20:2357677:G:A	2.38344e-17	-1.17188	-1.35952
2357808	chr20:2357808:C:T	3.8836e-17	-1.13661	-0.906572
2358077	chr20:2358077:C:T	7.86843e-17	-3.40973e-10	-1.33709
2358165	chr20:2358165:G:A	4.59577e-16	-1.08404	1.51181
2358247	chr20:2358247:A:C	3.77604e-16	-3.40973e-10	0.231316
2358280	chr20:2358280:C:A	2.90078e-17	-1.1365	-1.19846
2358332	chr20:2358332:A:T	3.59543e-16	-3.40973e-10	0.182302
2358438	chr20:2358438:G:A	7.80801e-17	-3.40973e-10	-1.3448
2358457	chr20:2358457:T:C	1.13455e-16	-3.40973e-10	-0.971121
2358458	chr20:2358458:G:C	1.20717e-17	-1.84808	-1.36359
2358505	chr20:2358505:C:T	1.97633e-17	-1.61193	-1.10677
2358804	chr20:2358804:T:C	1.58789e-17	-1.67049	-1.26705
2358951	chr20:2358951:A:G	1.49575e-17	-1.67789	-1.31943
2358973	chr20:2358973:T:C	1.72295e-17	-1.66183	-1.19407
2359001	chr20:2359001:T:C	1.66935e-17	-1.68644	-1.20107
2359117	chr20:2359117:A:G	2.82601e-17	-2.07922	-0.28186
2359376	chr20:2359376:G:T	8.05776e-17	-3.40973e-10	-1.31331
2359419	chr20:2359419:T:G	9.60935e-17	-1.09478	-0.0424322
2359466	chr20:2359466:A:C	1.25373e-17	-2.0509	-1.12292
2359982	chr20:2359982:A:G	1.38399e-17	-1.84	-1.23497
2360020	chr20:2360020:G:A	1.86757e-17	-1.71439	-1.06092
2360068	chr20:2360068:A:G	1.89398e-17	-1.71632	-1.04494
2360206	chr20:2360206:C:T	1.61058e-17	-1.69886	-1.22449
2360328	chr20:2360328:A:G	1.60753e-17	-1.68872	-1.23652
2360353	chr20:2360353:C:T	9.81697e-17	-3.40973e-10	-1.11583
2360408	chr20:2360408:A:T	1.69619e-17	-1.63554	-1.23602
2360430	chr20:2360430:T:G	1.44803e-17	-1.68368	-1.34607
2360450	chr20:2360450:A:C	1.03655e-16	-1.04054	-0.0209257
2360472	chr20:2360472:C:T	1.57996e-17	-1.69512	-1.24743
2360561	chr20:2360561:T:G	1.53604e-17	-1.73103	-1.2397
2360595	chr20:2360595:C:T	1.54038e-17	-1.73232	-1.23559
2360746	chr20:2360746:G:A	1.43169e-16	-3.40973e-10	-0.738506
2360889	chr20:2360889:G:A	1.64276e-17	-1.71723	-1.18634
2361051	chr20:2361051:T:C	8.08513e-17	-3.40973e-10	-1.30992
2361088	chr20:2361088:A:G	3.65504e-17	-2.10384	-3.79894e-10
2361235	chr20:2361235:GC:G	1.57528e-17	-1.73665	-1.20886
2361314	chr20:2361314:T:C	1.30759e-17	-1.74011	-1.39165
2361331	chr20:2361331:T:C	4.79243e-17	-0.862107	-0.970801
2361472	chr20:2361472:T:C	1.59269e-17	-1.71706	-1.21746
2361542	chr20:2361542:G:A	1.66844e-17	-1.70271	-1.18534
2361547	chr20:2361547:C:T	1.52056e-17	-1.64705	-1.33382
2361733	chr20:2361733:A:C	4.63272e-17	-0.905422	-0.96138
2361773	chr20:2361773:A:G	1.28088e-17	-2.05623	-1.09616
2362116	chr20:2362116:C:T	3.36278e-17	-1.72466	-0.462514
2362174	chr20:2362174:T:C	4.93133e-17	-1.80434	-3.79894e-10
2362432	chr20:2362432:T:C	1.22976e-17	-2.06711	-1.12602
2362433	chr20:2362433:G:A	1.47391e-17	-1.76176	-1.25027
2362777	chr20:2362777:G:A	7.45911e-17	-3.40973e-10	-1.39051
2362888	chr20:2362888:T:C	7.81279e-17	-3.40973e-10	-1.34418
2362910	chr20:2362910:C:T	7.701e-17	-3.40973e-10	-1.3586
2362976	chr20:2362976:A:T	4.5786e-17	-0.916079	-0.962472
2362981	chr20:2362981:T:G	1.21644e-16	-0.989796	0.088363
2363026	chr20:2363026:C:T	7.4792e-17	-3.40973e-10	-1.38782
2363290	chr20:2363290:T:G	1.45093e-17	-1.6866	-1.34114
2363342	chr20:2363342:T:G	1.67503e-17	-1.67139	-1.21272
2363343	chr20:2363343:T:C	1.68188e-17	-1.66731	-1.21272
2363723	chr20:2363723:TAAG:T	2.32244e-17	-2.07451	-0.482816
2363766	chr20:2363766:C:A	1.49305e-17	-1.6542	-1.34492
2363826	chr20:2363826:GC:G	1.32866e-16	-3.40973e-10	-0.813191
2364081	chr20:2364081:G:A	4.12889e-17	-1.98194	-3.79894e-10
2364119	chr20:2364119:G:A	2.22396e-17	-2.08047	-0.520189
2364139	chr20:2364139:T:G	4.82902e-17	-0.900039	-0.925264
2364376	chr20:2364376:T:A	1.61399e-17	-1.66677	-1.25447
2364541	chr20:2364541:C:T	1.94748e-17	-1.7223	-1.01111
2364623	chr20:2364623:TCCTGGC:T	1.58886e-17	-1.68673	-1.2502
2364636	chr20:2364636:G:A	1.90817e-17	-1.71707	-1.03673
2364945	chr20:2364945:C:T	9.54269e-17	-3.40973e-10	-1.14417
2365129	chr20:2365129:C:T	1.31955e-17	-2.02919	-1.09346
2365381	chr20:2365381:A:G	1.07419e-16	-1.08672	0.0609252
2365393	chr20:2365393:G:T	8.03988e-17	-3.40973e-10	-1.31553
2365554	chr20:2365554:G:A	1.95853e-17	-1.69512	-1.03263
2365654	chr20:2365654:G:A	2.11177e-17	-2.074	-0.578419
2365687	chr20:2365687:T:C	1.99231e-17	-1.68956	-1.02109
2365852	chr20:2365852:T:G	2.05053e-17	-1.64364	-1.03821
2365854	chr20:2365854:T:C	1.38082e-17	-1.92113	-1.15614
2365985	chr20:2365985:C:T	2.67202e-16	-3.40973e-10	-0.114525
2366381	chr20:2366381:A:G	1.40271e-17	-1.69232	-1.36922
2366418	chr20:2366418:C:T	1.4721e-17	-1.62318	-1.39008
2366435	chr20:2366435:G:A	1.50381e-17	-1.65261	-1.33933
2366651	chr20:2366651:C:T	1.51904e-16	-0.739217	0.0599339
2366841	chr20:2366841:C:T	1.69537e-17	-1.58321	-1.28883
2367062	chr20:2367062:G:A	1.73266e-17	-1.55703	-1.29326
2367096	chr20:2367096:T:C	1.79819e-17	-1.54262	-1.27054
2367117	chr20:2367117:T:A	2.35243e-17	-1.9692	-0.575295
2367277	chr20:2367277:G:T	2.02973e-17	-1.82021	-0.871836
2367482	chr20:2367482:G:A	1.68681e-17	-1.61269	-1.26441
2367488	chr20:2367488:T:C	1.4067e-17	-1.74263	-1.31606
2367503	chr20:2367503:G:C	1.72333e-17	-1.58833	-1.26736
2367609	chr20:2367609:T:C	1.16464e-17	-2.04981	-1.19772
2367795	chr20:2367795:G:A	1.67754e-17	-1.61453	-1.26809
2368236	chr20:2368236:T:C	1.72778e-17	-1.59447	-1.25864
2368293	chr20:2368293:G:A	1.80973e-17	-1.55448	-1.25229
2368664	chr20:2368664:T:G	3.19048e-17	-0.901782	-1.33799
2368808	chr20:2368808:A:G	1.81615e-17	-1.53959	-1.26364
2369073	chr20:2369073:A:G	1.69225e-17	-1.54661	-1.32727
2369546	chr20:2369546:C:T	1.70998e-17	-1.92835	-0.935121
2369669	chr20:2369669:A:G	6.54084e-17	-1.52188	-3.79894e-10
2369822	chr20:2369822:A:G	1.76418e-17	-1.93626	-0.895994
2369892	chr20:2369892:G:A	7.48119e-17	-3.40973e-10	-1.38755
2369909	chr20:2369909:G:A	1.21249e-17	-2.025	-1.18227
2370022	chr20:2370022:G:T	4.42803e-17	-0.572723	-1.33927
2370388	chr20:2370388:G:T	1.15757e-17	-2.0393	-1.21432
2371297	chr20:2371297:G:A	2.16325e-16	-3.40973e-10	-0.32575
2371493	chr20:2371493:G:A	2.39143e-17	-1.46564	-1.06241
2371495	chr20:2371495:G:A	7.45213e-17	-3.40973e-10	-1.39145
2371516	chr20:2371516:A:G	7.45433e-17	-3.40973e-10	-1.39115
2371700	chr20:2371700:C:T	5.37945e-17	-1.71736	-3.79894e-10
2371944	chr20:2371944:C:T	2.97949e-17	-1.05116	-1.25703
2372036	chr20:2372036:T:G	1.54817e-17	-1.59282	-1.37006
2372051	chr20:2372051:ATG:A	3.5906e-16	-3.40973e-10	0.18096
2372206	chr20:2372206:G:A	3.60594e-17	-1.38861	-0.728753
2372210	chr20:2372210:T:C	3.58204e-17	-1.3873	-0.736711
2372284	chr20:2372284:AC:A	3.20344e-17	-1.04868	-1.18704
2372454	chr20:2372454:C:T	2.93756e-17	-1.28269	-1.03968
2372505	chr20:2372505:G:T	5.15699e-17	-1.75959	-3.79894e-10
2372806	chr20:2372806:A:C	3.26228e-17	-1.3534	-0.864114
2372890	chr20:2372890:A:G	3.76993e-17	-2.07289	-3.79894e-10
2373004	chr20:2373004:A:C	1.22799e-17	-2.01035	-1.18422
2373242	chr20:2373242:A:G	2.19956e-17	-1.72084	-0.89085
2373276	chr20:2373276:T:G	1.7222e-17	-1.52963	-1.32671
2373403	chr20:2373403:T:C	1.49786e-17	-1.6288	-1.36711
2373462	chr20:2373462:T:C	1.1381e-17	-1.88109	-1.38949
2373547	chr20:2373547:C:T	5.29017e-17	-0.539647	-1.19445
2373641	chr20:2373641:T:A	8.89578e-17	-3.40973e-10	-1.21437
2373803	chr20:2373803:A:G	3.14022e-17	-0.968652	-1.287
2373886	chr20:2373886:G:A	1.2264e-17	-2.0171	-1.17875
2373926	chr20:2373926:C:T	1.46961e-16	-3.40973e-10	-0.712364
2374240	chr20:2374240:G:A	1.2026e-17	-2.03105	-1.18442
2374535	chr20:2374535:A:G	1.22468e-17	-2.01817	-1.17909
2374741	chr20:2374741:C:T	1.11767e-17	-1.9984	-1.2903
2374790	chr20:2374790:T:C	1.14319e-17	-1.87543	-1.39069
2374861	chr20:2374861:A:G	7.96227e-17	-3.40973e-10	-1.32523
2375051	chr20:2375051:A:G	1.88638e-17	-1.47206	-1.29323
2375138	chr20:2375138:T:C	1.46736e-16	-3.40973e-10	-0.713895
2375202	chr20:2375202:G:A	1.2509e-17	-2.01297	-1.16312
2375266	chr20:2375266:A:T	1.27726e-17	-2.00249	-1.15274
2375447	chr20:2375447:T:C	1.05445e-16	-3.40973e-10	-1.04434
2375465	chr20:2375465:A:G	4.79618e-17	-1.62447	-0.207661
2375539	chr20:2375539:C:T	1.25105e-17	-2.00087	-1.17509
2375606	chr20:2375606:C:T	1.01716e-17	-2.002	-1.38093
2375706	chr20:2375706:A:G	1.22471e-17	-2.01865	-1.17859
2375708	chr20:2375708:T:C	5.2103e-17	-1.74931	-3.79894e-10
2375777	chr20:2375777:G:A	1.26341e-17	-2.00831	-1.15782
2375803	chr20:2375803:C:T	1.01064e-17	-2.0081	-1.38126
2375943	chr20:2375943:A:G	1.25616e-17	-2.01225	-1.15964
2376279	chr20:2376279:C:T	1.55488e-16	-3.40973e-10	-0.655963
2376289	chr20:2376289:C:T	1.22658e-17	-1.99273	-1.20298
2376291	chr20:2376291:G:A	1.24206e-17	-1.99484	-1.18834
2377010	chr20:2377010:AGAAGAACATGATTTCTG:A	9.04245e-17	-3.40973e-10	-1.19802
2377027	chr20:2377027:G:A	1.10316e-17	-2.03187	-1.2699
2377174	chr20:2377174:T:C	8.15558e-17	-3.40973e-10	-1.30124
2377217	chr20:2377217:T:G	2.35428e-17	-1.34733	-1.19638
2377368	chr20:2377368:G:A	4.83419e-17	-1.24656	-0.577672
2377591	chr20:2377591:A:G	1.28023e-16	-3.40973e-10	-0.850322
2377693	chr20:2377693:C:T	8.09914e-17	-3.40973e-10	-1.30819
2377704	chr20:2377704:T:C	1.15648e-17	-1.94511	-1.30946
2377789	chr20:2377789:T:C	1.0411e-17	-2.00127	-1.35839
2377915	chr20:2377915:A:G	5.23523e-17	-1.74453	-3.79894e-10
2377921	chr20:2377921:T:C	1.49817e-17	-1.89453	-1.10118
2378099	chr20:2378099:A:G	1.08924e-17	-1.94223	-1.37223
2378160	chr20:2378160:T:C	2.89359e-16	-3.40973e-10	-0.0348617
2378381	chr20:2378381:C:T	7.46928e-17	-3.40973e-10	-1.38915
2378403	chr20:2378403:T:C	1.07495e-16	-3.40973e-10	-1.02509
2378424	chr20:2378424:T:G	8.21857e-17	-3.40973e-10	-1.29355
2378450	chr20:2378450:T:C	2.06663e-17	-1.83753	-0.836501
2378458	chr20:2378458:T:C	7.7502e-17	-3.40973e-10	-1.35223
2378470	chr20:2378470:A:AT	1.41781e-17	-1.72785	-1.32298
2378473	chr20:2378473:A:T	5.77521e-17	-1.69518	0.0488038
2378528	chr20:2378528:G:A	5.58391e-17	-1.45899	-0.221067
2378545	chr20:2378545:A:G	1.55003e-17	-1.71026	-1.25141
2378546	chr20:2378546:A:T	1.57372e-17	-1.70122	-1.24528
2378564	chr20:2378564:T:C	7.60307e-17	-3.40973e-10	-1.37139
2378612	chr20:2378612:A:G	8.88127e-17	-3.40973e-10	-1.216
2378783	chr20:2378783:T:C	2.28661e-17	-1.93979	-0.63309
2378942	chr20:2378942:C:T	1.04721e-16	-3.40973e-10	-1.05123
2379361	chr20:2379361:T:C	7.67714e-17	-3.40973e-10	-1.3617
2379422	chr20:2379422:C:T	1.24002e-16	-3.40973e-10	-0.88223
2379522	chr20:2379522:G:A	1.69592e-17	-1.58646	-1.28526
2379541	chr20:2379541:GA:G	1.26119e-16	-3.40973e-10	-0.865304
2380281	chr20:2380281:CT:C	1.03557e-16	-3.40973e-10	-1.0624
2380344	chr20:2380344:T:C	4.50357e-17	-0.536497	-1.35858
2380379	chr20:2380379:A:G	1.1503e-17	-1.87748	-1.38244
2380511	chr20:2380511:A:T	3.51744e-16	-3.40973e-10	0.160373
2380859	chr20:2380859:A:G	1.21682e-17	-1.90314	-1.30057
2380967	chr20:2380967:A:G	1.58773e-16	-3.40973e-10	-0.635056
2381021	chr20:2381021:G:A	7.60494e-17	-3.40973e-10	-1.37115
2381038	chr20:2381038:C:T	7.01139e-17	-0.305089	-1.14732
2381148	chr20:2381148:G:A	2.42055e-17	-2.11203	-0.403926
2381278	chr20:2381278:A:G	7.41513e-17	-0.572686	-0.823737
2381383	chr20:2381383:C:T	4.02727e-17	-0.649677	-1.35718
2381409	chr20:2381409:C:T	1.19494e-16	-3.40973e-10	-0.919261
2381804	chr20:2381804:G:T	9.02532e-17	-3.40973e-10	-1.19991
2381933	chr20:2381933:T:A	1.1539e-16	-0.370723	-0.583488
2382126	chr20:2382126:GA:G	9.58334e-17	-3.40973e-10	-1.13992
2382230	chr20:2382230:C:T	9.49102e-17	-3.40973e-10	-1.1496
2382266	chr20:2382266:T:TCTC	9.30035e-17	-3.40973e-10	-1.16989
2382315	chr20:2382315:T:G	7.66195e-17	-0.00661092	-1.35707
2382558	chr20:2382558:C:T	8.97256e-17	-3.40973e-10	-1.20578
2382840	chr20:2382840:C:G	1.20232e-16	-3.40973e-10	-0.913106
2382893	chr20:2382893:G:C	2.40085e-16	-3.40973e-10	-0.221539
2382899	chr20:2382899:G:T	1.01268e-16	-3.40973e-10	-1.08476
2383238	chr20:2383238:A:G	9.58334e-17	-3.40973e-10	-1.13992
2383394	chr20:2383394:G:A	8.97378e-17	-3.40973e-10	-1.20564
2383493	chr20:2383493:A:G	7.5768e-17	-3.40973e-10	-1.37486
2383520	chr20:2383520:A:C	8.78022e-17	-3.40973e-10	-1.22744
2383789	chr20:2383789:T:TG	9.02068e-17	-3.40973e-10	-1.20043
2383859	chr20:2383859:G:A	2.03218e-17	-1.74125	-0.949588
2384029	chr20:2384029:C:T	7.45044e-17	-3.40973e-10	-1.39167
2384085	chr20:2384085:C:T	7.47872e-17	-3.40973e-10	-1.38788
2384309	chr20:2384309:A:AC	1.01077e-16	-3.40973e-10	-1.08665
2384313	chr20:2384313:C:T	7.51331e-17	-3.40973e-10	-1.38327
2384471	chr20:2384471:G:A	9.21672e-17	-3.40973e-10	-1.17893
2384483	chr20:2384483:A:G	1.43837e-17	-1.64971	-1.38672
2384935	chr20:2384935:G:A	8.15755e-17	-3.40973e-10	-1.301
2384940	chr20:2384940:C:T	7.75578e-17	-3.40973e-10	-1.35151
2384944	chr20:2384944:A:G	2.31506e-17	-1.3796	-1.18091
2384963	chr20:2384963:G:A	8.585e-17	-3.40973e-10	-1.24993
2385025	chr20:2385025:C:T	7.52404e-17	-3.40973e-10	-1.38184
2385089	chr20:2385089:G:A	1.5395e-16	0.724659	-1.39056
2385112	chr20:2385112:G:A	7.98847e-17	-3.40973e-10	-1.32195
2385211	chr20:2385211:C:T	2.27513e-17	-1.90249	-0.675417
2385524	chr20:2385524:G:A	4.42285e-17	-2.10469	0.191524
2385690	chr20:2385690:G:A	7.71312e-17	-3.40973e-10	-1.35702
2385746	chr20:2385746:C:T	6.93734e-17	-1.46303	-3.79894e-10
2385867	chr20:2385867:T:C	7.67841e-17	-3.40973e-10	-1.36153
2386232	chr20:2386232:C:T	1.59648e-16	0.709501	-1.33906
2386234	chr20:2386234:G:A	1.57396e-16	0.698062	-1.34183
2386320	chr20:2386320:C:T	1.75039e-17	-1.68541	-1.1547
2386515	chr20:2386515:C:T	1.02255e-16	0.309516	-1.38458
2386588	chr20:2386588:A:C	7.65061e-17	-3.40973e-10	-1.36516
2386809	chr20:2386809:AG:A	3.69654e-17	-2.09255	-3.79894e-10
2387122	chr20:2387122:C:T	7.50975e-17	-3.40973e-10	-1.38374
2387347	chr20:2387347:G:A	2.09222e-16	-3.40973e-10	-0.359136
2387422	chr20:2387422:C:G	1.65609e-15	3.05007	-1.34039
2387885	chr20:2387885:A:G	7.68856e-17	-3.40973e-10	-1.36021
2388247	chr20:2388247:T:G	7.64207e-17	-3.40973e-10	-1.36628
2388692	chr20:2388692:C:T	2.52099e-16	1.04465	-1.21736
2388734	chr20:2388734:T:C	1.3291e-16	-3.40973e-10	-0.812862
2388855	chr20:2388855:G:A	6.53943e-17	-0.142963	-1.37913
2388867	chr20:2388867:A:G	1.19271e-16	-3.40973e-10	-0.921136
2389092	chr20:2389092:G:A	9.0297e-17	-3.40973e-10	-1.19943
2389596	chr20:2389596:T:A	1.15545e-17	-2.05963	-1.19583
2389759	chr20:2389759:ATGCCATCCTGCGAC:A	7.58053e-17	-3.40973e-10	-1.37436
2389927	chr20:2389927:C:T	7.49242e-17	-3.40973e-10	-1.38605
2390319	chr20:2390319:G:A	1.87625e-16	0.597942	-1.06603
2390386	chr20:2390386:A:T	1.29416e-16	-3.40973e-10	-0.839496
2390577	chr20:2390577:A:G	1.10836e-17	-2.067	-1.23007
2390587	chr20:2390587:A:G	1.10908e-17	-2.06796	-1.22846
2390591	chr20:2390591:C:T	1.04593e-16	-3.40973e-10	-1.05245
2390759	chr20:2390759:G:T	1.72571e-16	-3.40973e-10	-0.551724
2391095	chr20:2391095:T:A	7.96049e-17	-3.40973e-10	-1.32546
2391478	chr20:2391478:G:A	1.40194e-16	-3.40973e-10	-0.759503
2391857	chr20:2391857:C:A	7.74287e-17	-3.40973e-10	-1.35317
2391916	chr20:2391916:T:C	7.4983e-17	-3.40973e-10	-1.38527
2392049	chr20:2392049:T:C	8.30613e-17	-3.40973e-10	-1.28295
2392527	chr20:2392527:C:T	1.12254e-16	-3.40973e-10	-0.981763
2392610	chr20:2392610:G:T	1.9214e-16	0.863701	-1.30801
2392719	chr20:2392719:T:G	4.20389e-17	-1.9816	0.0176676
2392849	chr20:2392849:T:G	2.69649e-16	0.906622	-1.01203
2392980	chr20:2392980:C:G	1.0776e-17	-2.07284	-1.25237
2393172	chr20:2393172:A:G	5.21595e-17	-0.38151	-1.36671
2393361	chr20:2393361:C:T	9.6737e-18	-2.09711	-1.33601
2393504	chr20:2393504:A:C	7.68347e-17	-3.40973e-10	-1.36087
2393779	chr20:2393779:G:A	7.56585e-17	-3.40973e-10	-1.3763
2393877	chr20:2393877:A:T	1.38924e-16	-3.40973e-10	-0.768604
2393933	chr20:2393933:T:C	9.7744e-17	-3.40973e-10	-1.12018
2394011	chr20:2394011:T:C	7.50058e-17	-3.40973e-10	-1.38497
2394456	chr20:2394456:C:G	7.88614e-17	-3.40973e-10	-1.33484
2394616	chr20:2394616:A:G	5.58867e-17	-0.611744	-1.06746
2394705	chr20:2394705:A:G	7.61767e-17	-3.40973e-10	-1.36947
2395019	chr20:2395019:G:A	1.53289e-16	-3.40973e-10	-0.670204
2395434	chr20:2395434:C:A	7.47526e-17	-3.40973e-10	-1.38835
2395658	chr20:2395658:G:A	1.00311e-17	-2.11052	-1.28632
2395922	chr20:2395922:T:G	1.35481e-16	-3.40973e-10	-0.7937
2396274	chr20:2396274:T:A	1.54975e-17	-1.91602	-1.04583
2396317	chr20:2396317:T:A	2.2815e-16	-0.63774	0.365215
2396414	chr20:2396414:G:A	1.44389e-16	-3.40973e-10	-0.730023
2396558	chr20:2396558:C:T	9.66498e-18	-2.06519	-1.36884
2396562	chr20:2396562:A:G	1.19392e-16	-3.40973e-10	-0.920117
2396699	chr20:2396699:C:G	4.09066e-17	-1.99124	-3.79894e-10
2396892	chr20:2396892:T:C	1.13094e-17	-2.11186	-1.16503
2397208	chr20:2397208:T:C	7.52195e-17	-3.40973e-10	-1.38212
2397326	chr20:2397326:G:A	9.1382e-17	-3.40973e-10	-1.18748
2397901	chr20:2397901:G:A	2.46219e-16	-3.40973e-10	-0.196311
2398297	chr20:2398297:A:C	3.97433e-17	-2.02009	-3.79894e-10
2398314	chr20:2398314:G:A	2.94913e-17	-1.86123	-0.457207
2398388	chr20:2398388:A:G	9.50758e-18	-2.06319	-1.38725
2398524	chr20:2398524:TC:T	9.84985e-18	-2.02356	-1.39151
2398827	chr20:2398827:C:T	2.50694e-17	-1.65557	-0.825309
2398952	chr20:2398952:T:C	2.37716e-17	-1.72162	-0.812418
2399196	chr20:2399196:T:C	1.18783e-16	-3.40973e-10	-0.925234
2399677	chr20:2399677:G:A	2.30444e-17	-1.91333	-0.651773
2399750	chr20:2399750:G:A	1.50387e-17	-1.6088	-1.3831
2400460	chr20:2400460:A:G	8.8028e-17	-3.40973e-10	-1.22488
2400588	chr20:2400588:G:A	1.72594e-16	-3.40973e-10	-0.551587
2401032	chr20:2401032:C:T	3.62904e-17	-2.11098	-3.79894e-10
2401201	chr20:2401201:T:C	1.24977e-17	-1.96477	-1.21222
2401436	chr20:2401436:C:T	9.35385e-17	-3.40973e-10	-1.16416
2401764	chr20:2401764:G:A	8.2637e-17	-3.40973e-10	-1.28807
2401941	chr20:2401941:A:G	4.15026e-17	-1.97678	-3.79894e-10
2402804	chr20:2402804:C:T	7.47454e-17	-3.40973e-10	-1.38844
2403143	chr20:2403143:C:G	7.4524e-17	-3.40973e-10	-1.39141
2403590	chr20:2403590:G:A	7.45616e-17	-3.40973e-10	-1.39091
2403722	chr20:2403722:G:A	1.32998e-16	-3.40973e-10	-0.812199
2403951	chr20:2403951:C:T	2.05645e-16	-3.40973e-10	-0.37638
2404158	chr20:2404158:C:T	1.34879e-17	-1.90147	-1.19927
2404270	chr20:2404270:T:C	7.62526e-17	-1.99377	0.625286
2404295	chr20:2404295:G:T	1.24084e-16	-1.98341	1.10184
2404349	chr20:2404349:T:C	1.62092e-17	-1.5944	-1.32256
2404710	chr20:2404710:A:G	1.74656e-17	-1.72968	-1.11261
2404790	chr20:2404790:G:A	1.87561e-17	-1.37968	-1.39133
2404830	chr20:2404830:G:A	7.57174e-17	-3.40973e-10	-1.37552
2404896	chr20:2404896:C:T	7.45248e-17	-3.40973e-10	-1.3914
2405125	chr20:2405125:T:C	7.50419e-17	-3.40973e-10	-1.38448
2405130	chr20:2405130:C:G	7.46222e-17	-3.40973e-10	-1.39009
2405143	chr20:2405143:C:T	2.29146e-17	-1.33466	-1.2361
2405756	chr20:2405756:G:A	7.72867e-17	-3.40973e-10	-1.35501
2405951	chr20:2405951:C:T	2.21352e-16	-3.40973e-10	-0.302778
2406327	chr20:2406327:T:C	1.46966e-17	-1.66056	-1.35435
2406348	chr20:2406348:C:T	1.77615e-17	-1.44928	-1.37622
2406384	chr20:2406384:T:C	1.16686e-17	-1.89319	-1.35245
2406612	chr20:2406612:G:A	7.82411e-17	-3.40973e-10	-1.34274
2406881	chr20:2406881:G:A	4.85075e-16	-3.40973e-10	0.481773
2407092	chr20:2407092:A:G	1.48691e-17	-1.676	-1.32725
2407298	chr20:2407298:C:T	7.93487e-17	-3.40973e-10	-1.32868
2407473	chr20:2407473:G:A	7.45311e-17	-3.40973e-10	-1.39131
2407716	chr20:2407716:G:A	7.66988e-17	-3.40973e-10	-1.36265
2407845	chr20:2407845:G:A	1.12815e-17	-1.89784	-1.38153
2408220	chr20:2408220:T:A	4.49989e-17	-1.89589	-3.79894e-10
2408529	chr20:2408529:G:A	9.12335e-18	-2.10424	-1.38746
2408724	chr20:2408724:T:C	8.33615e-17	-3.40973e-10	-1.27934
2409148	chr20:2409148:G:A	7.90418e-17	-3.40973e-10	-1.33255
2409220	chr20:2409220:C:T	4.83502e-16	-3.40973e-10	0.478525
2409358	chr20:2409358:G:A	2.11865e-16	-0.346581	-3.79894e-10
2409382	chr20:2409382:G:A	7.47984e-17	-3.40973e-10	-1.38773
2409594	chr20:2409594:T:C	1.58081e-17	-1.57428	-1.36773
2409601	chr20:2409601:A:G	8.00489e-17	-3.40973e-10	-1.31989
2409692	chr20:2409692:A:G	3.54147e-16	-3.40973e-10	0.167182
2410410	chr20:2410410:T:A	3.13505e-17	-1.07466	-1.18264
2410423	chr20:2410423:G:A	7.74017e-17	-1.95197	0.598446
2410507	chr20:2410507:T:C	9.50479e-17	-1.93811	0.789964
2411404	chr20:2411404:A:T	2.17264e-16	-3.40973e-10	-0.321417
2411861	chr20:2411861:G:T	6.07909e-17	-1.59509	-3.79894e-10
2412253	chr20:2412253:G:T	1.88154e-17	-1.85777	-0.910084
2412463	chr20:2412463:A:C	8.35495e-17	-3.40973e-10	-1.27709
2412488	chr20:2412488:ATGT:A	2.06968e-17	-1.84735	-0.825204
2412533	chr20:2412533:A:G	8.28791e-17	-3.40973e-10	-1.28515
2412740	chr20:2412740:G:A	1.51375e-17	-1.62057	-1.36479
2413120	chr20:2413120:A:T	1.42333e-16	-1.94466	1.20029
2413169	chr20:2413169:A:T	2.47347e-16	-3.40973e-10	-0.19174
2413289	chr20:2413289:C:T	8.90597e-17	-3.40973e-10	-1.21322
2413340	chr20:2413340:T:C	3.38185e-16	-3.40973e-10	0.121061
2413472	chr20:2413472:G:A	2.10995e-17	-1.84962	-0.80366
2413743	chr20:2413743:A:C	1.36151e-16	-3.40973e-10	-0.788765
2413995	chr20:2413995:T:C	1.22084e-17	-1.88033	-1.32007
2414279	chr20:2414279:C:T	8.54118e-17	-3.40973e-10	-1.25505
2414528	chr20:2414528:T:C	2.11566e-16	-3.40973e-10	-0.347996
2415280	chr20:2415280:G:A	1.22144e-16	-3.40973e-10	-0.897328
2415408	chr20:2415408:C:T	7.45215e-17	-3.40973e-10	-1.39144
2415458	chr20:2415458:C:T	7.45922e-17	-3.40973e-10	-1.39049
2415536	chr20:2415536:T:C	7.46252e-17	-3.40973e-10	-1.39005
2415590	chr20:2415590:G:A	1.23214e-17	-1.84957	-1.34163
2415932	chr20:2415932:C:T	2.22509e-16	-1.82024	1.52267
2415960	chr20:2415960:G:A	7.61728e-17	-3.40973e-10	-1.36953
2415972	chr20:2415972:T:C	1.21624e-16	-3.40973e-10	-0.901597
2416276	chr20:2416276:A:C	1.24518e-16	-1.86256	0.984483
2416296	chr20:2416296:G:A	1.22187e-16	-1.83183	0.934851
2416447	chr20:2416447:G:A	8.82623e-17	-3.40973e-10	-1.22222
2416873	chr20:2416873:C:T	4.44007e-17	-1.78231	-0.126963
2416912	chr20:2416912:G:A	2.62586e-16	-1.75307	1.62111
2417010	chr20:2417010:C:A	1.06229e-17	-1.99055	-1.34897
2417237	chr20:2417237:C:T	3.63457e-17	-2.10945	-3.79894e-10
2417371	chr20:2417371:G:A	1.56733e-17	-1.8323	-1.11827
2417551	chr20:2417551:C:T	8.05532e-17	-3.40973e-10	-1.31361
2417765	chr20:2417765:A:G	2.92167e-17	-1.90707	-0.420725
2417768	chr20:2417768:C:G	2.8893e-17	-1.91328	-0.425648
2417784	chr20:2417784:A:G	1.61985e-16	-1.67561	1.06059
2417807	chr20:2417807:A:G	3.06813e-17	-1.86871	-0.410166
2417833	chr20:2417833:T:C	3.06939e-17	-1.86813	-0.41034
2418310	chr20:2418310:C:T	3.2231e-17	-1.81589	-0.413709
2418534	chr20:2418534:C:T	2.94412e-17	-1.82435	-0.495785
2418827	chr20:2418827:AGCATTTTGGG:A	1.01452e-16	-3.40973e-10	-1.08294
2418903	chr20:2418903:C:T	5.34452e-17	-1.72387	-3.79894e-10
2418904	chr20:2418904:A:G	4.11072e-17	-1.98635	-3.79894e-10
2419167	chr20:2419167:G:C	1.72007e-17	-1.68648	-1.1711
2419292	chr20:2419292:A:G	1.20455e-16	-3.40973e-10	-0.911255
2419793	chr20:2419793:G:C	1.3054e-17	-1.80692	-1.32652
2419857	chr20:2419857:C:A	2.60107e-17	-1.45482	-0.989205
2420026	chr20:2420026:C:T	8.91088e-17	-3.40973e-10	-1.21267
2420056	chr20:2420056:AAC:A	4.56605e-16	-3.40973e-10	0.421288
2420152	chr20:2420152:G:A	8.4873e-17	-3.40973e-10	-1.26138
2420194	chr20:2420194:G:A	1.06976e-16	-3.40973e-10	-1.02993
2420386	chr20:2420386:C:T	2.18446e-16	-3.40973e-10	-0.315991
2420472	chr20:2420472:G:A	1.16452e-17	-1.85634	-1.3913
2420585	chr20:2420585:C:T	1.9302e-17	-1.73489	-1.00744
2420864	chr20:2420864:ATGT:A	1.56596e-17	-1.8552	-1.09625
2420869	chr20:2420869:C:T	1.58043e-17	-1.846	-1.09625
2421049	chr20:2421049:C:T	3.92844e-17	-1.82036	-0.211344
2421141	chr20:2421141:T:C	6.37172e-17	-0.990281	-0.557795
2421272	chr20:2421272:G:A	1.98467e-17	-1.89572	-0.818766
2421502	chr20:2421502:G:A	1.88421e-17	-1.91319	-0.853246
2421544	chr20:2421544:G:A	7.83337e-17	-3.40973e-10	-1.34155
2421706	chr20:2421706:C:T	1.39109e-16	-3.40973e-10	-0.767273
2421850	chr20:2421850:G:A	3.7224e-16	0.760025	-0.543016
2421879	chr20:2421879:C:T	1.35462e-17	-1.91593	-1.18049
2422018	chr20:2422018:G:A	1.86821e-17	-1.88686	-0.888107
2422063	chr20:2422063:C:T	1.77427e-16	-0.52397	-3.79894e-10
2422111	chr20:2422111:G:A	1.46287e-17	-1.73971	-1.27984
2422380	chr20:2422380:G:A	1.8038e-17	-1.89841	-0.911643
2422880	chr20:2422880:T:G	1.18859e-17	-2.07089	-1.15629
2423213	chr20:2423213:C:T	1.89109e-17	-1.87691	-0.885881
2423404	chr20:2423404:G:A	1.95833e-17	-1.36624	-1.36161
2423455	chr20:2423455:T:G	1.78485e-17	-1.91241	-0.908201
2423668	chr20:2423668:C:T	3.73137e-17	-2.08317	-3.79894e-10
2424125	chr20:2424125:T:A	1.43124e-17	-1.91117	-1.13024
2424463	chr20:2424463:T:C	1.8976e-17	-1.90609	-0.853261
2424490	chr20:2424490:T:C	1.11091e-17	-1.93433	-1.36044
2424600	chr20:2424600:A:G	1.75708e-17	-1.89876	-0.937528
2424660	chr20:2424660:A:G	1.71969e-17	-1.89285	-0.964952
2424683	chr20:2424683:T:C	1.99907e-16	-3.40973e-10	-0.404678
2424887	chr20:2424887:G:A	1.4003e-17	-1.89483	-1.16843
2424908	chr20:2424908:C:A	1.09897e-17	-2.07915	-1.22642
2424911	chr20:2424911:G:A	1.3323e-16	-3.40973e-10	-0.810451
2425019	chr20:2425019:T:G	1.80919e-17	-1.88478	-0.922283
2425026	chr20:2425026:A:G	8.4572e-17	-3.40973e-10	-1.26493
2425165	chr20:2425165:A:G	3.72818e-17	-2.08403	-3.79894e-10
2425267	chr20:2425267:A:G	7.6104e-17	-3.40973e-10	-1.37043
2425441	chr20:2425441:CA:C	1.7497e-17	-1.87405	-0.966448
2425446	chr20:2425446:CTT:C	1.80735e-17	-1.86578	-0.942306
2425663	chr20:2425663:T:C	1.07455e-16	-3.40973e-10	-1.02546
2425709	chr20:2425709:T:C	1.09081e-17	-2.07742	-1.23561
2425744	chr20:2425744:A:G	1.73947e-17	-1.91228	-0.934086
2425855	chr20:2425855:G:A	1.74482e-17	-1.88957	-0.953723
2426009	chr20:2426009:C:T	1.13912e-16	-3.40973e-10	-0.967104
2426081	chr20:2426081:G:C	1.08173e-16	-3.40973e-10	-1.01879
2426090	chr20:2426090:A:T	2.39117e-17	-1.2979	-1.23026
2426109	chr20:2426109:A:G	6.71012e-17	-1.49633	-3.79894e-10
2426168	chr20:2426168:G:T	1.2692e-16	-3.40973e-10	-0.858976
2426358	chr20:2426358:C:T	1.53654e-16	-1.80857	1.14074
2426509	chr20:2426509:C:T	1.78486e-17	-1.89125	-0.929359
2426642	chr20:2426642:G:A	1.75611e-17	-1.89957	-0.937274
2426893	chr20:2426893:A:G	1.79049e-17	-1.90609	-0.911365
2427588	chr20:2427588:G:A	7.38285e-17	-1.40079	-3.79894e-10
2427624	chr20:2427624:A:G	7.49872e-17	-3.40973e-10	-1.38521
2427861	chr20:2427861:T:G	8.20578e-17	-3.40973e-10	-1.29511
2427902	chr20:2427902:C:T	8.8387e-17	-3.40973e-10	-1.22081
2428066	chr20:2428066:CA:C	7.62624e-17	-3.40973e-10	-1.36835
2428180	chr20:2428180:T:G	1.53015e-17	-1.59633	-1.37825
2428228	chr20:2428228:G:A	1.90603e-17	-1.88061	-0.874313
2428585	chr20:2428585:A:G	3.66192e-17	-2.10196	-3.79894e-10
2428618	chr20:2428618:G:A	1.7596e-17	-1.9085	-0.926359
2428657	chr20:2428657:T:C	2.12509e-17	-1.40405	-1.24208
2428901	chr20:2428901:G:A	1.7378e-17	-1.91173	-0.935593
2429044	chr20:2429044:T:C	1.31706e-17	-2.09878	-1.02576
2429105	chr20:2429105:G:A	7.45844e-17	-3.40973e-10	-1.3906
2429501	chr20:2429501:T:C	1.90103e-17	-1.9084	-0.849155
2429646	chr20:2429646:G:A	4.77592e-17	-1.83636	-3.79894e-10
2429655	chr20:2429655:G:A	2.00674e-17	-1.42193	-1.28151
2430306	chr20:2430306:C:T	1.30658e-17	-2.08305	-1.04949
2430722	chr20:2430722:G:A	1.41436e-17	-1.7549	-1.29837
2431146	chr20:2431146:C:T	1.56471e-17	-2.09891	-0.853334
2431233	chr20:2431233:CTCAG:C	1.49951e-17	-1.71862	-1.27618
2431795	chr20:2431795:C:T	1.05162e-16	-3.40973e-10	-1.04703
2432189	chr20:2432189:C:G	1.32166e-17	-1.73549	-1.38557
2432355	chr20:2432355:ATGT:A	7.49194e-17	-3.40973e-10	-1.38612
2432374	chr20:2432374:G:A	1.60425e-17	-2.0997	-0.827586
2432479	chr20:2432479:C:T	1.5718e-17	-2.09014	-0.857585
2432480	chr20:2432480:C:T	4.04205e-17	-2.00319	-3.79894e-10
2432674	chr20:2432674:T:C	1.55989e-17	-2.10231	-0.853025
2432732	chr20:2432732:TC:T	1.74297e-16	-3.40973e-10	-0.541772
2433505	chr20:2433505:G:A	7.49915e-17	-3.40973e-10	-1.38516
2433842	chr20:2433842:A:G	1.04353e-16	-3.40973e-10	-1.05475
2433853	chr20:2433853:T:C	9.58128e-17	-3.40973e-10	-1.14013
2433959	chr20:2433959:T:C	2.277e-17	-1.81128	-0.765807
2434042	chr20:2434042:G:A	4.31327e-17	-1.93825	-3.79894e-10
2434400	chr20:2434400:T:C	1.24866e-16	-1.91442	1.03913
2434471	chr20:2434471:C:T	1.42666e-17	-2.1119	-0.932713
2434476	chr20:2434476:G:A	1.37007e-17	-2.10683	-0.978248
2434530	chr20:2434530:G:A	7.61228e-17	-3.40973e-10	-1.37018
2434882	chr20:2434882:T:C	7.4517e-17	-3.40973e-10	-1.3915
2434947	chr20:2434947:C:T	1.54806e-16	-2.10976	1.4494
2435036	chr20:2435036:G:A	1.19327e-16	-1.93578	1.01511
2435083	chr20:2435083:A:C	7.48663e-17	-3.40973e-10	-1.38683
2435211	chr20:2435211:T:C	2.48812e-17	-1.30743	-1.18099
2435294	chr20:2435294:C:T	7.78362e-17	-3.40973e-10	-1.34792
2435494	chr20:2435494:T:C	3.72644e-17	-2.08449	-3.79894e-10
2435654	chr20:2435654:T:C	7.47987e-17	-3.40973e-10	-1.38773
2435674	chr20:2435674:C:T	3.12821e-17	-0.923856	-1.33563
2436331	chr20:2436331:C:T	4.12533e-16	-2.0658	2.38559
2436343	chr20:2436343:C:G	7.46949e-17	-3.40973e-10	-1.38912
2436366	chr20:2436366:T:G	3.64676e-16	-1.9923	2.18878
2436456	chr20:2436456:T:C	3.57044e-16	-2.0819	2.25723
2436539	chr20:2436539:C:T	3.98249e-16	-2.06923	2.35377
2437446	chr20:2437446:C:T	1.50261e-17	-2.11133	-0.881408
2438082	chr20:2438082:A:G	8.3838e-17	-3.40973e-10	-1.27364
2438464	chr20:2438464:T:C	8.37807e-17	-3.40973e-10	-1.27433
2438493	chr20:2438493:C:T	7.46447e-17	-3.40973e-10	-1.38979
2438531	chr20:2438531:A:G	2.96226e-16	-2.08024	2.06883
2438552	chr20:2438552:C:T	8.74317e-17	-3.40973e-10	-1.23167
2438610	chr20:2438610:G:A	3.16484e-16	-2.06271	2.11746
2438618	chr20:2438618:T:A	8.7031e-17	-3.40973e-10	-1.23627
2439169	chr20:2439169:T:C	1.16756e-16	-3.40973e-10	-0.942446
2439414	chr20:2439414:C:T	7.62051e-17	-3.40973e-10	-1.3691
2439646	chr20:2439646:T:C	8.6875e-17	-3.40973e-10	-1.23806
2439701	chr20:2439701:C:T	1.3537e-16	-3.40973e-10	-0.794522
2439817	chr20:2439817:C:T	5.40141e-16	-2.05969	2.64899
2439968	chr20:2439968:G:A	1.27872e-16	-3.40973e-10	-0.851498
2440148	chr20:2440148:G:A	1.44782e-16	-3.40973e-10	-0.727304
2440207	chr20:2440207:C:A	1.11269e-16	-3.40973e-10	-0.99058
2441096	chr20:2441096:A:G	1.26867e-17	-1.77044	-1.39153
2441360	chr20:2441360:G:A	5.149e-16	-2.06504	2.60648
2441596	chr20:2441596:C:T	4.35693e-16	0.374408	-3.79894e-10
2441772	chr20:2441772:C:T	2.52735e-17	-1.0927	-1.38008
2441795	chr20:2441795:C:T	6.34735e-17	-1.77509	0.223177
2441900	chr20:2441900:TAA:AAA	2.12554e-16	-3.40973e-10	-0.343336
2441906	chr20:2441906:A:G	2.13259e-16	-3.40973e-10	-0.340025
2441951	chr20:2441951:A:C	8.67246e-17	-3.40973e-10	-1.23979
2442390	chr20:2442390:T:G	1.78496e-17	-1.57573	-1.24482
2442603	chr20:2442603:A:G	2.43205e-17	-2.03306	-0.478153
2442654	chr20:2442654:T:C	4.73548e-16	-2.03651	2.49423
2443894	chr20:2443894:T:C	1.33773e-17	-2.09818	-1.01079
2444137	chr20:2444137:A:T	2.40923e-17	-2.0232	-0.497436
2444199	chr20:2444199:A:G	4.76605e-16	-2.07563	2.53979
2444238	chr20:2444238:T:A	7.54729e-17	-3.40973e-10	-1.37876
2445110	chr20:2445110:G:A	2.37714e-17	-1.1585	-1.37555
2445281	chr20:2445281:A:T	2.20347e-16	-2.04088	1.73355
2445289	chr20:2445289:A:T	8.18391e-17	-3.40973e-10	-1.29778
2445302	chr20:2445302:ATTAG:A	1.26288e-16	-3.40973e-10	-0.863969
2445374	chr20:2445374:T:C	2.22554e-16	-2.04555	1.74818
2445572	chr20:2445572:G:T	7.68973e-17	-3.40973e-10	-1.36006
2446465	chr20:2446465:C:T	9.15962e-16	-2.03999	3.15743
2446604	chr20:2446604:A:T	4.36119e-16	-2.05187	2.42725
2446788	chr20:2446788:A:C	3.76834e-16	-3.40973e-10	0.229274
2446941	chr20:2446941:T:C	1.08908e-16	-3.40973e-10	-1.01203
2446997	chr20:2446997:A:C	9.49469e-17	-3.40973e-10	-1.14921
2447303	chr20:2447303:C:G	1.47139e-17	-2.10562	-0.908119
2447751	chr20:2447751:G:A	7.59538e-17	-3.40973e-10	-1.37241
2447861	chr20:2447861:G:A	9.25941e-17	-3.40973e-10	-1.17431
2448179	chr20:2448179:A:T	9.26493e-17	-3.40973e-10	-1.17371
2448576	chr20:2448576:T:C	2.36962e-17	-1.67402	-0.863198
2448676	chr20:2448676:T:C	1.0045e-16	-3.40973e-10	-1.09287
2448850	chr20:2448850:G:A	3.02155e-17	-1.00881	-1.28537
2448882	chr20:2448882:G:A	7.47314e-17	-3.40973e-10	-1.38863
2449739	chr20:2449739:T:G	1.20462e-16	-3.40973e-10	-0.911195
2449779	chr20:2449779:A:C	7.48622e-17	-3.40973e-10	-1.38688
```
