## Supplementary material for "Characterization of shared and ancestry-specific signals driving complex traits using multi-ancestry fine-mapping": susiex_nc2.cs80.cs

```
CS_ID	SNP	BP	REF_ALLELE	ALT_ALLELE	REF_FRQ	BETA	SE	-LOG10P	CS_PIP	OVRL_PIP
1	chr20:1950251:T:C	1950251	C,C	T,T	1,1	inf,inf	inf,inf	14.6556,3.86268	0.2534	0.253415
1	chr20:1950355:C:T	1950355	T,T	C,C	1,1	inf,inf	inf,inf	14.507,4.00642	0.243651	0.243666
1	chr20:1950152:T:C	1950152	C,C	T,T	1,1	inf,inf	inf,inf	14.5039,3.54667	0.0944276	0.0944426
1	chr20:1950058:C:T	1950058	T,T	C,C	1,1	inf,inf	inf,inf	14.3957,3.66518	0.0940772	0.0940927
1	chr20:1950227:G:A	1950227	A,A	G,G	1,1	inf,inf	inf,inf	14.111,3.73603	0.0577862	0.0578037
1	chr20:1943481:G:A	1943481	A,A	G,G	1,1	inf,inf	inf,inf	15.6052,2.11139	0.0525807	0.0526347
1	chr20:1943028:G:A	1943028	A,A	G,G	1,1	inf,inf	inf,inf	15.4976,2.15163	0.0447906	0.0448425
2	chr20:1838634:T:C	1838634	C,C	T,T	1,1	-inf,-inf	inf,inf	3.33717,0.0661508	0.0659478	0.0659478
2	chr20:1832727:T:C	1832727	C,C	T,T	1,1	-inf,-inf	inf,inf	3.7993,0.110842	0.0431285	0.0431285
2	chr20:1647385:C:T	1647385	NA,T	NA,C	NA,1	NA,-inf	NA,inf	NA,2.86688	0.0138126	0.0138126
2	chr20:1856863:A:G	1856863	G,G	A,A	1,1	-inf,inf	inf,inf	3.23047,0.00956707	0.00997825	0.00997825
2	chr20:1853413:A:G	1853413	G,G	A,A	1,1	-inf,inf	inf,inf	3.21827,0.0235776	0.00973337	0.00973337
2	chr20:1577717:C:T	1577717	NA,T	NA,C	NA,1	NA,inf	NA,inf	NA,2.58039	0.00762923	0.00762923
2	chr20:1837967:T:C	1837967	C,C	T,T	1,1	-inf,-inf	inf,inf	2.84931,0.016326	0.0073605	0.0073605
2	chr20:1813696:G:A	1813696	A,A	G,G	1,1	inf,inf	inf,inf	4.25166,0.60808	0.00706507	0.00706507
2	chr20:1855886:A:G	1855886	G,G	A,A	1,1	-inf,inf	inf,inf	3.18335,0.0713283	0.00666491	0.00666491
2	chr20:1855111:G:A	1855111	A,A	G,G	1,1	-inf,inf	inf,inf	3.16036,0.0845855	0.00640115	0.00640115
2	chr20:1855715:T:C	1855715	C,C	T,T	1,1	-inf,inf	inf,inf	3.14849,0.0819641	0.00620314	0.00620314
2	chr20:1833620:A:G	1833620	G,NA	A,NA	1,NA	inf,NA	inf,NA	2.81926,NA	0.00587386	0.00587386
2	chr20:1854355:A:G	1854355	G,G	A,A	1,1	-inf,inf	inf,inf	3.0978,0.0100005	0.00563527	0.00563527
2	chr20:1853548:C:T	1853548	T,T	C,C	1,1	-inf,-inf	inf,inf	3.09316,0.00106613	0.00559189	0.00559189
2	chr20:1854261:G:A	1854261	A,A	G,G	1,1	-inf,-inf	inf,inf	3.08915,0.0128538	0.00556747	0.00556747
2	chr20:2387422:C:G	2387422	G,G	C,C	1,1	inf,inf	inf,inf	2.9163,0.130196	0.00508653	0.00508653
2	chr20:1875813:G:A	1875813	A,A	G,G	1,1	-inf,inf	inf,inf	3.39001,0.346516	0.00477573	0.00477573
2	chr20:1857576:C:A	1857576	A,A	C,C	1,1	-inf,inf	inf,inf	3.3061,0.140325	0.00438821	0.00438821
2	chr20:2194014:T:G	2194014	NA,G	NA,T	NA,1	NA,inf	NA,inf	NA,2.58953	0.00423534	0.00423534
2	chr20:2007842:G:C	2007842	C,C	G,G	1,1	-inf,inf	inf,inf	0.635399,1.70501	0.00417149	0.00417149
2	chr20:1681760:C:T	1681760	T,NA	C,NA	1,NA	-inf,NA	inf,NA	3.00061,NA	0.00416152	0.00416152
2	chr20:1462898:GCTAAAAATGATAATA:G	1462898	NA,G	NA,GCTAAAAATGATAATA	NA,1	NA,-inf	NA,inf	NA,2.24699	0.00404578	0.00404578
2	chr20:1862546:G:A	1862546	A,NA	G,NA	1,NA	inf,NA	inf,NA	2.65804,NA	0.00398566	0.00398566
2	chr20:1685570:G:C	1685570	C,NA	G,NA	1,NA	-inf,NA	inf,NA	2.97555,NA	0.00396834	0.00396834
2	chr20:1516309:C:T	1516309	T,NA	C,NA	1,NA	inf,NA	inf,NA	2.21945,NA	0.00376654	0.00376654
2	chr20:1880514:G:A	1880514	NA,A	NA,G	NA,1	NA,-inf	NA,inf	NA,2.20319	0.00376337	0.00376337
2	chr20:1663125:A:G	1663125	NA,G	NA,A	NA,1	NA,inf	NA,inf	NA,2.49736	0.00369498	0.00369498
2	chr20:1689673:C:T	1689673	T,NA	C,NA	1,NA	-inf,NA	inf,NA	2.91937,NA	0.00358352	0.00358352
2	chr20:1660324:T:C	1660324	NA,C	NA,T	NA,1	NA,inf	NA,inf	NA,2.44753	0.00350686	0.00350686
2	chr20:2012347:A:G	2012347	NA,G	NA,A	NA,1	NA,inf	NA,inf	NA,2.35038	0.00315486	0.00315486
2	chr20:1652652:G:A	1652652	NA,A	NA,G	NA,1	NA,inf	NA,inf	NA,2.38194	0.00310998	0.00310998
2	chr20:1529094:T:C	1529094	NA,C	NA,T	NA,1	NA,inf	NA,inf	NA,2.28653	0.00294359	0.00294359
2	chr20:1815815:G:T	1815815	T,T	G,G	1,1	-inf,inf	inf,inf	3.91552,0.0828657	0.00265186	0.00265186
2	chr20:1876083:A:G	1876083	G,G	A,A	1,1	-inf,inf	inf,inf	2.92152,0.136932	0.00264292	0.00264292
2	chr20:1871471:T:C	1871471	C,C	T,T	1,1	-inf,inf	inf,inf	2.21684,0.453983	0.00258753	0.00258753
2	chr20:1876085:A:G	1876085	G,G	A,A	1,1	-inf,inf	inf,inf	2.9083,0.140003	0.00257538	0.00257538
2	chr20:1806078:T:C	1806078	NA,C	NA,T	NA,1	NA,-inf	NA,inf	NA,1.99521	0.00247792	0.00247792
2	chr20:2009513:G:C	2009513	NA,C	NA,G	NA,1	NA,inf	NA,inf	NA,2.32526	0.00236442	0.00236442
2	chr20:1566123:C:T	1566123	NA,T	NA,C	NA,1	NA,inf	NA,inf	NA,2.14433	0.0022338	0.0022338
2	chr20:1904118:C:T	1904118	NA,T	NA,C	NA,1	NA,-inf	NA,inf	NA,1.96312	0.00221636	0.00221636
2	chr20:1876326:A:G	1876326	G,G	A,A	1,1	-inf,-inf	inf,inf	2.95233,0.181414	0.00215441	0.00215441
2	chr20:2143478:C:T	2143478	NA,T	NA,C	NA,1	NA,inf	NA,inf	NA,1.88482	0.00201761	0.00201761
2	chr20:1628709:G:C	1628709	C,C	G,G	1,1	-inf,-inf	inf,inf	2.86074,0.617484	0.00201442	0.00201442
2	chr20:1866894:T:C	1866894	C,C	T,T	1,1	-inf,inf	inf,inf	2.09825,0.355587	0.00201127	0.00201127
2	chr20:1867557:T:C	1867557	C,C	T,T	1,1	-inf,-inf	inf,inf	3.19814,0.208264	0.00198783	0.00198783
2	chr20:1651017:G:T	1651017	NA,T	NA,G	NA,1	NA,inf	NA,inf	NA,2.1466	0.00197409	0.00197409
2	chr20:2015514:G:A	2015514	NA,A	NA,G	NA,1	NA,-inf	NA,inf	NA,1.77016	0.00194369	0.00194369
2	chr20:1876320:C:T	1876320	T,T	C,C	1,1	-inf,-inf	inf,inf	3.22253,0.0916983	0.00187389	0.00187389
2	chr20:2009640:G:A	2009640	NA,A	NA,G	NA,1	NA,inf	NA,inf	NA,2.05665	0.00184524	0.00184524
2	chr20:2225616:T:C	2225616	NA,C	NA,T	NA,1	NA,inf	NA,inf	NA,2.12196	0.00180839	0.00180839
2	chr20:2008036:A:G	2008036	G,G	A,A	1,1	-inf,inf	inf,inf	0.113809,1.9233	0.00180515	0.00180515
2	chr20:1871980:A:G	1871980	G,G	A,A	1,1	-inf,inf	inf,inf	2.09087,0.28587	0.00178837	0.00178837
2	chr20:2011734:C:T	2011734	NA,T	NA,C	NA,1	NA,inf	NA,inf	NA,2.03146	0.00174615	0.00174615
2	chr20:2201214:T:A	2201214	NA,A	NA,T	NA,1	NA,inf	NA,inf	NA,2.12096	0.00174588	0.00174588
2	chr20:1872449:C:T	1872449	T,T	C,C	1,1	-inf,inf	inf,inf	2.06494,0.379043	0.00173786	0.00173786
2	chr20:2009914:C:T	2009914	NA,T	NA,C	NA,1	NA,inf	NA,inf	NA,2.18174	0.00172163	0.00172163
2	chr20:2140568:T:C	2140568	NA,C	NA,T	NA,1	NA,inf	NA,inf	NA,1.86695	0.0016913	0.0016913
2	chr20:2196972:A:G	2196972	NA,G	NA,A	NA,1	NA,inf	NA,inf	NA,2.10559	0.00168411	0.00168411
2	chr20:2140565:A:G	2140565	NA,G	NA,A	NA,1	NA,inf	NA,inf	NA,1.85627	0.00165688	0.00165688
2	chr20:1989051:G:A	1989051	A,NA	G,NA	1,NA	-inf,NA	inf,NA	0.888911,NA	0.00163713	0.00163713
2	chr20:2140501:C:T	2140501	NA,T	NA,C	NA,1	NA,inf	NA,inf	NA,1.84803	0.00163076	0.00163076
2	chr20:2012237:G:T	2012237	NA,T	NA,G	NA,1	NA,inf	NA,inf	NA,2.22513	0.00162738	0.00162738
2	chr20:2231671:A:G	2231671	NA,G	NA,A	NA,1	NA,inf	NA,inf	NA,1.93853	0.00162528	0.00162528
2	chr20:2201399:C:T	2201399	NA,T	NA,C	NA,1	NA,inf	NA,inf	NA,2.05456	0.00162111	0.00162111
2	chr20:2142303:A:G	2142303	NA,G	NA,A	NA,1	NA,inf	NA,inf	NA,1.87114	0.0016175	0.0016175
2	chr20:1627564:A:G	1627564	G,G	A,A	1,1	-inf,-inf	inf,inf	0.983339,2.35925	0.0016042	0.0016042
2	chr20:2228582:T:C	2228582	NA,C	NA,T	NA,1	NA,-inf	NA,inf	NA,1.75425	0.00159868	0.00159868
2	chr20:2200447:G:A	2200447	NA,A	NA,G	NA,1	NA,inf	NA,inf	NA,2.08055	0.00159822	0.00159822
2	chr20:2249100:T:A	2249100	NA,A	NA,T	NA,1	NA,inf	NA,inf	NA,2.05093	0.00159808	0.00159808
2	chr20:2140546:A:G	2140546	NA,G	NA,A	NA,1	NA,inf	NA,inf	NA,1.83717	0.00159732	0.00159732
2	chr20:1899759:C:T	1899759	NA,T	NA,C	NA,1	NA,-inf	NA,inf	NA,1.77315	0.00159261	0.00159261
2	chr20:2250880:C:T	2250880	NA,T	NA,C	NA,1	NA,inf	NA,inf	NA,1.79805	0.00156523	0.00156523
2	chr20:1759346:C:T	1759346	NA,T	NA,C	NA,1	NA,inf	NA,inf	NA,1.97091	0.00155718	0.00155718
2	chr20:1631272:G:A	1631272	A,NA	G,NA	1,NA	inf,NA	inf,NA	1.8023,NA	0.00154352	0.00154352
2	chr20:2181287:A:G	2181287	NA,G	NA,A	NA,1	NA,inf	NA,inf	NA,1.99567	0.00152625	0.00152625
2	chr20:2231781:A:G	2231781	NA,G	NA,A	NA,1	NA,inf	NA,inf	NA,2.02403	0.00150928	0.00150928
2	chr20:2225231:A:T	2225231	NA,T	NA,A	NA,1	NA,-inf	NA,inf	NA,1.71766	0.00148636	0.00148636
2	chr20:1673545:T:C	1673545	NA,C	NA,T	NA,1	NA,-inf	NA,inf	NA,1.79475	0.00148043	0.00148043
2	chr20:1461096:T:C	1461096	NA,C	NA,T	NA,1	NA,inf	NA,inf	NA,1.8994	0.00147671	0.00147671
2	chr20:1870344:T:C	1870344	C,C	T,T	1,1	-inf,-inf	inf,inf	3.03779,0.215582	0.00147086	0.00147086
2	chr20:1627462:T:G	1627462	G,G	T,T	1,1	-inf,-inf	inf,inf	0.954623,2.3419	0.00144245	0.00144245
2	chr20:1878109:G:A	1878109	A,A	G,G	1,1	-inf,-inf	inf,inf	3.00784,0.144442	0.00143838	0.00143838
2	chr20:1666980:C:T	1666980	NA,T	NA,C	NA,1	NA,inf	NA,inf	NA,1.90117	0.0014337	0.0014337
2	chr20:1875209:T:A	1875209	A,A	T,T	1,1	-inf,-inf	inf,inf	2.9863,0.00475122	0.00143362	0.00143362
2	chr20:1842680:C:G	1842680	G,G	C,C	1,1	-inf,inf	inf,inf	2.13586,0.51474	0.0014263	0.0014263
2	chr20:2009846:G:A	2009846	NA,A	NA,G	NA,1	NA,inf	NA,inf	NA,1.92527	0.00142292	0.00142292
2	chr20:1493896:G:T	1493896	NA,T	NA,G	NA,1	NA,inf	NA,inf	NA,1.91213	0.00141871	0.00141871
2	chr20:2221874:C:T	2221874	NA,T	NA,C	NA,1	NA,-inf	NA,inf	NA,1.69248	0.00141613	0.00141613
2	chr20:1650767:C:T	1650767	NA,T	NA,C	NA,1	NA,inf	NA,inf	NA,1.89225	0.00140898	0.00140898
2	chr20:2014155:C:T	2014155	T,T	C,C	1,1	-inf,inf	inf,inf	0.544928,0.444592	0.00140282	0.00140282
2	chr20:2144907:C:T	2144907	NA,T	NA,C	NA,1	NA,inf	NA,inf	NA,1.79511	0.00140135	0.00140135
2	chr20:2193630:C:T	2193630	NA,T	NA,C	NA,1	NA,inf	NA,inf	NA,1.74189	0.00139482	0.00139482
2	chr20:2140603:G:A	2140603	NA,A	NA,G	NA,1	NA,inf	NA,inf	NA,1.75871	0.00137431	0.00137431
2	chr20:2223206:T:A	2223206	NA,A	NA,T	NA,1	NA,-inf	NA,inf	NA,1.66797	0.00135154	0.00135154
2	chr20:2223015:G:A	2223015	NA,A	NA,G	NA,1	NA,-inf	NA,inf	NA,1.66712	0.00134984	0.00134984
2	chr20:2222460:A:G	2222460	NA,G	NA,A	NA,1	NA,-inf	NA,inf	NA,1.66452	0.00134526	0.00134526
2	chr20:1535894:T:C	1535894	NA,C	NA,T	NA,1	NA,inf	NA,inf	NA,1.86132	0.00134522	0.00134522
2	chr20:2225956:A:G	2225956	NA,G	NA,A	NA,1	NA,-inf	NA,inf	NA,1.66539	0.00134428	0.00134428
2	chr20:2227259:A:G	2227259	NA,G	NA,A	NA,1	NA,-inf	NA,inf	NA,1.66392	0.00134044	0.00134044
2	chr20:2225059:C:T	2225059	NA,T	NA,C	NA,1	NA,-inf	NA,inf	NA,1.66208	0.0013355	0.0013355
2	chr20:2225406:G:A	2225406	NA,A	NA,G	NA,1	NA,-inf	NA,inf	NA,1.66139	0.00133372	0.00133372
2	chr20:2226436:T:C	2226436	NA,C	NA,T	NA,1	NA,-inf	NA,inf	NA,1.65828	0.00132554	0.00132554
2	chr20:2147038:C:T	2147038	NA,T	NA,C	NA,1	NA,inf	NA,inf	NA,1.76396	0.00132227	0.00132227
2	chr20:1741410:G:A	1741410	NA,A	NA,G	NA,1	NA,-inf	NA,inf	NA,1.53337	0.00131327	0.00131327
2	chr20:2000742:AG:A	2000742	A,NA	AG,NA	1,NA	inf,NA	inf,NA	3.11678,NA	0.00131105	0.00131105
2	chr20:1671801:C:T	1671801	NA,T	NA,C	NA,1	NA,inf	NA,inf	NA,1.89833	0.00130116	0.00130116
2	chr20:2225643:A:C	2225643	NA,C	NA,A	NA,1	NA,-inf	NA,inf	NA,1.64418	0.0012895	0.0012895
2	chr20:1869986:T:C	1869986	C,C	T,T	1,1	-inf,inf	inf,inf	2.00779,0.103398	0.00128305	0.00128305
2	chr20:2135814:C:T	2135814	NA,T	NA,C	NA,1	NA,inf	NA,inf	NA,1.77104	0.0012425	0.0012425
2	chr20:2207456:C:T	2207456	NA,T	NA,C	NA,1	NA,inf	NA,inf	NA,1.88024	0.00123392	0.00123392
2	chr20:2101674:G:A	2101674	NA,A	NA,G	NA,1	NA,inf	NA,inf	NA,1.89779	0.00122245	0.00122245
2	chr20:1569190:A:T	1569190	NA,T	NA,A	NA,1	NA,inf	NA,inf	NA,1.79913	0.00121728	0.00121728
2	chr20:1777454:G:A	1777454	A,A	G,G	1,1	inf,inf	inf,inf	1.58341,2.18723	0.00118988	0.00118988
2	chr20:1663013:TC:T	1663013	NA,T	NA,TC	NA,1	NA,inf	NA,inf	NA,1.78867	0.00118544	0.00118544
2	chr20:1864538:T:A	1864538	A,A	T,T	1,1	-inf,-inf	inf,inf	2.23389,0.421019	0.00114261	0.00114261
2	chr20:2294823:G:A	2294823	NA,A	NA,G	NA,1	NA,inf	NA,inf	NA,1.88959	0.00111516	0.00111516
2	chr20:1885818:C:T	1885818	NA,T	NA,C	NA,1	NA,-inf	NA,inf	NA,1.85983	0.00110085	0.00110085
2	chr20:1882904:T:C	1882904	C,C	T,T	1,1	inf,-inf	inf,inf	0.30623,2.48946	0.00109207	0.00109207
2	chr20:1841271:C:A	1841271	A,A	C,C	1,1	-inf,inf	inf,inf	1.96822,0.576584	0.00108297	0.00108297
2	chr20:1546027:A:G	1546027	NA,G	NA,A	NA,1	NA,inf	NA,inf	NA,1.74398	0.00108181	0.00108181
2	chr20:1842721:G:T	1842721	T,T	G,G	1,1	inf,inf	inf,inf	1.82559,1.32741	0.00106054	0.00106054
2	chr20:2181177:G:A	2181177	NA,A	NA,G	NA,1	NA,-inf	NA,inf	NA,1.60803	0.00103904	0.00103904
2	chr20:1777801:TAACAGA:T	1777801	NA,T	NA,TAACAGA	NA,1	NA,-inf	NA,inf	NA,1.4653	0.00103818	0.00103818
2	chr20:2224392:G:A	2224392	NA,A	NA,G	NA,1	NA,-inf	NA,inf	NA,1.53268	0.00103338	0.00103338
2	chr20:2119702:G:A	2119702	NA,A	NA,G	NA,1	NA,inf	NA,inf	NA,1.77506	0.000987377	0.000987377
2	chr20:2000184:C:T	2000184	NA,T	NA,C	NA,1	NA,-inf	NA,inf	NA,1.42354	0.000985997	0.000985997
2	chr20:1632639:C:T	1632639	NA,T	NA,C	NA,1	NA,inf	NA,inf	NA,1.67989	0.000971957	0.000971957
2	chr20:1711958:G:A	1711958	A,NA	G,NA	1,NA	-inf,NA	inf,NA	2.2397,NA	0.000963118	0.000963118
2	chr20:1580430:C:T	1580430	NA,T	NA,C	NA,1	NA,inf	NA,inf	NA,1.73336	0.000945881	0.000945881
2	chr20:2268080:G:A	2268080	NA,A	NA,G	NA,1	NA,inf	NA,inf	NA,1.75768	0.000945304	0.000945304
2	chr20:1886595:G:A	1886595	NA,A	NA,G	NA,1	NA,-inf	NA,inf	NA,1.77215	0.000940149	0.000940149
2	chr20:2226171:C:T	2226171	NA,T	NA,C	NA,1	NA,-inf	NA,inf	NA,1.47852	0.000937893	0.000937893
2	chr20:2220743:A:G	2220743	NA,G	NA,A	NA,1	NA,inf	NA,inf	NA,1.40915	0.000932106	0.000932106
2	chr20:1667128:C:T	1667128	NA,T	NA,C	NA,1	NA,inf	NA,inf	NA,1.71925	0.000915154	0.000915154
2	chr20:1482382:C:T	1482382	NA,T	NA,C	NA,1	NA,inf	NA,inf	NA,1.70509	0.000912185	0.000912185
2	chr20:1622821:A:C	1622821	NA,C	NA,A	NA,1	NA,inf	NA,inf	NA,1.65408	0.000906715	0.000906715
2	chr20:1678016:A:G	1678016	G,NA	A,NA	1,NA	-inf,NA	inf,NA	2.23011,NA	0.000897337	0.000897337
2	chr20:1708167:T:C	1708167	C,C	T,T	1,1	inf,inf	inf,inf	0.246285,2.29326	0.000895009	0.000895009
2	chr20:2140582:C:T	2140582	NA,T	NA,C	NA,1	NA,inf	NA,inf	NA,1.4126	0.00089413	0.00089413
2	chr20:2326985:G:A	2326985	NA,A	NA,G	NA,1	NA,inf	NA,inf	NA,1.87054	0.000878273	0.000878273
2	chr20:1852635:T:C	1852635	C,C	T,T	1,1	-inf,-inf	inf,inf	2.53004,0.502071	0.000877092	0.000877092
2	chr20:1877495:C:T	1877495	T,T	C,C	1,1	-inf,-inf	inf,inf	2.94784,0.274567	0.000875473	0.000875473
2	chr20:1777508:A:G	1777508	NA,G	NA,A	NA,1	NA,-inf	NA,inf	NA,1.31276	0.000872812	0.000872812
2	chr20:2032125:G:C	2032125	C,C	G,G	1,1	inf,-inf	inf,inf	0.272667,0.758013	0.000867959	0.000867959
2	chr20:1941591:A:G	1941591	NA,G	NA,A	NA,1	NA,inf	NA,inf	NA,2.34005	0.000867821	0.000867821
2	chr20:2233816:A:C	2233816	C,C	A,A	1,1	-inf,-inf	inf,inf	1.16058,1.31229	0.000852034	0.000852034
2	chr20:1781757:CTCTT:C	1781757	NA,C	NA,CTCTT	NA,1	NA,inf	NA,inf	NA,1.72535	0.000844943	0.000844943
2	chr20:1648954:C:G	1648954	NA,G	NA,C	NA,1	NA,inf	NA,inf	NA,1.63249	0.000843332	0.000843332
2	chr20:1825114:G:A	1825114	A,A	G,G	1,1	-inf,inf	inf,inf	2.96493,0.134729	0.000839456	0.000839456
2	chr20:2196747:A:T	2196747	NA,T	NA,A	NA,1	NA,inf	NA,inf	NA,1.446	0.000838058	0.000838058
2	chr20:2219684:A:G	2219684	NA,G	NA,A	NA,1	NA,inf	NA,inf	NA,1.5313	0.000837264	0.000837264
2	chr20:1769955:G:T	1769955	NA,T	NA,G	NA,1	NA,inf	NA,inf	NA,1.57409	0.000830482	0.000830482
2	chr20:1861687:T:A	1861687	A,A	T,T	1,1	-inf,-inf	inf,inf	2.82248,0.291123	0.000828284	0.000828284
2	chr20:1781377:C:A	1781377	NA,A	NA,C	NA,1	NA,-inf	NA,inf	NA,1.47373	0.000827334	0.000827334
2	chr20:1708815:A:G	1708815	G,G	A,A	1,1	inf,inf	inf,inf	0.254558,2.24173	0.000820142	0.000820142
2	chr20:2347115:G:A	2347115	NA,A	NA,G	NA,1	NA,-inf	NA,inf	NA,1.35216	0.000815047	0.000815047
2	chr20:1571955:A:G	1571955	NA,G	NA,A	NA,1	NA,inf	NA,inf	NA,1.58737	0.00081444	0.00081444
2	chr20:2008737:C:T	2008737	T,T	C,C	1,1	-inf,inf	inf,inf	0.936725,1.17098	0.000812008	0.000812008
2	chr20:1576990:A:C	1576990	NA,C	NA,A	NA,1	NA,inf	NA,inf	NA,1.5794	0.000811713	0.000811713
2	chr20:2150248:A:G	2150248	NA,G	NA,A	NA,1	NA,inf	NA,inf	NA,1.40051	0.00081147	0.00081147
2	chr20:1858762:T:C	1858762	C,C	T,T	1,1	-inf,-inf	inf,inf	1.81725,0.0774602	0.000792942	0.000792942
2	chr20:2264722:G:A	2264722	NA,A	NA,G	NA,1	NA,inf	NA,inf	NA,1.67877	0.000792593	0.000792593
2	chr20:1632365:T:C	1632365	C,NA	T,NA	1,NA	inf,NA	inf,NA	1.45926,NA	0.000787638	0.000787638
2	chr20:1883721:T:G	1883721	G,G	T,T	1,1	inf,-inf	inf,inf	0.478115,2.22304	0.000785495	0.000785495
2	chr20:1978056:A:C	1978056	NA,C	NA,A	NA,1	NA,inf	NA,inf	NA,2.11108	0.00078358	0.00078358
2	chr20:1831932:C:T	1831932	NA,T	NA,C	NA,1	NA,-inf	NA,inf	NA,1.3341	0.000776001	0.000776001
2	chr20:2279818:C:T	2279818	NA,T	NA,C	NA,1	NA,inf	NA,inf	NA,1.68087	0.000771106	0.000771106
2	chr20:1459210:TGGA:T	1459210	NA,T	NA,TGGA	NA,1	NA,inf	NA,inf	NA,1.51282	0.000764426	0.000764426
2	chr20:1566938:C:G	1566938	G,NA	C,NA	1,NA	inf,NA	inf,NA	1.60624,NA	0.000755216	0.000755216
2	chr20:2327198:C:T	2327198	NA,T	NA,C	NA,1	NA,inf	NA,inf	NA,1.86716	0.000748927	0.000748927
2	chr20:2189028:A:G	2189028	NA,G	NA,A	NA,1	NA,inf	NA,inf	NA,1.27078	0.000748595	0.000748595
2	chr20:1859888:C:T	1859888	T,T	C,C	1,1	-inf,-inf	inf,inf	2.77654,0.282489	0.000746695	0.000746695
2	chr20:1576522:T:G	1576522	NA,G	NA,T	NA,1	NA,inf	NA,inf	NA,1.53274	0.000746363	0.000746363
2	chr20:1954278:G:A	1954278	A,A	G,G	1,1	-inf,-inf	inf,inf	0.619949,0.896258	0.000745015	0.000745015
2	chr20:1671670:T:C	1671670	NA,C	NA,T	NA,1	NA,-inf	NA,inf	NA,1.32201	0.000742413	0.000742413
2	chr20:2388692:C:T	2388692	T,T	C,C	1,1	inf,-inf	inf,inf	1.94344,0.265809	0.000733667	0.000733667
2	chr20:2300352:A:G	2300352	NA,G	NA,A	NA,1	NA,inf	NA,inf	NA,1.66202	0.000731829	0.000731829
2	chr20:1849943:C:T	1849943	T,T	C,C	1,1	-inf,-inf	inf,inf	2.24612,0.76084	0.000723532	0.000723532
2	chr20:2327199:A:G	2327199	NA,G	NA,A	NA,1	NA,inf	NA,inf	NA,1.84343	0.000706594	0.000706594
2	chr20:1793837:A:T	1793837	NA,T	NA,A	NA,1	NA,inf	NA,inf	NA,1.50747	0.000687727	0.000687727
2	chr20:1570156:A:G	1570156	NA,G	NA,A	NA,1	NA,inf	NA,inf	NA,1.49394	0.000685256	0.000685256
2	chr20:2143374:A:G	2143374	NA,G	NA,A	NA,1	NA,inf	NA,inf	NA,1.43669	0.000683524	0.000683524
2	chr20:2324121:A:G	2324121	NA,G	NA,A	NA,1	NA,-inf	NA,inf	NA,1.27194	0.000682023	0.000682023
2	chr20:2446465:C:T	2446465	T,T	C,C	1,1	-inf,-inf	inf,inf	0.153638,2.73276	0.000679671	0.000679671
2	chr20:2421850:G:A	2421850	A,A	G,G	1,1	-inf,inf	inf,inf	1.80158,0.747808	0.000675415	0.000675415
2	chr20:2177834:T:C	2177834	NA,C	NA,T	NA,1	NA,inf	NA,inf	NA,1.32669	0.000673009	0.000673009
2	chr20:1892118:C:T	1892118	NA,T	NA,C	NA,1	NA,-inf	NA,inf	NA,1.33254	0.00066989	0.00066989
2	chr20:2336045:T:C	2336045	NA,C	NA,T	NA,1	NA,inf	NA,inf	NA,1.45705	0.000666864	0.000666864
2	chr20:2122310:C:T	2122310	NA,T	NA,C	NA,1	NA,-inf	NA,inf	NA,1.29816	0.000659698	0.000659698
2	chr20:1674333:A:T	1674333	T,NA	A,NA	1,NA	inf,NA	inf,NA	1.57084,NA	0.000658914	0.000658914
2	chr20:1555215:G:A	1555215	NA,A	NA,G	NA,1	NA,inf	NA,inf	NA,1.48197	0.000658764	0.000658764
2	chr20:1939944:G:A	1939944	NA,A	NA,G	NA,1	NA,inf	NA,inf	NA,2.16484	0.000658623	0.000658623
2	chr20:1778833:T:A	1778833	A,NA	T,NA	1,NA	-inf,NA	inf,NA	1.97703,NA	0.000654045	0.000654045
2	chr20:1704931:A:G	1704931	G,G	A,A	1,1	inf,inf	inf,inf	0.935517,1.85425	0.000648698	0.000648698
2	chr20:2188733:T:A	2188733	NA,A	NA,T	NA,1	NA,-inf	NA,inf	NA,1.28374	0.000641911	0.000641911
2	chr20:1849885:C:T	1849885	T,T	C,C	1,1	-inf,-inf	inf,inf	2.26841,0.695514	0.000641713	0.000641713
2	chr20:2349443:A:C	2349443	NA,C	NA,A	NA,1	NA,-inf	NA,inf	NA,1.21075	0.000635121	0.000635121
2	chr20:2143957:TC:T	2143957	NA,T	NA,TC	NA,1	NA,inf	NA,inf	NA,1.37995	0.000631287	0.000631287
2	chr20:2337589:G:A	2337589	NA,A	NA,G	NA,1	NA,inf	NA,inf	NA,1.43662	0.000630973	0.000630973
2	chr20:2305958:C:T	2305958	NA,T	NA,C	NA,1	NA,inf	NA,inf	NA,1.5556	0.000628386	0.000628386
2	chr20:1656095:A:G	1656095	NA,G	NA,A	NA,1	NA,inf	NA,inf	NA,1.47096	0.000628074	0.000628074
2	chr20:1655433:A:G	1655433	NA,G	NA,A	NA,1	NA,inf	NA,inf	NA,1.46934	0.000626304	0.000626304
2	chr20:1837024:C:A	1837024	A,A	C,C	1,1	-inf,inf	inf,inf	1.9003,0.710204	0.000618749	0.000618749
2	chr20:2117778:C:T	2117778	NA,T	NA,C	NA,1	NA,inf	NA,inf	NA,1.46752	0.000618248	0.000618248
2	chr20:1648510:A:AGAATGTAAGC	1648510	NA,AGAATGTAAGC	NA,A	NA,1	NA,inf	NA,inf	NA,1.47375	0.000618016	0.000618016
2	chr20:2392610:G:T	2392610	T,T	G,G	1,1	inf,inf	inf,inf	1.85341,0.172067	0.000617773	0.000617773
2	chr20:1989918:C:T	1989918	T,T	C,C	1,1	inf,inf	inf,inf	0.0644431,0.539183	0.000609945	0.000609945
2	chr20:2392849:T:G	2392849	G,G	T,T	1,1	inf,inf	inf,inf	1.87481,0.433616	0.000606836	0.000606836
2	chr20:1826775:C:A	1826775	A,A	C,C	1,1	-inf,-inf	inf,inf	3.10377,0.00312817	0.00060547	0.00060547
2	chr20:2358165:G:A	2358165	A,A	G,G	1,1	-inf,-inf	inf,inf	0.827658,1.89026	0.000601269	0.000601269
2	chr20:1620217:C:T	1620217	T,NA	C,NA	1,NA	-inf,NA	inf,NA	1.74313,NA	0.000599286	0.000599286
2	chr20:1664473:A:G	1664473	NA,G	NA,A	NA,1	NA,inf	NA,inf	NA,1.44379	0.000598758	0.000598758
2	chr20:1994995:C:T	1994995	NA,T	NA,C	NA,1	NA,-inf	NA,inf	NA,1.74735	0.000596927	0.000596927
2	chr20:1860644:T:C	1860644	NA,C	NA,T	NA,1	NA,-inf	NA,inf	NA,1.1743	0.000591373	0.000591373
2	chr20:2305445:C:A	2305445	NA,A	NA,C	NA,1	NA,inf	NA,inf	NA,1.51937	0.000591171	0.000591171
2	chr20:1710739:C:T	1710739	T,T	C,C	1,1	inf,inf	inf,inf	0.451539,2.20323	0.00058928	0.00058928
2	chr20:1880760:T:C	1880760	C,C	T,T	1,1	-inf,inf	inf,inf	1.43413,0.871188	0.000585058	0.000585058
2	chr20:1703866:A:AGT	1703866	NA,AGT	NA,A	NA,1	NA,-inf	NA,inf	NA,1.15672	0.000583624	0.000583624
2	chr20:2409220:C:T	2409220	NA,T	NA,C	NA,1	NA,-inf	NA,inf	NA,1.33804	0.000582435	0.000582435
2	chr20:1703868:A:ATGAAAGT	1703868	NA,ATGAAAGT	NA,A	NA,1	NA,-inf	NA,inf	NA,1.15404	0.000580482	0.000580482
2	chr20:2420056:AAC:A	2420056	NA,A	NA,AAC	NA,1	NA,-inf	NA,inf	NA,1.30654	0.000578961	0.000578961
2	chr20:1658471:C:T	1658471	NA,T	NA,C	NA,1	NA,inf	NA,inf	NA,1.43301	0.000578028	0.000578028
2	chr20:2446788:A:C	2446788	NA,C	NA,A	NA,1	NA,-inf	NA,inf	NA,1.19988	0.000574067	0.000574067
2	chr20:1774064:C:T	1774064	NA,T	NA,C	NA,1	NA,-inf	NA,inf	NA,1.2071	0.000573275	0.000573275
2	chr20:2263375:G:A	2263375	A,A	G,G	1,1	-inf,inf	inf,inf	1.81779,0.596916	0.000572022	0.000572022
2	chr20:2246106:C:T	2246106	NA,T	NA,C	NA,1	NA,inf	NA,inf	NA,1.5257	0.000571684	0.000571684
2	chr20:1996399:A:T	1996399	T,T	A,A	1,1	-inf,inf	inf,inf	0.50579,0.029865	0.000567256	0.000567256
2	chr20:1580219:C:T	1580219	NA,T	NA,C	NA,1	NA,-inf	NA,inf	NA,1.24336	0.000565956	0.000565956
2	chr20:1634999:C:T	1634999	NA,T	NA,C	NA,1	NA,inf	NA,inf	NA,1.38379	0.00056487	0.00056487
2	chr20:1805255:G:A	1805255	NA,A	NA,G	NA,1	NA,-inf	NA,inf	NA,1.18089	0.000563176	0.000563176
2	chr20:1930679:T:C	1930679	NA,C	NA,T	NA,1	NA,-inf	NA,inf	NA,1.06951	0.000562924	0.000562924
2	chr20:1861493:A:G	1861493	NA,G	NA,A	NA,1	NA,inf	NA,inf	NA,1.50144	0.000561201	0.000561201
2	chr20:1858796:A:G	1858796	G,G	A,A	1,1	-inf,inf	inf,inf	1.67956,0.26291	0.00056036	0.00056036
2	chr20:2303319:A:C	2303319	NA,C	NA,A	NA,1	NA,inf	NA,inf	NA,1.50128	0.000559666	0.000559666
2	chr20:1650214:C:T	1650214	T,NA	C,NA	1,NA	inf,NA	inf,NA	1.31966,NA	0.000557706	0.000557706
2	chr20:1998558:C:T	1998558	NA,T	NA,C	NA,1	NA,-inf	NA,inf	NA,1.17423	0.000555217	0.000555217
2	chr20:2073917:G:A	2073917	A,NA	G,NA	1,NA	inf,NA	inf,NA	2.6571,NA	0.000554088	0.000554088
2	chr20:1874032:C:T	1874032	T,T	C,C	1,1	-inf,inf	inf,inf	1.86787,0.0839257	0.000544213	0.000544213
2	chr20:2306596:C:T	2306596	NA,T	NA,C	NA,1	NA,inf	NA,inf	NA,1.4673	0.000541294	0.000541294
2	chr20:1844458:G:A	1844458	NA,A	NA,G	NA,1	NA,-inf	NA,inf	NA,1.18506	0.00054037	0.00054037
2	chr20:1552416:T:G	1552416	NA,G	NA,T	NA,1	NA,inf	NA,inf	NA,1.41451	0.000535571	0.000535571
2	chr20:2016776:A:G	2016776	NA,G	NA,A	NA,1	NA,inf	NA,inf	NA,1.07922	0.000535189	0.000535189
2	chr20:2149725:A:G	2149725	NA,G	NA,A	NA,1	NA,inf	NA,inf	NA,1.26096	0.00053287	0.00053287
2	chr20:1968041:T:A	1968041	NA,A	NA,T	NA,1	NA,inf	NA,inf	NA,2.08072	0.000528587	0.000528587
2	chr20:2208520:G:A	2208520	A,A	G,G	1,1	-inf,inf	inf,inf	1.18165,1.80142	0.000527743	0.000527743
2	chr20:1706093:C:G	1706093	NA,G	NA,C	NA,1	NA,inf	NA,inf	NA,1.30137	0.000525171	0.000525171
2	chr20:1669126:T:A	1669126	A,A	T,T	1,1	-inf,-inf	inf,inf	1.93155,1.25989	0.000523869	0.000523869
2	chr20:2149878:A:C	2149878	NA,C	NA,A	NA,1	NA,inf	NA,inf	NA,1.25524	0.000523458	0.000523458
2	chr20:1633954:T:A	1633954	A,A	T,T	1,1	inf,inf	inf,inf	0.916149,1.52321	0.000522254	0.000522254
2	chr20:2157194:A:G	2157194	NA,G	NA,A	NA,1	NA,-inf	NA,inf	NA,1.19074	0.000520614	0.000520614
2	chr20:2271079:G:A	2271079	NA,A	NA,G	NA,1	NA,inf	NA,inf	NA,1.46505	0.000518298	0.000518298
2	chr20:1859697:T:C	1859697	C,C	T,T	1,1	-inf,inf	inf,inf	1.5754,0.250096	0.000516819	0.000516819
2	chr20:1722304:T:C	1722304	NA,C	NA,T	NA,1	NA,inf	NA,inf	NA,1.30969	0.00051604	0.00051604
2	chr20:1721594:G:A	1721594	NA,A	NA,G	NA,1	NA,inf	NA,inf	NA,1.30966	0.000516023	0.000516023
2	chr20:1722779:T:G	1722779	NA,G	NA,T	NA,1	NA,inf	NA,inf	NA,1.30966	0.000516023	0.000516023
2	chr20:2358247:A:C	2358247	NA,C	NA,A	NA,1	NA,-inf	NA,inf	NA,1.20102	0.000511368	0.000511368
2	chr20:1672897:T:A	1672897	NA,A	NA,T	NA,1	NA,inf	NA,inf	NA,1.27647	0.000508552	0.000508552
2	chr20:1755197:G:T	1755197	NA,T	NA,G	NA,1	NA,-inf	NA,inf	NA,1.16496	0.000506223	0.000506223
2	chr20:1716302:A:G	1716302	NA,G	NA,A	NA,1	NA,inf	NA,inf	NA,1.28005	0.000504261	0.000504261
2	chr20:1713672:A:G	1713672	NA,G	NA,A	NA,1	NA,inf	NA,inf	NA,1.27231	0.000503968	0.000503968
2	chr20:2023324:T:G	2023324	G,G	T,T	1,1	-inf,inf	inf,inf	0.204194,0.34625	0.000501265	0.000501265
2	chr20:1857250:A:T	1857250	T,T	A,A	1,1	-inf,-inf	inf,inf	2.53742,0.3143	0.000499484	0.000499484
2	chr20:1721414:A:T	1721414	NA,T	NA,A	NA,1	NA,inf	NA,inf	NA,1.27752	0.000491913	0.000491913
2	chr20:1534789:T:C	1534789	NA,C	NA,T	NA,1	NA,inf	NA,inf	NA,1.30351	0.000488757	0.000488757
2	chr20:1534973:G:A	1534973	NA,A	NA,G	NA,1	NA,inf	NA,inf	NA,1.30351	0.000488757	0.000488757
2	chr20:2246221:G:A	2246221	NA,A	NA,G	NA,1	NA,inf	NA,inf	NA,1.43361	0.000488251	0.000488251
2	chr20:2406881:G:A	2406881	NA,A	NA,G	NA,1	NA,-inf	NA,inf	NA,1.33982	0.000487978	0.000487978
2	chr20:2240647:G:A	2240647	A,NA	G,NA	1,NA	inf,NA	inf,NA	1.5094,NA	0.000487253	0.000487253
2	chr20:1789393:A:C	1789393	NA,C	NA,A	NA,1	NA,inf	NA,inf	NA,1.37733	0.000481595	0.000481595
2	chr20:1655441:T:A	1655441	NA,A	NA,T	NA,1	NA,-inf	NA,inf	NA,1.1759	0.000479653	0.000479653
2	chr20:2196475:T:G	2196475	NA,G	NA,T	NA,1	NA,inf	NA,inf	NA,1.16668	0.000479613	0.000479613
2	chr20:1905483:A:G	1905483	NA,G	NA,A	NA,1	NA,inf	NA,inf	NA,1.36851	0.000479128	0.000479128
2	chr20:1705397:C:T	1705397	NA,T	NA,C	NA,1	NA,inf	NA,inf	NA,1.24622	0.000478142	0.000478142
2	chr20:1767499:G:A	1767499	NA,A	NA,G	NA,1	NA,inf	NA,inf	NA,1.30324	0.000477862	0.000477862
2	chr20:1902189:C:T	1902189	NA,T	NA,C	NA,1	NA,inf	NA,inf	NA,1.33353	0.000472975	0.000472975
2	chr20:1721599:G:GT	1721599	NA,GT	NA,G	NA,1	NA,inf	NA,inf	NA,1.26067	0.000472488	0.000472488
2	chr20:1667145:C:T	1667145	NA,T	NA,C	NA,1	NA,inf	NA,inf	NA,1.31201	0.000465224	0.000465224
2	chr20:1728712:C:T	1728712	NA,T	NA,C	NA,1	NA,inf	NA,inf	NA,1.25111	0.000464969	0.000464969
2	chr20:1715807:C:A	1715807	NA,A	NA,C	NA,1	NA,inf	NA,inf	NA,1.23252	0.000463778	0.000463778
2	chr20:1853899:A:G	1853899	G,G	A,A	1,1	-inf,inf	inf,inf	1.5323,0.386744	0.000461847	0.000461847
2	chr20:2354965:T:C	2354965	NA,C	NA,T	NA,1	NA,-inf	NA,inf	NA,1.10595	0.000461196	0.000461196
2	chr20:1785415:C:T	1785415	NA,T	NA,C	NA,1	NA,inf	NA,inf	NA,1.33833	0.000461124	0.000461124
2	chr20:1702761:T:C	1702761	NA,C	NA,T	NA,1	NA,inf	NA,inf	NA,1.23185	0.000460845	0.000460845
2	chr20:2125680:C:T	2125680	NA,T	NA,C	NA,1	NA,inf	NA,inf	NA,1.40979	0.00046064	0.00046064
2	chr20:1904165:C:T	1904165	NA,T	NA,C	NA,1	NA,inf	NA,inf	NA,1.45338	0.000459013	0.000459013
2	chr20:1720400:G:C	1720400	NA,C	NA,G	NA,1	NA,inf	NA,inf	NA,1.22662	0.000458916	0.000458916
2	chr20:1890146:G:A	1890146	NA,A	NA,G	NA,1	NA,inf	NA,inf	NA,1.31802	0.000454124	0.000454124
2	chr20:2046173:A:G	2046173	NA,G	NA,A	NA,1	NA,-inf	NA,inf	NA,1.02443	0.000454064	0.000454064
2	chr20:1720374:T:C	1720374	NA,C	NA,T	NA,1	NA,inf	NA,inf	NA,1.21986	0.000453374	0.000453374
2	chr20:1717921:G:A	1717921	NA,A	NA,G	NA,1	NA,inf	NA,inf	NA,1.21859	0.000452531	0.000452531
2	chr20:1735060:A:AC	1735060	NA,AC	NA,A	NA,1	NA,inf	NA,inf	NA,1.23574	0.000451567	0.000451567
2	chr20:2127773:C:T	2127773	NA,T	NA,C	NA,1	NA,inf	NA,inf	NA,1.2484	0.000448656	0.000448656
2	chr20:2142070:G:T	2142070	NA,T	NA,G	NA,1	NA,inf	NA,inf	NA,1.46884	0.000444248	0.000444248
2	chr20:1894078:T:C	1894078	NA,C	NA,T	NA,1	NA,inf	NA,inf	NA,1.28973	0.000440641	0.000440641
2	chr20:1770962:G:A	1770962	NA,A	NA,G	NA,1	NA,inf	NA,inf	NA,1.22625	0.000440586	0.000440586
2	chr20:1632456:T:C	1632456	NA,C	NA,T	NA,1	NA,-inf	NA,inf	NA,1.06525	0.00044014	0.00044014
2	chr20:1719792:T:TTTC	1719792	NA,TTTC	NA,T	NA,1	NA,inf	NA,inf	NA,1.20159	0.000439373	0.000439373
2	chr20:1713079:T:C	1713079	NA,C	NA,T	NA,1	NA,inf	NA,inf	NA,1.19936	0.000437517	0.000437517
2	chr20:1713045:C:T	1713045	NA,T	NA,C	NA,1	NA,inf	NA,inf	NA,1.19936	0.000437505	0.000437505
2	chr20:2385089:G:A	2385089	A,A	G,G	1,1	inf,-inf	inf,inf	1.78386,0.0172062	0.000436887	0.000436887
2	chr20:2233936:A:G	2233936	G,G	A,A	1,1	-inf,-inf	inf,inf	1.92546,0.401589	0.000435323	0.000435323
2	chr20:1650780:A:G	1650780	NA,G	NA,A	NA,1	NA,inf	NA,inf	NA,1.20694	0.000434943	0.000434943
2	chr20:2390319:G:A	2390319	A,A	G,G	1,1	inf,inf	inf,inf	1.72017,0.39269	0.000434832	0.000434832
2	chr20:1718737:G:A	1718737	NA,A	NA,G	NA,1	NA,inf	NA,inf	NA,1.21036	0.000434511	0.000434511
2	chr20:2136118:G:C	2136118	C,C	G,G	1,1	-inf,inf	inf,inf	0.1454,1.8144	0.00043364	0.00043364
2	chr20:1852343:C:T	1852343	T,T	C,C	1,1	-inf,inf	inf,inf	1.51449,0.34614	0.000433491	0.000433491
2	chr20:1721243:G:T	1721243	NA,T	NA,G	NA,1	NA,inf	NA,inf	NA,1.20656	0.00043348	0.00043348
2	chr20:1902514:T:A	1902514	NA,A	NA,T	NA,1	NA,inf	NA,inf	NA,1.28196	0.000433301	0.000433301
2	chr20:1715352:A:G	1715352	NA,G	NA,A	NA,1	NA,inf	NA,inf	NA,1.19359	0.000433069	0.000433069
2	chr20:2386232:C:T	2386232	T,T	C,C	1,1	inf,inf	inf,inf	1.77626,0.132084	0.0004309	0.0004309
2	chr20:1718557:G:A	1718557	NA,A	NA,G	NA,1	NA,inf	NA,inf	NA,1.18871	0.000429603	0.000429603
2	chr20:1711715:C:G	1711715	NA,G	NA,C	NA,1	NA,inf	NA,inf	NA,1.18905	0.000429476	0.000429476
2	chr20:2322348:G:A	2322348	NA,A	NA,G	NA,1	NA,inf	NA,inf	NA,1.24373	0.000427714	0.000427714
2	chr20:1716492:G:A	1716492	NA,A	NA,G	NA,1	NA,inf	NA,inf	NA,1.1845	0.000426293	0.000426293
2	chr20:1714307:A:G	1714307	NA,G	NA,A	NA,1	NA,inf	NA,inf	NA,1.18435	0.000426153	0.000426153
2	chr20:1714223:A:G	1714223	NA,G	NA,A	NA,1	NA,inf	NA,inf	NA,1.18318	0.000425282	0.000425282
2	chr20:1711589:A:G	1711589	NA,G	NA,A	NA,1	NA,inf	NA,inf	NA,1.18286	0.000425097	0.000425097
2	chr20:1717935:A:G	1717935	NA,G	NA,A	NA,1	NA,inf	NA,inf	NA,1.18255	0.000424861	0.000424861
2	chr20:1717934:C:T	1717934	NA,T	NA,C	NA,1	NA,inf	NA,inf	NA,1.18207	0.000424471	0.000424471
2	chr20:1712488:G:A	1712488	NA,A	NA,G	NA,1	NA,inf	NA,inf	NA,1.18207	0.000424471	0.000424471
2	chr20:1715201:C:T	1715201	NA,T	NA,C	NA,1	NA,inf	NA,inf	NA,1.18207	0.000424471	0.000424471
2	chr20:1711921:G:A	1711921	NA,A	NA,G	NA,1	NA,inf	NA,inf	NA,1.18207	0.000424471	0.000424471
2	chr20:2386234:G:A	2386234	A,A	G,G	1,1	inf,inf	inf,inf	1.77052,0.128133	0.000424413	0.000424413
2	chr20:1669931:G:A	1669931	A,A	G,G	1,1	-inf,-inf	inf,inf	2.10122,1.00697	0.00042409	0.00042409
2	chr20:1766960:A:T	1766960	NA,T	NA,A	NA,1	NA,-inf	NA,inf	NA,0.998255	0.000423918	0.000423918
2	chr20:1718314:A:G	1718314	NA,G	NA,A	NA,1	NA,inf	NA,inf	NA,1.18077	0.000423427	0.000423427
2	chr20:1719083:T:G	1719083	NA,G	NA,T	NA,1	NA,inf	NA,inf	NA,1.18006	0.000422979	0.000422979
2	chr20:1713553:C:T	1713553	NA,T	NA,C	NA,1	NA,inf	NA,inf	NA,1.18004	0.000422974	0.000422974
2	chr20:1718104:T:C	1718104	NA,C	NA,T	NA,1	NA,inf	NA,inf	NA,1.18005	0.000422955	0.000422955
2	chr20:1720115:A:C	1720115	NA,C	NA,A	NA,1	NA,inf	NA,inf	NA,1.18	0.000422915	0.000422915
2	chr20:2031970:C:T	2031970	T,T	C,C	1,1	inf,-inf	inf,inf	0.145657,0.740117	0.000422667	0.000422667
2	chr20:1718355:T:C	1718355	NA,C	NA,T	NA,1	NA,inf	NA,inf	NA,1.17935	0.000422432	0.000422432
2	chr20:1714504:C:T	1714504	NA,T	NA,C	NA,1	NA,inf	NA,inf	NA,1.17902	0.000422245	0.000422245
2	chr20:1718320:G:A	1718320	NA,A	NA,G	NA,1	NA,inf	NA,inf	NA,1.17883	0.00042207	0.00042207
2	chr20:1711738:A:G	1711738	NA,G	NA,A	NA,1	NA,inf	NA,inf	NA,1.17802	0.000421638	0.000421638
2	chr20:1715735:C:T	1715735	NA,T	NA,C	NA,1	NA,inf	NA,inf	NA,1.17583	0.000419906	0.000419906
2	chr20:1799939:G:A	1799939	A,A	G,G	1,1	inf,-inf	inf,inf	0.227532,2.49795	0.000419053	0.000419053
2	chr20:1717535:C:T	1717535	NA,T	NA,C	NA,1	NA,inf	NA,inf	NA,1.17378	0.000418445	0.000418445
2	chr20:1981129:C:T	1981129	T,T	C,C	1,1	-inf,inf	inf,inf	0.245343,1.05272	0.000417822	0.000417822
2	chr20:1705082:T:C	1705082	NA,C	NA,T	NA,1	NA,inf	NA,inf	NA,1.17191	0.000417151	0.000417151
2	chr20:1708828:G:A	1708828	NA,A	NA,G	NA,1	NA,-inf	NA,inf	NA,1.06046	0.000417053	0.000417053
2	chr20:1652349:C:T	1652349	NA,T	NA,C	NA,1	NA,-inf	NA,inf	NA,1.05599	0.000414635	0.000414635
2	chr20:1673641:A:G	1673641	G,G	A,A	1,1	inf,inf	inf,inf	1.99837,0.175395	0.000414226	0.000414226
2	chr20:1712204:G:C	1712204	NA,C	NA,G	NA,1	NA,inf	NA,inf	NA,1.16684	0.000413011	0.000413011
2	chr20:1795153:C:T	1795153	NA,T	NA,C	NA,1	NA,inf	NA,inf	NA,1.25245	0.000412542	0.000412542
2	chr20:1843588:C:T	1843588	T,T	C,C	1,1	-inf,inf	inf,inf	1.71356,0.285321	0.000410814	0.000410814
2	chr20:1715563:G:A	1715563	NA,A	NA,G	NA,1	NA,inf	NA,inf	NA,1.16306	0.000410604	0.000410604
2	chr20:2042561:A:G	2042561	NA,G	NA,A	NA,1	NA,-inf	NA,inf	NA,1.21536	0.000409558	0.000409558
2	chr20:1570840:G:A	1570840	NA,A	NA,G	NA,1	NA,-inf	NA,inf	NA,1.06377	0.000408864	0.000408864
2	chr20:1998939:C:T	1998939	NA,T	NA,C	NA,1	NA,-inf	NA,inf	NA,0.977844	0.000408615	0.000408615
2	chr20:2439817:C:T	2439817	T,T	C,C	1,1	-inf,-inf	inf,inf	0.128253,2.47563	0.000408324	0.000408324
2	chr20:1870935:C:T	1870935	NA,T	NA,C	NA,1	NA,-inf	NA,inf	NA,1.05414	0.000407554	0.000407554
2	chr20:1654549:T:C	1654549	NA,C	NA,T	NA,1	NA,-inf	NA,inf	NA,1.02888	0.000406582	0.000406582
2	chr20:1823673:G:A	1823673	A,NA	G,NA	1,NA	-inf,NA	inf,NA	1.41648,NA	0.000406354	0.000406354
2	chr20:1705616:A:T	1705616	NA,T	NA,A	NA,1	NA,inf	NA,inf	NA,1.15764	0.00040591	0.00040591
2	chr20:2413340:T:C	2413340	NA,C	NA,T	NA,1	NA,-inf	NA,inf	NA,1.13902	0.000405386	0.000405386
2	chr20:1989288:A:G	1989288	G,G	A,A	1,1	-inf,inf	inf,inf	0.41959,0.0028207	0.000404984	0.000404984
2	chr20:2181525:C:T	2181525	NA,T	NA,C	NA,1	NA,inf	NA,inf	NA,1.09947	0.000404545	0.000404545
2	chr20:1580195:C:T	1580195	NA,T	NA,C	NA,1	NA,-inf	NA,inf	NA,1.06602	0.000403827	0.000403827
2	chr20:1711593:G:C	1711593	NA,C	NA,G	NA,1	NA,inf	NA,inf	NA,1.20553	0.000402721	0.000402721
2	chr20:1659178:C:A	1659178	A,A	C,C	1,1	-inf,-inf	inf,inf	1.8532,1.17445	0.000402316	0.000402316
2	chr20:2174434:T:C	2174434	C,C	T,T	1,1	-inf,inf	inf,inf	0.504891,1.49543	0.000401752	0.000401752
2	chr20:2336232:C:CCTG	2336232	NA,CCTG	NA,C	NA,1	NA,inf	NA,inf	NA,1.19443	0.000401141	0.000401141
2	chr20:1826112:G:A	1826112	A,NA	G,NA	1,NA	-inf,NA	inf,NA	1.39418,NA	0.000400807	0.000400807
2	chr20:2358332:A:T	2358332	NA,T	NA,A	NA,1	NA,inf	NA,inf	NA,1.17354	0.000400653	0.000400653
2	chr20:1886213:T:C	1886213	NA,C	NA,T	NA,1	NA,-inf	NA,inf	NA,1.05767	0.000400647	0.000400647
2	chr20:2380511:A:T	2380511	NA,T	NA,A	NA,1	NA,inf	NA,inf	NA,1.1612	0.000400578	0.000400578
2	chr20:2336233:A:G	2336233	NA,G	NA,A	NA,1	NA,inf	NA,inf	NA,1.19236	0.000399741	0.000399741
2	chr20:2311589:A:G	2311589	NA,G	NA,A	NA,1	NA,inf	NA,inf	NA,1.14995	0.000399518	0.000399518
2	chr20:1553828:T:G	1553828	NA,G	NA,T	NA,1	NA,-inf	NA,inf	NA,1.02754	0.000399108	0.000399108
2	chr20:1850054:G:A	1850054	A,A	G,G	1,1	-inf,-inf	inf,inf	1.9018,0.774618	0.000398648	0.000398648
2	chr20:1827953:G:A	1827953	A,NA	G,NA	1,NA	-inf,NA	inf,NA	1.38739,NA	0.000397619	0.000397619
2	chr20:1963284:G:A	1963284	NA,A	NA,G	NA,1	NA,inf	NA,inf	NA,1.86441	0.000396844	0.000396844
2	chr20:2259821:C:G	2259821	NA,G	NA,C	NA,1	NA,inf	NA,inf	NA,1.33537	0.000395919	0.000395919
2	chr20:2148085:G:A	2148085	NA,A	NA,G	NA,1	NA,-inf	NA,inf	NA,1.03389	0.000394096	0.000394096
2	chr20:1881262:C:T	1881262	T,T	C,C	1,1	-inf,-inf	inf,inf	0.0368482,2.00942	0.000392979	0.000392979
2	chr20:2101312:C:T	2101312	NA,T	NA,C	NA,1	NA,inf	NA,inf	NA,1.25677	0.000392609	0.000392609
2	chr20:2027489:C:T	2027489	NA,T	NA,C	NA,1	NA,-inf	NA,inf	NA,0.918344	0.000392411	0.000392411
2	chr20:1963511:TAAGTA:T	1963511	NA,T	NA,TAAGTA	NA,1	NA,inf	NA,inf	NA,1.85599	0.000392319	0.000392319
2	chr20:1821469:A:G	1821469	G,NA	A,NA	1,NA	-inf,NA	inf,NA	1.38032,NA	0.000391375	0.000391375
2	chr20:2441360:G:A	2441360	A,A	G,G	1,1	-inf,-inf	inf,inf	0.12076,2.45402	0.000390885	0.000390885
2	chr20:2336504:C:T	2336504	NA,T	NA,C	NA,1	NA,inf	NA,inf	NA,1.24435	0.000390823	0.000390823
2	chr20:1823937:C:T	1823937	T,NA	C,NA	1,NA	-inf,NA	inf,NA	1.38019,NA	0.000389831	0.000389831
2	chr20:1657585:G:A	1657585	A,A	G,G	1,1	-inf,-inf	inf,inf	1.87904,1.13261	0.000389582	0.000389582
2	chr20:1826371:G:A	1826371	A,NA	G,NA	1,NA	-inf,NA	inf,NA	1.37573,NA	0.00038901	0.00038901
2	chr20:2037121:G:A	2037121	NA,A	NA,G	NA,1	NA,-inf	NA,inf	NA,1.16922	0.000387997	0.000387997
2	chr20:1715014:T:G	1715014	NA,G	NA,T	NA,1	NA,inf	NA,inf	NA,1.12962	0.00038769	0.00038769
2	chr20:2365985:C:T	2365985	NA,T	NA,C	NA,1	NA,-inf	NA,inf	NA,1.00424	0.000382525	0.000382525
2	chr20:1893413:G:C	1893413	NA,C	NA,G	NA,1	NA,inf	NA,inf	NA,1.16712	0.000382454	0.000382454
2	chr20:1829623:A:G	1829623	G,NA	A,NA	1,NA	-inf,NA	inf,NA	1.35579,NA	0.000382069	0.000382069
2	chr20:2409692:A:G	2409692	NA,G	NA,A	NA,1	NA,inf	NA,inf	NA,1.16503	0.000381235	0.000381235
2	chr20:1852852:C:G	1852852	G,G	C,C	1,1	-inf,-inf	inf,inf	2.40579,0.251076	0.000380604	0.000380604
2	chr20:1827582:TG:T	1827582	T,NA	TG,NA	1,NA	-inf,NA	inf,NA	1.36467,NA	0.000379396	0.000379396
2	chr20:2059468:G:A	2059468	NA,A	NA,G	NA,1	NA,inf	NA,inf	NA,1.3061	0.000378471	0.000378471
2	chr20:2372051:ATG:A	2372051	NA,A	NA,ATG	NA,1	NA,inf	NA,inf	NA,1.17278	0.000377768	0.000377768
2	chr20:2153022:A:G	2153022	NA,G	NA,A	NA,1	NA,inf	NA,inf	NA,1.00292	0.000377521	0.000377521
2	chr20:1791072:A:C	1791072	C,NA	A,NA	1,NA	inf,NA	inf,NA	1.30847,NA	0.000377457	0.000377457
2	chr20:1823797:C:G	1823797	G,NA	C,NA	1,NA	-inf,NA	inf,NA	1.3625,NA	0.000377015	0.000377015
2	chr20:1628841:G:A	1628841	NA,A	NA,G	NA,1	NA,inf	NA,inf	NA,1.14711	0.000376363	0.000376363
2	chr20:1806313:C:T	1806313	T,NA	C,NA	1,NA	-inf,NA	inf,NA	1.63492,NA	0.000376313	0.000376313
2	chr20:2082335:A:G	2082335	NA,G	NA,A	NA,1	NA,-inf	NA,inf	NA,0.95453	0.000376064	0.000376064
2	chr20:2067499:G:A	2067499	NA,A	NA,G	NA,1	NA,-inf	NA,inf	NA,0.960829	0.00037361	0.00037361
2	chr20:1823601:G:A	1823601	A,NA	G,NA	1,NA	-inf,NA	inf,NA	1.35642,NA	0.000372266	0.000372266
2	chr20:1715955:T:C	1715955	NA,C	NA,T	NA,1	NA,inf	NA,inf	NA,1.15884	0.000371781	0.000371781
2	chr20:1724791:G:A	1724791	A,A	G,G	1,1	-inf,inf	inf,inf	0.0864922,2.08869	0.000370922	0.000370922
2	chr20:1827646:C:A	1827646	A,NA	C,NA	1,NA	-inf,NA	inf,NA	1.34877,NA	0.000368511	0.000368511
2	chr20:2366651:C:T	2366651	T,T	C,C	1,1	-inf,-inf	inf,inf	1.02155,1.10437	0.000367581	0.000367581
2	chr20:2192748:T:A	2192748	A,A	T,T	1,1	inf,-inf	inf,inf	1.20023,0.292862	0.00036737	0.00036737
2	chr20:2444199:A:G	2444199	G,G	A,A	1,1	-inf,-inf	inf,inf	0.104844,2.42009	0.000364941	0.000364941
2	chr20:1720644:C:A	1720644	NA,A	NA,C	NA,1	NA,inf	NA,inf	NA,1.09326	0.000364401	0.000364401
2	chr20:1721152:C:T	1721152	NA,T	NA,C	NA,1	NA,inf	NA,inf	NA,1.10088	0.000362863	0.000362863
2	chr20:1719049:C:T	1719049	NA,T	NA,C	NA,1	NA,inf	NA,inf	NA,1.09066	0.000362534	0.000362534
2	chr20:1671014:T:C	1671014	C,C	T,T	1,1	-inf,-inf	inf,inf	1.84265,1.11861	0.000362322	0.000362322
2	chr20:2442654:T:C	2442654	C,C	T,T	1,1	-inf,-inf	inf,inf	0.157835,2.39688	0.000360364	0.000360364
2	chr20:1826573:C:T	1826573	T,NA	C,NA	1,NA	-inf,NA	inf,NA	1.33662,NA	0.000359281	0.000359281
2	chr20:2286853:A:G	2286853	G,NA	A,NA	1,NA	-inf,NA	inf,NA	1.64679,NA	0.000359093	0.000359093
2	chr20:1890483:A:G	1890483	NA,G	NA,A	NA,1	NA,inf	NA,inf	NA,1.10083	0.000357613	0.000357613
2	chr20:1831513:A:T	1831513	NA,T	NA,A	NA,1	NA,inf	NA,inf	NA,1.25911	0.000356877	0.000356877
2	chr20:2297495:C:A	2297495	A,A	C,C	1,1	-inf,-inf	inf,inf	2.49522,0.979111	0.000356827	0.000356827
2	chr20:1839680:AGT:A	1839680	NA,A	NA,AGT	NA,1	NA,inf	NA,inf	NA,1.14409	0.00035552	0.00035552
2	chr20:1641040:T:A	1641040	A,A	T,T	1,1	-inf,-inf	inf,inf	1.70102,1.23873	0.000354542	0.000354542
2	chr20:1750885:CAGG:C	1750885	NA,C	NA,CAGG	NA,1	NA,inf	NA,inf	NA,1.12398	0.000354233	0.000354233
2	chr20:2446604:A:T	2446604	T,T	A,A	1,1	-inf,-inf	inf,inf	0.13871,2.36273	0.000353832	0.000353832
2	chr20:2413169:A:T	2413169	NA,T	NA,A	NA,1	NA,-inf	NA,inf	NA,0.959263	0.000353135	0.000353135
2	chr20:2139214:A:G	2139214	NA,G	NA,A	NA,1	NA,-inf	NA,inf	NA,0.97471	0.000352507	0.000352507
2	chr20:2416912:G:A	2416912	A,A	G,G	1,1	-inf,-inf	inf,inf	0.405148,1.94731	0.000351476	0.000351476
2	chr20:1831190:C:T	1831190	NA,T	NA,C	NA,1	NA,inf	NA,inf	NA,1.24576	0.000350096	0.000350096
2	chr20:1718290:G:C	1718290	NA,C	NA,G	NA,1	NA,inf	NA,inf	NA,1.12183	0.000349022	0.000349022
2	chr20:1713114:C:T	1713114	NA,T	NA,C	NA,1	NA,inf	NA,inf	NA,1.12183	0.000349022	0.000349022
2	chr20:1991423:G:A	1991423	NA,A	NA,G	NA,1	NA,inf	NA,inf	NA,1.29159	0.000348769	0.000348769
2	chr20:1647792:A:G	1647792	G,G	A,A	1,1	-inf,-inf	inf,inf	1.7765,1.19005	0.00034843	0.00034843
2	chr20:1715276:A:G	1715276	NA,G	NA,A	NA,1	NA,inf	NA,inf	NA,1.12064	0.000348338	0.000348338
2	chr20:2007379:C:T	2007379	T,T	C,C	1,1	-inf,-inf	inf,inf	0.593792,0.059584	0.000348221	0.000348221
2	chr20:2158434:G:T	2158434	NA,T	NA,G	NA,1	NA,inf	NA,inf	NA,0.957821	0.000347253	0.000347253
2	chr20:1651070:A:G	1651070	G,G	A,A	1,1	-inf,-inf	inf,inf	1.62447,1.29904	0.00034296	0.00034296
2	chr20:2131788:A:C	2131788	NA,C	NA,A	NA,1	NA,inf	NA,inf	NA,1.15491	0.000341799	0.000341799
2	chr20:1645761:C:T	1645761	T,T	C,C	1,1	-inf,-inf	inf,inf	1.81522,1.13962	0.000341527	0.000341527
2	chr20:1489838:G:A	1489838	NA,A	NA,G	NA,1	NA,inf	NA,inf	NA,1.07215	0.000340716	0.000340716
2	chr20:1468884:C:A	1468884	A,NA	C,NA	1,NA	-inf,NA	inf,NA	1.67044,NA	0.000340655	0.000340655
2	chr20:2134610:G:C	2134610	NA,C	NA,G	NA,1	NA,-inf	NA,inf	NA,0.951034	0.000338135	0.000338135
2	chr20:2018529:C:T	2018529	NA,T	NA,C	NA,1	NA,-inf	NA,inf	NA,1.03237	0.000336579	0.000336579
2	chr20:1964367:G:A	1964367	A,A	G,G	1,1	-inf,-inf	inf,inf	0.374718,0.712874	0.00033638	0.00033638
2	chr20:1847009:G:A	1847009	A,A	G,G	1,1	-inf,inf	inf,inf	1.5028,0.603713	0.000334898	0.000334898
2	chr20:2017463:A:G	2017463	NA,G	NA,A	NA,1	NA,-inf	NA,inf	NA,1.02962	0.000334714	0.000334714
2	chr20:2177797:A:G	2177797	NA,G	NA,A	NA,1	NA,-inf	NA,inf	NA,0.971071	0.000333883	0.000333883
2	chr20:1941419:G:T	1941419	NA,T	NA,G	NA,1	NA,-inf	NA,inf	NA,0.97041	0.000333756	0.000333756
2	chr20:2397901:G:A	2397901	NA,A	NA,G	NA,1	NA,-inf	NA,inf	NA,0.956586	0.000333382	0.000333382
2	chr20:2355877:A:G	2355877	NA,G	NA,A	NA,1	NA,-inf	NA,inf	NA,0.88226	0.000332041	0.000332041
2	chr20:1720425:G:A	1720425	NA,A	NA,G	NA,1	NA,inf	NA,inf	NA,1.0995	0.000331641	0.000331641
2	chr20:1961620:A:C	1961620	NA,C	NA,A	NA,1	NA,-inf	NA,inf	NA,0.454789	0.000331598	0.000331598
2	chr20:1768333:T:G	1768333	NA,G	NA,T	NA,1	NA,-inf	NA,inf	NA,1.00208	0.000331195	0.000331195
2	chr20:1758805:T:A	1758805	NA,A	NA,T	NA,1	NA,-inf	NA,inf	NA,1.00455	0.000331164	0.000331164
2	chr20:1635851:C:A	1635851	NA,A	NA,C	NA,1	NA,-inf	NA,inf	NA,0.914978	0.00033027	0.00033027
2	chr20:1661011:G:A	1661011	A,A	G,G	1,1	-inf,-inf	inf,inf	1.7412,1.15934	0.000329777	0.000329777
2	chr20:2148208:G:A	2148208	NA,A	NA,G	NA,1	NA,-inf	NA,inf	NA,0.938733	0.000329643	0.000329643
2	chr20:2031135:T:C	2031135	C,C	T,T	1,1	inf,-inf	inf,inf	0.159707,0.42398	0.000329485	0.000329485
2	chr20:1905681:A:T	1905681	NA,T	NA,A	NA,1	NA,-inf	NA,inf	NA,1.19109	0.000328357	0.000328357
2	chr20:2144458:A:G	2144458	NA,G	NA,A	NA,1	NA,inf	NA,inf	NA,1.48256	0.000328266	0.000328266
2	chr20:2382893:G:C	2382893	NA,C	NA,G	NA,1	NA,-inf	NA,inf	NA,0.941783	0.000328007	0.000328007
2	chr20:2211267:T:G	2211267	NA,G	NA,T	NA,1	NA,-inf	NA,inf	NA,0.946433	0.000324812	0.000324812
2	chr20:1905171:C:T	1905171	NA,T	NA,C	NA,1	NA,-inf	NA,inf	NA,0.97706	0.000324598	0.000324598
2	chr20:2150543:T:C	2150543	NA,C	NA,T	NA,1	NA,inf	NA,inf	NA,0.947352	0.000324363	0.000324363
2	chr20:2285082:A:C	2285082	NA,C	NA,A	NA,1	NA,inf	NA,inf	NA,1.20718	0.000324119	0.000324119
2	chr20:1501037:C:T	1501037	NA,T	NA,C	NA,1	NA,inf	NA,inf	NA,1.05955	0.000323696	0.000323696
2	chr20:1750713:C:T	1750713	NA,T	NA,C	NA,1	NA,inf	NA,inf	NA,1.04054	0.000322159	0.000322159
2	chr20:2371297:G:A	2371297	NA,A	NA,G	NA,1	NA,-inf	NA,inf	NA,0.880059	0.0003213	0.0003213
2	chr20:1777426:A:C	1777426	C,C	A,A	1,1	-inf,-inf	inf,inf	1.07913,1.5323	0.000321018	0.000321018
2	chr20:2436366:T:G	2436366	G,G	T,T	1,1	-inf,-inf	inf,inf	0.206223,2.24071	0.000320552	0.000320552
2	chr20:2259719:A:G	2259719	G,G	A,A	1,1	inf,-inf	inf,inf	1.24977,1.3193	0.000319115	0.000319115
2	chr20:2213261:G:A	2213261	NA,A	NA,G	NA,1	NA,-inf	NA,inf	NA,0.857928	0.000319098	0.000319098
2	chr20:2030612:A:G	2030612	NA,G	NA,A	NA,1	NA,inf	NA,inf	NA,1.07156	0.000319045	0.000319045
2	chr20:1726858:G:T	1726858	NA,T	NA,G	NA,1	NA,inf	NA,inf	NA,1.17987	0.00031891	0.00031891
2	chr20:2355814:G:T	2355814	NA,T	NA,G	NA,1	NA,inf	NA,inf	NA,1.04172	0.000318795	0.000318795
2	chr20:1999270:A:G	1999270	NA,G	NA,A	NA,1	NA,-inf	NA,inf	NA,1.34343	0.000318747	0.000318747
2	chr20:1636136:A:G	1636136	NA,G	NA,A	NA,1	NA,-inf	NA,inf	NA,0.876431	0.000318641	0.000318641
2	chr20:1497490:C:T	1497490	NA,T	NA,C	NA,1	NA,-inf	NA,inf	NA,0.973387	0.000318623	0.000318623
2	chr20:1516977:T:C	1516977	C,C	T,T	1,1	-inf,inf	inf,inf	0.437834,1.38662	0.000318518	0.000318518
2	chr20:1580208:G:T	1580208	NA,T	NA,G	NA,1	NA,-inf	NA,inf	NA,0.928153	0.000318043	0.000318043
2	chr20:2396317:T:A	2396317	A,A	T,T	1,1	inf,-inf	inf,inf	1.07705,1.27556	0.000317032	0.000317032
2	chr20:2158154:GA:G	2158154	NA,G	NA,GA	NA,1	NA,inf	NA,inf	NA,0.904599	0.000315681	0.000315681
2	chr20:1917471:C:T	1917471	NA,T	NA,C	NA,1	NA,-inf	NA,inf	NA,0.958624	0.000314808	0.000314808
2	chr20:2253792:C:A	2253792	A,NA	C,NA	1,NA	inf,NA	inf,NA	1.08847,NA	0.000314798	0.000314798
2	chr20:1752215:A:G	1752215	NA,G	NA,A	NA,1	NA,inf	NA,inf	NA,1.02494	0.000314151	0.000314151
2	chr20:1547721:G:A	1547721	NA,A	NA,G	NA,1	NA,inf	NA,inf	NA,1.05823	0.000314097	0.000314097
2	chr20:2136719:G:A	2136719	NA,A	NA,G	NA,1	NA,inf	NA,inf	NA,1.42289	0.000313468	0.000313468
2	chr20:1580215:C:A	1580215	NA,A	NA,C	NA,1	NA,-inf	NA,inf	NA,0.920288	0.000313308	0.000313308
2	chr20:1691283:C:G	1691283	NA,G	NA,C	NA,1	NA,inf	NA,inf	NA,1.07009	0.000312951	0.000312951
2	chr20:2441596:C:T	2441596	T,NA	C,NA	1,NA	-inf,NA	inf,NA	1.60704,NA	0.000312942	0.000312942
2	chr20:2378160:T:C	2378160	NA,C	NA,T	NA,1	NA,inf	NA,inf	NA,1.0502	0.000312886	0.000312886
2	chr20:2151115:C:T	2151115	NA,T	NA,C	NA,1	NA,inf	NA,inf	NA,0.923752	0.000311338	0.000311338
2	chr20:2214631:G:A	2214631	NA,A	NA,G	NA,1	NA,-inf	NA,inf	NA,0.922834	0.000311185	0.000311185
2	chr20:2436331:C:T	2436331	T,T	C,C	1,1	-inf,-inf	inf,inf	0.119668,2.34146	0.000310448	0.000310448
2	chr20:2134924:G:A	2134924	NA,A	NA,G	NA,1	NA,inf	NA,inf	NA,1.41618	0.000309992	0.000309992
2	chr20:1751027:T:C	1751027	NA,C	NA,T	NA,1	NA,inf	NA,inf	NA,1.01357	0.000308269	0.000308269
2	chr20:2158319:G:A	2158319	NA,A	NA,G	NA,1	NA,inf	NA,inf	NA,0.89083	0.000307921	0.000307921
2	chr20:2133767:A:G	2133767	NA,G	NA,A	NA,1	NA,-inf	NA,inf	NA,0.901366	0.000307731	0.000307731
2	chr20:2013138:A:T	2013138	T,T	A,A	1,1	-inf,-inf	inf,inf	1.37723,1.06903	0.000307208	0.000307208
2	chr20:1726809:G:C	1726809	NA,C	NA,G	NA,1	NA,inf	NA,inf	NA,1.04065	0.000307084	0.000307084
2	chr20:1751772:T:A	1751772	NA,A	NA,T	NA,1	NA,inf	NA,inf	NA,1.01111	0.000306978	0.000306978
2	chr20:1754326:TAAC:T	1754326	NA,T	NA,TAAC	NA,1	NA,inf	NA,inf	NA,1.0102	0.000306516	0.000306516
2	chr20:1751765:A:T	1751765	NA,T	NA,A	NA,1	NA,inf	NA,inf	NA,1.00844	0.000305608	0.000305608
2	chr20:1744953:T:C	1744953	NA,C	NA,T	NA,1	NA,inf	NA,inf	NA,1.00927	0.000305444	0.000305444
2	chr20:1849565:C:T	1849565	T,T	C,C	1,1	-inf,-inf	inf,inf	2.28066,0.227356	0.000304791	0.000304791
2	chr20:1749350:A:G	1749350	NA,G	NA,A	NA,1	NA,inf	NA,inf	NA,1.00676	0.000304721	0.000304721
2	chr20:2152351:A:T	2152351	NA,T	NA,A	NA,1	NA,inf	NA,inf	NA,0.910195	0.000304629	0.000304629
2	chr20:1635016:C:G	1635016	NA,G	NA,C	NA,1	NA,-inf	NA,inf	NA,0.848065	0.000304591	0.000304591
2	chr20:1473575:G:A	1473575	NA,A	NA,G	NA,1	NA,-inf	NA,inf	NA,0.876262	0.000304319	0.000304319
2	chr20:1462145:T:A	1462145	NA,A	NA,T	NA,1	NA,inf	NA,inf	NA,0.707129	0.000303629	0.000303629
2	chr20:1525779:T:A	1525779	NA,A	NA,T	NA,1	NA,inf	NA,inf	NA,1.02867	0.000303434	0.000303434
2	chr20:2191033:G:C	2191033	NA,C	NA,G	NA,1	NA,inf	NA,inf	NA,1.10278	0.00030331	0.00030331
2	chr20:1752760:C:T	1752760	NA,T	NA,C	NA,1	NA,inf	NA,inf	NA,1.00193	0.000302375	0.000302375
2	chr20:2139634:G:A	2139634	NA,A	NA,G	NA,1	NA,inf	NA,inf	NA,1.08573	0.000301791	0.000301791
2	chr20:1838498:G:A	1838498	NA,A	NA,G	NA,1	NA,inf	NA,inf	NA,1.04396	0.000301502	0.000301502
2	chr20:2260845:C:T	2260845	NA,T	NA,C	NA,1	NA,-inf	NA,inf	NA,0.877611	0.000300999	0.000300999
2	chr20:2436539:C:T	2436539	T,T	C,C	1,1	-inf,-inf	inf,inf	0.114662,2.3252	0.000300695	0.000300695
2	chr20:1971936:A:G	1971936	G,G	A,A	1,1	inf,-inf	inf,inf	1.64653,1.35311	0.000299473	0.000299473
2	chr20:2095902:T:C	2095902	NA,C	NA,T	NA,1	NA,inf	NA,inf	NA,1.19716	0.000298938	0.000298938
2	chr20:2017658:C:A	2017658	NA,A	NA,C	NA,1	NA,-inf	NA,inf	NA,0.959248	0.000296405	0.000296405
2	chr20:2175000:G:A	2175000	NA,A	NA,G	NA,1	NA,-inf	NA,inf	NA,0.869871	0.000296053	0.000296053
2	chr20:1775074:G:A	1775074	NA,A	NA,G	NA,1	NA,-inf	NA,inf	NA,0.860815	0.000296032	0.000296032
2	chr20:2186656:G:T	2186656	NA,T	NA,G	NA,1	NA,inf	NA,inf	NA,0.924559	0.000295844	0.000295844
2	chr20:2441906:A:G	2441906	NA,G	NA,A	NA,1	NA,-inf	NA,inf	NA,0.871527	0.000294377	0.000294377
2	chr20:2012764:AT:A	2012764	NA,A	NA,AT	NA,1	NA,inf	NA,inf	NA,1.00076	0.000294165	0.000294165
2	chr20:2441900:TAA:AAA	2441900	NA,AAA	NA,TAA	NA,1	NA,-inf	NA,inf	NA,0.869545	0.000293361	0.000293361
2	chr20:2014411:T:C	2014411	NA,C	NA,T	NA,1	NA,inf	NA,inf	NA,1.09512	0.000292217	0.000292217
2	chr20:1972014:C:T	1972014	NA,T	NA,C	NA,1	NA,inf	NA,inf	NA,1.56561	0.000292029	0.000292029
2	chr20:1937663:G:A	1937663	NA,A	NA,G	NA,1	NA,-inf	NA,inf	NA,0.888488	0.000291868	0.000291868
2	chr20:2001681:A:C	2001681	NA,C	NA,A	NA,1	NA,-inf	NA,inf	NA,1.22844	0.000291389	0.000291389
2	chr20:2134657:G:A	2134657	NA,A	NA,G	NA,1	NA,-inf	NA,inf	NA,0.869754	0.000291208	0.000291208
2	chr20:2029688:A:G	2029688	G,G	A,A	1,1	inf,-inf	inf,inf	0.146487,0.404144	0.000290136	0.000290136
2	chr20:2362981:T:G	2362981	G,G	T,T	1,1	-inf,-inf	inf,inf	0.881601,1.12051	0.00028977	0.00028977
2	chr20:2215433:C:T	2215433	NA,T	NA,C	NA,1	NA,-inf	NA,inf	NA,0.879809	0.000289643	0.000289643
2	chr20:1671845:C:T	1671845	T,NA	C,NA	1,NA	inf,NA	inf,NA	0.98899,NA	0.000289562	0.000289562
2	chr20:1756529:C:G	1756529	NA,G	NA,C	NA,1	NA,inf	NA,inf	NA,0.975893	0.00028952	0.00028952
2	chr20:1892809:T:C	1892809	C,NA	T,NA	1,NA	inf,NA	inf,NA	1.10709,NA	0.000289077	0.000289077
2	chr20:1984258:C:T	1984258	NA,T	NA,C	NA,1	NA,-inf	NA,inf	NA,1.42467	0.000288988	0.000288988
2	chr20:1756632:G:T	1756632	NA,T	NA,G	NA,1	NA,inf	NA,inf	NA,0.974823	0.000288972	0.000288972
2	chr20:1971588:C:T	1971588	NA,T	NA,C	NA,1	NA,inf	NA,inf	NA,1.53181	0.000288087	0.000288087
2	chr20:2047722:C:T	2047722	NA,T	NA,C	NA,1	NA,inf	NA,inf	NA,1.14231	0.000287893	0.000287893
2	chr20:2066898:A:G	2066898	NA,G	NA,A	NA,1	NA,inf	NA,inf	NA,1.12082	0.0002867	0.0002867
2	chr20:2018238:A:AATT	2018238	NA,AATT	NA,A	NA,1	NA,inf	NA,inf	NA,0.996792	0.000286341	0.000286341
2	chr20:2414528:T:C	2414528	NA,C	NA,T	NA,1	NA,-inf	NA,inf	NA,0.866754	0.000285412	0.000285412
2	chr20:2067889:T:C	2067889	NA,C	NA,T	NA,1	NA,inf	NA,inf	NA,1.11674	0.000284901	0.000284901
2	chr20:2061858:C:T	2061858	NA,T	NA,C	NA,1	NA,inf	NA,inf	NA,1.11616	0.000284628	0.000284628
2	chr20:2250296:G:A	2250296	A,NA	G,NA	1,NA	inf,NA	inf,NA	1.03999,NA	0.000284003	0.000284003
2	chr20:2014023:C:T	2014023	NA,T	NA,C	NA,1	NA,-inf	NA,inf	NA,0.931921	0.000283815	0.000283815
2	chr20:1974276:G:A	1974276	NA,A	NA,G	NA,1	NA,inf	NA,inf	NA,1.51714	0.000283796	0.000283796
2	chr20:1729410:G:A	1729410	NA,A	NA,G	NA,1	NA,inf	NA,inf	NA,0.991665	0.000283131	0.000283131
2	chr20:2175764:T:C	2175764	NA,C	NA,T	NA,1	NA,-inf	NA,inf	NA,0.843848	0.000283068	0.000283068
2	chr20:1975206:A:G	1975206	NA,G	NA,A	NA,1	NA,inf	NA,inf	NA,0.951236	0.000282908	0.000282908
2	chr20:1670410:A:T	1670410	T,NA	A,NA	1,NA	inf,NA	inf,NA	0.977492,NA	0.000282908	0.000282908
2	chr20:1670877:T:C	1670877	C,NA	T,NA	1,NA	inf,NA	inf,NA	0.977394,NA	0.00028265	0.00028265
2	chr20:2131794:TG:T	2131794	NA,T	NA,TG	NA,1	NA,inf	NA,inf	NA,0.925589	0.000282607	0.000282607
2	chr20:1642182:G:T	1642182	T,NA	G,NA	1,NA	inf,NA	inf,NA	0.975187,NA	0.000282408	0.000282408
2	chr20:2023187:C:T	2023187	NA,T	NA,C	NA,1	NA,-inf	NA,inf	NA,0.794362	0.00028216	0.00028216
2	chr20:2019114:C:T	2019114	NA,T	NA,C	NA,1	NA,inf	NA,inf	NA,0.986796	0.000281928	0.000281928
2	chr20:1837699:T:C	1837699	NA,C	NA,T	NA,1	NA,inf	NA,inf	NA,1.02149	0.000281905	0.000281905
2	chr20:2283748:C:T	2283748	NA,T	NA,C	NA,1	NA,inf	NA,inf	NA,0.962524	0.000280929	0.000280929
2	chr20:2152978:T:A	2152978	NA,A	NA,T	NA,1	NA,inf	NA,inf	NA,0.841705	0.000280534	0.000280534
2	chr20:1700889:G:A	1700889	A,NA	G,NA	1,NA	inf,NA	inf,NA	0.982069,NA	0.000279547	0.000279547
2	chr20:1761632:T:A	1761632	NA,A	NA,T	NA,1	NA,inf	NA,inf	NA,0.954901	0.000279064	0.000279064
2	chr20:1968577:A:G	1968577	NA,G	NA,A	NA,1	NA,inf	NA,inf	NA,1.15282	0.000279041	0.000279041
2	chr20:2023971:C:T	2023971	NA,T	NA,C	NA,1	NA,-inf	NA,inf	NA,0.787299	0.000278878	0.000278878
2	chr20:1760925:C:T	1760925	NA,T	NA,C	NA,1	NA,inf	NA,inf	NA,0.95458	0.000278488	0.000278488
2	chr20:1954155:C:G	1954155	G,G	C,C	1,1	-inf,-inf	inf,inf	0.451039,0.771313	0.000278321	0.000278321
2	chr20:2215205:G:C	2215205	NA,C	NA,G	NA,1	NA,-inf	NA,inf	NA,0.857729	0.000277902	0.000277902
2	chr20:2216629:T:G	2216629	NA,G	NA,T	NA,1	NA,-inf	NA,inf	NA,0.856206	0.000277183	0.000277183
2	chr20:2150717:A:G	2150717	NA,G	NA,A	NA,1	NA,inf	NA,inf	NA,1.34531	0.000277103	0.000277103
2	chr20:2022943:C:T	2022943	NA,T	NA,C	NA,1	NA,-inf	NA,inf	NA,0.784471	0.000276941	0.000276941
2	chr20:2216630:A:C	2216630	NA,C	NA,A	NA,1	NA,-inf	NA,inf	NA,0.854517	0.000276368	0.000276368
2	chr20:1671625:C:T	1671625	T,NA	C,NA	1,NA	inf,NA	inf,NA	0.966838,NA	0.000276071	0.000276071
2	chr20:1945629:C:T	1945629	NA,T	NA,C	NA,1	NA,inf	NA,inf	NA,1.65305	0.000275542	0.000275542
2	chr20:2022912:C:T	2022912	NA,T	NA,C	NA,1	NA,-inf	NA,inf	NA,0.781152	0.000275314	0.000275314
2	chr20:2033110:A:G	2033110	NA,G	NA,A	NA,1	NA,-inf	NA,inf	NA,0.760225	0.000275288	0.000275288
2	chr20:2222170:T:C	2222170	NA,C	NA,T	NA,1	NA,-inf	NA,inf	NA,0.734449	0.000274731	0.000274731
2	chr20:2000377:G:A	2000377	A,A	G,G	1,1	inf,inf	inf,inf	0.298701,0.011256	0.000274718	0.000274718
2	chr20:2405951:C:T	2405951	NA,T	NA,C	NA,1	NA,inf	NA,inf	NA,0.893749	0.000274205	0.000274205
2	chr20:2030162:T:C	2030162	NA,C	NA,T	NA,1	NA,-inf	NA,inf	NA,0.757372	0.000273915	0.000273915
2	chr20:2024534:T:A	2024534	NA,A	NA,T	NA,1	NA,-inf	NA,inf	NA,0.776263	0.000273444	0.000273444
2	chr20:2436456:T:C	2436456	C,C	T,T	1,1	-inf,-inf	inf,inf	0.0945325,2.2758	0.000272075	0.000272075
2	chr20:1467612:T:G	1467612	NA,G	NA,T	NA,1	NA,inf	NA,inf	NA,0.933801	0.000271628	0.000271628
2	chr20:1931645:C:T	1931645	NA,T	NA,C	NA,1	NA,inf	NA,inf	NA,1.06435	0.000270377	0.000270377
2	chr20:1968833:G:A	1968833	NA,A	NA,G	NA,1	NA,inf	NA,inf	NA,1.47965	0.000270358	0.000270358
2	chr20:1654950:T:C	1654950	C,C	T,T	1,1	-inf,-inf	inf,inf	1.80067,0.994792	0.00026904	0.00026904
2	chr20:1639746:G:T	1639746	T,T	G,G	1,1	-inf,-inf	inf,inf	1.76795,1.07275	0.000268541	0.000268541
2	chr20:1979667:A:G	1979667	G,G	A,A	1,1	inf,-inf	inf,inf	1.59543,1.34979	0.000268125	0.000268125
2	chr20:2411404:A:T	2411404	NA,T	NA,A	NA,1	NA,inf	NA,inf	NA,0.882645	0.000267684	0.000267684
2	chr20:1485327:G:A	1485327	NA,A	NA,G	NA,1	NA,inf	NA,inf	NA,0.962666	0.000267459	0.000267459
2	chr20:1886717:G:C	1886717	C,C	G,G	1,1	-inf,-inf	inf,inf	1.49117,0.402789	0.000267435	0.000267435
2	chr20:1996954:A:G	1996954	NA,G	NA,A	NA,1	NA,-inf	NA,inf	NA,0.851619	0.000267159	0.000267159
2	chr20:2370022:G:T	2370022	T,T	G,G	1,1	inf,inf	inf,inf	1.1123,0.131786	0.000266116	0.000266116
2	chr20:2150701:G:A	2150701	NA,A	NA,G	NA,1	NA,inf	NA,inf	NA,0.839655	0.000264792	0.000264792
2	chr20:2338194:G:A	2338194	NA,A	NA,G	NA,1	NA,inf	NA,inf	NA,1.00144	0.00026396	0.00026396
2	chr20:1655359:A:G	1655359	G,G	A,A	1,1	inf,inf	inf,inf	0.73029,1.37539	0.00026365	0.00026365
2	chr20:2260364:T:G	2260364	NA,G	NA,T	NA,1	NA,-inf	NA,inf	NA,0.803756	0.000262637	0.000262637
2	chr20:1655070:C:T	1655070	T,NA	C,NA	1,NA	inf,NA	inf,NA	0.938121,NA	0.000262409	0.000262409
2	chr20:1672117:C:T	1672117	T,NA	C,NA	1,NA	inf,NA	inf,NA	0.941459,NA	0.000261751	0.000261751
2	chr20:2020096:C:A	2020096	NA,A	NA,C	NA,1	NA,-inf	NA,inf	NA,0.696391	0.000261276	0.000261276
2	chr20:1652372:T:C	1652372	C,NA	T,NA	1,NA	inf,NA	inf,NA	0.93504,NA	0.000260681	0.000260681
2	chr20:2057221:T:C	2057221	C,C	T,T	1,1	-inf,-inf	inf,inf	1.04112,0.385175	0.000260373	0.000260373
2	chr20:2057707:A:G	2057707	G,G	A,A	1,1	-inf,-inf	inf,inf	1.04063,0.389101	0.000259803	0.000259803
2	chr20:2014949:A:C	2014949	NA,C	NA,A	NA,1	NA,inf	NA,inf	NA,0.981833	0.00025937	0.00025937
2	chr20:1885372:C:CA	1885372	CA,CA	C,C	1,1	inf,-inf	inf,inf	0.369004,1.69847	0.000259219	0.000259219
2	chr20:1484642:A:G	1484642	NA,G	NA,A	NA,1	NA,-inf	NA,inf	NA,0.852397	0.000259183	0.000259183
2	chr20:2233978:C:T	2233978	NA,T	NA,C	NA,1	NA,-inf	NA,inf	NA,0.681202	0.000259061	0.000259061
2	chr20:2158296:C:T	2158296	NA,T	NA,C	NA,1	NA,inf	NA,inf	NA,0.801472	0.000258736	0.000258736
2	chr20:2024967:C:T	2024967	NA,T	NA,C	NA,1	NA,-inf	NA,inf	NA,0.64237	0.000258428	0.000258428
2	chr20:1722460:T:C	1722460	C,C	T,T	1,1	-inf,inf	inf,inf	0.181105,1.92743	0.000257679	0.000257679
2	chr20:2014952:T:G	2014952	NA,G	NA,T	NA,1	NA,inf	NA,inf	NA,0.977507	0.000257622	0.000257622
2	chr20:2328813:C:A	2328813	NA,A	NA,C	NA,1	NA,inf	NA,inf	NA,0.913478	0.000256194	0.000256194
2	chr20:2019036:C:T	2019036	NA,T	NA,C	NA,1	NA,inf	NA,inf	NA,0.925953	0.000255388	0.000255388
2	chr20:1976017:T:C	1976017	C,C	T,T	1,1	inf,-inf	inf,inf	1.60756,1.32308	0.000254948	0.000254948
2	chr20:1663950:T:A	1663950	A,NA	T,NA	1,NA	inf,NA	inf,NA	0.930613,NA	0.000254764	0.000254764
2	chr20:1979954:T:C	1979954	NA,C	NA,T	NA,1	NA,inf	NA,inf	NA,1.43641	0.000252742	0.000252742
2	chr20:1464634:A:T	1464634	NA,T	NA,A	NA,1	NA,inf	NA,inf	NA,0.90037	0.00025245	0.00025245
2	chr20:2207925:G:A	2207925	NA,A	NA,G	NA,1	NA,-inf	NA,inf	NA,0.763443	0.000252006	0.000252006
2	chr20:1764909:A:G	1764909	NA,G	NA,A	NA,1	NA,-inf	NA,inf	NA,0.764053	0.000251882	0.000251882
2	chr20:1500195:C:T	1500195	T,NA	C,NA	1,NA	inf,NA	inf,NA	1.13413,NA	0.000251662	0.000251662
2	chr20:1713067:T:C	1713067	C,C	T,T	1,1	-inf,inf	inf,inf	0.158267,1.92093	0.000251633	0.000251633
2	chr20:1468903:A:C	1468903	NA,C	NA,A	NA,1	NA,inf	NA,inf	NA,0.903791	0.000251332	0.000251332
2	chr20:1882379:C:T	1882379	T,T	C,C	1,1	-inf,-inf	inf,inf	1.30632,0.752665	0.000250761	0.000250761
2	chr20:2302570:G:A	2302570	NA,A	NA,G	NA,1	NA,-inf	NA,inf	NA,0.799312	0.000249807	0.000249807
2	chr20:2365381:A:G	2365381	G,G	A,A	1,1	-inf,-inf	inf,inf	0.82611,1.10493	0.000249639	0.000249639
2	chr20:2265430:A:G	2265430	G,NA	A,NA	1,NA	inf,NA	inf,NA	1.21868,NA	0.000249508	0.000249508
2	chr20:2009190:T:A	2009190	NA,A	NA,T	NA,1	NA,-inf	NA,inf	NA,0.688172	0.000249462	0.000249462
2	chr20:2058579:T:C	2058579	C,C	T,T	1,1	-inf,-inf	inf,inf	1.022,0.386852	0.000248642	0.000248642
2	chr20:2256371:C:T	2256371	NA,T	NA,C	NA,1	NA,-inf	NA,inf	NA,0.759557	0.00024832	0.00024832
2	chr20:1728990:T:C	1728990	NA,C	NA,T	NA,1	NA,-inf	NA,inf	NA,0.790885	0.000247466	0.000247466
2	chr20:1813305:A:G	1813305	G,G	A,A	1,1	-inf,inf	inf,inf	2.4824,0.226594	0.000247171	0.000247171
2	chr20:1887225:C:T	1887225	NA,T	NA,C	NA,1	NA,-inf	NA,inf	NA,0.797203	0.000246554	0.000246554
2	chr20:1728439:G:C	1728439	NA,C	NA,G	NA,1	NA,inf	NA,inf	NA,0.965038	0.00024636	0.00024636
2	chr20:2424683:T:C	2424683	NA,C	NA,T	NA,1	NA,inf	NA,inf	NA,0.832628	0.000245742	0.000245742
2	chr20:1682438:C:T	1682438	NA,T	NA,C	NA,1	NA,inf	NA,inf	NA,0.915634	0.000245316	0.000245316
2	chr20:1706147:T:C	1706147	NA,C	NA,T	NA,1	NA,inf	NA,inf	NA,0.905835	0.000245264	0.000245264
2	chr20:1776782:T:C	1776782	NA,C	NA,T	NA,1	NA,-inf	NA,inf	NA,0.785053	0.000245241	0.000245241
2	chr20:2390759:G:T	2390759	NA,T	NA,G	NA,1	NA,-inf	NA,inf	NA,0.742387	0.000245122	0.000245122
2	chr20:1656567:T:C	1656567	NA,C	NA,T	NA,1	NA,-inf	NA,inf	NA,0.766595	0.000245041	0.000245041
2	chr20:2014317:G:A	2014317	A,A	G,G	1,1	-inf,inf	inf,inf	0.238118,1.09646	0.000244782	0.000244782
2	chr20:1669687:C:T	1669687	NA,T	NA,C	NA,1	NA,-inf	NA,inf	NA,0.736723	0.000244146	0.000244146
2	chr20:2137813:CATGTTGATGTCTGAA:C	2137813	NA,C	NA,CATGTTGATGTCTGAA	NA,1	NA,inf	NA,inf	NA,0.94856	0.000244126	0.000244126
2	chr20:1973959:T:C	1973959	NA,C	NA,T	NA,1	NA,inf	NA,inf	NA,1.07665	0.000243705	0.000243705
2	chr20:1934355:G:A	1934355	NA,A	NA,G	NA,1	NA,inf	NA,inf	NA,1.04028	0.000243404	0.000243404
2	chr20:2438610:G:A	2438610	A,A	G,G	1,1	-inf,-inf	inf,inf	0.124064,2.20409	0.000242745	0.000242745
2	chr20:2256949:C:T	2256949	NA,T	NA,C	NA,1	NA,-inf	NA,inf	NA,0.763636	0.000242656	0.000242656
2	chr20:2148093:C:T	2148093	NA,T	NA,C	NA,1	NA,-inf	NA,inf	NA,0.770998	0.000242364	0.000242364
2	chr20:2360450:A:C	2360450	C,C	A,A	1,1	-inf,-inf	inf,inf	0.852658,1.0582	0.000242156	0.000242156
2	chr20:1657688:A:T	1657688	NA,T	NA,A	NA,1	NA,-inf	NA,inf	NA,0.758905	0.000241846	0.000241846
2	chr20:1451949:C:A	1451949	NA,A	NA,C	NA,1	NA,inf	NA,inf	NA,0.872269	0.000241828	0.000241828
2	chr20:1482858:T:C	1482858	NA,C	NA,T	NA,1	NA,inf	NA,inf	NA,0.872229	0.000241266	0.000241266
2	chr20:1632462:G:A	1632462	NA,A	NA,G	NA,1	NA,-inf	NA,inf	NA,0.711175	0.00024063	0.00024063
2	chr20:1843948:C:T	1843948	T,T	C,C	1,1	-inf,-inf	inf,inf	1.94908,0.44704	0.000240509	0.000240509
2	chr20:1972717:A:G	1972717	G,G	A,A	1,1	inf,-inf	inf,inf	1.59714,1.2671	0.000239362	0.000239362
2	chr20:1845449:G:T	1845449	T,T	G,G	1,1	-inf,inf	inf,inf	1.43652,0.413192	0.000239304	0.000239304
2	chr20:1486573:C:T	1486573	NA,T	NA,C	NA,1	NA,inf	NA,inf	NA,0.867096	0.000238908	0.000238908
2	chr20:1882247:C:T	1882247	T,T	C,C	1,1	-inf,-inf	inf,inf	1.26401,0.774006	0.000238841	0.000238841
2	chr20:2241586:T:C	2241586	NA,C	NA,T	NA,1	NA,-inf	NA,inf	NA,0.735294	0.000238159	0.000238159
2	chr20:2312137:C:T	2312137	T,T	C,C	1,1	-inf,-inf	inf,inf	2.07484,0.0410861	0.000237883	0.000237883
2	chr20:1838939:C:G	1838939	NA,G	NA,C	NA,1	NA,inf	NA,inf	NA,0.896187	0.000237766	0.000237766
2	chr20:1732128:G:C	1732128	NA,C	NA,G	NA,1	NA,inf	NA,inf	NA,0.958238	0.000237606	0.000237606
2	chr20:2386515:C:T	2386515	T,T	C,C	1,1	inf,-inf	inf,inf	1.574,0.0447159	0.000237252	0.000237252
2	chr20:1969930:G:A	1969930	NA,A	NA,G	NA,1	NA,inf	NA,inf	NA,1.05511	0.000235797	0.000235797
2	chr20:1578613:C:T	1578613	NA,T	NA,C	NA,1	NA,-inf	NA,inf	NA,1.05157	0.000235064	0.000235064
2	chr20:1816112:C:T	1816112	NA,T	NA,C	NA,1	NA,-inf	NA,inf	NA,0.917301	0.00023475	0.00023475
2	chr20:1499149:G:A	1499149	NA,A	NA,G	NA,1	NA,-inf	NA,inf	NA,0.787857	0.000234639	0.000234639
2	chr20:1563543:G:A	1563543	NA,A	NA,G	NA,1	NA,-inf	NA,inf	NA,0.722116	0.0002345	0.0002345
2	chr20:1871304:G:T	1871304	NA,T	NA,G	NA,1	NA,-inf	NA,inf	NA,0.710564	0.000233989	0.000233989
2	chr20:2157676:G:A	2157676	NA,A	NA,G	NA,1	NA,inf	NA,inf	NA,0.700422	0.000233784	0.000233784
2	chr20:1496798:T:C	1496798	NA,C	NA,T	NA,1	NA,-inf	NA,inf	NA,0.784744	0.000233449	0.000233449
2	chr20:1974231:A:C	1974231	C,C	A,A	1,1	inf,-inf	inf,inf	1.69979,1.24641	0.000233143	0.000233143
2	chr20:2160585:G:A	2160585	NA,A	NA,G	NA,1	NA,inf	NA,inf	NA,0.682199	0.000233024	0.000233024
2	chr20:1714342:T:C	1714342	NA,C	NA,T	NA,1	NA,inf	NA,inf	NA,0.889727	0.000231906	0.000231906
2	chr20:2112080:A:G	2112080	NA,G	NA,A	NA,1	NA,-inf	NA,inf	NA,0.738514	0.00023105	0.00023105
2	chr20:2343972:G:C	2343972	NA,C	NA,G	NA,1	NA,-inf	NA,inf	NA,0.716244	0.000231023	0.000231023
2	chr20:1985510:G:A	1985510	NA,A	NA,G	NA,1	NA,-inf	NA,inf	NA,0.715748	0.000230427	0.000230427
2	chr20:1846258:T:C	1846258	NA,C	NA,T	NA,1	NA,inf	NA,inf	NA,0.881858	0.00022963	0.00022963
2	chr20:1790361:G:A	1790361	NA,A	NA,G	NA,1	NA,inf	NA,inf	NA,0.878189	0.000229112	0.000229112
2	chr20:2438531:A:G	2438531	G,G	A,A	1,1	-inf,-inf	inf,inf	0.0973447,2.17908	0.000229033	0.000229033
2	chr20:1668645:C:A	1668645	NA,A	NA,C	NA,1	NA,inf	NA,inf	NA,0.879653	0.000228523	0.000228523
2	chr20:1861447:G:A	1861447	NA,A	NA,G	NA,1	NA,inf	NA,inf	NA,0.911101	0.000228343	0.000228343
2	chr20:2168632:C:T	2168632	NA,T	NA,C	NA,1	NA,-inf	NA,inf	NA,0.745267	0.000227998	0.000227998
2	chr20:2333635:A:C	2333635	NA,C	NA,A	NA,1	NA,inf	NA,inf	NA,0.831581	0.000226764	0.000226764
2	chr20:1993666:T:C	1993666	NA,C	NA,T	NA,1	NA,-inf	NA,inf	NA,1.10085	0.000226342	0.000226342
2	chr20:2015606:A:G	2015606	NA,G	NA,A	NA,1	NA,inf	NA,inf	NA,0.898944	0.000225927	0.000225927
2	chr20:1706476:A:G	1706476	NA,G	NA,A	NA,1	NA,inf	NA,inf	NA,0.849909	0.000225655	0.000225655
2	chr20:2260235:C:T	2260235	NA,T	NA,C	NA,1	NA,-inf	NA,inf	NA,0.698875	0.000225131	0.000225131
2	chr20:2008643:G:A	2008643	NA,A	NA,G	NA,1	NA,-inf	NA,inf	NA,0.631407	0.000225072	0.000225072
2	chr20:1838657:A:T	1838657	NA,T	NA,A	NA,1	NA,-inf	NA,inf	NA,0.595545	0.000224975	0.000224975
2	chr20:1979293:G:A	1979293	A,A	G,G	1,1	inf,-inf	inf,inf	0.632174,0.0753352	0.000224573	0.000224573
2	chr20:1707134:T:A	1707134	A,A	T,T	1,1	-inf,inf	inf,inf	0.0696906,1.48641	0.000224571	0.000224571
2	chr20:1869918:A:G	1869918	NA,G	NA,A	NA,1	NA,inf	NA,inf	NA,0.839011	0.000224436	0.000224436
2	chr20:1720419:T:C	1720419	NA,C	NA,T	NA,1	NA,-inf	NA,inf	NA,0.724026	0.000223854	0.000223854
2	chr20:2126434:T:C	2126434	NA,C	NA,T	NA,1	NA,-inf	NA,inf	NA,0.715386	0.000223688	0.000223688
2	chr20:2014754:C:G	2014754	G,G	C,C	1,1	-inf,-inf	inf,inf	1.19732,0.0870506	0.000222869	0.000222869
2	chr20:2359419:T:G	2359419	G,G	T,T	1,1	-inf,-inf	inf,inf	0.821457,1.04585	0.000222083	0.000222083
2	chr20:1780165:G:C	1780165	C,C	G,G	1,1	-inf,inf	inf,inf	0.82737,0.918511	0.000221789	0.000221789
2	chr20:2257184:G:A	2257184	A,A	G,G	1,1	inf,-inf	inf,inf	1.23798,1.12266	0.000221449	0.000221449
2	chr20:2004547:G:A	2004547	NA,A	NA,G	NA,1	NA,inf	NA,inf	NA,0.989828	0.000220681	0.000220681
2	chr20:2115718:C:G	2115718	NA,G	NA,C	NA,1	NA,-inf	NA,inf	NA,0.719594	0.000220606	0.000220606
2	chr20:1831975:C:T	1831975	T,T	C,C	1,1	-inf,-inf	inf,inf	1.75764,0.0415313	0.000220576	0.000220576
2	chr20:2171243:C:CA	2171243	NA,CA	NA,C	NA,1	NA,inf	NA,inf	NA,0.871907	0.000219824	0.000219824
2	chr20:1862338:G:C	1862338	NA,C	NA,G	NA,1	NA,inf	NA,inf	NA,0.871857	0.000219799	0.000219799
2	chr20:1861809:T:C	1861809	NA,C	NA,T	NA,1	NA,inf	NA,inf	NA,0.880372	0.000219764	0.000219764
2	chr20:1668676:A:G	1668676	G,NA	A,NA	1,NA	inf,NA	inf,NA	0.973053,NA	0.000218848	0.000218848
2	chr20:2334207:G:A	2334207	NA,A	NA,G	NA,1	NA,inf	NA,inf	NA,0.796902	0.00021835	0.00021835
2	chr20:2045230:A:T	2045230	T,T	A,A	1,1	-inf,-inf	inf,inf	0.0556815,0.711527	0.000218196	0.000218196
2	chr20:2171331:G:C	2171331	NA,C	NA,G	NA,1	NA,-inf	NA,inf	NA,0.622113	0.000218039	0.000218039
2	chr20:1967609:G:T	1967609	NA,T	NA,G	NA,1	NA,inf	NA,inf	NA,1.00243	0.00021745	0.00021745
2	chr20:2336937:C:T	2336937	NA,T	NA,C	NA,1	NA,inf	NA,inf	NA,0.867938	0.000217239	0.000217239
2	chr20:2312502:C:T	2312502	T,NA	C,NA	1,NA	inf,NA	inf,NA	1.21963,NA	0.000217031	0.000217031
2	chr20:1884965:T:C	1884965	NA,C	NA,T	NA,1	NA,-inf	NA,inf	NA,0.712489	0.000216422	0.000216422
2	chr20:1473270:T:C	1473270	NA,C	NA,T	NA,1	NA,inf	NA,inf	NA,0.786278	0.000216079	0.000216079
2	chr20:1718664:T:C	1718664	NA,C	NA,T	NA,1	NA,-inf	NA,inf	NA,0.708954	0.000215888	0.000215888
2	chr20:1637718:T:C	1637718	NA,C	NA,T	NA,1	NA,-inf	NA,inf	NA,0.655288	0.000215738	0.000215738
2	chr20:2004016:G:A	2004016	NA,A	NA,G	NA,1	NA,-inf	NA,inf	NA,0.620095	0.00021542	0.00021542
2	chr20:2126159:T:C	2126159	NA,C	NA,T	NA,1	NA,-inf	NA,inf	NA,0.69246	0.000215302	0.000215302
2	chr20:1936160:G:A	1936160	NA,A	NA,G	NA,1	NA,inf	NA,inf	NA,0.989713	0.000215194	0.000215194
2	chr20:2009539:A:G	2009539	NA,G	NA,A	NA,1	NA,inf	NA,inf	NA,0.897108	0.000215157	0.000215157
2	chr20:2344025:T:C	2344025	NA,C	NA,T	NA,1	NA,-inf	NA,inf	NA,0.673735	0.000215022	0.000215022
2	chr20:1647120:CA:C	1647120	C,C	CA,CA	1,1	inf,inf	inf,inf	0.0802038,1.58825	0.000215011	0.000215011
2	chr20:1859162:C:A	1859162	NA,A	NA,C	NA,1	NA,inf	NA,inf	NA,0.863891	0.000214739	0.000214739
2	chr20:2117042:T:C	2117042	NA,C	NA,T	NA,1	NA,inf	NA,inf	NA,0.675727	0.000214505	0.000214505
2	chr20:2258706:C:T	2258706	NA,T	NA,C	NA,1	NA,-inf	NA,inf	NA,0.688541	0.000214263	0.000214263
2	chr20:1500483:T:C	1500483	NA,C	NA,T	NA,1	NA,-inf	NA,inf	NA,0.733048	0.000214215	0.000214215
2	chr20:2403951:C:T	2403951	NA,T	NA,C	NA,1	NA,inf	NA,inf	NA,0.849707	0.000214121	0.000214121
2	chr20:2434400:T:C	2434400	C,C	T,T	1,1	-inf,inf	inf,inf	0.27857,1.64093	0.000213752	0.000213752
2	chr20:1868996:G:T	1868996	NA,T	NA,G	NA,1	NA,inf	NA,inf	NA,0.804448	0.000213628	0.000213628
2	chr20:1841037:G:A	1841037	NA,A	NA,G	NA,1	NA,inf	NA,inf	NA,0.785733	0.000213579	0.000213579
2	chr20:1868855:G:T	1868855	NA,T	NA,G	NA,1	NA,inf	NA,inf	NA,0.80401	0.000213479	0.000213479
2	chr20:1994677:G:T	1994677	NA,T	NA,G	NA,1	NA,-inf	NA,inf	NA,0.999175	0.000213333	0.000213333
2	chr20:2052062:T:C	2052062	NA,C	NA,T	NA,1	NA,inf	NA,inf	NA,0.926956	0.000213304	0.000213304
2	chr20:2327628:A:G	2327628	G,G	A,A	1,1	inf,inf	inf,inf	0.308811,1.64474	0.000213237	0.000213237
2	chr20:2420386:C:T	2420386	NA,T	NA,C	NA,1	NA,inf	NA,inf	NA,0.885881	0.000213061	0.000213061
2	chr20:2266892:A:G	2266892	NA,G	NA,A	NA,1	NA,-inf	NA,inf	NA,0.675327	0.000212404	0.000212404
2	chr20:1902495:A:G	1902495	NA,G	NA,A	NA,1	NA,-inf	NA,inf	NA,0.632156	0.000212375	0.000212375
2	chr20:2060303:C:A	2060303	NA,A	NA,C	NA,1	NA,-inf	NA,inf	NA,0.55928	0.000212062	0.000212062
2	chr20:1621978:C:T	1621978	T,NA	C,NA	1,NA	inf,NA	inf,NA	0.975602,NA	0.000211772	0.000211772
2	chr20:1972826:T:A	1972826	NA,A	NA,T	NA,1	NA,inf	NA,inf	NA,0.979887	0.00021171	0.00021171
2	chr20:1975035:G:A	1975035	NA,A	NA,G	NA,1	NA,inf	NA,inf	NA,0.790623	0.000211592	0.000211592
2	chr20:1833995:TTC:T	1833995	NA,T	NA,TTC	NA,1	NA,-inf	NA,inf	NA,0.605227	0.000211478	0.000211478
2	chr20:2231027:C:T	2231027	T,T	C,C	1,1	-inf,inf	inf,inf	1.34,0.757258	0.000211329	0.000211329
2	chr20:2077363:G:A	2077363	NA,A	NA,G	NA,1	NA,-inf	NA,inf	NA,0.654666	0.000210648	0.000210648
2	chr20:1476570:T:C	1476570	NA,C	NA,T	NA,1	NA,inf	NA,inf	NA,0.780861	0.000210483	0.000210483
2	chr20:1951846:C:G	1951846	NA,G	NA,C	NA,1	NA,inf	NA,inf	NA,0.99095	0.00021044	0.00021044
2	chr20:1859941:A:G	1859941	NA,G	NA,A	NA,1	NA,inf	NA,inf	NA,0.854619	0.00021009	0.00021009
2	chr20:1934602:G:A	1934602	NA,A	NA,G	NA,1	NA,inf	NA,inf	NA,0.975851	0.000209672	0.000209672
2	chr20:2018893:C:T	2018893	NA,T	NA,C	NA,1	NA,inf	NA,inf	NA,0.867685	0.000209664	0.000209664
2	chr20:1644404:C:A	1644404	NA,A	NA,C	NA,1	NA,-inf	NA,inf	NA,0.649669	0.00020937	0.00020937
2	chr20:2388855:G:A	2388855	A,A	G,G	1,1	inf,inf	inf,inf	1.34052,0.060404	0.000209127	0.000209127
2	chr20:2226505:C:A	2226505	A,A	C,C	1,1	inf,-inf	inf,inf	1.06607,0.601934	0.000208641	0.000208641
2	chr20:2061862:T:C	2061862	NA,C	NA,T	NA,1	NA,-inf	NA,inf	NA,0.661909	0.000208336	0.000208336
2	chr20:2113257:A:G	2113257	NA,G	NA,A	NA,1	NA,-inf	NA,inf	NA,0.673878	0.000208308	0.000208308
2	chr20:1470821:G:T	1470821	NA,T	NA,G	NA,1	NA,inf	NA,inf	NA,0.770703	0.000208274	0.000208274
2	chr20:2263393:A:C	2263393	C,C	A,A	1,1	-inf,inf	inf,inf	1.18111,0.959877	0.000208254	0.000208254
2	chr20:1834382:T:A	1834382	NA,A	NA,T	NA,1	NA,inf	NA,inf	NA,0.897176	0.000208165	0.000208165
2	chr20:2115347:G:A	2115347	NA,A	NA,G	NA,1	NA,-inf	NA,inf	NA,0.673461	0.000208162	0.000208162
2	chr20:2157783:G:A	2157783	NA,A	NA,G	NA,1	NA,inf	NA,inf	NA,0.976471	0.000207692	0.000207692
2	chr20:1860267:G:A	1860267	NA,A	NA,G	NA,1	NA,inf	NA,inf	NA,0.846407	0.000207535	0.000207535
2	chr20:1993291:C:T	1993291	NA,T	NA,C	NA,1	NA,-inf	NA,inf	NA,1.06727	0.000207407	0.000207407
2	chr20:2202212:G:A	2202212	NA,A	NA,G	NA,1	NA,inf	NA,inf	NA,0.850736	0.000206996	0.000206996
2	chr20:1948940:A:G	1948940	NA,G	NA,A	NA,1	NA,-inf	NA,inf	NA,0.707664	0.000206867	0.000206867
2	chr20:2002573:C:T	2002573	NA,T	NA,C	NA,1	NA,-inf	NA,inf	NA,0.777856	0.0002065	0.0002065
2	chr20:1770672:A:G	1770672	G,G	A,A	1,1	-inf,inf	inf,inf	0.144887,1.71022	0.000206266	0.000206266
2	chr20:2276311:A:G	2276311	NA,G	NA,A	NA,1	NA,inf	NA,inf	NA,0.762448	0.000205726	0.000205726
2	chr20:1969722:C:T	1969722	NA,T	NA,C	NA,1	NA,inf	NA,inf	NA,1.34144	0.000205658	0.000205658
2	chr20:2387347:G:A	2387347	NA,A	NA,G	NA,1	NA,inf	NA,inf	NA,0.860073	0.000205112	0.000205112
2	chr20:2421141:T:C	2421141	C,C	T,T	1,1	-inf,-inf	inf,inf	0.881326,0.738601	0.00020486	0.00020486
2	chr20:1934136:T:C	1934136	C,C	T,T	1,1	inf,inf	inf,inf	1.06626,1.1294	0.000204778	0.000204778
2	chr20:1840825:A:G	1840825	NA,G	NA,A	NA,1	NA,inf	NA,inf	NA,0.803	0.000204461	0.000204461
2	chr20:1850092:G:T	1850092	NA,T	NA,G	NA,1	NA,inf	NA,inf	NA,0.748223	0.000204303	0.000204303
2	chr20:2089331:C:T	2089331	NA,T	NA,C	NA,1	NA,inf	NA,inf	NA,0.90353	0.000204272	0.000204272
2	chr20:1672395:C:T	1672395	NA,T	NA,C	NA,1	NA,inf	NA,inf	NA,0.755091	0.000203601	0.000203601
2	chr20:1720982:A:G	1720982	G,G	A,A	1,1	-inf,inf	inf,inf	0.564379,1.56562	0.00020349	0.00020349
2	chr20:1983449:C:A	1983449	NA,A	NA,C	NA,1	NA,-inf	NA,inf	NA,1.24963	0.000202885	0.000202885
2	chr20:1449592:T:A	1449592	NA,A	NA,T	NA,1	NA,-inf	NA,inf	NA,0.729174	0.000202689	0.000202689
2	chr20:1990166:T:C	1990166	C,C	T,T	1,1	-inf,inf	inf,inf	0.33276,0.202553	0.000202674	0.000202674
2	chr20:2036638:G:A	2036638	NA,A	NA,G	NA,1	NA,-inf	NA,inf	NA,0.58922	0.000202576	0.000202576
2	chr20:1938510:G:A	1938510	NA,A	NA,G	NA,1	NA,-inf	NA,inf	NA,0.609144	0.000202431	0.000202431
2	chr20:2091875:A:G	2091875	NA,G	NA,A	NA,1	NA,inf	NA,inf	NA,0.699291	0.00020192	0.00020192
2	chr20:2013894:T:A	2013894	NA,A	NA,T	NA,1	NA,-inf	NA,inf	NA,0.551822	0.000201726	0.000201726
2	chr20:1823904:G:A	1823904	NA,A	NA,G	NA,1	NA,inf	NA,inf	NA,0.888396	0.000201697	0.000201697
2	chr20:1860208:C:T	1860208	NA,T	NA,C	NA,1	NA,inf	NA,inf	NA,0.826501	0.000201645	0.000201645
2	chr20:1837378:C:T	1837378	NA,T	NA,C	NA,1	NA,-inf	NA,inf	NA,0.666616	0.000201004	0.000201004
2	chr20:1478204:A:G	1478204	NA,G	NA,A	NA,1	NA,inf	NA,inf	NA,0.740402	0.000200769	0.000200769
2	chr20:1483802:C:T	1483802	NA,T	NA,C	NA,1	NA,inf	NA,inf	NA,0.753251	0.000200304	0.000200304
2	chr20:2262400:A:G	2262400	NA,G	NA,A	NA,1	NA,-inf	NA,inf	NA,0.60025	0.000200295	0.000200295
2	chr20:2013084:G:A	2013084	NA,A	NA,G	NA,1	NA,-inf	NA,inf	NA,0.547309	0.000200135	0.000200135
2	chr20:2154070:C:T	2154070	NA,T	NA,C	NA,1	NA,-inf	NA,inf	NA,0.708831	0.000199859	0.000199859
2	chr20:2149092:C:CA	2149092	NA,CA	NA,C	NA,1	NA,-inf	NA,inf	NA,0.660756	0.000199331	0.000199331
2	chr20:2122338:A:C	2122338	NA,C	NA,A	NA,1	NA,inf	NA,inf	NA,0.630502	0.0001991	0.0001991
2	chr20:2153197:G:T	2153197	NA,T	NA,G	NA,1	NA,inf	NA,inf	NA,1.07348	0.000199088	0.000199088
2	chr20:2252388:A:C	2252388	NA,C	NA,A	NA,1	NA,-inf	NA,inf	NA,0.627237	0.000198971	0.000198971
2	chr20:2199040:T:A	2199040	NA,A	NA,T	NA,1	NA,-inf	NA,inf	NA,0.622389	0.000198895	0.000198895
2	chr20:1962395:G:A	1962395	NA,A	NA,G	NA,1	NA,inf	NA,inf	NA,1.19029	0.000198844	0.000198844
2	chr20:2440148:G:A	2440148	NA,A	NA,G	NA,1	NA,-inf	NA,inf	NA,0.630521	0.00019884	0.00019884
2	chr20:1518744:A:C	1518744	NA,C	NA,A	NA,1	NA,inf	NA,inf	NA,0.752459	0.000198779	0.000198779
2	chr20:2339195:G:A	2339195	NA,A	NA,G	NA,1	NA,-inf	NA,inf	NA,0.612924	0.000198707	0.000198707
2	chr20:2114225:C:T	2114225	NA,T	NA,C	NA,1	NA,-inf	NA,inf	NA,0.644376	0.000198643	0.000198643
2	chr20:1486520:T:C	1486520	NA,C	NA,T	NA,1	NA,inf	NA,inf	NA,0.747711	0.000198559	0.000198559
2	chr20:2104399:A:G	2104399	NA,G	NA,A	NA,1	NA,inf	NA,inf	NA,0.630064	0.00019801	0.00019801
2	chr20:2041216:C:G	2041216	NA,G	NA,C	NA,1	NA,-inf	NA,inf	NA,0.500247	0.00019799	0.00019799
2	chr20:2040528:T:C	2040528	NA,C	NA,T	NA,1	NA,-inf	NA,inf	NA,0.57778	0.000197948	0.000197948
2	chr20:2178917:G:C	2178917	NA,C	NA,G	NA,1	NA,-inf	NA,inf	NA,0.667749	0.000197721	0.000197721
2	chr20:2199014:T:A	2199014	NA,A	NA,T	NA,1	NA,-inf	NA,inf	NA,0.617285	0.000197212	0.000197212
2	chr20:1930945:G:A	1930945	NA,A	NA,G	NA,1	NA,inf	NA,inf	NA,0.931719	0.000197158	0.000197158
2	chr20:2077927:G:A	2077927	NA,A	NA,G	NA,1	NA,-inf	NA,inf	NA,0.636469	0.000197006	0.000197006
2	chr20:1736183:G:A	1736183	A,NA	G,NA	1,NA	inf,NA	inf,NA	0.912826,NA	0.00019681	0.00019681
2	chr20:2012356:G:A	2012356	NA,A	NA,G	NA,1	NA,-inf	NA,inf	NA,0.607548	0.000196792	0.000196792
2	chr20:1835843:G:A	1835843	NA,A	NA,G	NA,1	NA,inf	NA,inf	NA,0.712506	0.00019671	0.00019671
2	chr20:2342506:G:A	2342506	NA,A	NA,G	NA,1	NA,inf	NA,inf	NA,0.781602	0.000196675	0.000196675
2	chr20:1859887:A:C	1859887	NA,C	NA,A	NA,1	NA,inf	NA,inf	NA,0.809654	0.000196636	0.000196636
2	chr20:1860318:G:T	1860318	T,NA	G,NA	1,NA	-inf,NA	inf,NA	1.22759,NA	0.000196593	0.000196593
2	chr20:2395922:T:G	2395922	NA,G	NA,T	NA,1	NA,-inf	NA,inf	NA,0.586689	0.00019647	0.00019647
2	chr20:1719078:G:A	1719078	A,A	G,G	1,1	inf,inf	inf,inf	0.0341566,1.98663	0.000196433	0.000196433
2	chr20:1858365:C:T	1858365	NA,T	NA,C	NA,1	NA,inf	NA,inf	NA,0.804096	0.000196383	0.000196383
2	chr20:2179826:A:G	2179826	NA,G	NA,A	NA,1	NA,-inf	NA,inf	NA,0.624621	0.000195713	0.000195713
2	chr20:2382315:T:G	2382315	G,G	T,T	1,1	inf,inf	inf,inf	1.4115,0.104589	0.000195686	0.000195686
2	chr20:2072618:C:T	2072618	NA,T	NA,C	NA,1	NA,-inf	NA,inf	NA,0.592284	0.000195408	0.000195408
2	chr20:1486316:G:A	1486316	NA,A	NA,G	NA,1	NA,inf	NA,inf	NA,0.737439	0.000195337	0.000195337
2	chr20:2076021:C:A	2076021	A,NA	C,NA	1,NA	inf,NA	inf,NA	1.92471,NA	0.000194879	0.000194879
2	chr20:2229717:T:C	2229717	C,C	T,T	1,1	inf,-inf	inf,inf	1.01847,0.662624	0.000194565	0.000194565
2	chr20:1880886:G:A	1880886	A,NA	G,NA	1,NA	-inf,NA	inf,NA	1.2722,NA	0.000194417	0.000194417
2	chr20:2337861:T:C	2337861	NA,C	NA,T	NA,1	NA,inf	NA,inf	NA,0.806373	0.000194079	0.000194079
2	chr20:2152252:T:C	2152252	NA,C	NA,T	NA,1	NA,inf	NA,inf	NA,0.937878	0.000194077	0.000194077
2	chr20:2363826:GC:G	2363826	NA,G	NA,GC	NA,1	NA,-inf	NA,inf	NA,0.573626	0.000193278	0.000193278
2	chr20:1486234:G:A	1486234	NA,A	NA,G	NA,1	NA,inf	NA,inf	NA,0.729607	0.000193161	0.000193161
2	chr20:1673787:T:C	1673787	NA,C	NA,T	NA,1	NA,inf	NA,inf	NA,0.72069	0.000193158	0.000193158
2	chr20:2282755:T:G	2282755	NA,G	NA,T	NA,1	NA,inf	NA,inf	NA,0.726785	0.000193024	0.000193024
2	chr20:1780974:G:A	1780974	NA,A	NA,G	NA,1	NA,-inf	NA,inf	NA,0.608454	0.000192972	0.000192972
2	chr20:2323935:A:T	2323935	NA,T	NA,A	NA,1	NA,inf	NA,inf	NA,0.810405	0.000192556	0.000192556
2	chr20:1967866:C:T	1967866	NA,T	NA,C	NA,1	NA,inf	NA,inf	NA,0.920303	0.000192551	0.000192551
2	chr20:2210516:C:T	2210516	NA,T	NA,C	NA,1	NA,-inf	NA,inf	NA,0.529489	0.000192109	0.000192109
2	chr20:1898372:C:T	1898372	NA,T	NA,C	NA,1	NA,inf	NA,inf	NA,0.816435	0.000191614	0.000191614
2	chr20:1982576:C:T	1982576	NA,T	NA,C	NA,1	NA,-inf	NA,inf	NA,1.1958	0.000191476	0.000191476
2	chr20:1525019:A:G	1525019	NA,G	NA,A	NA,1	NA,-inf	NA,inf	NA,0.593143	0.000191419	0.000191419
2	chr20:1996172:C:G	1996172	G,G	C,C	1,1	-inf,inf	inf,inf	1.21535,0.0909873	0.000191371	0.000191371
2	chr20:1899696:C:T	1899696	NA,T	NA,C	NA,1	NA,-inf	NA,inf	NA,0.628446	0.000191209	0.000191209
2	chr20:1533589:G:A	1533589	NA,A	NA,G	NA,1	NA,-inf	NA,inf	NA,0.622603	0.000190828	0.000190828
2	chr20:2013322:A:G	2013322	NA,G	NA,A	NA,1	NA,-inf	NA,inf	NA,0.472771	0.000190587	0.000190587
2	chr20:2098092:G:T	2098092	NA,T	NA,G	NA,1	NA,inf	NA,inf	NA,0.932851	0.000190197	0.000190197
2	chr20:1684838:A:T	1684838	NA,T	NA,A	NA,1	NA,-inf	NA,inf	NA,0.603941	0.000190187	0.000190187
2	chr20:1933569:T:C	1933569	NA,C	NA,T	NA,1	NA,inf	NA,inf	NA,0.874768	0.000188726	0.000188726
2	chr20:1708312:C:T	1708312	T,T	C,C	1,1	-inf,inf	inf,inf	0.0835405,1.4067	0.000188622	0.000188622
2	chr20:2091199:G:C	2091199	NA,C	NA,G	NA,1	NA,inf	NA,inf	NA,0.714652	0.000188551	0.000188551
2	chr20:1692467:A:G	1692467	NA,G	NA,A	NA,1	NA,-inf	NA,inf	NA,0.65708	0.000188407	0.000188407
2	chr20:2047574:G:A	2047574	NA,A	NA,G	NA,1	NA,-inf	NA,inf	NA,0.547539	0.000188168	0.000188168
2	chr20:1825209:G:A	1825209	NA,A	NA,G	NA,1	NA,-inf	NA,inf	NA,0.760208	0.000187845	0.000187845
2	chr20:1934491:A:G	1934491	G,NA	A,NA	1,NA	inf,NA	inf,NA	0.665322,NA	0.00018784	0.00018784
2	chr20:1658590:G:A	1658590	NA,A	NA,G	NA,1	NA,inf	NA,inf	NA,0.730648	0.000186713	0.000186713
2	chr20:2026487:TGC:T	2026487	NA,T	NA,TGC	NA,1	NA,-inf	NA,inf	NA,0.598706	0.000186458	0.000186458
2	chr20:1854885:G:A	1854885	NA,A	NA,G	NA,1	NA,inf	NA,inf	NA,0.756901	0.000186399	0.000186399
2	chr20:1850289:C:T	1850289	NA,T	NA,C	NA,1	NA,inf	NA,inf	NA,0.796338	0.000186297	0.000186297
2	chr20:2400588:G:A	2400588	NA,A	NA,G	NA,1	NA,inf	NA,inf	NA,0.742472	0.000186286	0.000186286
2	chr20:1630678:G:A	1630678	NA,A	NA,G	NA,1	NA,inf	NA,inf	NA,0.688617	0.000186275	0.000186275
2	chr20:2062763:C:T	2062763	NA,T	NA,C	NA,1	NA,-inf	NA,inf	NA,0.466174	0.000185491	0.000185491
2	chr20:2396414:G:A	2396414	NA,A	NA,G	NA,1	NA,-inf	NA,inf	NA,0.628745	0.000184991	0.000184991
2	chr20:2395019:G:A	2395019	NA,A	NA,G	NA,1	NA,inf	NA,inf	NA,0.667485	0.000184896	0.000184896
2	chr20:2445374:T:C	2445374	C,C	T,T	1,1	-inf,-inf	inf,inf	0.146776,2.01339	0.000184854	0.000184854
2	chr20:2045472:G:A	2045472	NA,A	NA,G	NA,1	NA,-inf	NA,inf	NA,0.537134	0.000184806	0.000184806
2	chr20:1849336:G:T	1849336	NA,T	NA,G	NA,1	NA,-inf	NA,inf	NA,0.690107	0.000184791	0.000184791
2	chr20:1721022:G:A	1721022	A,A	G,G	1,1	-inf,inf	inf,inf	0.560846,1.51883	0.000184302	0.000184302
2	chr20:2031776:C:A	2031776	A,NA	C,NA	1,NA	inf,NA	inf,NA	0.822376,NA	0.000184078	0.000184078
2	chr20:1863483:A:C	1863483	NA,C	NA,A	NA,1	NA,inf	NA,inf	NA,0.705546	0.000183962	0.000183962
2	chr20:2125470:G:A	2125470	NA,A	NA,G	NA,1	NA,-inf	NA,inf	NA,0.536438	0.000183942	0.000183942
2	chr20:1836869:C:T	1836869	NA,T	NA,C	NA,1	NA,-inf	NA,inf	NA,0.754897	0.0001839	0.0001839
2	chr20:2222578:C:A	2222578	A,A	C,C	1,1	inf,-inf	inf,inf	1.07437,0.552837	0.00018376	0.00018376
2	chr20:2445281:A:T	2445281	T,T	A,A	1,1	-inf,-inf	inf,inf	0.152556,2.0058	0.000183333	0.000183333
2	chr20:2026491:T:A	2026491	NA,A	NA,T	NA,1	NA,-inf	NA,inf	NA,0.587107	0.000183115	0.000183115
2	chr20:2250446:C:T	2250446	T,NA	C,NA	1,NA	-inf,NA	inf,NA	0.995505,NA	0.000182994	0.000182994
2	chr20:1834529:G:A	1834529	NA,A	NA,G	NA,1	NA,inf	NA,inf	NA,0.808068	0.000182984	0.000182984
2	chr20:1836323:G:A	1836323	A,A	G,G	1,1	-inf,inf	inf,inf	1.05525,0.99382	0.000182734	0.000182734
2	chr20:1931689:G:A	1931689	NA,A	NA,G	NA,1	NA,inf	NA,inf	NA,0.851103	0.000182618	0.000182618
2	chr20:2010627:G:C	2010627	NA,C	NA,G	NA,1	NA,-inf	NA,inf	NA,0.479272	0.000182311	0.000182311
2	chr20:2380967:A:G	2380967	NA,G	NA,A	NA,1	NA,inf	NA,inf	NA,0.689942	0.000182093	0.000182093
2	chr20:1450267:A:C	1450267	NA,C	NA,A	NA,1	NA,-inf	NA,inf	NA,0.587233	0.000182078	0.000182078
2	chr20:1711539:C:A	1711539	A,NA	C,NA	1,NA	inf,NA	inf,NA	0.777967,NA	0.000181654	0.000181654
2	chr20:1679037:T:C	1679037	NA,C	NA,T	NA,1	NA,inf	NA,inf	NA,0.720624	0.000181516	0.000181516
2	chr20:1578678:G:A	1578678	NA,A	NA,G	NA,1	NA,-inf	NA,inf	NA,0.651101	0.000181378	0.000181378
2	chr20:2244315:C:T	2244315	NA,T	NA,C	NA,1	NA,-inf	NA,inf	NA,0.587878	0.000181364	0.000181364
2	chr20:2344571:G:A	2344571	NA,A	NA,G	NA,1	NA,-inf	NA,inf	NA,0.566064	0.000181043	0.000181043
2	chr20:2432732:TC:T	2432732	NA,T	NA,TC	NA,1	NA,inf	NA,inf	NA,0.748581	0.000180921	0.000180921
2	chr20:1667483:G:A	1667483	NA,A	NA,G	NA,1	NA,inf	NA,inf	NA,0.649578	0.000180828	0.000180828
2	chr20:2345556:G:A	2345556	NA,A	NA,G	NA,1	NA,inf	NA,inf	NA,0.709452	0.000180622	0.000180622
2	chr20:1931386:G:A	1931386	NA,A	NA,G	NA,1	NA,inf	NA,inf	NA,0.749353	0.000180602	0.000180602
2	chr20:2089212:C:T	2089212	NA,T	NA,C	NA,1	NA,inf	NA,inf	NA,0.64414	0.000180482	0.000180482
2	chr20:1666570:T:C	1666570	NA,C	NA,T	NA,1	NA,inf	NA,inf	NA,0.64809	0.00018042	0.00018042
2	chr20:2200842:G:A	2200842	NA,A	NA,G	NA,1	NA,-inf	NA,inf	NA,0.561937	0.000180413	0.000180413
2	chr20:2049724:C:T	2049724	T,NA	C,NA	1,NA	inf,NA	inf,NA	0.677536,NA	0.000180164	0.000180164
2	chr20:2390386:A:T	2390386	NA,T	NA,A	NA,1	NA,-inf	NA,inf	NA,0.555841	0.000179974	0.000179974
2	chr20:1629416:A:C	1629416	C,C	A,A	1,1	-inf,inf	inf,inf	0.234388,1.66155	0.000179843	0.000179843
2	chr20:2304128:C:A	2304128	NA,A	NA,C	NA,1	NA,inf	NA,inf	NA,0.683945	0.000179455	0.000179455
2	chr20:2033590:A:G	2033590	NA,G	NA,A	NA,1	NA,-inf	NA,inf	NA,0.559764	0.000179389	0.000179389
2	chr20:1710013:G:T	1710013	T,T	G,G	1,1	inf,inf	inf,inf	0.00180023,1.53389	0.000179033	0.000179033
2	chr20:1631149:G:A	1631149	NA,A	NA,G	NA,1	NA,inf	NA,inf	NA,0.680681	0.000178335	0.000178335
2	chr20:2081610:T:C	2081610	NA,C	NA,T	NA,1	NA,-inf	NA,inf	NA,0.578978	0.000178178	0.000178178
2	chr20:2032770:G:A	2032770	NA,A	NA,G	NA,1	NA,-inf	NA,inf	NA,0.466079	0.000178007	0.000178007
2	chr20:1529982:G:C	1529982	C,NA	G,NA	1,NA	inf,NA	inf,NA	0.830901,NA	0.000177966	0.000177966
2	chr20:2416276:A:C	2416276	C,C	A,A	1,1	-inf,-inf	inf,inf	0.321696,1.61179	0.000177942	0.000177942
2	chr20:1706892:G:T	1706892	NA,T	NA,G	NA,1	NA,-inf	NA,inf	NA,0.514663	0.000177589	0.000177589
2	chr20:1962052:A:T	1962052	NA,T	NA,A	NA,1	NA,inf	NA,inf	NA,1.02657	0.000177455	0.000177455
2	chr20:1494435:A:G	1494435	NA,G	NA,A	NA,1	NA,inf	NA,inf	NA,0.646498	0.000176983	0.000176983
2	chr20:1709856:C:T	1709856	T,T	C,C	1,1	-inf,inf	inf,inf	0.00322739,1.52962	0.00017698	0.00017698
2	chr20:2409358:G:A	2409358	A,NA	G,NA	1,NA	-inf,NA	inf,NA	1.23334,NA	0.000176866	0.000176866
2	chr20:1866157:G:A	1866157	NA,A	NA,G	NA,1	NA,inf	NA,inf	NA,0.678974	0.000176852	0.000176852
2	chr20:2162144:C:T	2162144	NA,T	NA,C	NA,1	NA,inf	NA,inf	NA,0.529622	0.00017676	0.00017676
2	chr20:2087795:G:A	2087795	NA,A	NA,G	NA,1	NA,-inf	NA,inf	NA,0.518928	0.000176705	0.000176705
2	chr20:2170123:A:C	2170123	NA,C	NA,A	NA,1	NA,-inf	NA,inf	NA,0.54255	0.000176487	0.000176487
2	chr20:1473664:G:A	1473664	NA,A	NA,G	NA,1	NA,inf	NA,inf	NA,0.692751	0.00017648	0.00017648
2	chr20:1475370:A:G	1475370	NA,G	NA,A	NA,1	NA,inf	NA,inf	NA,0.665832	0.000176468	0.000176468
2	chr20:1692808:G:A	1692808	A,NA	G,NA	1,NA	inf,NA	inf,NA	0.85916,NA	0.000176403	0.000176403
2	chr20:1769036:C:T	1769036	T,NA	C,NA	1,NA	-inf,NA	inf,NA	1.39311,NA	0.000176349	0.000176349
2	chr20:1962072:G:A	1962072	NA,A	NA,G	NA,1	NA,inf	NA,inf	NA,1.02115	0.000176269	0.000176269
2	chr20:2170485:T:A	2170485	NA,A	NA,T	NA,1	NA,inf	NA,inf	NA,0.700866	0.000176158	0.000176158
2	chr20:2373547:C:T	2373547	T,T	C,C	1,1	inf,-inf	inf,inf	1.13015,0.286652	0.000176153	0.000176153
2	chr20:2149900:CAG:C	2149900	NA,C	NA,CAG	NA,1	NA,-inf	NA,inf	NA,0.58691	0.000176131	0.000176131
2	chr20:2295255:A:G	2295255	NA,G	NA,A	NA,1	NA,inf	NA,inf	NA,0.663163	0.000176066	0.000176066
2	chr20:2185642:T:C	2185642	NA,C	NA,T	NA,1	NA,inf	NA,inf	NA,0.773539	0.000176024	0.000176024
2	chr20:2015004:G:A	2015004	NA,A	NA,G	NA,1	NA,-inf	NA,inf	NA,0.545697	0.000175762	0.000175762
2	chr20:1990005:G:A	1990005	NA,A	NA,G	NA,1	NA,-inf	NA,inf	NA,0.71727	0.000175735	0.000175735
2	chr20:2416296:G:A	2416296	A,A	G,G	1,1	-inf,-inf	inf,inf	0.345997,1.58526	0.000175727	0.000175727
2	chr20:2381933:T:A	2381933	A,A	T,T	1,1	inf,inf	inf,inf	1.22052,0.72252	0.000175506	0.000175506
2	chr20:2262821:A:G	2262821	NA,G	NA,A	NA,1	NA,-inf	NA,inf	NA,0.522441	0.000175502	0.000175502
2	chr20:2185623:A:G	2185623	NA,G	NA,A	NA,1	NA,inf	NA,inf	NA,0.770987	0.000175401	0.000175401
2	chr20:2117787:C:T	2117787	NA,T	NA,C	NA,1	NA,-inf	NA,inf	NA,0.420198	0.000175238	0.000175238
2	chr20:1613703:A:G	1613703	NA,G	NA,A	NA,1	NA,-inf	NA,inf	NA,0.62255	0.000175047	0.000175047
2	chr20:1553702:T:G	1553702	NA,G	NA,T	NA,1	NA,-inf	NA,inf	NA,0.568498	0.000174759	0.000174759
2	chr20:1573516:C:T	1573516	NA,T	NA,C	NA,1	NA,inf	NA,inf	NA,0.637726	0.000174757	0.000174757
2	chr20:2318399:G:A	2318399	NA,A	NA,G	NA,1	NA,-inf	NA,inf	NA,0.661833	0.000174455	0.000174455
2	chr20:1995345:ACC:A	1995345	NA,A	NA,ACC	NA,1	NA,inf	NA,inf	NA,0.808356	0.000174223	0.000174223
2	chr20:1626219:T:C	1626219	C,NA	T,NA	1,NA	inf,NA	inf,NA	0.81542,NA	0.000174212	0.000174212
2	chr20:1927227:A:G	1927227	NA,G	NA,A	NA,1	NA,inf	NA,inf	NA,0.777432	0.000174193	0.000174193
2	chr20:2163872:G:A	2163872	NA,A	NA,G	NA,1	NA,-inf	NA,inf	NA,0.623043	0.000174045	0.000174045
2	chr20:2376279:C:T	2376279	NA,T	NA,C	NA,1	NA,inf	NA,inf	NA,0.67661	0.00017393	0.00017393
2	chr20:1707810:T:G	1707810	G,G	T,T	1,1	-inf,inf	inf,inf	0.0528797,1.52514	0.000173735	0.000173735
2	chr20:1535635:C:T	1535635	NA,T	NA,C	NA,1	NA,-inf	NA,inf	NA,0.563428	0.000173579	0.000173579
2	chr20:1659941:C:T	1659941	NA,T	NA,C	NA,1	NA,inf	NA,inf	NA,0.646105	0.00017334	0.00017334
2	chr20:2131874:G:A	2131874	NA,A	NA,G	NA,1	NA,inf	NA,inf	NA,0.64859	0.000173315	0.000173315
2	chr20:2024597:G:A	2024597	NA,A	NA,G	NA,1	NA,-inf	NA,inf	NA,0.549128	0.000173263	0.000173263
2	chr20:2162561:T:TGC	2162561	NA,TGC	NA,T	NA,1	NA,inf	NA,inf	NA,0.547398	0.000172581	0.000172581
2	chr20:2202559:T:C	2202559	NA,C	NA,T	NA,1	NA,inf	NA,inf	NA,0.726061	0.000172473	0.000172473
2	chr20:1686902:TG:T	1686902	NA,T	NA,TG	NA,1	NA,inf	NA,inf	NA,0.637171	0.000172408	0.000172408
2	chr20:2272351:C:T	2272351	NA,T	NA,C	NA,1	NA,inf	NA,inf	NA,0.502226	0.000172234	0.000172234
2	chr20:1660104:A:G	1660104	NA,G	NA,A	NA,1	NA,inf	NA,inf	NA,0.640705	0.000171972	0.000171972
2	chr20:1738186:T:C	1738186	NA,C	NA,T	NA,1	NA,-inf	NA,inf	NA,0.454776	0.000171923	0.000171923
2	chr20:1781169:C:T	1781169	NA,T	NA,C	NA,1	NA,-inf	NA,inf	NA,0.559629	0.000171861	0.000171861
2	chr20:1841321:G:T	1841321	NA,T	NA,G	NA,1	NA,inf	NA,inf	NA,0.687412	0.000171726	0.000171726
2	chr20:1989155:T:C	1989155	NA,C	NA,T	NA,1	NA,-inf	NA,inf	NA,0.502542	0.000171617	0.000171617
2	chr20:2079652:C:A	2079652	A,NA	C,NA	1,NA	inf,NA	inf,NA	0.711288,NA	0.000171511	0.000171511
2	chr20:1538623:C:T	1538623	NA,T	NA,C	NA,1	NA,-inf	NA,inf	NA,0.525319	0.000169654	0.000169654
2	chr20:1832380:C:T	1832380	NA,T	NA,C	NA,1	NA,-inf	NA,inf	NA,0.474495	0.00016954	0.00016954
2	chr20:2026810:T:C	2026810	NA,C	NA,T	NA,1	NA,-inf	NA,inf	NA,0.426313	0.000169379	0.000169379
2	chr20:2039379:G:A	2039379	NA,A	NA,G	NA,1	NA,-inf	NA,inf	NA,0.513987	0.000169303	0.000169303
2	chr20:1731770:T:C	1731770	NA,C	NA,T	NA,1	NA,inf	NA,inf	NA,0.700826	0.00016912	0.00016912
2	chr20:2417784:A:G	2417784	G,G	A,A	1,1	-inf,-inf	inf,inf	0.460034,1.65235	0.000169003	0.000169003
2	chr20:2138336:G:C	2138336	NA,C	NA,G	NA,1	NA,inf	NA,inf	NA,0.666236	0.000168947	0.000168947
2	chr20:1625891:G:C	1625891	C,NA	G,NA	1,NA	inf,NA	inf,NA	0.799502,NA	0.000168743	0.000168743
2	chr20:1893209:A:G	1893209	NA,G	NA,A	NA,1	NA,-inf	NA,inf	NA,0.534303	0.000168646	0.000168646
2	chr20:1646367:C:T	1646367	NA,T	NA,C	NA,1	NA,inf	NA,inf	NA,0.620405	0.000168442	0.000168442
2	chr20:2095935:C:T	2095935	NA,T	NA,C	NA,1	NA,-inf	NA,inf	NA,0.53566	0.00016829	0.00016829
2	chr20:1794316:T:C	1794316	NA,C	NA,T	NA,1	NA,inf	NA,inf	NA,0.699947	0.000168235	0.000168235
2	chr20:1563842:G:A	1563842	NA,A	NA,G	NA,1	NA,-inf	NA,inf	NA,0.540487	0.000168197	0.000168197
2	chr20:2393172:A:G	2393172	G,G	A,A	1,1	inf,inf	inf,inf	1.21479,0.0874469	0.000168138	0.000168138
2	chr20:2180916:C:T	2180916	NA,T	NA,C	NA,1	NA,-inf	NA,inf	NA,0.518798	0.000168125	0.000168125
2	chr20:1783084:A:G	1783084	NA,G	NA,A	NA,1	NA,-inf	NA,inf	NA,0.491998	0.000168077	0.000168077
2	chr20:2014929:A:G	2014929	NA,G	NA,A	NA,1	NA,-inf	NA,inf	NA,0.518368	0.000168057	0.000168057
2	chr20:2075153:G:A	2075153	NA,A	NA,G	NA,1	NA,-inf	NA,inf	NA,0.540524	0.000167924	0.000167924
2	chr20:1960485:T:C	1960485	NA,C	NA,T	NA,1	NA,inf	NA,inf	NA,1.53587	0.000167901	0.000167901
2	chr20:2379422:C:T	2379422	NA,T	NA,C	NA,1	NA,-inf	NA,inf	NA,0.526535	0.000167848	0.000167848
2	chr20:1716655:T:C	1716655	NA,C	NA,T	NA,1	NA,inf	NA,inf	NA,0.657802	0.000167575	0.000167575
2	chr20:2135102:C:G	2135102	NA,G	NA,C	NA,1	NA,inf	NA,inf	NA,0.657439	0.000167425	0.000167425
2	chr20:2263090:A:AT	2263090	NA,AT	NA,A	NA,1	NA,-inf	NA,inf	NA,0.491654	0.000167406	0.000167406
2	chr20:1846369:G:A	1846369	A,A	G,G	1,1	-inf,inf	inf,inf	1.35975,0.316319	0.000167302	0.000167302
2	chr20:1995204:G:A	1995204	A,A	G,G	1,1	-inf,-inf	inf,inf	1.25243,0.367212	0.00016725	0.00016725
2	chr20:1963231:AAAG:A	1963231	NA,A	NA,AAAG	NA,1	NA,inf	NA,inf	NA,0.46815	0.000167004	0.000167004
2	chr20:1627136:A:G	1627136	NA,G	NA,A	NA,1	NA,-inf	NA,inf	NA,0.526575	0.000166989	0.000166989
2	chr20:1630144:G:A	1630144	A,A	G,G	1,1	inf,inf	inf,inf	0.449871,1.54531	0.000166838	0.000166838
2	chr20:1984911:T:C	1984911	NA,C	NA,T	NA,1	NA,-inf	NA,inf	NA,0.519915	0.000166537	0.000166537
2	chr20:1533189:G:A	1533189	A,A	G,G	1,1	-inf,inf	inf,inf	0.394168,1.11455	0.000166531	0.000166531
2	chr20:1883056:T:C	1883056	C,C	T,T	1,1	inf,-inf	inf,inf	0.287734,1.46937	0.000166224	0.000166224
2	chr20:2131646:C:T	2131646	NA,T	NA,C	NA,1	NA,-inf	NA,inf	NA,0.498246	0.000166193	0.000166193
2	chr20:2439968:G:A	2439968	NA,A	NA,G	NA,1	NA,-inf	NA,inf	NA,0.547664	0.000165636	0.000165636
2	chr20:2373926:C:T	2373926	NA,T	NA,C	NA,1	NA,inf	NA,inf	NA,0.640253	0.000165045	0.000165045
2	chr20:2375138:T:C	2375138	NA,C	NA,T	NA,1	NA,inf	NA,inf	NA,0.639258	0.000164814	0.000164814
2	chr20:1772028:C:T	1772028	NA,T	NA,C	NA,1	NA,inf	NA,inf	NA,0.629898	0.000164341	0.000164341
2	chr20:2208826:T:C	2208826	C,NA	T,NA	1,NA	-inf,NA	inf,NA	1.14274,NA	0.000164243	0.000164243
2	chr20:1643986:C:T	1643986	T,T	C,C	1,1	-inf,-inf	inf,inf	1.98018,0.472047	0.000164122	0.000164122
2	chr20:1853076:T:C	1853076	C,NA	T,NA	1,NA	-inf,NA	inf,NA	0.301915,NA	0.000164015	0.000164015
2	chr20:2424911:G:A	2424911	NA,A	NA,G	NA,1	NA,inf	NA,inf	NA,0.575468	0.000163997	0.000163997
2	chr20:2421706:C:T	2421706	NA,T	NA,C	NA,1	NA,inf	NA,inf	NA,0.604253	0.000163892	0.000163892
2	chr20:2239036:A:C	2239036	NA,C	NA,A	NA,1	NA,-inf	NA,inf	NA,0.552106	0.000163802	0.000163802
2	chr20:1993925:G:C	1993925	NA,C	NA,G	NA,1	NA,-inf	NA,inf	NA,0.502642	0.000163263	0.000163263
2	chr20:1954358:A:G	1954358	NA,G	NA,A	NA,1	NA,inf	NA,inf	NA,0.794941	0.000163248	0.000163248
2	chr20:2422063:C:T	2422063	T,NA	C,NA	1,NA	-inf,NA	inf,NA	1.1386,NA	0.000163166	0.000163166
2	chr20:1557122:G:A	1557122	NA,A	NA,G	NA,1	NA,-inf	NA,inf	NA,0.487538	0.000162544	0.000162544
2	chr20:1488305:G:A	1488305	NA,A	NA,G	NA,1	NA,inf	NA,inf	NA,0.609098	0.00016249	0.00016249
2	chr20:2170117:T:C	2170117	NA,C	NA,T	NA,1	NA,-inf	NA,inf	NA,0.489031	0.000162458	0.000162458
2	chr20:1727264:C:A	1727264	A,A	C,C	1,1	-inf,inf	inf,inf	0.527874,1.33932	0.000162387	0.000162387
2	chr20:2180353:G:A	2180353	NA,A	NA,G	NA,1	NA,-inf	NA,inf	NA,0.445172	0.000162015	0.000162015
2	chr20:1486492:G:A	1486492	NA,A	NA,G	NA,1	NA,inf	NA,inf	NA,0.640078	0.000161941	0.000161941
2	chr20:1450364:T:C	1450364	NA,C	NA,T	NA,1	NA,inf	NA,inf	NA,0.583451	0.000161874	0.000161874
2	chr20:2067001:C:T	2067001	NA,T	NA,C	NA,1	NA,-inf	NA,inf	NA,0.476499	0.000161754	0.000161754
2	chr20:1625851:T:C	1625851	C,NA	T,NA	1,NA	inf,NA	inf,NA	0.776541,NA	0.000161322	0.000161322
2	chr20:2038120:C:T	2038120	NA,T	NA,C	NA,1	NA,inf	NA,inf	NA,0.806263	0.000161271	0.000161271
2	chr20:1844199:C:T	1844199	NA,T	NA,C	NA,1	NA,inf	NA,inf	NA,0.633405	0.000161227	0.000161227
2	chr20:1614670:A:G	1614670	NA,G	NA,A	NA,1	NA,-inf	NA,inf	NA,0.543956	0.000161035	0.000161035
2	chr20:1658282:T:C	1658282	C,C	T,T	1,1	inf,inf	inf,inf	0.707882,1.1206	0.00016101	0.00016101
2	chr20:2044390:T:C	2044390	NA,C	NA,T	NA,1	NA,-inf	NA,inf	NA,0.489393	0.000160993	0.000160993
2	chr20:1450004:T:C	1450004	NA,C	NA,T	NA,1	NA,inf	NA,inf	NA,0.579913	0.000160784	0.000160784
2	chr20:2200636:C:T	2200636	NA,T	NA,C	NA,1	NA,-inf	NA,inf	NA,0.536287	0.00016055	0.00016055
2	chr20:1541726:T:A	1541726	A,A	T,T	1,1	inf,inf	inf,inf	1.12529,0.509089	0.000160449	0.000160449
2	chr20:2088699:C:T	2088699	NA,T	NA,C	NA,1	NA,-inf	NA,inf	NA,0.474233	0.000160181	0.000160181
2	chr20:1979580:A:G	1979580	G,G	A,A	1,1	inf,-inf	inf,inf	0.910646,0.304496	0.000159992	0.000159992
2	chr20:2439701:C:T	2439701	NA,T	NA,C	NA,1	NA,inf	NA,inf	NA,0.58614	0.000159865	0.000159865
2	chr20:2211453:G:T	2211453	NA,T	NA,G	NA,1	NA,-inf	NA,inf	NA,0.420937	0.000159722	0.000159722
2	chr20:2247090:C:T	2247090	T,T	C,C	1,1	inf,inf	inf,inf	2.14701,0.596703	0.000159582	0.000159582
2	chr20:2327661:T:A	2327661	A,A	T,T	1,1	inf,inf	inf,inf	0.0958944,1.60539	0.000159367	0.000159367
2	chr20:1887400:G:A	1887400	NA,A	NA,G	NA,1	NA,-inf	NA,inf	NA,0.491482	0.000159148	0.000159148
2	chr20:1919274:C:T	1919274	NA,T	NA,C	NA,1	NA,inf	NA,inf	NA,0.624886	0.000158971	0.000158971
2	chr20:2391478:G:A	2391478	NA,A	NA,G	NA,1	NA,inf	NA,inf	NA,0.609387	0.000158905	0.000158905
2	chr20:2140879:A:G	2140879	NA,G	NA,A	NA,1	NA,inf	NA,inf	NA,0.663307	0.000158793	0.000158793
2	chr20:2010195:T:C	2010195	NA,C	NA,T	NA,1	NA,inf	NA,inf	NA,0.65166	0.000158774	0.000158774
2	chr20:1955801:A:C	1955801	NA,C	NA,A	NA,1	NA,inf	NA,inf	NA,0.721625	0.000158688	0.000158688
2	chr20:2036459:G:A	2036459	NA,A	NA,G	NA,1	NA,inf	NA,inf	NA,0.819211	0.000158416	0.000158416
2	chr20:2301372:T:G	2301372	NA,G	NA,T	NA,1	NA,inf	NA,inf	NA,0.596367	0.00015833	0.00015833
2	chr20:1813907:A:G	1813907	NA,G	NA,A	NA,1	NA,-inf	NA,inf	NA,0.484519	0.000158215	0.000158215
2	chr20:2322608:C:A	2322608	NA,A	NA,C	NA,1	NA,inf	NA,inf	NA,0.659902	0.000157972	0.000157972
2	chr20:1507539:G:A	1507539	NA,A	NA,G	NA,1	NA,inf	NA,inf	NA,0.568854	0.000157902	0.000157902
2	chr20:2337728:A:G	2337728	NA,G	NA,A	NA,1	NA,-inf	NA,inf	NA,0.480319	0.000157791	0.000157791
2	chr20:1647541:G:A	1647541	NA,A	NA,G	NA,1	NA,inf	NA,inf	NA,0.553834	0.000157777	0.000157777
2	chr20:1647347:C:T	1647347	NA,T	NA,C	NA,1	NA,inf	NA,inf	NA,0.55343	0.000157678	0.000157678
2	chr20:1932980:G:A	1932980	A,A	G,G	1,1	inf,inf	inf,inf	0.897381,1.1878	0.000157545	0.000157545
2	chr20:2014134:C:T	2014134	NA,T	NA,C	NA,1	NA,inf	NA,inf	NA,0.644398	0.000157426	0.000157426
2	chr20:2070410:T:C	2070410	NA,C	NA,T	NA,1	NA,inf	NA,inf	NA,0.706453	0.000157333	0.000157333
2	chr20:2393877:A:T	2393877	NA,T	NA,A	NA,1	NA,inf	NA,inf	NA,0.603373	0.000157182	0.000157182
2	chr20:2155727:C:T	2155727	NA,T	NA,C	NA,1	NA,-inf	NA,inf	NA,0.560545	0.000157114	0.000157114
2	chr20:1913685:G:A	1913685	NA,A	NA,G	NA,1	NA,inf	NA,inf	NA,0.601818	0.00015705	0.00015705
2	chr20:2246692:C:G	2246692	G,G	C,C	1,1	inf,inf	inf,inf	2.26512,0.449268	0.000156965	0.000156965
2	chr20:2033560:G:A	2033560	NA,A	NA,G	NA,1	NA,inf	NA,inf	NA,0.794302	0.000156098	0.000156098
2	chr20:2038519:C:T	2038519	NA,T	NA,C	NA,1	NA,-inf	NA,inf	NA,0.469399	0.000156075	0.000156075
2	chr20:2247037:C:T	2247037	NA,T	NA,C	NA,1	NA,-inf	NA,inf	NA,0.398236	0.000155749	0.000155749
2	chr20:2147890:T:G	2147890	NA,G	NA,T	NA,1	NA,-inf	NA,inf	NA,0.496525	0.000155415	0.000155415
2	chr20:2038872:A:T	2038872	NA,T	NA,A	NA,1	NA,inf	NA,inf	NA,0.776745	0.000155379	0.000155379
2	chr20:2403722:G:A	2403722	NA,A	NA,G	NA,1	NA,inf	NA,inf	NA,0.574293	0.000155162	0.000155162
2	chr20:2037012:G:A	2037012	NA,A	NA,G	NA,1	NA,-inf	NA,inf	NA,0.452057	0.000154879	0.000154879
2	chr20:2126031:G:A	2126031	A,NA	G,NA	1,NA	-inf,NA	inf,NA	1.00446,NA	0.000154408	0.000154408
2	chr20:1726305:A:G	1726305	NA,G	NA,A	NA,1	NA,inf	NA,inf	NA,0.591592	0.000154263	0.000154263
2	chr20:2159519:G:C	2159519	NA,C	NA,G	NA,1	NA,inf	NA,inf	NA,0.517582	0.000154225	0.000154225
2	chr20:2014618:G:A	2014618	NA,A	NA,G	NA,1	NA,-inf	NA,inf	NA,0.430851	0.000154203	0.000154203
2	chr20:1896187:C:T	1896187	NA,T	NA,C	NA,1	NA,inf	NA,inf	NA,0.568057	0.000154198	0.000154198
2	chr20:1848853:C:G	1848853	NA,G	NA,C	NA,1	NA,inf	NA,inf	NA,0.635189	0.00015416	0.00015416
2	chr20:1745382:C:T	1745382	NA,T	NA,C	NA,1	NA,-inf	NA,inf	NA,0.42762	0.000154146	0.000154146
2	chr20:2248805:A:G	2248805	NA,G	NA,A	NA,1	NA,-inf	NA,inf	NA,0.392146	0.000154066	0.000154066
2	chr20:2113214:G:A	2113214	NA,A	NA,G	NA,1	NA,-inf	NA,inf	NA,0.468382	0.000153954	0.000153954
2	chr20:2092648:A:T	2092648	T,NA	A,NA	1,NA	-inf,NA	inf,NA	0.101244,NA	0.000153807	0.000153807
2	chr20:2378403:T:C	2378403	NA,C	NA,T	NA,1	NA,-inf	NA,inf	NA,0.42387	0.000153791	0.000153791
2	chr20:1729687:G:A	1729687	NA,A	NA,G	NA,1	NA,inf	NA,inf	NA,0.587889	0.000153532	0.000153532
2	chr20:2135556:A:T	2135556	NA,T	NA,A	NA,1	NA,inf	NA,inf	NA,0.55975	0.000153379	0.000153379
2	chr20:1849403:G:C	1849403	NA,C	NA,G	NA,1	NA,inf	NA,inf	NA,0.592582	0.000153376	0.000153376
2	chr20:1932835:A:G	1932835	G,G	A,A	1,1	inf,inf	inf,inf	0.774315,1.36928	0.00015335	0.00015335
2	chr20:1939677:C:T	1939677	NA,T	NA,C	NA,1	NA,inf	NA,inf	NA,0.854659	0.000153332	0.000153332
2	chr20:1878380:G:A	1878380	NA,A	NA,G	NA,1	NA,inf	NA,inf	NA,0.689033	0.000153118	0.000153118
2	chr20:2037746:T:A	2037746	NA,A	NA,T	NA,1	NA,inf	NA,inf	NA,0.777698	0.000153103	0.000153103
2	chr20:2136834:C:T	2136834	NA,T	NA,C	NA,1	NA,inf	NA,inf	NA,0.558182	0.000153042	0.000153042
2	chr20:2435036:G:A	2435036	A,A	G,G	1,1	-inf,-inf	inf,inf	0.259825,1.62813	0.000152921	0.000152921
2	chr20:1737402:G:T	1737402	NA,T	NA,G	NA,1	NA,inf	NA,inf	NA,0.574376	0.000152799	0.000152799
2	chr20:2222814:T:A	2222814	NA,A	NA,T	NA,1	NA,-inf	NA,inf	NA,0.399242	0.000152786	0.000152786
2	chr20:1660550:G:A	1660550	NA,A	NA,G	NA,1	NA,inf	NA,inf	NA,0.532971	0.000152564	0.000152564
2	chr20:2413743:A:C	2413743	NA,C	NA,A	NA,1	NA,inf	NA,inf	NA,0.589981	0.000152417	0.000152417
2	chr20:1659349:T:A	1659349	NA,A	NA,T	NA,1	NA,inf	NA,inf	NA,0.531918	0.000152407	0.000152407
2	chr20:1964430:G:T	1964430	T,T	G,G	1,1	-inf,-inf	inf,inf	0.329636,0.269657	0.000152235	0.000152235
2	chr20:1887572:T:C	1887572	C,C	T,T	1,1	inf,-inf	inf,inf	0.340519,1.46019	0.000152206	0.000152206
2	chr20:1967202:T:A	1967202	NA,A	NA,T	NA,1	NA,-inf	NA,inf	NA,0.413061	0.000152189	0.000152189
2	chr20:1456295:A:C	1456295	NA,C	NA,A	NA,1	NA,inf	NA,inf	NA,0.567734	0.00015213	0.00015213
2	chr20:1617362:G:T	1617362	NA,T	NA,G	NA,1	NA,inf	NA,inf	NA,0.580482	0.000151963	0.000151963
2	chr20:2032776:A:G	2032776	NA,G	NA,A	NA,1	NA,inf	NA,inf	NA,0.762256	0.00015175	0.00015175
2	chr20:1845122:CCCACAAGT:C	1845122	NA,C	NA,CCCACAAGT	NA,1	NA,-inf	NA,inf	NA,0.441894	0.000151666	0.000151666
2	chr20:2083295:G:A	2083295	NA,A	NA,G	NA,1	NA,-inf	NA,inf	NA,0.411471	0.000151641	0.000151641
2	chr20:2388734:T:C	2388734	NA,C	NA,T	NA,1	NA,inf	NA,inf	NA,0.573847	0.00015117	0.00015117
2	chr20:1936562:C:T	1936562	NA,T	NA,C	NA,1	NA,-inf	NA,inf	NA,0.466098	0.000151124	0.000151124
2	chr20:1823338:C:T	1823338	T,NA	C,NA	1,NA	-inf,NA	inf,NA	0.918745,NA	0.000150943	0.000150943
2	chr20:1570186:G:A	1570186	NA,A	NA,G	NA,1	NA,-inf	NA,inf	NA,0.485298	0.000150802	0.000150802
2	chr20:1775245:T:C	1775245	NA,C	NA,T	NA,1	NA,inf	NA,inf	NA,0.546128	0.000150698	0.000150698
2	chr20:2248679:G:A	2248679	NA,A	NA,G	NA,1	NA,-inf	NA,inf	NA,0.460337	0.000150601	0.000150601
2	chr20:1508984:C:A	1508984	A,A	C,C	1,1	-inf,inf	inf,inf	0.384793,1.05269	0.000150552	0.000150552
2	chr20:1972364:A:G	1972364	NA,G	NA,A	NA,1	NA,inf	NA,inf	NA,0.720888	0.000150368	0.000150368
2	chr20:2079581:T:C	2079581	NA,C	NA,T	NA,1	NA,inf	NA,inf	NA,0.506715	0.000150205	0.000150205
2	chr20:2426168:G:T	2426168	NA,T	NA,G	NA,1	NA,inf	NA,inf	NA,0.542548	0.000150105	0.000150105
2	chr20:1754534:T:C	1754534	NA,C	NA,T	NA,1	NA,-inf	NA,inf	NA,0.409555	0.000150005	0.000150005
2	chr20:1466048:A:G	1466048	NA,G	NA,A	NA,1	NA,inf	NA,inf	NA,0.533087	0.0001498	0.0001498
2	chr20:2072920:TAGGA:T	2072920	NA,T	NA,TAGGA	NA,1	NA,inf	NA,inf	NA,0.668015	0.000149694	0.000149694
2	chr20:1722966:C:G	1722966	NA,G	NA,C	NA,1	NA,inf	NA,inf	NA,0.565728	0.000149657	0.000149657
2	chr20:1863053:G:A	1863053	NA,A	NA,G	NA,1	NA,-inf	NA,inf	NA,0.419313	0.000149513	0.000149513
2	chr20:2031702:T:C	2031702	NA,C	NA,T	NA,1	NA,inf	NA,inf	NA,0.747016	0.000149457	0.000149457
2	chr20:2099716:T:C	2099716	NA,C	NA,T	NA,1	NA,inf	NA,inf	NA,0.614747	0.000149416	0.000149416
2	chr20:2413120:A:T	2413120	T,T	A,A	1,1	-inf,-inf	inf,inf	0.251824,1.72646	0.000149394	0.000149394
2	chr20:1807502:C:G	1807502	NA,G	NA,C	NA,1	NA,-inf	NA,inf	NA,0.587393	0.000149235	0.000149235
2	chr20:1562859:A:G	1562859	G,NA	A,NA	1,NA	inf,NA	inf,NA	0.826652,NA	0.000149064	0.000149064
2	chr20:2379541:GA:G	2379541	NA,G	NA,GA	NA,1	NA,inf	NA,inf	NA,0.538207	0.000149064	0.000149064
2	chr20:1708994:G:A	1708994	A,A	G,G	1,1	-inf,inf	inf,inf	0.0583827,1.43943	0.000148922	0.000148922
2	chr20:1945079:G:A	1945079	A,A	G,G	1,1	-inf,-inf	inf,inf	0.111913,1.32849	0.000148905	0.000148905
2	chr20:1662215:G:A	1662215	NA,A	NA,G	NA,1	NA,inf	NA,inf	NA,0.515836	0.000148815	0.000148815
2	chr20:2032628:A:T	2032628	NA,T	NA,A	NA,1	NA,inf	NA,inf	NA,0.745857	0.000148812	0.000148812
2	chr20:2360746:G:A	2360746	NA,A	NA,G	NA,1	NA,inf	NA,inf	NA,0.623193	0.000148763	0.000148763
2	chr20:2345459:C:T	2345459	NA,T	NA,C	NA,1	NA,inf	NA,inf	NA,0.624788	0.000148751	0.000148751
2	chr20:2030059:T:C	2030059	NA,C	NA,T	NA,1	NA,inf	NA,inf	NA,0.743473	0.000148633	0.000148633
2	chr20:1519824:G:C	1519824	NA,C	NA,G	NA,1	NA,inf	NA,inf	NA,0.583009	0.000148615	0.000148615
2	chr20:2078804:T:C	2078804	NA,C	NA,T	NA,1	NA,-inf	NA,inf	NA,0.508522	0.000148583	0.000148583
2	chr20:2282256:T:C	2282256	NA,C	NA,T	NA,1	NA,inf	NA,inf	NA,0.574481	0.000148532	0.000148532
2	chr20:2256252:C:T	2256252	NA,T	NA,C	NA,1	NA,inf	NA,inf	NA,0.58944	0.000148526	0.000148526
2	chr20:1756449:C:T	1756449	NA,T	NA,C	NA,1	NA,-inf	NA,inf	NA,0.399221	0.000148506	0.000148506
2	chr20:2343942:C:T	2343942	NA,T	NA,C	NA,1	NA,inf	NA,inf	NA,0.577751	0.000148458	0.000148458
2	chr20:1861980:T:C	1861980	NA,C	NA,T	NA,1	NA,-inf	NA,inf	NA,0.413797	0.00014834	0.00014834
2	chr20:1614636:C:T	1614636	NA,T	NA,C	NA,1	NA,-inf	NA,inf	NA,0.421531	0.000148198	0.000148198
2	chr20:1453168:C:T	1453168	NA,T	NA,C	NA,1	NA,inf	NA,inf	NA,0.547068	0.000147859	0.000147859
2	chr20:1456853:C:A	1456853	NA,A	NA,C	NA,1	NA,inf	NA,inf	NA,0.547068	0.000147859	0.000147859
2	chr20:1714509:C:T	1714509	T,T	C,C	1,1	-inf,inf	inf,inf	0.222491,1.32329	0.000147795	0.000147795
2	chr20:1620950:T:A	1620950	NA,A	NA,T	NA,1	NA,-inf	NA,inf	NA,0.420116	0.000147715	0.000147715
2	chr20:1464804:T:C	1464804	NA,C	NA,T	NA,1	NA,inf	NA,inf	NA,0.523625	0.000147672	0.000147672
2	chr20:1763373:G:A	1763373	NA,A	NA,G	NA,1	NA,inf	NA,inf	NA,0.533668	0.000147642	0.000147642
2	chr20:1750446:A:G	1750446	NA,G	NA,A	NA,1	NA,-inf	NA,inf	NA,0.399635	0.000147588	0.000147588
2	chr20:1523927:T:A	1523927	NA,A	NA,T	NA,1	NA,inf	NA,inf	NA,0.556918	0.00014754	0.00014754
2	chr20:2396562:A:G	2396562	NA,G	NA,A	NA,1	NA,inf	NA,inf	NA,0.500074	0.000147523	0.000147523
2	chr20:2039332:C:T	2039332	NA,T	NA,C	NA,1	NA,inf	NA,inf	NA,0.735369	0.000147482	0.000147482
2	chr20:2445302:ATTAG:A	2445302	NA,A	NA,ATTAG	NA,1	NA,inf	NA,inf	NA,0.539124	0.000147461	0.000147461
2	chr20:2434947:C:T	2434947	T,T	C,C	1,1	-inf,-inf	inf,inf	0.0247471,1.85759	0.000147383	0.000147383
2	chr20:1708990:G:A	1708990	A,A	G,G	1,1	-inf,inf	inf,inf	0.0576056,1.43321	0.000147119	0.000147119
2	chr20:2208819:C:T	2208819	NA,T	NA,C	NA,1	NA,inf	NA,inf	NA,0.601158	0.000147033	0.000147033
2	chr20:1507542:A:C	1507542	NA,C	NA,A	NA,1	NA,inf	NA,inf	NA,0.57079	0.000146968	0.000146968
2	chr20:1827097:C:T	1827097	NA,T	NA,C	NA,1	NA,-inf	NA,inf	NA,0.41592	0.000146912	0.000146912
2	chr20:1999923:A:G	1999923	NA,G	NA,A	NA,1	NA,-inf	NA,inf	NA,0.254001	0.000146813	0.000146813
2	chr20:1685971:C:A	1685971	A,A	C,C	1,1	inf,-inf	inf,inf	1.38894,0.000269368	0.000146613	0.000146613
2	chr20:1475105:C:G	1475105	NA,G	NA,C	NA,1	NA,inf	NA,inf	NA,0.575828	0.000146599	0.000146599
2	chr20:2275119:AG:A	2275119	NA,A	NA,AG	NA,1	NA,-inf	NA,inf	NA,0.380883	0.000146576	0.000146576
2	chr20:1466236:C:CTCCA	1466236	NA,CTCCA	NA,C	NA,1	NA,inf	NA,inf	NA,0.519665	0.000146551	0.000146551
2	chr20:2084249:G:A	2084249	NA,A	NA,G	NA,1	NA,inf	NA,inf	NA,0.48853	0.000146377	0.000146377
2	chr20:2243178:A:AC	2243178	NA,AC	NA,A	NA,1	NA,-inf	NA,inf	NA,0.368672	0.000146225	0.000146225
2	chr20:2014205:C:A	2014205	NA,A	NA,C	NA,1	NA,-inf	NA,inf	NA,0.319374	0.000146224	0.000146224
2	chr20:2250236:G:T	2250236	NA,T	NA,G	NA,1	NA,inf	NA,inf	NA,0.520905	0.000146152	0.000146152
2	chr20:2022874:T:C	2022874	NA,C	NA,T	NA,1	NA,inf	NA,inf	NA,0.729264	0.000145969	0.000145969
2	chr20:1714765:T:A	1714765	NA,A	NA,T	NA,1	NA,inf	NA,inf	NA,0.549847	0.000145827	0.000145827
2	chr20:1907469:C:G	1907469	NA,G	NA,C	NA,1	NA,inf	NA,inf	NA,0.54667	0.000145766	0.000145766
2	chr20:1754818:G:A	1754818	NA,A	NA,G	NA,1	NA,inf	NA,inf	NA,0.522084	0.0001457	0.0001457
2	chr20:2210569:T:C	2210569	NA,C	NA,T	NA,1	NA,-inf	NA,inf	NA,0.364941	0.000145656	0.000145656
2	chr20:1506967:T:C	1506967	NA,C	NA,T	NA,1	NA,inf	NA,inf	NA,0.565262	0.000145637	0.000145637
2	chr20:1709212:T:C	1709212	C,C	T,T	1,1	-inf,inf	inf,inf	0.0554357,1.42824	0.000145589	0.000145589
2	chr20:1851765:G:C	1851765	C,C	G,G	1,1	inf,inf	inf,inf	1.74079,0.0508653	0.000145561	0.000145561
2	chr20:2105016:A:C	2105016	NA,C	NA,A	NA,1	NA,-inf	NA,inf	NA,0.371972	0.000145417	0.000145417
2	chr20:2018373:T:C	2018373	NA,C	NA,T	NA,1	NA,-inf	NA,inf	NA,0.823162	0.000145267	0.000145267
2	chr20:1544628:A:G	1544628	NA,G	NA,A	NA,1	NA,inf	NA,inf	NA,0.565646	0.000145223	0.000145223
2	chr20:2147145:G:A	2147145	NA,A	NA,G	NA,1	NA,inf	NA,inf	NA,0.59543	0.000145134	0.000145134
2	chr20:1625356:T:C	1625356	NA,C	NA,T	NA,1	NA,-inf	NA,inf	NA,0.407381	0.000145081	0.000145081
2	chr20:1760722:C:T	1760722	NA,T	NA,C	NA,1	NA,inf	NA,inf	NA,0.519321	0.00014484	0.00014484
2	chr20:1613772:G:A	1613772	NA,A	NA,G	NA,1	NA,-inf	NA,inf	NA,0.406559	0.00014477	0.00014477
2	chr20:1931892:A:G	1931892	NA,G	NA,A	NA,1	NA,inf	NA,inf	NA,0.837337	0.000144746	0.000144746
2	chr20:2096810:C:T	2096810	NA,T	NA,C	NA,1	NA,-inf	NA,inf	NA,0.320222	0.000144724	0.000144724
2	chr20:1647288:T:C	1647288	NA,C	NA,T	NA,1	NA,inf	NA,inf	NA,0.521598	0.00014454	0.00014454
2	chr20:2161006:G:A	2161006	NA,A	NA,G	NA,1	NA,inf	NA,inf	NA,0.465721	0.000144531	0.000144531
2	chr20:2047988:C:T	2047988	NA,T	NA,C	NA,1	NA,inf	NA,inf	NA,0.702492	0.000144354	0.000144354
2	chr20:2097127:C:A	2097127	NA,A	NA,C	NA,1	NA,inf	NA,inf	NA,0.583696	0.000144289	0.000144289
2	chr20:1577601:G:A	1577601	NA,A	NA,G	NA,1	NA,-inf	NA,inf	NA,0.50422	0.000144261	0.000144261
2	chr20:1646463:C:T	1646463	NA,T	NA,C	NA,1	NA,inf	NA,inf	NA,0.519926	0.000144213	0.000144213
2	chr20:1642456:G:C	1642456	NA,C	NA,G	NA,1	NA,inf	NA,inf	NA,0.519926	0.000144213	0.000144213
2	chr20:1904079:G:C	1904079	NA,C	NA,G	NA,1	NA,inf	NA,inf	NA,0.579477	0.000144079	0.000144079
2	chr20:1833259:G:A	1833259	NA,A	NA,G	NA,1	NA,-inf	NA,inf	NA,0.479562	0.00014403	0.00014403
2	chr20:1813524:T:A	1813524	NA,A	NA,T	NA,1	NA,inf	NA,inf	NA,0.538682	0.000143988	0.000143988
2	chr20:1475343:C:T	1475343	NA,T	NA,C	NA,1	NA,-inf	NA,inf	NA,0.457221	0.000143975	0.000143975
2	chr20:1491650:G:A	1491650	NA,A	NA,G	NA,1	NA,-inf	NA,inf	NA,0.408337	0.000143965	0.000143965
2	chr20:2165934:A:G	2165934	NA,G	NA,A	NA,1	NA,inf	NA,inf	NA,0.41029	0.000143777	0.000143777
2	chr20:2264421:A:C	2264421	NA,C	NA,A	NA,1	NA,inf	NA,inf	NA,0.515316	0.000143573	0.000143573
2	chr20:1454243:T:C	1454243	NA,C	NA,T	NA,1	NA,inf	NA,inf	NA,0.502569	0.000143494	0.000143494
2	chr20:1455431:A:G	1455431	NA,G	NA,A	NA,1	NA,inf	NA,inf	NA,0.502569	0.000143494	0.000143494
2	chr20:2350827:G:A	2350827	NA,A	NA,G	NA,1	NA,-inf	NA,inf	NA,0.390151	0.000143381	0.000143381
2	chr20:2264721:C:T	2264721	NA,T	NA,C	NA,1	NA,-inf	NA,inf	NA,0.368545	0.000143016	0.000143016
2	chr20:2249973:A:G	2249973	NA,G	NA,A	NA,1	NA,inf	NA,inf	NA,0.505062	0.00014298	0.00014298
2	chr20:1727772:G:A	1727772	A,A	G,G	1,1	-inf,inf	inf,inf	0.550324,1.22382	0.00014298	0.00014298
2	chr20:2176166:T:G	2176166	NA,G	NA,T	NA,1	NA,-inf	NA,inf	NA,0.426222	0.000142884	0.000142884
2	chr20:2162109:T:C	2162109	NA,C	NA,T	NA,1	NA,inf	NA,inf	NA,0.503487	0.000142765	0.000142765
2	chr20:2118422:TA:T	2118422	NA,T	NA,TA	NA,1	NA,inf	NA,inf	NA,0.897201	0.000142617	0.000142617
2	chr20:1498691:G:A	1498691	NA,A	NA,G	NA,1	NA,-inf	NA,inf	NA,0.428136	0.000142582	0.000142582
2	chr20:1634636:G:A	1634636	NA,A	NA,G	NA,1	NA,inf	NA,inf	NA,0.522633	0.00014256	0.00014256
2	chr20:1849721:G:A	1849721	NA,A	NA,G	NA,1	NA,inf	NA,inf	NA,0.538446	0.000142543	0.000142543
2	chr20:1650700:A:G	1650700	G,G	A,A	1,1	inf,inf	inf,inf	0.771419,0.931755	0.000142434	0.000142434
2	chr20:2343195:C:T	2343195	NA,T	NA,C	NA,1	NA,-inf	NA,inf	NA,0.410919	0.000142361	0.000142361
2	chr20:2083317:T:C	2083317	NA,C	NA,T	NA,1	NA,-inf	NA,inf	NA,0.337462	0.000142315	0.000142315
2	chr20:2018245:A:G	2018245	NA,G	NA,A	NA,1	NA,-inf	NA,inf	NA,0.428321	0.000142294	0.000142294
2	chr20:2000203:C:T	2000203	NA,T	NA,C	NA,1	NA,-inf	NA,inf	NA,0.235029	0.000142089	0.000142089
2	chr20:1450092:A:G	1450092	NA,G	NA,A	NA,1	NA,inf	NA,inf	NA,0.492209	0.000141985	0.000141985
2	chr20:1709275:A:G	1709275	NA,G	NA,A	NA,1	NA,inf	NA,inf	NA,0.564267	0.000141745	0.000141745
2	chr20:1986796:A:T	1986796	NA,T	NA,A	NA,1	NA,-inf	NA,inf	NA,0.776767	0.00014165	0.00014165
2	chr20:2104573:C:T	2104573	NA,T	NA,C	NA,1	NA,-inf	NA,inf	NA,0.35243	0.000141537	0.000141537
2	chr20:2028406:A:G	2028406	NA,G	NA,A	NA,1	NA,inf	NA,inf	NA,0.699828	0.000141191	0.000141191
2	chr20:1886856:G:A	1886856	NA,A	NA,G	NA,1	NA,-inf	NA,inf	NA,0.427588	0.000141174	0.000141174
2	chr20:1752482:T:C	1752482	NA,C	NA,T	NA,1	NA,inf	NA,inf	NA,0.496643	0.000141047	0.000141047
2	chr20:1577324:C:G	1577324	NA,G	NA,C	NA,1	NA,inf	NA,inf	NA,0.51684	0.000141017	0.000141017
2	chr20:2165096:G:A	2165096	NA,A	NA,G	NA,1	NA,-inf	NA,inf	NA,0.425448	0.000140947	0.000140947
2	chr20:2254990:G:A	2254990	NA,A	NA,G	NA,1	NA,-inf	NA,inf	NA,0.413374	0.000140885	0.000140885
2	chr20:2372284:AC:A	2372284	A,A	AC,AC	1,1	inf,-inf	inf,inf	0.847992,0.293232	0.000140753	0.000140753
2	chr20:2388867:A:G	2388867	NA,G	NA,A	NA,1	NA,inf	NA,inf	NA,0.499357	0.000140733	0.000140733
2	chr20:2024095:C:A	2024095	NA,A	NA,C	NA,1	NA,-inf	NA,inf	NA,0.364969	0.000140703	0.000140703
2	chr20:1518048:C:T	1518048	NA,T	NA,C	NA,1	NA,-inf	NA,inf	NA,0.402352	0.000140566	0.000140566
2	chr20:2247211:G:T	2247211	NA,T	NA,G	NA,1	NA,-inf	NA,inf	NA,0.37332	0.000140492	0.000140492
2	chr20:2381038:C:T	2381038	T,T	C,C	1,1	inf,inf	inf,inf	1.25531,0.327371	0.000140464	0.000140464
2	chr20:1879993:T:C	1879993	NA,C	NA,T	NA,1	NA,-inf	NA,inf	NA,0.431112	0.000140432	0.000140432
2	chr20:2215144:T:G	2215144	NA,G	NA,T	NA,1	NA,inf	NA,inf	NA,0.555117	0.00014036	0.00014036
2	chr20:1910148:G:A	1910148	NA,A	NA,G	NA,1	NA,inf	NA,inf	NA,0.546009	0.000140338	0.000140338
2	chr20:1988420:G:C	1988420	NA,C	NA,G	NA,1	NA,-inf	NA,inf	NA,0.317158	0.000140333	0.000140333
2	chr20:1976501:A:G	1976501	NA,G	NA,A	NA,1	NA,inf	NA,inf	NA,0.67863	0.000140219	0.000140219
2	chr20:1963315:A:T	1963315	NA,T	NA,A	NA,1	NA,-inf	NA,inf	NA,0.136018	0.000140185	0.000140185
2	chr20:1909441:C:G	1909441	NA,G	NA,C	NA,1	NA,inf	NA,inf	NA,0.499346	0.000139922	0.000139922
2	chr20:1763434:C:T	1763434	NA,T	NA,C	NA,1	NA,inf	NA,inf	NA,0.489978	0.000139905	0.000139905
2	chr20:1906938:C:A	1906938	A,A	C,C	1,1	-inf,inf	inf,inf	0.251025,1.78889	0.000139889	0.000139889
2	chr20:2246709:A:G	2246709	G,G	A,A	1,1	inf,inf	inf,inf	2.21524,0.420479	0.000139872	0.000139872
2	chr20:1862369:T:C	1862369	NA,C	NA,T	NA,1	NA,-inf	NA,inf	NA,0.37514	0.000139872	0.000139872
2	chr20:2077174:T:G	2077174	NA,G	NA,T	NA,1	NA,-inf	NA,inf	NA,0.385174	0.000139798	0.000139798
2	chr20:1479846:G:A	1479846	NA,A	NA,G	NA,1	NA,inf	NA,inf	NA,0.484233	0.000139713	0.000139713
2	chr20:1727945:G:A	1727945	A,A	G,G	1,1	inf,inf	inf,inf	0.0227595,1.78929	0.000139692	0.000139692
2	chr20:2045311:A:G	2045311	NA,G	NA,A	NA,1	NA,inf	NA,inf	NA,0.674557	0.000139614	0.000139614
2	chr20:1910144:G:A	1910144	NA,A	NA,G	NA,1	NA,inf	NA,inf	NA,0.49736	0.000139557	0.000139557
2	chr20:1910011:C:T	1910011	NA,T	NA,C	NA,1	NA,inf	NA,inf	NA,0.497376	0.000139555	0.000139555
2	chr20:2253081:T:C	2253081	NA,C	NA,T	NA,1	NA,inf	NA,inf	NA,0.48602	0.000139429	0.000139429
2	chr20:1470396:A:G	1470396	NA,G	NA,A	NA,1	NA,-inf	NA,inf	NA,0.408847	0.000139391	0.000139391
2	chr20:1554442:C:T	1554442	NA,T	NA,C	NA,1	NA,inf	NA,inf	NA,0.549298	0.000139245	0.000139245
2	chr20:2371944:C:T	2371944	T,T	C,C	1,1	inf,-inf	inf,inf	0.84657,0.227506	0.000138997	0.000138997
2	chr20:1457886:C:T	1457886	NA,T	NA,C	NA,1	NA,-inf	NA,inf	NA,0.427078	0.000138876	0.000138876
2	chr20:2382840:C:G	2382840	NA,G	NA,C	NA,1	NA,inf	NA,inf	NA,0.505007	0.000138866	0.000138866
2	chr20:1989682:A:G	1989682	NA,G	NA,A	NA,1	NA,inf	NA,inf	NA,0.679487	0.000138837	0.000138837
2	chr20:2021662:T:C	2021662	NA,C	NA,T	NA,1	NA,-inf	NA,inf	NA,0.521093	0.000138827	0.000138827
2	chr20:1705885:C:T	1705885	NA,T	NA,C	NA,1	NA,-inf	NA,inf	NA,0.406371	0.000138694	0.000138694
2	chr20:1938523:C:G	1938523	NA,G	NA,C	NA,1	NA,-inf	NA,inf	NA,0.347722	0.000138579	0.000138579
2	chr20:2020515:A:G	2020515	G,G	A,A	1,1	-inf,-inf	inf,inf	0.570612,0.483855	0.000138492	0.000138492
2	chr20:2198028:C:T	2198028	NA,T	NA,C	NA,1	NA,inf	NA,inf	NA,0.624501	0.000138444	0.000138444
2	chr20:1877603:G:A	1877603	NA,A	NA,G	NA,1	NA,inf	NA,inf	NA,0.533996	0.000138347	0.000138347
2	chr20:2156032:G:A	2156032	NA,A	NA,G	NA,1	NA,inf	NA,inf	NA,0.539718	0.000138279	0.000138279
2	chr20:1905107:A:G	1905107	NA,G	NA,A	NA,1	NA,inf	NA,inf	NA,0.485617	0.000138176	0.000138176
2	chr20:1963864:T:C	1963864	NA,C	NA,T	NA,1	NA,-inf	NA,inf	NA,0.12846	0.000138134	0.000138134
2	chr20:2287669:A:G	2287669	NA,G	NA,A	NA,1	NA,-inf	NA,inf	NA,0.422594	0.000138055	0.000138055
2	chr20:1702885:TAGAC:T	1702885	T,NA	TAGAC,NA	1,NA	inf,NA	inf,NA	0.78167,NA	0.000138007	0.000138007
2	chr20:1829866:A:AG	1829866	NA,AG	NA,A	NA,1	NA,-inf	NA,inf	NA,0.363998	0.000137837	0.000137837
2	chr20:2243161:C:G	2243161	NA,G	NA,C	NA,1	NA,-inf	NA,inf	NA,0.330713	0.000137738	0.000137738
2	chr20:2165923:C:T	2165923	NA,T	NA,C	NA,1	NA,inf	NA,inf	NA,0.410023	0.000137718	0.000137718
2	chr20:2175849:C:T	2175849	NA,T	NA,C	NA,1	NA,-inf	NA,inf	NA,0.400429	0.000137683	0.000137683
2	chr20:2166717:A:G	2166717	NA,G	NA,A	NA,1	NA,inf	NA,inf	NA,0.495607	0.000137647	0.000137647
2	chr20:2028583:TTG:T	2028583	NA,T	NA,TTG	NA,1	NA,-inf	NA,inf	NA,0.348762	0.000137646	0.000137646
2	chr20:2415280:G:A	2415280	NA,A	NA,G	NA,1	NA,inf	NA,inf	NA,0.516047	0.000137635	0.000137635
2	chr20:1936644:A:G	1936644	G,G	A,A	1,1	-inf,-inf	inf,inf	2.55899,0.376898	0.000137595	0.000137595
2	chr20:1491580:T:C	1491580	NA,C	NA,T	NA,1	NA,inf	NA,inf	NA,0.520064	0.000137491	0.000137491
2	chr20:2117928:A:G	2117928	NA,G	NA,A	NA,1	NA,-inf	NA,inf	NA,0.411893	0.00013748	0.00013748
2	chr20:2077218:G:A	2077218	NA,A	NA,G	NA,1	NA,-inf	NA,inf	NA,0.413614	0.000137433	0.000137433
2	chr20:2419292:A:G	2419292	NA,G	NA,A	NA,1	NA,inf	NA,inf	NA,0.506307	0.000137219	0.000137219
2	chr20:2174769:G:A	2174769	NA,A	NA,G	NA,1	NA,-inf	NA,inf	NA,0.374456	0.000137048	0.000137048
2	chr20:1638236:G:A	1638236	NA,A	NA,G	NA,1	NA,-inf	NA,inf	NA,0.373756	0.000137022	0.000137022
2	chr20:1455746:T:A	1455746	A,NA	T,NA	1,NA	inf,NA	inf,NA	0.805743,NA	0.000136968	0.000136968
2	chr20:1872685:T:C	1872685	NA,C	NA,T	NA,1	NA,inf	NA,inf	NA,0.481884	0.000136948	0.000136948
2	chr20:2243160:A:G	2243160	NA,G	NA,A	NA,1	NA,-inf	NA,inf	NA,0.32558	0.00013668	0.00013668
2	chr20:2381409:C:T	2381409	NA,T	NA,C	NA,1	NA,inf	NA,inf	NA,0.500678	0.000136574	0.000136574
2	chr20:2415972:T:C	2415972	NA,C	NA,T	NA,1	NA,inf	NA,inf	NA,0.513068	0.00013656	0.00013656
2	chr20:1932177:T:A	1932177	NA,A	NA,T	NA,1	NA,inf	NA,inf	NA,0.790228	0.000136532	0.000136532
2	chr20:2446941:T:C	2446941	NA,C	NA,T	NA,1	NA,-inf	NA,inf	NA,0.43362	0.000136397	0.000136397
2	chr20:1868045:G:A	1868045	NA,A	NA,G	NA,1	NA,-inf	NA,inf	NA,0.447272	0.000136382	0.000136382
2	chr20:2449739:T:G	2449739	NA,G	NA,T	NA,1	NA,inf	NA,inf	NA,0.506349	0.000136263	0.000136263
2	chr20:1848660:C:G	1848660	NA,G	NA,C	NA,1	NA,inf	NA,inf	NA,0.43186	0.000136191	0.000136191
2	chr20:2119934:T:A	2119934	NA,A	NA,T	NA,1	NA,-inf	NA,inf	NA,0.404527	0.000136113	0.000136113
2	chr20:2150319:G:A	2150319	NA,A	NA,G	NA,1	NA,inf	NA,inf	NA,0.407533	0.000136022	0.000136022
2	chr20:2251771:T:C	2251771	C,NA	T,NA	1,NA	inf,NA	inf,NA	0.820316,NA	0.000135998	0.000135998
2	chr20:2195436:T:TG	2195436	TG,NA	T,NA	1,NA	inf,NA	inf,NA	0.4266,NA	0.000135995	0.000135995
2	chr20:1632891:T:TA	1632891	NA,TA	NA,T	NA,1	NA,-inf	NA,inf	NA,0.436916	0.000135917	0.000135917
2	chr20:2156222:T:C	2156222	NA,C	NA,T	NA,1	NA,-inf	NA,inf	NA,0.380314	0.000135727	0.000135727
2	chr20:1778609:C:T	1778609	NA,T	NA,C	NA,1	NA,-inf	NA,inf	NA,0.364757	0.000135702	0.000135702
2	chr20:2131470:T:TG	2131470	NA,TG	NA,T	NA,1	NA,-inf	NA,inf	NA,0.310044	0.000135679	0.000135679
2	chr20:1709226:C:T	1709226	NA,T	NA,C	NA,1	NA,inf	NA,inf	NA,0.529641	0.000135635	0.000135635
2	chr20:1709223:T:A	1709223	NA,A	NA,T	NA,1	NA,inf	NA,inf	NA,0.528938	0.000135499	0.000135499
2	chr20:1707223:C:T	1707223	NA,T	NA,C	NA,1	NA,inf	NA,inf	NA,0.525355	0.000135385	0.000135385
2	chr20:2399196:T:C	2399196	NA,C	NA,T	NA,1	NA,inf	NA,inf	NA,0.496463	0.000135382	0.000135382
2	chr20:1992115:A:G	1992115	G,G	A,A	1,1	-inf,inf	inf,inf	0.22024,0.0447109	0.000135311	0.000135311
2	chr20:2031079:T:C	2031079	NA,C	NA,T	NA,1	NA,inf	NA,inf	NA,0.676121	0.000135297	0.000135297
2	chr20:1987803:A:G	1987803	NA,G	NA,A	NA,1	NA,-inf	NA,inf	NA,0.294369	0.000135283	0.000135283
2	chr20:2433842:A:G	2433842	NA,G	NA,A	NA,1	NA,-inf	NA,inf	NA,0.401378	0.000134951	0.000134951
2	chr20:2003982:C:T	2003982	NA,T	NA,C	NA,1	NA,-inf	NA,inf	NA,0.494079	0.000134915	0.000134915
2	chr20:2244580:C:T	2244580	NA,T	NA,C	NA,1	NA,-inf	NA,inf	NA,0.36394	0.000134848	0.000134848
2	chr20:1578167:A:G	1578167	NA,G	NA,A	NA,1	NA,-inf	NA,inf	NA,0.406403	0.000134594	0.000134594
2	chr20:2151780:G:A	2151780	NA,A	NA,G	NA,1	NA,inf	NA,inf	NA,0.614974	0.000134521	0.000134521
2	chr20:1654221:G:A	1654221	NA,A	NA,G	NA,1	NA,inf	NA,inf	NA,0.443447	0.000134419	0.000134419
2	chr20:2342529:G:A	2342529	NA,A	NA,G	NA,1	NA,inf	NA,inf	NA,0.510759	0.000134414	0.000134414
2	chr20:1932335:A:C	1932335	C,C	A,A	1,1	inf,inf	inf,inf	1.01074,0.841947	0.000134316	0.000134316
2	chr20:1882501:ACT:A	1882501	A,A	ACT,ACT	1,1	inf,-inf	inf,inf	0.276024,1.37321	0.00013431	0.00013431
2	chr20:2230069:A:G	2230069	G,G	A,A	1,1	inf,-inf	inf,inf	0.831274,0.677441	0.000134275	0.000134275
2	chr20:2229953:A:G	2229953	NA,G	NA,A	NA,1	NA,-inf	NA,inf	NA,0.356201	0.000134046	0.000134046
2	chr20:2157677:C:T	2157677	NA,T	NA,C	NA,1	NA,inf	NA,inf	NA,0.395809	0.000134028	0.000134028
2	chr20:1745899:A:T	1745899	NA,T	NA,A	NA,1	NA,-inf	NA,inf	NA,0.388368	0.000134017	0.000134017
2	chr20:1643522:C:T	1643522	NA,T	NA,C	NA,1	NA,inf	NA,inf	NA,0.469702	0.000133979	0.000133979
2	chr20:2094258:C:T	2094258	NA,T	NA,C	NA,1	NA,-inf	NA,inf	NA,0.39319	0.000133921	0.000133921
2	chr20:1990784:T:A	1990784	NA,A	NA,T	NA,1	NA,inf	NA,inf	NA,0.522137	0.000133864	0.000133864
2	chr20:2033901:C:T	2033901	NA,T	NA,C	NA,1	NA,inf	NA,inf	NA,0.674909	0.000133733	0.000133733
2	chr20:1454105:G:T	1454105	NA,T	NA,G	NA,1	NA,inf	NA,inf	NA,0.498085	0.000133602	0.000133602
2	chr20:2330300:G:C	2330300	NA,C	NA,G	NA,1	NA,-inf	NA,inf	NA,0.372427	0.000133564	0.000133564
2	chr20:2339605:GC:G	2339605	NA,G	NA,GC	NA,1	NA,inf	NA,inf	NA,0.472043	0.000133524	0.000133524
2	chr20:2013466:C:T	2013466	NA,T	NA,C	NA,1	NA,inf	NA,inf	NA,0.853515	0.00013343	0.00013343
2	chr20:2327784:C:T	2327784	T,T	C,C	1,1	inf,inf	inf,inf	0.935361,0.977433	0.000133323	0.000133323
2	chr20:2167026:A:G	2167026	NA,G	NA,A	NA,1	NA,inf	NA,inf	NA,0.599517	0.0001332	0.0001332
2	chr20:1675095:C:A	1675095	NA,A	NA,C	NA,1	NA,inf	NA,inf	NA,0.462661	0.000133077	0.000133077
2	chr20:1722541:A:T	1722541	T,T	A,A	1,1	-inf,inf	inf,inf	0.0641712,1.63796	0.000133047	0.000133047
2	chr20:1940947:T:C	1940947	NA,C	NA,T	NA,1	NA,-inf	NA,inf	NA,0.238166	0.000133036	0.000133036
2	chr20:2322505:G:A	2322505	NA,A	NA,G	NA,1	NA,inf	NA,inf	NA,0.583684	0.000133014	0.000133014
2	chr20:2183915:A:T	2183915	NA,T	NA,A	NA,1	NA,-inf	NA,inf	NA,0.33958	0.000133007	0.000133007
2	chr20:1899416:G:A	1899416	NA,A	NA,G	NA,1	NA,inf	NA,inf	NA,0.548293	0.000132958	0.000132958
2	chr20:1674622:A:C	1674622	NA,C	NA,A	NA,1	NA,inf	NA,inf	NA,0.461951	0.000132952	0.000132952
2	chr20:1951697:C:T	1951697	NA,T	NA,C	NA,1	NA,-inf	NA,inf	NA,0.520092	0.000132761	0.000132761
2	chr20:2132067:ATTG:A	2132067	NA,A	NA,ATTG	NA,1	NA,inf	NA,inf	NA,0.481515	0.000132743	0.000132743
2	chr20:1938678:C:T	1938678	T,T	C,C	1,1	inf,-inf	inf,inf	6.26097,0.0426905	0.000132639	0.000132639
2	chr20:2129344:A:G	2129344	NA,G	NA,A	NA,1	NA,inf	NA,inf	NA,0.485193	0.000132615	0.000132615
2	chr20:1466702:C:T	1466702	NA,T	NA,C	NA,1	NA,inf	NA,inf	NA,0.453481	0.000132524	0.000132524
2	chr20:2071600:AC:A	2071600	NA,A	NA,AC	NA,1	NA,-inf	NA,inf	NA,0.241994	0.000132494	0.000132494
2	chr20:1480673:C:T	1480673	NA,T	NA,C	NA,1	NA,inf	NA,inf	NA,0.431803	0.000132434	0.000132434
2	chr20:1838895:C:T	1838895	T,NA	C,NA	1,NA	-inf,NA	inf,NA	1.14101,NA	0.000132351	0.000132351
2	chr20:1487300:AT:A	1487300	NA,A	NA,AT	NA,1	NA,inf	NA,inf	NA,0.46763	0.000132289	0.000132289
2	chr20:2393933:T:C	2393933	NA,C	NA,T	NA,1	NA,-inf	NA,inf	NA,0.349771	0.000132263	0.000132263
2	chr20:2259908:C:A	2259908	NA,A	NA,C	NA,1	NA,-inf	NA,inf	NA,0.369026	0.000132202	0.000132202
2	chr20:1936188:C:A	1936188	NA,A	NA,C	NA,1	NA,inf	NA,inf	NA,0.631267	0.00013202	0.00013202
2	chr20:1782179:G:A	1782179	NA,A	NA,G	NA,1	NA,inf	NA,inf	NA,0.433467	0.000131974	0.000131974
2	chr20:1952255:G:T	1952255	NA,T	NA,G	NA,1	NA,-inf	NA,inf	NA,0.292536	0.000131883	0.000131883
2	chr20:2440207:C:A	2440207	NA,A	NA,C	NA,1	NA,inf	NA,inf	NA,0.449454	0.00013187	0.00013187
2	chr20:1708514:C:T	1708514	T,T	C,C	1,1	-inf,inf	inf,inf	0.0416891,1.37925	0.000131866	0.000131866
2	chr20:1868418:C:A	1868418	NA,A	NA,C	NA,1	NA,inf	NA,inf	NA,0.45672	0.000131817	0.000131817
2	chr20:2193457:T:A	2193457	NA,A	NA,T	NA,1	NA,-inf	NA,inf	NA,0.31231	0.000131809	0.000131809
2	chr20:2345518:G:A	2345518	NA,A	NA,G	NA,1	NA,inf	NA,inf	NA,0.479742	0.000131725	0.000131725
2	chr20:1987126:A:G	1987126	NA,G	NA,A	NA,1	NA,-inf	NA,inf	NA,0.277526	0.000131625	0.000131625
2	chr20:1450833:T:C	1450833	NA,C	NA,T	NA,1	NA,-inf	NA,inf	NA,0.339485	0.000131567	0.000131567
2	chr20:1945813:A:C	1945813	C,C	A,A	1,1	-inf,-inf	inf,inf	0.078132,1.11075	0.000131518	0.000131518
2	chr20:2346226:G:T	2346226	NA,T	NA,G	NA,1	NA,inf	NA,inf	NA,0.480741	0.000131484	0.000131484
2	chr20:2000004:C:T	2000004	NA,T	NA,C	NA,1	NA,-inf	NA,inf	NA,0.185292	0.000131475	0.000131475
2	chr20:2404295:G:T	2404295	T,T	G,G	1,1	-inf,-inf	inf,inf	0.215134,1.67428	0.000131366	0.000131366
2	chr20:1903474:T:C	1903474	C,C	T,T	1,1	-inf,inf	inf,inf	0.208964,1.79752	0.000131285	0.000131285
2	chr20:1994584:A:G	1994584	NA,G	NA,A	NA,1	NA,-inf	NA,inf	NA,0.348985	0.000131232	0.000131232
2	chr20:2096606:T:C	2096606	NA,C	NA,T	NA,1	NA,-inf	NA,inf	NA,0.250624	0.000131115	0.000131115
2	chr20:2029599:T:C	2029599	NA,C	NA,T	NA,1	NA,-inf	NA,inf	NA,0.332494	0.000131102	0.000131102
2	chr20:2254801:T:C	2254801	NA,C	NA,T	NA,1	NA,-inf	NA,inf	NA,0.28917	0.000131031	0.000131031
2	chr20:1707414:A:G	1707414	NA,G	NA,A	NA,1	NA,inf	NA,inf	NA,0.499208	0.000131004	0.000131004
2	chr20:2377591:A:G	2377591	NA,G	NA,A	NA,1	NA,inf	NA,inf	NA,0.548467	0.000130995	0.000130995
2	chr20:2139053:A:G	2139053	NA,G	NA,A	NA,1	NA,inf	NA,inf	NA,0.475891	0.00013094	0.00013094
2	chr20:1708507:G:C	1708507	C,C	G,G	1,1	-inf,inf	inf,inf	0.0467318,1.37562	0.000130846	0.000130846
2	chr20:2439169:T:C	2439169	NA,C	NA,T	NA,1	NA,inf	NA,inf	NA,0.484246	0.000130808	0.000130808
2	chr20:2031678:T:C	2031678	NA,C	NA,T	NA,1	NA,inf	NA,inf	NA,0.644481	0.000130806	0.000130806
2	chr20:2124002:A:G	2124002	NA,G	NA,A	NA,1	NA,inf	NA,inf	NA,0.577211	0.000130782	0.000130782
2	chr20:1880012:C:T	1880012	NA,T	NA,C	NA,1	NA,-inf	NA,inf	NA,0.371908	0.000130679	0.000130679
2	chr20:2094780:A:G	2094780	NA,G	NA,A	NA,1	NA,-inf	NA,inf	NA,0.236066	0.000130589	0.000130589
2	chr20:2251281:A:T	2251281	NA,T	NA,A	NA,1	NA,inf	NA,inf	NA,0.437463	0.000130589	0.000130589
2	chr20:1708473:C:T	1708473	T,T	C,C	1,1	-inf,inf	inf,inf	0.050771,1.37443	0.000130567	0.000130567
2	chr20:2074651:C:G	2074651	NA,G	NA,C	NA,1	NA,-inf	NA,inf	NA,0.232794	0.000130545	0.000130545
2	chr20:2150120:ACT:A	2150120	NA,A	NA,ACT	NA,1	NA,inf	NA,inf	NA,0.446207	0.000130409	0.000130409
2	chr20:1996507:C:T	1996507	NA,T	NA,C	NA,1	NA,-inf	NA,inf	NA,0.184604	0.000130361	0.000130361
2	chr20:2140084:C:T	2140084	NA,T	NA,C	NA,1	NA,inf	NA,inf	NA,0.471974	0.000130181	0.000130181
2	chr20:1698118:T:C	1698118	NA,C	NA,T	NA,1	NA,inf	NA,inf	NA,0.497091	0.00013005	0.00013005
2	chr20:2426009:C:T	2426009	NA,T	NA,C	NA,1	NA,inf	NA,inf	NA,0.466544	0.000129735	0.000129735
2	chr20:1904385:C:G	1904385	NA,G	NA,C	NA,1	NA,inf	NA,inf	NA,0.465809	0.000129681	0.000129681
2	chr20:1935178:C:A	1935178	NA,A	NA,C	NA,1	NA,inf	NA,inf	NA,0.615315	0.000129574	0.000129574
2	chr20:1991907:C:T	1991907	NA,T	NA,C	NA,1	NA,inf	NA,inf	NA,0.617169	0.000129567	0.000129567
2	chr20:2415932:C:T	2415932	T,T	C,C	1,1	-inf,-inf	inf,inf	0.354964,1.89594	0.00012955	0.00012955
2	chr20:1706047:C:T	1706047	T,T	C,C	1,1	-inf,inf	inf,inf	0.0393321,1.47485	0.000129547	0.000129547
2	chr20:1714659:A:G	1714659	NA,G	NA,A	NA,1	NA,inf	NA,inf	NA,0.486125	0.000129547	0.000129547
2	chr20:1566043:T:C	1566043	NA,C	NA,T	NA,1	NA,inf	NA,inf	NA,0.436199	0.000129388	0.000129388
2	chr20:1820650:T:C	1820650	NA,C	NA,T	NA,1	NA,inf	NA,inf	NA,0.46624	0.000129351	0.000129351
2	chr20:2032121:T:G	2032121	NA,G	NA,T	NA,1	NA,inf	NA,inf	NA,0.636843	0.000129306	0.000129306
2	chr20:2197115:G:A	2197115	NA,A	NA,G	NA,1	NA,inf	NA,inf	NA,0.569243	0.000129084	0.000129084
2	chr20:1725977:G:A	1725977	NA,A	NA,G	NA,1	NA,-inf	NA,inf	NA,0.328102	0.000128991	0.000128991
2	chr20:2069362:T:C	2069362	NA,C	NA,T	NA,1	NA,-inf	NA,inf	NA,0.224681	0.000128954	0.000128954
2	chr20:2089985:G:A	2089985	NA,A	NA,G	NA,1	NA,inf	NA,inf	NA,0.463911	0.000128882	0.000128882
2	chr20:1708911:A:G	1708911	G,G	A,A	1,1	-inf,inf	inf,inf	0.0530359,1.36901	0.000128876	0.000128876
2	chr20:2030511:G:A	2030511	NA,A	NA,G	NA,1	NA,inf	NA,inf	NA,0.631602	0.000128868	0.000128868
2	chr20:2073841:G:A	2073841	NA,A	NA,G	NA,1	NA,-inf	NA,inf	NA,0.224639	0.000128865	0.000128865
2	chr20:2279292:T:C	2279292	NA,C	NA,T	NA,1	NA,inf	NA,inf	NA,0.379735	0.00012882	0.00012882
2	chr20:2069350:G:A	2069350	NA,A	NA,G	NA,1	NA,-inf	NA,inf	NA,0.223868	0.000128796	0.000128796
2	chr20:1897378:G:A	1897378	A,NA	G,NA	1,NA	-inf,NA	inf,NA	0.559239,NA	0.000128688	0.000128688
2	chr20:1986238:G:A	1986238	NA,A	NA,G	NA,1	NA,-inf	NA,inf	NA,0.390827	0.000128675	0.000128675
2	chr20:2129595:A:G	2129595	NA,G	NA,A	NA,1	NA,inf	NA,inf	NA,0.393051	0.000128662	0.000128662
2	chr20:2069453:AATTG:A	2069453	NA,A	NA,AATTG	NA,1	NA,-inf	NA,inf	NA,0.222841	0.000128651	0.000128651
2	chr20:2151779:A:AT	2151779	NA,AT	NA,A	NA,1	NA,inf	NA,inf	NA,0.574615	0.000128528	0.000128528
2	chr20:2226348:G:A	2226348	NA,A	NA,G	NA,1	NA,-inf	NA,inf	NA,0.34764	0.000128407	0.000128407
2	chr20:2111663:C:T	2111663	NA,T	NA,C	NA,1	NA,-inf	NA,inf	NA,0.235041	0.000128367	0.000128367
2	chr20:1817796:C:T	1817796	NA,T	NA,C	NA,1	NA,inf	NA,inf	NA,0.456735	0.000128362	0.000128362
2	chr20:1471234:T:G	1471234	NA,G	NA,T	NA,1	NA,-inf	NA,inf	NA,0.345288	0.000128341	0.000128341
2	chr20:2138229:A:G	2138229	NA,G	NA,A	NA,1	NA,inf	NA,inf	NA,0.471658	0.000128295	0.000128295
2	chr20:1806781:A:G	1806781	NA,G	NA,A	NA,1	NA,-inf	NA,inf	NA,0.24827	0.000128242	0.000128242
2	chr20:2154014:T:C	2154014	NA,C	NA,T	NA,1	NA,inf	NA,inf	NA,0.366367	0.000128223	0.000128223
2	chr20:2273554:G:A	2273554	NA,A	NA,G	NA,1	NA,-inf	NA,inf	NA,0.261339	0.000128159	0.000128159
2	chr20:1530304:T:G	1530304	NA,G	NA,T	NA,1	NA,-inf	NA,inf	NA,0.225118	0.000128131	0.000128131
2	chr20:1568719:A:AG	1568719	NA,AG	NA,A	NA,1	NA,inf	NA,inf	NA,0.45826	0.000128095	0.000128095
2	chr20:2392527:C:T	2392527	NA,T	NA,C	NA,1	NA,inf	NA,inf	NA,0.455901	0.000128036	0.000128036
2	chr20:1571945:G:A	1571945	NA,A	NA,G	NA,1	NA,inf	NA,inf	NA,0.425286	0.000128035	0.000128035
2	chr20:1881576:C:T	1881576	NA,T	NA,C	NA,1	NA,-inf	NA,inf	NA,0.356543	0.000128015	0.000128015
2	chr20:2259140:C:G	2259140	NA,G	NA,C	NA,1	NA,inf	NA,inf	NA,0.457091	0.000127959	0.000127959
2	chr20:2072232:C:T	2072232	NA,T	NA,C	NA,1	NA,-inf	NA,inf	NA,0.220111	0.00012795	0.00012795
2	chr20:1570576:A:T	1570576	NA,T	NA,A	NA,1	NA,inf	NA,inf	NA,0.456	0.000127909	0.000127909
2	chr20:1706772:G:A	1706772	NA,A	NA,G	NA,1	NA,inf	NA,inf	NA,0.479766	0.000127898	0.000127898
2	chr20:1545887:T:G	1545887	NA,G	NA,T	NA,1	NA,inf	NA,inf	NA,0.429671	0.000127857	0.000127857
2	chr20:2005657:G:C	2005657	NA,C	NA,G	NA,1	NA,-inf	NA,inf	NA,0.448898	0.000127849	0.000127849
2	chr20:2181331:G:C	2181331	NA,C	NA,G	NA,1	NA,inf	NA,inf	NA,0.400595	0.00012783	0.00012783
2	chr20:1815600:G:C	1815600	NA,C	NA,G	NA,1	NA,-inf	NA,inf	NA,0.32403	0.000127753	0.000127753
2	chr20:2337446:C:T	2337446	NA,T	NA,C	NA,1	NA,inf	NA,inf	NA,0.409428	0.000127645	0.000127645
2	chr20:2255221:G:A	2255221	NA,A	NA,G	NA,1	NA,-inf	NA,inf	NA,0.352505	0.000127623	0.000127623
2	chr20:2125679:G:T	2125679	NA,T	NA,G	NA,1	NA,inf	NA,inf	NA,0.555745	0.000127533	0.000127533
2	chr20:2401436:C:T	2401436	NA,T	NA,C	NA,1	NA,-inf	NA,inf	NA,0.313115	0.000127503	0.000127503
2	chr20:1941656:A:G	1941656	NA,G	NA,A	NA,1	NA,inf	NA,inf	NA,0.492948	0.000127382	0.000127382
2	chr20:1676247:T:C	1676247	NA,C	NA,T	NA,1	NA,-inf	NA,inf	NA,0.349583	0.000127324	0.000127324
2	chr20:2192498:A:C	2192498	NA,C	NA,A	NA,1	NA,inf	NA,inf	NA,0.441298	0.000127309	0.000127309
2	chr20:2193818:A:C	2193818	NA,C	NA,A	NA,1	NA,-inf	NA,inf	NA,0.287846	0.000127259	0.000127259
2	chr20:1579343:G:T	1579343	NA,T	NA,G	NA,1	NA,-inf	NA,inf	NA,0.35676	0.000127019	0.000127019
2	chr20:2329724:C:T	2329724	NA,T	NA,C	NA,1	NA,inf	NA,inf	NA,0.453886	0.000126952	0.000126952
2	chr20:2075468:A:G	2075468	NA,G	NA,A	NA,1	NA,-inf	NA,inf	NA,0.215076	0.000126919	0.000126919
2	chr20:1894745:G:C	1894745	NA,C	NA,G	NA,1	NA,-inf	NA,inf	NA,0.24892	0.000126907	0.000126907
2	chr20:2358457:T:C	2358457	NA,C	NA,T	NA,1	NA,inf	NA,inf	NA,0.463636	0.000126892	0.000126892
2	chr20:2352314:G:C	2352314	NA,C	NA,G	NA,1	NA,inf	NA,inf	NA,0.491624	0.000126818	0.000126818
2	chr20:2137944:T:C	2137944	NA,C	NA,T	NA,1	NA,inf	NA,inf	NA,0.449855	0.000126774	0.000126774
2	chr20:1914055:T:C	1914055	NA,C	NA,T	NA,1	NA,-inf	NA,inf	NA,0.310413	0.000126683	0.000126683
2	chr20:1682996:C:T	1682996	NA,T	NA,C	NA,1	NA,-inf	NA,inf	NA,0.34613	0.000126669	0.000126669
2	chr20:1675537:A:G	1675537	NA,G	NA,A	NA,1	NA,inf	NA,inf	NA,0.430022	0.000126658	0.000126658
2	chr20:1928855:C:T	1928855	NA,T	NA,C	NA,1	NA,-inf	NA,inf	NA,0.547451	0.00012652	0.00012652
2	chr20:1569895:A:T	1569895	NA,T	NA,A	NA,1	NA,inf	NA,inf	NA,0.446171	0.000126505	0.000126505
2	chr20:1541873:C:A	1541873	NA,A	NA,C	NA,1	NA,inf	NA,inf	NA,0.421456	0.0001265	0.0001265
2	chr20:2128925:C:T	2128925	NA,T	NA,C	NA,1	NA,inf	NA,inf	NA,0.448167	0.000126487	0.000126487
2	chr20:2074473:C:T	2074473	NA,T	NA,C	NA,1	NA,-inf	NA,inf	NA,0.212631	0.000126412	0.000126412
2	chr20:1830840:G:A	1830840	NA,A	NA,G	NA,1	NA,-inf	NA,inf	NA,0.415731	0.000126363	0.000126363
2	chr20:1684744:G:C	1684744	NA,C	NA,G	NA,1	NA,inf	NA,inf	NA,0.521348	0.000126354	0.000126354
2	chr20:2071335:T:C	2071335	NA,C	NA,T	NA,1	NA,-inf	NA,inf	NA,0.21159	0.000126292	0.000126292
2	chr20:2117781:G:T	2117781	NA,T	NA,G	NA,1	NA,inf	NA,inf	NA,0.54606	0.000126276	0.000126276
2	chr20:1946326:T:C	1946326	C,C	T,T	1,1	inf,inf	inf,inf	4.1725,0.461214	0.000126243	0.000126243
2	chr20:2073786:C:T	2073786	NA,T	NA,C	NA,1	NA,-inf	NA,inf	NA,0.21107	0.000126161	0.000126161
2	chr20:1719933:A:C	1719933	C,C	A,A	1,1	-inf,inf	inf,inf	0.0698042,1.64461	0.000126076	0.000126076
2	chr20:2070945:G:A	2070945	NA,A	NA,G	NA,1	NA,-inf	NA,inf	NA,0.210296	0.000126031	0.000126031
2	chr20:2071526:G:A	2071526	NA,A	NA,G	NA,1	NA,-inf	NA,inf	NA,0.210985	0.000125927	0.000125927
2	chr20:2076055:G:C	2076055	NA,C	NA,G	NA,1	NA,-inf	NA,inf	NA,0.209845	0.000125915	0.000125915
2	chr20:2070828:T:C	2070828	NA,C	NA,T	NA,1	NA,-inf	NA,inf	NA,0.209768	0.000125851	0.000125851
2	chr20:1569713:A:G	1569713	NA,G	NA,A	NA,1	NA,inf	NA,inf	NA,0.440662	0.000125622	0.000125622
2	chr20:2075712:T:A	2075712	NA,A	NA,T	NA,1	NA,-inf	NA,inf	NA,0.208047	0.000125555	0.000125555
2	chr20:2069298:A:T	2069298	NA,T	NA,A	NA,1	NA,-inf	NA,inf	NA,0.207122	0.000125505	0.000125505
2	chr20:2151079:T:C	2151079	NA,C	NA,T	NA,1	NA,inf	NA,inf	NA,0.582183	0.000125501	0.000125501
2	chr20:1568902:A:G	1568902	NA,G	NA,A	NA,1	NA,inf	NA,inf	NA,0.439765	0.000125492	0.000125492
2	chr20:1894391:G:A	1894391	NA,A	NA,G	NA,1	NA,inf	NA,inf	NA,0.48191	0.000125451	0.000125451
2	chr20:2174299:C:T	2174299	NA,T	NA,C	NA,1	NA,-inf	NA,inf	NA,0.279454	0.000125423	0.000125423
2	chr20:1708820:C:A	1708820	NA,A	NA,C	NA,1	NA,inf	NA,inf	NA,0.462021	0.000125408	0.000125408
2	chr20:1548349:T:A	1548349	NA,A	NA,T	NA,1	NA,-inf	NA,inf	NA,0.276236	0.000125397	0.000125397
2	chr20:2271364:C:T	2271364	NA,T	NA,C	NA,1	NA,-inf	NA,inf	NA,0.276687	0.000125268	0.000125268
2	chr20:2052972:C:T	2052972	NA,T	NA,C	NA,1	NA,inf	NA,inf	NA,0.615509	0.000125267	0.000125267
2	chr20:2150071:CATTTCCTTGGGTATATACCAAGCAGTGGAA:C	2150071	NA,C	NA,CATTTCCTTGGGTATATACCAAGCAGTGGAA	NA,1	NA,inf	NA,inf	NA,0.438954	0.000125237	0.000125237
2	chr20:1832511:C:T	1832511	NA,T	NA,C	NA,1	NA,-inf	NA,inf	NA,0.391736	0.000125212	0.000125212
2	chr20:1919997:T:C	1919997	NA,C	NA,T	NA,1	NA,inf	NA,inf	NA,0.418424	0.000125146	0.000125146
2	chr20:2073310:A:G	2073310	NA,G	NA,A	NA,1	NA,-inf	NA,inf	NA,0.205626	0.00012514	0.00012514
2	chr20:2069765:A:G	2069765	NA,G	NA,A	NA,1	NA,-inf	NA,inf	NA,0.205556	0.000125079	0.000125079
2	chr20:1656886:T:C	1656886	C,C	T,T	1,1	inf,inf	inf,inf	0.749809,0.878529	0.000125049	0.000125049
2	chr20:2030545:C:T	2030545	NA,T	NA,C	NA,1	NA,inf	NA,inf	NA,0.508026	0.000125017	0.000125017
2	chr20:2025663:G:T	2025663	NA,T	NA,G	NA,1	NA,-inf	NA,inf	NA,0.317402	0.000124995	0.000124995
2	chr20:1680912:T:G	1680912	NA,G	NA,T	NA,1	NA,inf	NA,inf	NA,0.419226	0.000124953	0.000124953
2	chr20:1759819:G:A	1759819	NA,A	NA,G	NA,1	NA,-inf	NA,inf	NA,0.210891	0.000124944	0.000124944
2	chr20:2193989:G:A	2193989	NA,A	NA,G	NA,1	NA,-inf	NA,inf	NA,0.274537	0.000124928	0.000124928
2	chr20:2127095:A:G	2127095	NA,G	NA,A	NA,1	NA,inf	NA,inf	NA,0.368631	0.000124823	0.000124823
2	chr20:2071308:A:G	2071308	NA,G	NA,A	NA,1	NA,-inf	NA,inf	NA,0.204083	0.000124814	0.000124814
2	chr20:1651275:T:C	1651275	C,C	T,T	1,1	inf,inf	inf,inf	0.739921,0.889736	0.000124747	0.000124747
2	chr20:2076144:A:G	2076144	NA,G	NA,A	NA,1	NA,-inf	NA,inf	NA,0.203737	0.000124694	0.000124694
2	chr20:2394616:A:G	2394616	G,G	A,A	1,1	inf,inf	inf,inf	1.09117,0.391581	0.000124688	0.000124688
2	chr20:2069835:G:T	2069835	NA,T	NA,G	NA,1	NA,-inf	NA,inf	NA,0.203402	0.000124617	0.000124617
2	chr20:1885999:G:A	1885999	A,A	G,G	1,1	-inf,inf	inf,inf	1.59327,0.183638	0.00012458	0.00012458
2	chr20:2350980:C:T	2350980	T,T	C,C	1,1	-inf,-inf	inf,inf	1.32043,0.753583	0.000124468	0.000124468
2	chr20:1629711:T:C	1629711	NA,C	NA,T	NA,1	NA,-inf	NA,inf	NA,0.326407	0.000124409	0.000124409
2	chr20:2426081:G:C	2426081	NA,C	NA,G	NA,1	NA,inf	NA,inf	NA,0.428579	0.000124338	0.000124338
2	chr20:2313388:G:T	2313388	NA,T	NA,G	NA,1	NA,inf	NA,inf	NA,0.449065	0.000124331	0.000124331
2	chr20:2313384:T:C	2313384	NA,C	NA,T	NA,1	NA,inf	NA,inf	NA,0.448124	0.000124195	0.000124195
2	chr20:2420194:G:A	2420194	NA,A	NA,G	NA,1	NA,inf	NA,inf	NA,0.420233	0.00012418	0.00012418
2	chr20:2180805:A:G	2180805	NA,G	NA,A	NA,1	NA,inf	NA,inf	NA,0.387542	0.000124131	0.000124131
2	chr20:2251255:T:C	2251255	NA,C	NA,T	NA,1	NA,-inf	NA,inf	NA,0.328811	0.000124113	0.000124113
2	chr20:2390591:C:T	2390591	NA,T	NA,C	NA,1	NA,inf	NA,inf	NA,0.403135	0.000124078	0.000124078
2	chr20:1784643:C:T	1784643	NA,T	NA,C	NA,1	NA,inf	NA,inf	NA,0.475561	0.000124029	0.000124029
2	chr20:1570379:A:G	1570379	NA,G	NA,A	NA,1	NA,-inf	NA,inf	NA,0.289056	0.000123919	0.000123919
2	chr20:1443422:C:T	1443422	NA,T	NA,C	NA,1	NA,-inf	NA,inf	NA,0.317156	0.000123917	0.000123917
2	chr20:1925381:G:A	1925381	A,A	G,G	1,1	inf,-inf	inf,inf	0.339342,1.21753	0.000123899	0.000123899
2	chr20:1485473:G:A	1485473	NA,A	NA,G	NA,1	NA,inf	NA,inf	NA,0.451006	0.000123899	0.000123899
2	chr20:1566260:C:T	1566260	NA,T	NA,C	NA,1	NA,-inf	NA,inf	NA,0.292699	0.000123864	0.000123864
2	chr20:2172217:C:CA	2172217	NA,CA	NA,C	NA,1	NA,-inf	NA,inf	NA,0.262146	0.000123853	0.000123853
2	chr20:1906202:C:T	1906202	NA,T	NA,C	NA,1	NA,inf	NA,inf	NA,0.400875	0.000123815	0.000123815
2	chr20:2295891:C:T	2295891	NA,T	NA,C	NA,1	NA,-inf	NA,inf	NA,0.317165	0.000123783	0.000123783
2	chr20:1652136:T:C	1652136	NA,C	NA,T	NA,1	NA,inf	NA,inf	NA,0.408496	0.000123769	0.000123769
2	chr20:1969686:A:G	1969686	NA,G	NA,A	NA,1	NA,inf	NA,inf	NA,0.817042	0.000123747	0.000123747
2	chr20:2070998:G:A	2070998	NA,A	NA,G	NA,1	NA,-inf	NA,inf	NA,0.198315	0.000123716	0.000123716
2	chr20:2241807:G:A	2241807	NA,A	NA,G	NA,1	NA,-inf	NA,inf	NA,0.358874	0.000123687	0.000123687
2	chr20:2425663:T:C	2425663	NA,C	NA,T	NA,1	NA,inf	NA,inf	NA,0.423588	0.000123645	0.000123645
2	chr20:2241897:G:A	2241897	NA,A	NA,G	NA,1	NA,-inf	NA,inf	NA,0.357704	0.000123584	0.000123584
2	chr20:1983967:TTC:T	1983967	NA,T	NA,TTC	NA,1	NA,-inf	NA,inf	NA,0.295127	0.000123568	0.000123568
2	chr20:2071295:C:A	2071295	NA,A	NA,C	NA,1	NA,-inf	NA,inf	NA,0.206918	0.000123553	0.000123553
2	chr20:1925382:T:A	1925382	A,A	T,T	1,1	inf,-inf	inf,inf	0.334868,1.21753	0.000123487	0.000123487
2	chr20:2068917:C:T	2068917	NA,T	NA,C	NA,1	NA,inf	NA,inf	NA,0.606231	0.000123324	0.000123324
2	chr20:2378942:C:T	2378942	NA,T	NA,C	NA,1	NA,inf	NA,inf	NA,0.404072	0.000123283	0.000123283
2	chr20:1968931:C:T	1968931	NA,T	NA,C	NA,1	NA,inf	NA,inf	NA,0.816338	0.000123233	0.000123233
2	chr20:1491215:T:C	1491215	NA,C	NA,T	NA,1	NA,inf	NA,inf	NA,0.416025	0.000123222	0.000123222
2	chr20:2173005:T:A	2173005	A,A	T,T	1,1	-inf,inf	inf,inf	0.438259,1.17877	0.00012322	0.00012322
2	chr20:2157604:C:T	2157604	NA,T	NA,C	NA,1	NA,inf	NA,inf	NA,0.400338	0.000123167	0.000123167
2	chr20:1810342:A:G	1810342	NA,G	NA,A	NA,1	NA,-inf	NA,inf	NA,0.310991	0.000123065	0.000123065
2	chr20:2246331:TTGTCTC:T	2246331	NA,T	NA,TTGTCTC	NA,1	NA,-inf	NA,inf	NA,0.242151	0.000123005	0.000123005
2	chr20:2300575:G:C	2300575	NA,C	NA,G	NA,1	NA,-inf	NA,inf	NA,0.294794	0.000122644	0.000122644
2	chr20:2013704:A:G	2013704	NA,G	NA,A	NA,1	NA,-inf	NA,inf	NA,0.293273	0.000122554	0.000122554
2	chr20:2189230:G:A	2189230	NA,A	NA,G	NA,1	NA,-inf	NA,inf	NA,0.25627	0.000122541	0.000122541
2	chr20:1773068:G:A	1773068	NA,A	NA,G	NA,1	NA,-inf	NA,inf	NA,0.317201	0.00012254	0.00012254
2	chr20:1881018:G:A	1881018	NA,A	NA,G	NA,1	NA,-inf	NA,inf	NA,0.308648	0.000122521	0.000122521
2	chr20:2278749:C:T	2278749	NA,T	NA,C	NA,1	NA,-inf	NA,inf	NA,0.28117	0.000122514	0.000122514
2	chr20:1725464:G:A	1725464	NA,A	NA,G	NA,1	NA,inf	NA,inf	NA,0.404354	0.000122488	0.000122488
2	chr20:1682967:A:G	1682967	NA,G	NA,A	NA,1	NA,inf	NA,inf	NA,0.402237	0.000122438	0.000122438
2	chr20:1748748:T:C	1748748	NA,C	NA,T	NA,1	NA,inf	NA,inf	NA,0.372226	0.000122308	0.000122308
2	chr20:1739400:C:T	1739400	NA,T	NA,C	NA,1	NA,-inf	NA,inf	NA,0.316716	0.000122272	0.000122272
2	chr20:2332551:G:T	2332551	NA,T	NA,G	NA,1	NA,inf	NA,inf	NA,0.415035	0.000122196	0.000122196
2	chr20:2094276:G:A	2094276	NA,A	NA,G	NA,1	NA,-inf	NA,inf	NA,0.55218	0.000122097	0.000122097
2	chr20:2189744:C:T	2189744	NA,T	NA,C	NA,1	NA,-inf	NA,inf	NA,0.253574	0.000122089	0.000122089
2	chr20:2199886:T:C	2199886	NA,C	NA,T	NA,1	NA,-inf	NA,inf	NA,0.271172	0.000122075	0.000122075
2	chr20:2207605:C:G	2207605	NA,G	NA,C	NA,1	NA,-inf	NA,inf	NA,0.277298	0.000122065	0.000122065
2	chr20:1543306:G:A	1543306	NA,A	NA,G	NA,1	NA,inf	NA,inf	NA,0.404115	0.000122047	0.000122047
2	chr20:2070628:A:G	2070628	NA,G	NA,A	NA,1	NA,-inf	NA,inf	NA,0.188783	0.000121919	0.000121919
2	chr20:2261534:T:C	2261534	NA,C	NA,T	NA,1	NA,inf	NA,inf	NA,0.398208	0.000121853	0.000121853
2	chr20:2019218:G:A	2019218	NA,A	NA,G	NA,1	NA,inf	NA,inf	NA,0.540761	0.000121845	0.000121845
2	chr20:1693556:C:T	1693556	NA,T	NA,C	NA,1	NA,inf	NA,inf	NA,0.386681	0.000121757	0.000121757
2	chr20:1867160:A:G	1867160	NA,G	NA,A	NA,1	NA,inf	NA,inf	NA,0.397018	0.000121734	0.000121734
2	chr20:2334536:A:C	2334536	NA,C	NA,A	NA,1	NA,-inf	NA,inf	NA,0.301926	0.000121727	0.000121727
2	chr20:2277588:C:G	2277588	NA,G	NA,C	NA,1	NA,inf	NA,inf	NA,0.383379	0.000121718	0.000121718
2	chr20:2334800:A:T	2334800	NA,T	NA,A	NA,1	NA,inf	NA,inf	NA,0.450428	0.000121612	0.000121612
2	chr20:1679796:A:G	1679796	NA,G	NA,A	NA,1	NA,inf	NA,inf	NA,0.387698	0.000121589	0.000121589
2	chr20:1830226:T:C	1830226	NA,C	NA,T	NA,1	NA,inf	NA,inf	NA,0.400327	0.000121574	0.000121574
2	chr20:1654340:A:G	1654340	G,G	A,A	1,1	inf,inf	inf,inf	0.725968,0.891388	0.000121556	0.000121556
2	chr20:2282486:G:A	2282486	NA,A	NA,G	NA,1	NA,-inf	NA,inf	NA,0.270023	0.000121465	0.000121465
2	chr20:1681008:T:C	1681008	NA,C	NA,T	NA,1	NA,inf	NA,inf	NA,0.386801	0.000121459	0.000121459
2	chr20:1503198:T:C	1503198	NA,C	NA,T	NA,1	NA,inf	NA,inf	NA,0.392959	0.000121408	0.000121408
2	chr20:2069953:A:G	2069953	NA,G	NA,A	NA,1	NA,-inf	NA,inf	NA,0.185918	0.000121398	0.000121398
2	chr20:1678608:A:G	1678608	NA,G	NA,A	NA,1	NA,inf	NA,inf	NA,0.386353	0.000121392	0.000121392
2	chr20:1756863:C:T	1756863	NA,T	NA,C	NA,1	NA,inf	NA,inf	NA,0.389336	0.000121377	0.000121377
2	chr20:2271693:G:A	2271693	NA,A	NA,G	NA,1	NA,-inf	NA,inf	NA,0.253998	0.000121365	0.000121365
2	chr20:1676039:A:G	1676039	NA,G	NA,A	NA,1	NA,inf	NA,inf	NA,0.385739	0.000121303	0.000121303
2	chr20:1756839:A:G	1756839	NA,G	NA,A	NA,1	NA,inf	NA,inf	NA,0.388507	0.000121259	0.000121259
2	chr20:1684123:A:G	1684123	NA,G	NA,A	NA,1	NA,inf	NA,inf	NA,0.385438	0.000121256	0.000121256
2	chr20:1776098:T:TA	1776098	TA,NA	T,NA	1,NA	-inf,NA	inf,NA	0.959859,NA	0.000121243	0.000121243
2	chr20:1683645:C:A	1683645	NA,A	NA,C	NA,1	NA,inf	NA,inf	NA,0.385134	0.000121216	0.000121216
2	chr20:1679198:A:G	1679198	NA,G	NA,A	NA,1	NA,inf	NA,inf	NA,0.385012	0.000121198	0.000121198
2	chr20:1677665:A:C	1677665	NA,C	NA,A	NA,1	NA,inf	NA,inf	NA,0.38493	0.000121187	0.000121187
2	chr20:1680154:G:A	1680154	NA,A	NA,G	NA,1	NA,inf	NA,inf	NA,0.385029	0.000121123	0.000121123
2	chr20:1652430:T:C	1652430	C,C	T,T	1,1	inf,inf	inf,inf	0.724239,0.891448	0.000121114	0.000121114
2	chr20:1683299:G:A	1683299	NA,A	NA,G	NA,1	NA,inf	NA,inf	NA,0.384209	0.000121086	0.000121086
2	chr20:2120155:G:A	2120155	NA,A	NA,G	NA,1	NA,-inf	NA,inf	NA,0.296117	0.000121062	0.000121062
2	chr20:1675927:A:G	1675927	NA,G	NA,A	NA,1	NA,inf	NA,inf	NA,0.383346	0.000120957	0.000120957
2	chr20:1682915:G:T	1682915	NA,T	NA,G	NA,1	NA,inf	NA,inf	NA,0.482203	0.000120954	0.000120954
2	chr20:2431795:C:T	2431795	NA,T	NA,C	NA,1	NA,inf	NA,inf	NA,0.407279	0.000120952	0.000120952
2	chr20:2321497:C:T	2321497	NA,T	NA,C	NA,1	NA,inf	NA,inf	NA,0.380808	0.000120909	0.000120909
2	chr20:2382899:G:T	2382899	NA,T	NA,G	NA,1	NA,inf	NA,inf	NA,0.378081	0.000120886	0.000120886
2	chr20:2180872:G:T	2180872	NA,T	NA,G	NA,1	NA,inf	NA,inf	NA,0.36522	0.000120775	0.000120775
2	chr20:1948673:G:A	1948673	NA,A	NA,G	NA,1	NA,inf	NA,inf	NA,0.50254	0.000120761	0.000120761
2	chr20:2247587:A:G	2247587	G,G	A,A	1,1	inf,inf	inf,inf	2.03425,0.67305	0.000120713	0.000120713
2	chr20:1673290:C:T	1673290	NA,T	NA,C	NA,1	NA,-inf	NA,inf	NA,0.301086	0.000120634	0.000120634
2	chr20:1884705:C:G	1884705	NA,G	NA,C	NA,1	NA,-inf	NA,inf	NA,0.316002	0.0001206	0.0001206
2	chr20:1629968:C:G	1629968	NA,G	NA,C	NA,1	NA,-inf	NA,inf	NA,0.312948	0.000120573	0.000120573
2	chr20:1998851:G:A	1998851	NA,A	NA,G	NA,1	NA,-inf	NA,inf	NA,0.137381	0.000120559	0.000120559
2	chr20:1955361:A:C	1955361	C,NA	A,NA	1,NA	-inf,NA	inf,NA	1.38025,NA	0.000120469	0.000120469
2	chr20:1942528:C:T	1942528	NA,T	NA,C	NA,1	NA,inf	NA,inf	NA,0.523671	0.000120458	0.000120458
2	chr20:1884311:G:A	1884311	NA,A	NA,G	NA,1	NA,inf	NA,inf	NA,0.27214	0.000120443	0.000120443
2	chr20:1944654:T:A	1944654	NA,A	NA,T	NA,1	NA,inf	NA,inf	NA,0.537603	0.00012044	0.00012044
2	chr20:1690294:C:A	1690294	NA,A	NA,C	NA,1	NA,inf	NA,inf	NA,0.456731	0.000120376	0.000120376
2	chr20:2300606:G:T	2300606	T,T	G,G	1,1	-inf,-inf	inf,inf	1.69246,0.584335	0.0001202	0.0001202
2	chr20:1706782:C:A	1706782	A,A	C,C	1,1	inf,inf	inf,inf	0.268333,1.33199	0.000120164	0.000120164
2	chr20:2252729:G:A	2252729	NA,A	NA,G	NA,1	NA,inf	NA,inf	NA,0.408392	0.000120162	0.000120162
2	chr20:2069722:C:G	2069722	NA,G	NA,C	NA,1	NA,-inf	NA,inf	NA,0.188249	0.000120153	0.000120153
2	chr20:2074779:C:T	2074779	NA,T	NA,C	NA,1	NA,-inf	NA,inf	NA,0.161525	0.000120085	0.000120085
2	chr20:2259786:G:A	2259786	NA,A	NA,G	NA,1	NA,inf	NA,inf	NA,0.412461	0.000119905	0.000119905
2	chr20:2228010:A:C	2228010	NA,C	NA,A	NA,1	NA,-inf	NA,inf	NA,0.296259	0.000119833	0.000119833
2	chr20:2191738:C:T	2191738	NA,T	NA,C	NA,1	NA,-inf	NA,inf	NA,0.2391	0.000119776	0.000119776
2	chr20:2448179:A:T	2448179	NA,T	NA,A	NA,1	NA,-inf	NA,inf	NA,0.304891	0.000119757	0.000119757
2	chr20:2192291:A:G	2192291	NA,G	NA,A	NA,1	NA,inf	NA,inf	NA,0.507784	0.000119738	0.000119738
2	chr20:1807287:C:T	1807287	NA,T	NA,C	NA,1	NA,-inf	NA,inf	NA,0.204379	0.000119722	0.000119722
2	chr20:2447861:G:A	2447861	NA,A	NA,G	NA,1	NA,-inf	NA,inf	NA,0.304374	0.000119678	0.000119678
2	chr20:1635884:G:A	1635884	NA,A	NA,G	NA,1	NA,-inf	NA,inf	NA,0.277313	0.000119572	0.000119572
2	chr20:2150480:A:AT	2150480	NA,AT	NA,A	NA,1	NA,-inf	NA,inf	NA,0.227164	0.000119533	0.000119533
2	chr20:1506084:A:G	1506084	NA,G	NA,A	NA,1	NA,-inf	NA,inf	NA,0.312568	0.000119505	0.000119505
2	chr20:2131841:C:T	2131841	NA,T	NA,C	NA,1	NA,inf	NA,inf	NA,0.493045	0.000119498	0.000119498
2	chr20:2245649:G:A	2245649	NA,A	NA,G	NA,1	NA,inf	NA,inf	NA,0.370502	0.000119395	0.000119395
2	chr20:2068685:T:A	2068685	NA,A	NA,T	NA,1	NA,-inf	NA,inf	NA,0.175792	0.000119351	0.000119351
2	chr20:2380281:CT:C	2380281	NA,C	NA,CT	NA,1	NA,inf	NA,inf	NA,0.395489	0.000119291	0.000119291
2	chr20:2151789:A:C	2151789	NA,C	NA,A	NA,1	NA,inf	NA,inf	NA,0.504156	0.000119286	0.000119286
2	chr20:2000112:T:C	2000112	NA,C	NA,T	NA,1	NA,-inf	NA,inf	NA,0.125074	0.000119229	0.000119229
2	chr20:1936534:C:T	1936534	NA,T	NA,C	NA,1	NA,inf	NA,inf	NA,0.334891	0.000119219	0.000119219
2	chr20:1910108:C:T	1910108	NA,T	NA,C	NA,1	NA,-inf	NA,inf	NA,0.24796	0.000119155	0.000119155
2	chr20:1857311:G:A	1857311	NA,A	NA,G	NA,1	NA,-inf	NA,inf	NA,0.288606	0.00011915	0.00011915
2	chr20:2151784:C:T	2151784	NA,T	NA,C	NA,1	NA,inf	NA,inf	NA,0.50354	0.000119123	0.000119123
2	chr20:1987119:G:A	1987119	NA,A	NA,G	NA,1	NA,-inf	NA,inf	NA,0.207295	0.000119009	0.000119009
2	chr20:1995596:T:G	1995596	NA,G	NA,T	NA,1	NA,inf	NA,inf	NA,0.509436	0.000118998	0.000118998
2	chr20:1937101:AAGACCCTTCAGGC:A	1937101	NA,A	NA,AAGACCCTTCAGGC	NA,1	NA,-inf	NA,inf	NA,0.128703	0.000118995	0.000118995
2	chr20:1655556:T:C	1655556	NA,C	NA,T	NA,1	NA,inf	NA,inf	NA,0.362034	0.000118804	0.000118804
2	chr20:1652612:T:C	1652612	NA,C	NA,T	NA,1	NA,inf	NA,inf	NA,0.37082	0.000118604	0.000118604
2	chr20:1654808:A:G	1654808	G,G	A,A	1,1	inf,inf	inf,inf	0.719712,0.884684	0.000118595	0.000118595
2	chr20:2122207:G:A	2122207	NA,A	NA,G	NA,1	NA,-inf	NA,inf	NA,0.204542	0.000118579	0.000118579
2	chr20:2237382:C:T	2237382	NA,T	NA,C	NA,1	NA,inf	NA,inf	NA,0.397335	0.000118495	0.000118495
2	chr20:1694220:G:A	1694220	NA,A	NA,G	NA,1	NA,inf	NA,inf	NA,0.361868	0.000118307	0.000118307
2	chr20:2232220:G:A	2232220	A,NA	G,NA	1,NA	inf,NA	inf,NA	0.666214,NA	0.00011829	0.00011829
2	chr20:2090499:C:T	2090499	NA,T	NA,C	NA,1	NA,-inf	NA,inf	NA,0.2675	0.000118279	0.000118279
2	chr20:2239510:G:A	2239510	NA,A	NA,G	NA,1	NA,inf	NA,inf	NA,0.411781	0.00011823	0.00011823
2	chr20:1964337:G:A	1964337	NA,A	NA,G	NA,1	NA,inf	NA,inf	NA,0.475947	0.000118199	0.000118199
2	chr20:2177940:A:G	2177940	G,G	A,A	1,1	-inf,inf	inf,inf	0.446785,1.72942	0.000118149	0.000118149
2	chr20:1999842:T:C	1999842	NA,C	NA,T	NA,1	NA,inf	NA,inf	NA,0.567882	0.000118099	0.000118099
2	chr20:1678328:A:G	1678328	NA,G	NA,A	NA,1	NA,inf	NA,inf	NA,0.371191	0.000118073	0.000118073
2	chr20:2068938:T:C	2068938	NA,C	NA,T	NA,1	NA,-inf	NA,inf	NA,0.169819	0.000118031	0.000118031
2	chr20:2320575:G:A	2320575	NA,A	NA,G	NA,1	NA,-inf	NA,inf	NA,0.265018	0.000117974	0.000117974
2	chr20:2110684:T:A	2110684	NA,A	NA,T	NA,1	NA,-inf	NA,inf	NA,0.200254	0.000117972	0.000117972
2	chr20:2000859:T:C	2000859	NA,C	NA,T	NA,1	NA,-inf	NA,inf	NA,0.118658	0.000117946	0.000117946
2	chr20:2333519:C:A	2333519	NA,A	NA,C	NA,1	NA,-inf	NA,inf	NA,0.2688	0.00011791	0.00011791
2	chr20:2000449:G:A	2000449	NA,A	NA,G	NA,1	NA,-inf	NA,inf	NA,0.176881	0.000117892	0.000117892
2	chr20:2187536:T:C	2187536	NA,C	NA,T	NA,1	NA,-inf	NA,inf	NA,0.227529	0.000117891	0.000117891
2	chr20:1718072:G:A	1718072	NA,A	NA,G	NA,1	NA,inf	NA,inf	NA,0.369742	0.000117837	0.000117837
2	chr20:1836157:A:G	1836157	NA,G	NA,A	NA,1	NA,-inf	NA,inf	NA,0.200266	0.000117792	0.000117792
2	chr20:1624407:GA:G	1624407	NA,G	NA,GA	NA,1	NA,inf	NA,inf	NA,0.370864	0.000117724	0.000117724
2	chr20:1894148:T:C	1894148	NA,C	NA,T	NA,1	NA,inf	NA,inf	NA,0.361376	0.000117681	0.000117681
2	chr20:1635313:T:C	1635313	C,C	T,T	1,1	-inf,inf	inf,inf	1.14175,0.803276	0.000117645	0.000117645
2	chr20:1809650:A:G	1809650	NA,G	NA,A	NA,1	NA,-inf	NA,inf	NA,0.245858	0.000117593	0.000117593
2	chr20:1874486:T:A	1874486	NA,A	NA,T	NA,1	NA,-inf	NA,inf	NA,0.305479	0.000117519	0.000117519
2	chr20:1687314:G:A	1687314	NA,A	NA,G	NA,1	NA,inf	NA,inf	NA,0.398837	0.000117472	0.000117472
2	chr20:2172111:G:GAA	2172111	NA,GAA	NA,G	NA,1	NA,-inf	NA,inf	NA,0.249508	0.000117407	0.000117407
2	chr20:1917472:G:A	1917472	NA,A	NA,G	NA,1	NA,-inf	NA,inf	NA,0.230202	0.000117396	0.000117396
2	chr20:1995824:A:G	1995824	NA,G	NA,A	NA,1	NA,-inf	NA,inf	NA,0.262988	0.000117388	0.000117388
2	chr20:1695267:C:T	1695267	NA,T	NA,C	NA,1	NA,inf	NA,inf	NA,0.354605	0.000117382	0.000117382
2	chr20:1695688:C:G	1695688	NA,G	NA,C	NA,1	NA,inf	NA,inf	NA,0.353846	0.000117278	0.000117278
2	chr20:2125879:G:A	2125879	NA,A	NA,G	NA,1	NA,-inf	NA,inf	NA,0.287428	0.00011723	0.00011723
2	chr20:1624152:C:T	1624152	NA,T	NA,C	NA,1	NA,inf	NA,inf	NA,0.406552	0.000117179	0.000117179
2	chr20:2185075:G:T	2185075	NA,T	NA,G	NA,1	NA,-inf	NA,inf	NA,0.269739	0.000117142	0.000117142
2	chr20:2001644:A:G	2001644	NA,G	NA,A	NA,1	NA,-inf	NA,inf	NA,0.11389	0.000117092	0.000117092
2	chr20:2068805:A:T	2068805	NA,T	NA,A	NA,1	NA,-inf	NA,inf	NA,0.164086	0.000117018	0.000117018
2	chr20:2448676:T:C	2448676	NA,C	NA,T	NA,1	NA,inf	NA,inf	NA,0.371679	0.000117013	0.000117013
2	chr20:2375447:T:C	2375447	NA,C	NA,T	NA,1	NA,inf	NA,inf	NA,0.409328	0.000117004	0.000117004
2	chr20:1897900:C:T	1897900	NA,T	NA,C	NA,1	NA,-inf	NA,inf	NA,0.351745	0.000116953	0.000116953
2	chr20:1533809:G:A	1533809	NA,A	NA,G	NA,1	NA,-inf	NA,inf	NA,0.283532	0.000116897	0.000116897
2	chr20:2171695:CA:C	2171695	NA,C	NA,CA	NA,1	NA,-inf	NA,inf	NA,0.269853	0.000116877	0.000116877
2	chr20:2040673:T:C	2040673	NA,C	NA,T	NA,1	NA,-inf	NA,inf	NA,0.236187	0.000116854	0.000116854
2	chr20:1840850:G:A	1840850	NA,A	NA,G	NA,1	NA,inf	NA,inf	NA,0.346108	0.000116813	0.000116813
2	chr20:2009281:G:A	2009281	NA,A	NA,G	NA,1	NA,-inf	NA,inf	NA,0.225521	0.000116809	0.000116809
2	chr20:2257817:G:A	2257817	NA,A	NA,G	NA,1	NA,inf	NA,inf	NA,0.377531	0.000116803	0.000116803
2	chr20:2196978:A:G	2196978	NA,G	NA,A	NA,1	NA,-inf	NA,inf	NA,0.275075	0.000116801	0.000116801
2	chr20:2418827:AGCATTTTGGG:A	2418827	NA,A	NA,AGCATTTTGGG	NA,1	NA,inf	NA,inf	NA,0.379507	0.000116795	0.000116795
2	chr20:1652950:G:A	1652950	NA,A	NA,G	NA,1	NA,-inf	NA,inf	NA,0.248828	0.000116742	0.000116742
2	chr20:2384309:A:AC	2384309	NA,AC	NA,A	NA,1	NA,inf	NA,inf	NA,0.376596	0.0001167	0.0001167
2	chr20:1652689:A:G	1652689	NA,G	NA,A	NA,1	NA,-inf	NA,inf	NA,0.284743	0.000116681	0.000116681
2	chr20:1725836:T:C	1725836	NA,C	NA,T	NA,1	NA,-inf	NA,inf	NA,0.282539	0.000116644	0.000116644
2	chr20:2111890:G:A	2111890	NA,A	NA,G	NA,1	NA,inf	NA,inf	NA,0.380143	0.000116625	0.000116625
2	chr20:2124250:C:T	2124250	NA,T	NA,C	NA,1	NA,inf	NA,inf	NA,0.379959	0.000116547	0.000116547
2	chr20:2360353:C:T	2360353	NA,T	NA,C	NA,1	NA,inf	NA,inf	NA,0.353298	0.000116532	0.000116532
2	chr20:1718549:T:C	1718549	NA,C	NA,T	NA,1	NA,inf	NA,inf	NA,0.361788	0.000116501	0.000116501
2	chr20:2126308:T:G	2126308	NA,G	NA,T	NA,1	NA,inf	NA,inf	NA,0.378958	0.000116421	0.000116421
2	chr20:2381278:A:G	2381278	G,G	A,A	1,1	inf,inf	inf,inf	1.11232,0.566517	0.000116401	0.000116401
2	chr20:1650740:C:T	1650740	NA,T	NA,C	NA,1	NA,-inf	NA,inf	NA,0.282431	0.000116322	0.000116322
2	chr20:1738543:T:C	1738543	NA,C	NA,T	NA,1	NA,inf	NA,inf	NA,0.354003	0.000116177	0.000116177
2	chr20:1694992:G:A	1694992	NA,A	NA,G	NA,1	NA,inf	NA,inf	NA,0.348479	0.000116122	0.000116122
2	chr20:1635015:T:C	1635015	C,C	T,T	1,1	inf,inf	inf,inf	0.0724361,1.80139	0.000116084	0.000116084
2	chr20:1796960:C:G	1796960	NA,G	NA,C	NA,1	NA,-inf	NA,inf	NA,0.280397	0.000116039	0.000116039
2	chr20:2260863:C:G	2260863	NA,G	NA,C	NA,1	NA,inf	NA,inf	NA,0.354288	0.000115997	0.000115997
2	chr20:1526938:A:G	1526938	NA,G	NA,A	NA,1	NA,-inf	NA,inf	NA,0.251015	0.000115975	0.000115975
2	chr20:2035321:G:A	2035321	NA,A	NA,G	NA,1	NA,-inf	NA,inf	NA,0.420052	0.000115952	0.000115952
2	chr20:2001665:C:T	2001665	NA,T	NA,C	NA,1	NA,inf	NA,inf	NA,0.309449	0.00011594	0.00011594
2	chr20:2124145:A:G	2124145	NA,G	NA,A	NA,1	NA,inf	NA,inf	NA,0.392345	0.000115896	0.000115896
```
