## Supplementary material for "Characterization of shared and ancestry-specific signals driving complex traits using multi-ancestry fine-mapping": susiex_nc2.cs80.snp

```
BP	SNP	PIP(CS1)	LogBF(CS1,Pop1)	LogBF(CS1,Pop2)	PIP(CS2)	LogBF(CS2,Pop1)	LogBF(CS2,Pop2)
1443422	chr20:1443422:C:T	6.50556e-17	-3.40973e-10	-1.16447	0.000123917	-3.40973e-10	-1.09614
1443658	chr20:1443658:G:A	3.12975e-17	-1.42534	-0.470832	4.77205e-05	-1.77091	-0.279486
1444433	chr20:1444433:A:G	1.18433e-17	-1.71647	-1.15148	1.34226e-05	-2.00244	-1.31638
1445748	chr20:1445748:C:T	1.91605e-17	-1.35137	-1.03549	2.74794e-05	-1.71303	-0.889284
1446216	chr20:1446216:A:G	7.29722e-18	-1.96131	-1.3909	1.29193e-05	-1.96893	-1.3881
1446528	chr20:1446528:G:T	2.66571e-17	-2.05665	-3.79894e-10	4.50716e-05	-2.1075	-3.79894e-10
1446717	chr20:1446717:C:T	5.22241e-17	-3.40973e-10	-1.38416	9.22141e-05	-3.40973e-10	-1.39164
1447846	chr20:1447846:C:T	5.51084e-17	-3.40973e-10	-1.33041	9.48373e-05	-3.40973e-10	-1.36359
1447852	chr20:1447852:C:T	2.60478e-17	-2.07978	-3.79894e-10	4.49959e-05	-2.10918	-3.79894e-10
1448490	chr20:1448490:C:T	8.49652e-18	-1.81786	-1.38219	1.20023e-05	-2.04033	-1.39033
1449559	chr20:1449559:C:T	2.80878e-17	-1.46351	-0.540865	4.30679e-05	-1.79742	-0.355551
1449592	chr20:1449592:T:A	1.16493e-16	-3.40973e-10	-0.581874	0.000202689	-3.40973e-10	-0.604077
1449747	chr20:1449747:T:A	1.5022e-17	-1.4122	-1.21799	2.19488e-05	-1.56689	-1.26015
1449905	chr20:1449905:T:C	1.29062e-17	-1.45668	-1.32532	2.55456e-05	-1.50113	-1.17416
1450004	chr20:1450004:T:C	9.28232e-17	-3.40973e-10	-0.809013	0.000160784	-3.40973e-10	-0.835691
1450092	chr20:1450092:A:G	8.17626e-17	-3.40973e-10	-0.935889	0.000141985	-3.40973e-10	-0.960029
1450253	chr20:1450253:T:A	5.40563e-17	-3.40973e-10	-1.34968	0.000100723	-3.40973e-10	-1.30338
1450267	chr20:1450267:A:C	9.35888e-17	-3.40973e-10	-0.800798	0.000182078	-3.40973e-10	-0.711316
1450364	chr20:1450364:T:C	9.33071e-17	-3.40973e-10	-0.803813	0.000161874	-3.40973e-10	-0.828932
1450833	chr20:1450833:T:C	6.69104e-17	-3.40973e-10	-1.13636	0.000131567	-3.40973e-10	-1.03624
1451854	chr20:1451854:C:A	2.6823e-17	-2.05045	-3.79894e-10	5.5226e-05	-1.90432	-3.79894e-10
1451949	chr20:1451949:C:A	1.49196e-16	-3.40973e-10	-0.334447	0.000241828	-3.40973e-10	-0.427527
1452183	chr20:1452183:A:G	7.15612e-18	-1.98198	-1.38976	1.26338e-05	-1.98958	-1.3898
1452460	chr20:1452460:C:CA	5.90327e-17	-3.40973e-10	-1.26162	0.000101438	-3.40973e-10	-1.2963
1453168	chr20:1453168:C:T	8.89748e-17	-3.40973e-10	-0.851356	0.000147859	-3.40973e-10	-0.919491
1453435	chr20:1453435:C:T	1.44074e-17	-1.4191	-1.25287	2.1343e-05	-1.56462	-1.29041
1453723	chr20:1453723:G:A	9.07394e-18	-1.75191	-1.3824	1.24354e-05	-2.00496	-1.39024
1454105	chr20:1454105:G:T	8.22247e-17	-3.40973e-10	-0.930254	0.000133602	-3.40973e-10	-1.02089
1454243	chr20:1454243:T:C	8.29607e-17	-3.40973e-10	-0.921342	0.000143494	-3.40973e-10	-0.949457
1455260	chr20:1455260:T:C	3.39277e-17	-1.81548	-3.79894e-10	5.33194e-05	-1.93945	-3.79894e-10
1455431	chr20:1455431:A:G	8.29607e-17	-3.40973e-10	-0.921342	0.000143494	-3.40973e-10	-0.949457
1455746	chr20:1455746:T:A	6.84341e-17	-1.11384	-3.79894e-10	0.000136968	-0.996002	-3.79894e-10
1455800	chr20:1455800:T:A	7.29919e-18	-1.96221	-1.38973	1.28792e-05	-1.97037	-1.38977
1456295	chr20:1456295:A:C	9.17271e-17	-3.40973e-10	-0.820892	0.00015213	-3.40973e-10	-0.89102
1456503	chr20:1456503:A:G	7.36912e-18	-1.97599	-1.36642	1.27523e-05	-1.98395	-1.38609
1456521	chr20:1456521:T:C	5.90054e-17	-3.40973e-10	-1.26208	0.000101397	-3.40973e-10	-1.2967
1456853	chr20:1456853:C:A	8.89748e-17	-3.40973e-10	-0.851356	0.000147859	-3.40973e-10	-0.919491
1457309	chr20:1457309:T:G	5.89995e-17	-3.40973e-10	-1.26218	0.000101387	-3.40973e-10	-1.2968
1457585	chr20:1457585:C:T	2.69079e-17	-1.62388	-0.423409	3.65544e-05	-1.90365	-0.413305
1457886	chr20:1457886:C:T	7.33763e-17	-3.40973e-10	-1.04411	0.000138876	-3.40973e-10	-0.982174
1457894	chr20:1457894:T:C	5.90327e-17	-3.40973e-10	-1.26162	0.000101438	-3.40973e-10	-1.2963
1458446	chr20:1458446:T:C	5.84076e-17	-3.40973e-10	-1.27226	9.96739e-05	-3.40973e-10	-1.31385
1459210	chr20:1459210:TGGA:T	4.63374e-16	-3.40973e-10	0.798825	0.000764426	-3.40973e-10	0.723373
1459797	chr20:1459797:A:G	6.6328e-18	-2.05755	-1.39014	1.14999e-05	-2.10908	-1.36434
1460633	chr20:1460633:C:T	5.90153e-17	-3.40973e-10	-1.26191	0.000101411	-3.40973e-10	-1.29657
1461096	chr20:1461096:T:C	9.58779e-16	-3.40973e-10	1.52595	0.00147671	-3.40973e-10	1.38182
1461117	chr20:1461117:C:T	5.25994e-17	-3.40973e-10	-1.377	9.47548e-05	-3.40973e-10	-1.36446
1461407	chr20:1461407:T:C	5.35266e-17	-3.40973e-10	-1.35953	9.74466e-05	-3.40973e-10	-1.33645
1462145	chr20:1462145:T:A	1.10276e-16	-3.40973e-10	-0.636722	0.000303629	-3.40973e-10	-0.199946
1462696	chr20:1462696:T:G	6.28143e-17	-3.40973e-10	-1.19953	0.000115466	-3.40973e-10	-1.16678
1462898	chr20:1462898:GCTAAAAATGATAATA:G	1.74545e-15	-3.40973e-10	2.12506	0.00404578	-3.40973e-10	2.38968
1463662	chr20:1463662:G:A	5.2804e-17	-1.37312	-3.79894e-10	5.60969e-05	-1.88867	-3.79894e-10
1463944	chr20:1463944:C:T	4.07966e-17	-1.63111	-3.79894e-10	7.12393e-05	-1.64971	-3.79894e-10
1464604	chr20:1464604:A:T	5.90327e-17	-3.40973e-10	-1.26162	0.000101438	-3.40973e-10	-1.2963
1464634	chr20:1464634:A:T	1.56405e-16	-3.40973e-10	-0.28726	0.00025245	-3.40973e-10	-0.384537
1464804	chr20:1464804:T:C	8.54825e-17	-3.40973e-10	-0.891397	0.000147672	-3.40973e-10	-0.920758
1464875	chr20:1464875:T:C	1.68708e-17	-1.13777	-1.37636	2.67005e-05	-1.25858	-1.37249
1465176	chr20:1465176:C:T	1.38752e-17	-1.81794	-0.891669	1.90008e-05	-1.96111	-1.01016
1466022	chr20:1466022:C:T	3.07041e-17	-1.91531	-3.79894e-10	6.12987e-05	-1.79999	-3.79894e-10
1466048	chr20:1466048:A:G	8.66579e-17	-3.40973e-10	-0.877741	0.0001498	-3.40973e-10	-0.906454
1466236	chr20:1466236:C:CTCCA	8.49915e-17	-3.40973e-10	-0.897158	0.000146551	-3.40973e-10	-0.928377
1466240	chr20:1466240:A:C	5.22647e-17	-3.40973e-10	-1.38339	9.26874e-05	-3.40973e-10	-1.38652
1466702	chr20:1466702:C:T	7.80503e-17	-3.40973e-10	-0.982356	0.000132524	-3.40973e-10	-1.02899
1467296	chr20:1467296:C:G	2.91198e-17	-2.11084	0.14255	6.84443e-05	-1.93942	0.249685
1467592	chr20:1467592:C:T	5.22412e-17	-3.40973e-10	-1.38384	9.23692e-05	-3.40973e-10	-1.38996
1467612	chr20:1467612:T:G	1.6573e-16	-3.40973e-10	-0.229351	0.000271628	-3.40973e-10	-0.31132
1467721	chr20:1467721:T:G	8.96096e-18	-2.10843	-1.0384	1.76713e-05	-1.87978	-1.16402
1467832	chr20:1467832:C:T	1.11596e-17	-1.81223	-1.11518	5.09487e-05	-0.76116	-1.22377
1467930	chr20:1467930:A:G	8.31415e-18	-1.85747	-1.36428	1.15154e-05	-2.08498	-1.38708
1468063	chr20:1468063:T:C	2.78323e-17	-1.67656	-0.336953	2.04115e-05	-2.10296	-0.796692
1468793	chr20:1468793:T:G	1.09086e-17	-2.08954	-0.860621	1.98624e-05	-2.11125	-0.815676
1468850	chr20:1468850:A:C	1.0538e-17	-2.08575	-0.898968	1.90795e-05	-2.11176	-0.855378
1468884	chr20:1468884:C:A	3.28352e-16	0.454377	-3.79894e-10	0.000340655	-0.0848817	-3.79894e-10
1468903	chr20:1468903:A:C	1.5775e-16	-3.40973e-10	-0.2787	0.000251332	-3.40973e-10	-0.388976
1469918	chr20:1469918:A:AT	1.15318e-17	-1.69809	-1.19651	1.19849e-05	-2.11169	-1.32041
1469978	chr20:1469978:C:G	1.00526e-17	-1.90881	-1.12307	2.19303e-05	-1.63978	-1.18811
1470396	chr20:1470396:A:G	7.3115e-17	-3.40973e-10	-1.04768	0.000139391	-3.40973e-10	-0.978469
1470780	chr20:1470780:T:G	6.27235e-17	-3.40973e-10	-1.20097	0.000104538	-3.40973e-10	-1.2662
1470821	chr20:1470821:G:T	1.26397e-16	-3.40973e-10	-0.500281	0.000208274	-3.40973e-10	-0.576897
1471234	chr20:1471234:T:G	6.73675e-17	-3.40973e-10	-1.12955	0.000128341	-3.40973e-10	-1.06107
1471472	chr20:1471472:C:A	5.42042e-17	-3.40973e-10	-1.34695	9.43405e-05	-3.40973e-10	-1.36884
1471686	chr20:1471686:C:T	2.70625e-17	-2.04156	-3.79894e-10	5.18323e-05	-1.96774	-3.79894e-10
1471701	chr20:1471701:C:T	5.20661e-17	-3.40973e-10	-1.38719	9.22905e-05	-3.40973e-10	-1.39081
1472079	chr20:1472079:T:C	8.24431e-18	-2.10753	-1.12266	1.37207e-05	-2.10393	-1.19292
1472812	chr20:1472812:C:T	8.48282e-18	-2.10673	-1.09494	1.40327e-05	-2.10493	-1.16943
1472840	chr20:1472840:C:G	6.29604e-17	-3.40973e-10	-1.1972	0.000114813	-3.40973e-10	-1.17244
1472867	chr20:1472867:C:G	9.02231e-18	-1.91069	-1.22932	1.21169e-05	-2.07947	-1.34168
1472873	chr20:1472873:C:T	1.15059e-17	-1.59969	-1.29716	3.52751e-05	-1.00479	-1.34778
1473270	chr20:1473270:T:C	1.27717e-16	-3.40973e-10	-0.489895	0.000216079	-3.40973e-10	-0.540111
1473506	chr20:1473506:T:C	8.26178e-18	-2.10149	-1.12658	1.35942e-05	-2.10901	-1.19711
1473575	chr20:1473575:G:A	1.43456e-16	-3.40973e-10	-0.373683	0.000304319	-3.40973e-10	-0.197676
1473609	chr20:1473609:A:G	8.21159e-18	-2.10958	-1.12459	1.37362e-05	-2.10031	-1.19541
1473664	chr20:1473664:G:A	1.12261e-16	-3.40973e-10	-0.61888	0.00017648	-3.40973e-10	-0.742542
1474523	chr20:1474523:T:C	1.46189e-17	-1.38357	-1.27383	1.66426e-05	-1.77917	-1.32461
1474560	chr20:1474560:G:A	5.25081e-17	-3.40973e-10	-1.37874	9.4754e-05	-3.40973e-10	-1.36447
1474760	chr20:1474760:G:T	5.21027e-17	-3.40973e-10	-1.38649	9.35261e-05	-3.40973e-10	-1.37751
1475019	chr20:1475019:G:A	3.19833e-17	-1.8745	-3.79894e-10	6.43343e-05	-1.75166	-3.79894e-10
1475105	chr20:1475105:C:G	9.20843e-17	-3.40973e-10	-0.817005	0.000146599	-3.40973e-10	-0.928054
1475165	chr20:1475165:C:T	8.40975e-18	-2.0996	-1.11072	1.37751e-05	-2.10992	-1.18297
1475343	chr20:1475343:C:T	7.98941e-17	-3.40973e-10	-0.959007	0.000143975	-3.40973e-10	-0.946114
1475370	chr20:1475370:A:G	1.06897e-16	-3.40973e-10	-0.667841	0.000176468	-3.40973e-10	-0.742616
1475434	chr20:1475434:G:A	8.38822e-18	-2.10461	-1.10828	1.38455e-05	-2.10698	-1.18081
1475496	chr20:1475496:C:T	1.18345e-17	-1.65423	-1.21446	1.96044e-05	-1.93937	-1.00063
1475880	chr20:1475880:G:A	6.78562e-18	-2.03983	-1.38508	1.1467e-05	-2.10638	-1.3699
1476048	chr20:1476048:A:G	5.86899e-17	-3.40973e-10	-1.26744	0.000112597	-3.40973e-10	-1.19193
1476400	chr20:1476400:T:G	9.83809e-18	-1.76256	-1.29089	1.15324e-05	-2.10477	-1.36583
1476507	chr20:1476507:C:G	5.19237e-17	-3.40973e-10	-1.38993	9.33162e-05	-3.40973e-10	-1.37976
1476570	chr20:1476570:T:C	1.28517e-16	-3.40973e-10	-0.483646	0.000210483	-3.40973e-10	-0.566349
1477265	chr20:1477265:C:A	2.95485e-17	-1.9922	0.0385281	5.75871e-05	-2.04404	0.18159
1477614	chr20:1477614:C:T	6.93257e-18	-2.01564	-1.38783	1.16859e-05	-2.09342	-1.36395
1477684	chr20:1477684:T:A	2.77688e-17	-1.98237	-0.0334245	5.29835e-05	-2.0509	0.105124
1477859	chr20:1477859:C:G	5.11852e-17	-0.862593	-0.541664	2.70457e-05	-1.70279	-0.915434
1478204	chr20:1478204:A:G	1.18627e-16	-3.40973e-10	-0.563729	0.000200769	-3.40973e-10	-0.613599
1478231	chr20:1478231:C:T	7.09064e-18	-1.98932	-1.39162	1.20662e-05	-2.08034	-1.345
1479113	chr20:1479113:A:T	5.20254e-17	-3.40973e-10	-1.38798	9.37455e-05	-3.40973e-10	-1.37517
1479410	chr20:1479410:G:A	2.56874e-17	-2.09371	-3.79894e-10	4.81345e-05	-2.04175	-3.79894e-10
1479627	chr20:1479627:T:C	2.91849e-17	-1.9733	0.0072457	5.48605e-05	-2.05708	0.146121
1479846	chr20:1479846:G:A	8.08066e-17	-3.40973e-10	-0.947651	0.000139713	-3.40973e-10	-0.97616
1480041	chr20:1480041:T:A	5.53286e-17	-3.40973e-10	-1.32642	9.64362e-05	-3.40973e-10	-1.34687
1480177	chr20:1480177:G:A	5.80079e-17	-3.40973e-10	-1.27913	0.000100714	-3.40973e-10	-1.30347
1480295	chr20:1480295:G:A	2.78653e-17	-2.01894	0.00661635	5.6751e-05	-2.02116	0.144078
1480515	chr20:1480515:G:A	2.83835e-17	-1.97509	-0.0188117	5.34675e-05	-2.05582	0.119137
1480645	chr20:1480645:T:C	2.02424e-17	-1.59183	-0.7401	1.5146e-05	-2.10851	-1.08951
1480673	chr20:1480673:C:T	7.57349e-17	-3.40973e-10	-1.01247	0.000132434	-3.40973e-10	-1.02966
1480770	chr20:1480770:C:T	2.66574e-17	-1.94679	-0.109857	4.78513e-05	-2.07176	0.0241035
1481128	chr20:1481128:T:G	5.44227e-17	-3.40973e-10	-1.34293	9.97557e-05	-3.40973e-10	-1.31303
1481156	chr20:1481156:A:G	5.46505e-17	-3.40973e-10	-1.33875	9.57393e-05	-3.40973e-10	-1.35412
1481208	chr20:1481208:G:A	6.54656e-17	-3.40973e-10	-1.15818	0.000108056	-3.40973e-10	-1.2331
1481506	chr20:1481506:C:T	3.14498e-17	-1.9328	0.0414887	5.56527e-05	-2.07817	0.181548
1481711	chr20:1481711:A:G	7.6514e-17	-1.86417	0.86193	0.000102565	-2.09531	0.810048
1481759	chr20:1481759:C:T	5.39324e-17	-3.40973e-10	-1.35198	9.83169e-05	-3.40973e-10	-1.32756
1482244	chr20:1482244:G:T	1.979e-17	-1.91671	-0.437826	3.14488e-05	-2.07517	-0.392219
1482330	chr20:1482330:G:A	4.4343e-17	-1.92099	0.37324	6.18063e-05	-2.07312	0.281377
1482382	chr20:1482382:C:T	6.41299e-16	-3.40973e-10	1.12379	0.000912185	-3.40973e-10	0.90009
1482771	chr20:1482771:T:TA	7.12653e-17	-3.40973e-10	-1.0733	0.000114062	-3.40973e-10	-1.17901
1482788	chr20:1482788:A:G	4.50605e-17	-1.68995	0.15825	3.05758e-05	-2.11188	-0.383665
1482833	chr20:1482833:T:TA	5.19095e-17	-3.40973e-10	-1.39021	9.32335e-05	-3.40973e-10	-1.38065
1482851	chr20:1482851:C:T	3.27833e-17	-1.79268	-0.0571072	4.44938e-05	-2.10911	-0.0112926
1482853	chr20:1482853:A:G	5.20803e-17	-3.40973e-10	-1.38692	9.38459e-05	-3.40973e-10	-1.3741
1482858	chr20:1482858:T:C	1.46591e-16	-3.40973e-10	-0.352062	0.000241266	-3.40973e-10	-0.429852
1482972	chr20:1482972:T:G	7.31646e-18	-2.08909	-1.26049	1.23181e-05	-2.11176	-1.29292
1483155	chr20:1483155:C:G	7.22388e-17	0.331924	-1.39166	8.23155e-05	-0.209451	-1.29574
1483254	chr20:1483254:A:G	5.21011e-17	-3.40973e-10	-1.38652	9.39112e-05	-3.40973e-10	-1.3734
1483270	chr20:1483270:C:CTAATGTTTG	5.24796e-17	-3.40973e-10	-1.37928	9.50749e-05	-3.40973e-10	-1.36109
1483341	chr20:1483341:AG:A	7.33771e-18	-2.07562	-1.27106	1.22418e-05	-2.11142	-1.29948
1483764	chr20:1483764:A:T	5.20354e-17	-3.40973e-10	-1.38778	9.3727e-05	-3.40973e-10	-1.37537
1483802	chr20:1483802:C:T	1.2074e-16	-3.40973e-10	-0.546069	0.000200304	-3.40973e-10	-0.615918
1483805	chr20:1483805:T:G	5.19405e-17	-3.40973e-10	-1.38961	9.23452e-05	-3.40973e-10	-1.39022
1483900	chr20:1483900:T:C	5.20297e-17	-3.40973e-10	-1.38789	9.22557e-05	-3.40973e-10	-1.39119
1484034	chr20:1484034:C:T	5.19412e-17	-3.40973e-10	-1.3896	9.23442e-05	-3.40973e-10	-1.39023
1484128	chr20:1484128:A:G	1.55516e-17	-1.78124	-0.814307	2.39804e-05	-2.11135	-0.627168
1484642	chr20:1484642:A:G	1.42148e-16	-3.40973e-10	-0.382842	0.000259183	-3.40973e-10	-0.358218
1484643	chr20:1484643:A:G	1.61683e-17	-1.75226	-0.804402	2.42373e-05	-2.11197	-0.61589
1484952	chr20:1484952:A:G	6.84932e-17	0.0574646	-1.17044	3.20753e-05	-1.06656	-1.38111
1485327	chr20:1485327:G:A	1.71467e-16	-3.40973e-10	-0.19532	0.000267459	-3.40973e-10	-0.326787
1485448	chr20:1485448:C:T	5.1845e-17	-3.40973e-10	-1.39145	9.31249e-05	-3.40973e-10	-1.38181
1485454	chr20:1485454:T:C	5.18344e-17	-3.40973e-10	-1.39166	9.27816e-05	-3.40973e-10	-1.3855
1485473	chr20:1485473:G:A	7.73929e-17	-3.40973e-10	-0.990814	0.000123899	-3.40973e-10	-1.09629
1485870	chr20:1485870:C:T	5.18438e-17	-3.40973e-10	-1.39147	9.26578e-05	-3.40973e-10	-1.38684
1486141	chr20:1486141:C:G	2.56954e-17	-1.62919	-0.464207	2.94512e-05	-2.10615	-0.426866
1486234	chr20:1486234:G:A	1.16278e-16	-3.40973e-10	-0.583723	0.000193161	-3.40973e-10	-0.652226
1486316	chr20:1486316:G:A	1.17747e-16	-3.40973e-10	-0.571175	0.000195337	-3.40973e-10	-0.641027
1486476	chr20:1486476:GT:G	5.18344e-17	-3.40973e-10	-1.39165	9.27805e-05	-3.40973e-10	-1.38552
1486492	chr20:1486492:G:A	1.03552e-16	-3.40973e-10	-0.699637	0.000161941	-3.40973e-10	-0.828519
1486520	chr20:1486520:T:C	1.19676e-16	-3.40973e-10	-0.554925	0.000198559	-3.40973e-10	-0.624664
1486573	chr20:1486573:C:T	1.4535e-16	-3.40973e-10	-0.360565	0.000238908	-3.40973e-10	-0.439675
1487260	chr20:1487260:G:A	5.18347e-17	-3.40973e-10	-1.39165	9.27745e-05	-3.40973e-10	-1.38558
1487272	chr20:1487272:T:C	3.78057e-17	-1.7042	-0.00304739	2.55832e-05	-2.10795	-0.565868
1487300	chr20:1487300:AT:A	7.96228e-17	-3.40973e-10	-0.962409	0.000132289	-3.40973e-10	-1.03077
1487871	chr20:1487871:A:G	2.47981e-17	-1.69528	-0.433662	3.02239e-05	-2.11128	-0.395844
1488124	chr20:1488124:G:A	5.4022e-17	-3.40973e-10	-1.35032	9.39262e-05	-3.40973e-10	-1.37324
1488305	chr20:1488305:G:A	9.65737e-17	-3.40973e-10	-0.769402	0.00016249	-3.40973e-10	-0.825135
1488335	chr20:1488335:G:A	5.33723e-17	-3.40973e-10	-1.36242	9.68812e-05	-3.40973e-10	-1.34227
1488495	chr20:1488495:A:G	5.18361e-17	-3.40973e-10	-1.39162	9.29984e-05	-3.40973e-10	-1.38317
1488556	chr20:1488556:G:C	1.61837e-17	-1.53353	-1.02218	5.46239e-05	-0.838675	-1.07661
1488720	chr20:1488720:A:G	2.47367e-17	-1.65232	-0.479103	2.89166e-05	-2.10848	-0.44286
1488745	chr20:1488745:A:G	2.91827e-17	-0.741626	-1.22451	4.26856e-05	-1.0626	-1.09929
1489042	chr20:1489042:C:T	1.23106e-17	-2.00032	-0.82893	2.1035e-05	-1.76788	-1.10168
1489315	chr20:1489315:T:A	2.37119e-17	-1.68002	-0.493715	2.84229e-05	-2.11048	-0.458078
1489349	chr20:1489349:A:G	5.19062e-17	-3.40973e-10	-1.39027	9.24086e-05	-3.40973e-10	-1.38953
1489351	chr20:1489351:A:G	5.19074e-17	-3.40973e-10	-1.39025	9.24059e-05	-3.40973e-10	-1.38956
1489493	chr20:1489493:G:A	5.19114e-17	-3.40973e-10	-1.39017	9.23972e-05	-3.40973e-10	-1.38966
1489600	chr20:1489600:T:C	5.1878e-17	-3.40973e-10	-1.39081	9.24797e-05	-3.40973e-10	-1.38876
1489698	chr20:1489698:T:C	6.59537e-18	-2.09283	-1.36051	1.12551e-05	-2.11069	-1.38424
1489838	chr20:1489838:G:A	2.08169e-16	-3.40973e-10	-0.0013599	0.000340716	-3.40973e-10	-0.0847037
1489863	chr20:1489863:C:T	5.19004e-17	-3.40973e-10	-1.39038	9.24218e-05	-3.40973e-10	-1.38939
1489873	chr20:1489873:G:T	8.37949e-18	-2.0863	-1.12762	1.19882e-05	-2.11162	-1.32021
1489928	chr20:1489928:G:C	5.19025e-17	-3.40973e-10	-1.39034	9.2417e-05	-3.40973e-10	-1.38944
1490020	chr20:1490020:A:C	8.30349e-18	-2.08375	-1.13929	1.17537e-05	-2.11146	-1.34012
1490235	chr20:1490235:G:T	6.63596e-18	-2.08691	-1.3603	1.11951e-05	-2.11196	-1.38832
1490666	chr20:1490666:T:C	6.57783e-18	-2.09767	-1.35833	1.12026e-05	-2.11042	-1.38918
1490667	chr20:1490667:G:A	6.6125e-18	-2.08736	-1.36339	1.12042e-05	-2.11197	-1.3875
1490774	chr20:1490774:G:A	7.47981e-18	-2.09972	-1.22778	1.14496e-05	-2.10658	-1.37121
1490949	chr20:1490949:G:A	5.42475e-17	-3.40973e-10	-1.34615	9.52596e-05	-3.40973e-10	-1.35915
1490964	chr20:1490964:C:T	7.29936e-18	-2.10946	-1.24246	1.17798e-05	-2.08574	-1.36363
1490970	chr20:1490970:A:G	5.22587e-17	-3.40973e-10	-1.3835	9.22668e-05	-3.40973e-10	-1.39107
1491215	chr20:1491215:T:C	7.34756e-17	-3.40973e-10	-1.04276	0.000123222	-3.40973e-10	-1.10177
1491257	chr20:1491257:A:G	8.04057e-18	-2.10923	-1.14598	1.245e-05	-2.06063	-1.3334
1491338	chr20:1491338:G:C	5.97618e-17	-3.40973e-10	-1.24934	0.000103966	-3.40973e-10	-1.27169
1491471	chr20:1491471:C:T	5.33866e-17	-3.40973e-10	-1.36215	9.28382e-05	-3.40973e-10	-1.38489
1491580	chr20:1491580:T:C	8.57906e-17	-3.40973e-10	-0.8878	0.000137491	-3.40973e-10	-0.992195
1491650	chr20:1491650:G:A	7.24742e-17	-3.40973e-10	-1.05648	0.000143965	-3.40973e-10	-0.94618
1491731	chr20:1491731:A:G	6.53622e-17	-3.40973e-10	-1.15976	0.000110731	-3.40973e-10	-1.20865
1491762	chr20:1491762:C:T	1.14841e-17	-1.58556	-1.31319	1.7287e-05	-1.67606	-1.38974
1491778	chr20:1491778:G:A	5.5617e-17	0.0703573	-1.39158	3.43174e-05	-1.07209	-1.30801
1492056	chr20:1492056:C:G	2.81628e-17	-1.93368	-0.0680285	4.61639e-05	-2.07276	-0.0107927
1492074	chr20:1492074:G:A	1.48031e-17	-2.10734	-0.537529	2.32433e-05	-2.04296	-0.72678
1492133	chr20:1492133:C:T	3.60211e-17	-0.573612	-1.18199	1.85993e-05	-1.65851	-1.33412
1492172	chr20:1492172:A:T	3.06073e-17	-0.587395	-1.33107	5.54561e-05	-0.736165	-1.16399
1492751	chr20:1492751:A:G	2.45441e-17	-0.764002	-1.37523	4.29628e-05	-0.893039	-1.26238
1492959	chr20:1492959:T:A	2.20371e-17	-1.9254	-0.321584	3.53349e-05	-2.07626	-0.274624
1492984	chr20:1492984:T:C	2.09665e-17	-1.90832	-0.388462	3.27983e-05	-2.08334	-0.342042
1493486	chr20:1493486:T:C	5.36521e-17	-0.584975	-0.772214	2.37217e-05	-1.6691	-1.08026
1493504	chr20:1493504:T:A	4.58927e-17	-1.5134	-3.79894e-10	6.70765e-05	-1.70992	-3.79894e-10
1493543	chr20:1493543:C:T	5.24213e-17	-3.40973e-10	-1.3804	9.24221e-05	-3.40973e-10	-1.38939
1493557	chr20:1493557:ACC:A	1.54187e-17	-2.11195	-0.492175	2.67414e-05	-2.01038	-0.619162
1493759	chr20:1493759:C:A	2.16398e-17	-1.91126	-0.353911	3.39808e-05	-2.08213	-0.307828
1493835	chr20:1493835:G:A	1.64059e-17	-1.21288	-1.32919	2.41997e-05	-1.49164	-1.23777
1493896	chr20:1493896:G:T	9.27666e-16	-3.40973e-10	1.49296	0.00141871	-3.40973e-10	1.34175
1494117	chr20:1494117:G:T	2.11686e-17	-1.89511	-0.392083	3.25013e-05	-2.08794	-0.346531
1494294	chr20:1494294:C:G	5.21576e-17	-3.40973e-10	-1.38544	9.33601e-05	-3.40973e-10	-1.37929
1494304	chr20:1494304:G:A	1.41331e-17	-2.08953	-0.601659	2.10942e-05	-2.11189	-0.754865
1494435	chr20:1494435:A:G	1.02506e-16	-3.40973e-10	-0.709791	0.000176983	-3.40973e-10	-0.739698
1494493	chr20:1494493:T:C	1.88719e-17	-1.63881	-0.763228	2.95728e-05	-2.10398	-0.424913
1494499	chr20:1494499:G:A	2.18756e-17	-1.90994	-0.344401	3.43086e-05	-2.08263	-0.297722
1494691	chr20:1494691:C:T	4.32437e-17	-1.57286	-3.79894e-10	6.39346e-05	-1.75789	-3.79894e-10
1494784	chr20:1494784:C:CTCT	2.93474e-17	-0.609075	-1.35143	4.28875e-05	-0.767178	-1.38999
1494933	chr20:1494933:G:A	1.54961e-17	-2.11192	-0.487201	2.69094e-05	-2.00849	-0.61479
1494989	chr20:1494989:G:A	2.01536e-17	-1.85603	-0.480297	3.24537e-05	-2.10013	-0.335812
1495120	chr20:1495120:C:T	6.53819e-17	-3.40973e-10	-1.15946	0.000106721	-3.40973e-10	-1.24553
1495276	chr20:1495276:C:G	6.67309e-17	-3.40973e-10	-1.13904	0.000108477	-3.40973e-10	-1.22921
1495277	chr20:1495277:T:C	2.85443e-17	-0.597803	-1.39045	4.7485e-05	-0.73463	-1.32071
1495378	chr20:1495378:C:T	1.09307e-17	-2.05166	-0.896472	1.82257e-05	-1.86288	-1.15004
1495488	chr20:1495488:T:C	1.43708e-17	-1.29688	-1.37763	2.0826e-05	-1.55624	-1.32331
1495699	chr20:1495699:T:A	3.81206e-17	-0.622692	-1.07626	1.92985e-05	-1.68224	-1.27349
1495866	chr20:1495866:T:C	5.34151e-17	-3.40973e-10	-1.36162	9.44673e-05	-3.40973e-10	-1.3675
1495891	chr20:1495891:G:C	5.34275e-17	-3.40973e-10	-1.36138	9.44852e-05	-3.40973e-10	-1.36731
1495944	chr20:1495944:C:T	2.6296e-17	-0.681851	-1.38844	4.22159e-05	-0.811697	-1.36126
1496066	chr20:1496066:T:C	2.73825e-17	-0.639952	-1.38985	4.5712e-05	-0.776887	-1.3165
1496330	chr20:1496330:C:T	6.86072e-17	0.076007	-1.18732	3.21526e-05	-1.07096	-1.3743
1496405	chr20:1496405:G:A	2.03835e-17	-1.92609	-0.398892	3.26393e-05	-2.07614	-0.354095
1496766	chr20:1496766:A:G	1.41422e-17	-1.30181	-1.38873	2.55252e-05	-1.29066	-1.38543
1496798	chr20:1496798:T:C	1.26033e-16	-3.40973e-10	-0.503166	0.000233449	-3.40973e-10	-0.462788
1496811	chr20:1496811:A:C	9.75175e-18	-2.00457	-1.05769	2.47355e-05	-1.9932	-0.714313
1496857	chr20:1496857:A:G	1.45315e-17	-1.29786	-1.36553	2.13426e-05	-1.55571	-1.29933
1497143	chr20:1497143:A:G	6.57426e-17	-3.40973e-10	-1.15396	0.000111231	-3.40973e-10	-1.20415
1497306	chr20:1497306:AGTCTACACGT:A	5.26536e-17	-3.40973e-10	-1.37597	9.22118e-05	-3.40973e-10	-1.39166
1497490	chr20:1497490:C:T	1.72147e-16	-3.40973e-10	-0.191362	0.000318623	-3.40973e-10	-0.151743
1497783	chr20:1497783:C:T	2.26948e-17	-1.90597	-0.3116	3.53864e-05	-2.084	-0.265422
1498016	chr20:1498016:C:G	1.70044e-17	-2.11155	-0.394694	2.96e-05	-1.99953	-0.528446
1498029	chr20:1498029:G:A	1.44714e-17	-1.27972	-1.38782	2.6088e-05	-1.26766	-1.38662
1498397	chr20:1498397:C:T	6.65596e-17	-3.40973e-10	-1.14161	0.000108258	-3.40973e-10	-1.23124
1498691	chr20:1498691:G:A	7.34933e-17	-3.40973e-10	-1.04251	0.000142582	-3.40973e-10	-0.955834
1499149	chr20:1499149:G:A	1.26667e-16	-3.40973e-10	-0.498144	0.000234639	-3.40973e-10	-0.457705
1499461	chr20:1499461:T:C	5.49702e-17	-3.40973e-10	-1.33292	9.41757e-05	-3.40973e-10	-1.37059
1499605	chr20:1499605:T:C	5.51857e-17	-3.40973e-10	-1.329	9.43974e-05	-3.40973e-10	-1.36824
1499695	chr20:1499695:G:C	1.72689e-17	-1.88474	-0.606067	2.604e-05	-2.09133	-0.564792
1499873	chr20:1499873:T:C	2.07372e-17	-1.91296	-0.394815	3.2629e-05	-2.08133	-0.349225
1499899	chr20:1499899:G:A	2.92448e-17	-1.89981	-0.0641981	2.58255e-05	-2.09663	-0.567762
1499923	chr20:1499923:T:A	9.65737e-17	-1.97879	1.20939	8.09074e-05	-2.08952	0.56707
1500023	chr20:1500023:T:C	1.13736e-16	-0.360246	-0.245581	3.52961e-05	-1.58919	-0.762787
1500118	chr20:1500118:A:C	6.02852e-17	-3.40973e-10	-1.24062	0.000112491	-3.40973e-10	-1.19288
1500195	chr20:1500195:C:T	1.21718e-16	-0.538003	-3.79894e-10	0.000251662	-0.387664	-3.79894e-10
1500404	chr20:1500404:G:C	2.27117e-17	-1.91209	-0.304741	3.58925e-05	-2.08063	-0.254591
1500483	chr20:1500483:T:C	1.16125e-16	-3.40973e-10	-0.585042	0.000214215	-3.40973e-10	-0.548774
1500549	chr20:1500549:A:T	1.32363e-17	-2.10605	-0.6507	2.00582e-05	-2.04425	-0.87286
1500582	chr20:1500582:C:T	4.99714e-17	-0.131972	-1.29629	8.59791e-05	-0.0894227	-1.37223
1500673	chr20:1500673:C:T	2.07633e-17	-1.02056	-1.28597	3.14423e-05	-1.09813	-1.36947
1500953	chr20:1500953:A:G	3.42825e-17	-0.483107	-1.32197	2.74953e-05	-1.21012	-1.39162
1501037	chr20:1501037:C:T	2.02803e-16	-3.40973e-10	-0.0274759	0.000323696	-3.40973e-10	-0.135948
1501119	chr20:1501119:A:G	1.41449e-17	-1.92391	-0.766448	2.28588e-05	-2.07737	-0.709048
1501661	chr20:1501661:G:C	3.39216e-17	-0.535961	-1.2797	2.64575e-05	-1.25239	-1.38782
1502032	chr20:1502032:T:C	5.42122e-17	-3.40973e-10	-1.3468	9.91126e-05	-3.40973e-10	-1.3195
1502445	chr20:1502445:AC:A	3.53438e-17	-1.77459	-3.79894e-10	5.87551e-05	-1.84238	-3.79894e-10
1502521	chr20:1502521:A:G	3.08192e-17	-0.875442	-1.03613	4.17076e-05	-0.964678	-1.22039
1502994	chr20:1502994:G:A	3.06295e-17	-0.866092	-1.05165	4.16174e-05	-0.955973	-1.23126
1503198	chr20:1503198:T:C	7.21763e-17	-3.40973e-10	-1.0606	0.000121408	-3.40973e-10	-1.11659
1503216	chr20:1503216:C:T	2.88801e-17	-0.908349	-1.06821	3.94853e-05	-0.996919	-1.2429
1503280	chr20:1503280:T:C	3.83128e-17	-0.428059	-1.26587	2.8728e-05	-1.17296	-1.38492
1503520	chr20:1503520:T:G	3.08016e-17	-1.91214	-3.79894e-10	5.41787e-05	-1.92346	-3.79894e-10
1503736	chr20:1503736:T:C	3.03352e-17	-0.851532	-1.07587	4.16079e-05	-0.9396	-1.24786
1503945	chr20:1503945:A:C	2.90103e-17	-0.909612	-1.06245	3.96828e-05	-0.996207	-1.23863
1504207	chr20:1504207:A:G	2.55698e-17	-2.0983	-3.79894e-10	4.74902e-05	-2.05523	-3.79894e-10
1504691	chr20:1504691:G:A	2.90173e-17	-1.28439	-0.687423	5.10403e-05	-1.57556	-0.407578
1505267	chr20:1505267:G:A	1.2245e-17	-1.86455	-0.970038	1.81665e-05	-2.09698	-0.919194
1505556	chr20:1505556:G:A	1.22152e-17	-1.84149	-0.995539	1.76056e-05	-2.10194	-0.945595
1505875	chr20:1505875:T:C	1.27075e-17	-1.8567	-0.940817	1.87034e-05	-2.09876	-0.88829
1505991	chr20:1505991:T:C	2.13976e-17	-0.947928	-1.3285	3.60443e-05	-0.949912	-1.38109
1506084	chr20:1506084:A:G	6.45011e-17	-3.40973e-10	-1.17303	0.000119505	-3.40973e-10	-1.13239
1506158	chr20:1506158:G:T	2.90365e-17	-1.19637	-0.77479	4.94603e-05	-1.5052	-0.509379
1506924	chr20:1506924:T:C	3.83593e-17	-0.865265	-0.827447	3.39522e-05	-1.41686	-0.973938
1506967	chr20:1506967:T:C	9.0577e-17	-3.40973e-10	-0.833509	0.000145637	-3.40973e-10	-0.934634
1507112	chr20:1507112:C:T	3.047e-17	-0.883179	-1.03979	4.12752e-05	-0.974137	-1.22135
1507204	chr20:1507204:G:A	1.38704e-16	-0.427781	0.020414	6.1518e-05	-1.55657	-0.239852
1507535	chr20:1507535:T:A	8.62264e-17	0.371755	-1.25449	5.77328e-05	-0.497061	-1.36287
1507539	chr20:1507539:G:A	9.12394e-17	-3.40973e-10	-0.826223	0.000157902	-3.40973e-10	-0.853775
1507542	chr20:1507542:A:C	9.13111e-17	-3.40973e-10	-0.825437	0.000146968	-3.40973e-10	-0.92554
1507644	chr20:1507644:A:G	1.28267e-17	-1.81587	-0.972311	1.78909e-05	-2.10648	-0.924975
1507691	chr20:1507691:T:C	5.55904e-17	-3.40973e-10	-1.3217	0.000104691	-3.40973e-10	-1.26474
1508750	chr20:1508750:G:A	6.07882e-17	-3.40973e-10	-1.23231	0.000112992	-3.40973e-10	-1.18844
1508984	chr20:1508984:C:A	3.21067e-17	-1.79765	-0.0729928	0.000150552	-1.07153	0.170079
1509506	chr20:1509506:A:C	6.39211e-18	-2.10403	-1.38061	1.1835e-05	-2.10938	-1.3353
1510211	chr20:1510211:T:C	6.79679e-18	-2.04285	-1.38041	1.15023e-05	-2.08915	-1.38406
1510770	chr20:1510770:T:A	5.18629e-17	-3.40973e-10	-1.39111	9.2213e-05	-3.40973e-10	-1.39165
1511091	chr20:1511091:C:T	3.90349e-17	-1.67525	-3.79894e-10	7.26212e-05	-1.6305	-3.79894e-10
1511185	chr20:1511185:C:A	5.56274e-17	-3.40973e-10	-1.32103	9.44892e-05	-3.40973e-10	-1.36727
1511424	chr20:1511424:C:T	7.59851e-18	-2.0826	-1.22915	1.46511e-05	-2.11062	-1.12062
1511774	chr20:1511774:T:C	6.70752e-18	-2.07491	-1.36157	1.24464e-05	-2.10666	-1.28766
1512386	chr20:1512386:G:A	7.33804e-18	-2.09642	-1.25022	1.42159e-05	-2.11191	-1.14948
1512617	chr20:1512617:A:G	9.86625e-18	-1.6626	-1.38799	2.38466e-05	-1.37277	-1.37134
1512807	chr20:1512807:C:G	2.62472e-17	-2.07215	-3.79894e-10	4.68648e-05	-2.06849	-3.79894e-10
1512942	chr20:1512942:G:A	9.91736e-18	-1.65743	-1.38799	2.40023e-05	-1.36627	-1.37134
1513306	chr20:1513306:G:A	1.85728e-17	-1.25549	-1.16252	2.367e-05	-1.62145	-1.1301
1513702	chr20:1513702:A:G	5.95267e-17	-1.25328	-3.79894e-10	9.49254e-05	-1.36266	-3.79894e-10
1513818	chr20:1513818:G:T	7.54825e-18	-2.09422	-1.22417	1.47314e-05	-2.11196	-1.11381
1513957	chr20:1513957:T:C	7.5628e-18	-2.10035	-1.21611	1.49034e-05	-2.11089	-1.10327
1515010	chr20:1515010:A:G	6.67311e-18	-2.08744	-1.35418	1.25604e-05	-2.11108	-1.27412
1515019	chr20:1515019:T:C	7.42039e-18	-2.10996	-1.22552	1.61023e-05	-2.08935	-1.04744
1515240	chr20:1515240:A:G	6.18698e-17	-3.40973e-10	-1.21468	0.000105966	-3.40973e-10	-1.25264
1515633	chr20:1515633:A:G	7.35588e-18	-2.10446	-1.23975	1.48524e-05	-2.1102	-1.10739
1516054	chr20:1516054:C:A	2.93332e-17	-1.96099	-3.79894e-10	5.61657e-05	-1.88745	-3.79894e-10
1516206	chr20:1516206:A:G	1.01524e-17	-1.9681	-1.0539	1.59347e-05	-2.03715	-1.11011
1516224	chr20:1516224:C:A	5.48061e-17	-3.40973e-10	-1.33591	9.66092e-05	-3.40973e-10	-1.34508
1516239	chr20:1516239:G:A	5.60687e-17	-3.40973e-10	-1.31313	9.87486e-05	-3.40973e-10	-1.32318
1516263	chr20:1516263:T:C	8.50315e-18	-2.09805	-1.10122	2.05151e-05	-2.11195	-0.782644
1516309	chr20:1516309:C:T	8.69935e-16	1.42871	-3.79894e-10	0.00376654	2.31816	-3.79894e-10
1516804	chr20:1516804:T:C	8.98948e-18	-1.82542	-1.31824	1.79449e-05	-1.82736	-1.20109
1516977	chr20:1516977:T:C	6.21346e-17	-1.72529	0.514887	0.000318518	-0.968638	0.816565
1517146	chr20:1517146:C:T	8.11262e-18	-1.87598	-1.3703	1.54117e-05	-1.88364	-1.29698
1517268	chr20:1517268:C:T	5.20509e-17	-3.40973e-10	-1.38749	9.27172e-05	-3.40973e-10	-1.3862
1517344	chr20:1517344:A:G	7.80629e-18	-1.917	-1.36778	1.49797e-05	-1.92127	-1.28779
1517347	chr20:1517347:T:G	7.87962e-18	-1.90017	-1.37526	1.49784e-05	-1.90489	-1.30425
1517693	chr20:1517693:C:T	6.12791e-17	-3.40973e-10	-1.22427	0.000111639	-3.40973e-10	-1.20048
1517717	chr20:1517717:G:T	8.08393e-18	-1.88428	-1.36555	1.55561e-05	-1.88806	-1.28324
1518034	chr20:1518034:G:A	1.71536e-17	-1.80151	-0.695987	2.21672e-05	-2.00178	-0.815359
1518048	chr20:1518048:C:T	7.2164e-17	-3.40973e-10	-1.06077	0.000140566	-3.40973e-10	-0.970076
1518051	chr20:1518051:T:G	8.28074e-18	-2.10204	-1.12373	1.99053e-05	-2.11182	-0.812943
1518444	chr20:1518444:G:A	1.03727e-17	-1.60946	-1.39108	2.50862e-05	-1.30466	-1.38878
1518543	chr20:1518543:G:T	5.37171e-17	-1.35598	-3.79894e-10	9.15833e-05	-1.3985	-3.79894e-10
1518570	chr20:1518570:A:G	8.49185e-18	-1.86978	-1.33082	1.6809e-05	-1.87192	-1.22192
1518744	chr20:1518744:A:C	1.22753e-16	-3.40973e-10	-0.529531	0.000198779	-3.40973e-10	-0.623558
1518769	chr20:1518769:A:G	7.94869e-18	-1.91444	-1.35226	1.54761e-05	-1.91686	-1.25959
1519077	chr20:1519077:C:A	7.89379e-18	-1.92763	-1.346	1.54335e-05	-1.93028	-1.24893
1519275	chr20:1519275:C:A	7.81297e-18	-1.94548	-1.33844	1.53715e-05	-1.94773	-1.2355
1519529	chr20:1519529:A:C	8.0246e-18	-2.05076	-1.20643	1.33883e-05	-2.00426	-1.31711
1519758	chr20:1519758:G:A	7.87193e-18	-1.93852	-1.33789	1.54967e-05	-1.94074	-1.23438
1519824	chr20:1519824:G:C	9.29253e-17	-3.40973e-10	-0.807913	0.000148615	-3.40973e-10	-0.914394
1519834	chr20:1519834:A:G	7.89912e-18	-1.93828	-1.33468	1.5587e-05	-1.94053	-1.22879
1519860	chr20:1519860:A:G	7.94252e-18	-1.93003	-1.33744	1.56331e-05	-1.93242	-1.23394
1520218	chr20:1520218:G:A	7.78081e-18	-1.95515	-1.3329	1.53654e-05	-1.95771	-1.22592
1520565	chr20:1520565:T:A	7.85978e-18	-1.93204	-1.34591	1.53761e-05	-1.9346	-1.24833
1520589	chr20:1520589:T:A	7.94389e-18	-1.93119	-1.33612	1.5656e-05	-1.93354	-1.23136
1520659	chr20:1520659:C:A	7.92604e-18	-1.93256	-1.337	1.56086e-05	-1.93507	-1.23286
1520747	chr20:1520747:A:G	8.34768e-18	-2.11144	-1.10629	2.06613e-05	-2.10424	-0.783243
1521312	chr20:1521312:C:T	5.21168e-17	-3.40973e-10	-1.38622	9.50193e-05	-3.40973e-10	-1.36167
1521846	chr20:1521846:A:G	7.9709e-18	-1.9212	-1.34271	1.56148e-05	-1.92446	-1.24307
1522003	chr20:1522003:C:T	8.26661e-18	-1.91189	-1.31559	1.64838e-05	-1.9151	-1.19828
1522790	chr20:1522790:G:A	8.15157e-18	-1.91558	-1.32591	1.33013e-05	-1.96308	-1.36481
1522805	chr20:1522805:A:G	8.30016e-18	-1.89584	-1.32759	1.64301e-05	-1.89856	-1.21808
1523927	chr20:1523927:T:A	9.06851e-17	-3.40973e-10	-0.832316	0.00014754	-3.40973e-10	-0.921656
1524200	chr20:1524200:T:TG	1.88184e-17	-1.8495	-0.555374	2.45491e-05	-2.02662	-0.688464
1524236	chr20:1524236:ACATC:A	9.81233e-18	-2.00676	-1.04931	2.51253e-05	-2.0736	-0.618274
1524346	chr20:1524346:T:G	8.09759e-18	-1.91307	-1.33507	1.59562e-05	-1.91594	-1.22996
1524588	chr20:1524588:A:G	5.71227e-17	-3.40973e-10	-1.29451	9.95999e-05	-3.40973e-10	-1.31459
1524658	chr20:1524658:T:A	5.21027e-17	-3.40973e-10	-1.38649	9.34633e-05	-3.40973e-10	-1.37818
1524964	chr20:1524964:G:A	6.72644e-18	-2.04198	-1.39169	1.1606e-05	-2.08604	-1.37819
1525019	chr20:1525019:A:G	9.44763e-17	-3.40973e-10	-0.79136	0.000191419	-3.40973e-10	-0.661288
1525215	chr20:1525215:A:G	5.67301e-17	-3.40973e-10	-1.30141	9.86882e-05	-3.40973e-10	-1.32379
1525779	chr20:1525779:T:A	1.868e-16	-3.40973e-10	-0.10967	0.000303434	-3.40973e-10	-0.20059
1525975	chr20:1525975:A:T	4.91762e-17	-1.4443	-3.79894e-10	5.55111e-05	-1.89917	-3.79894e-10
1526122	chr20:1526122:A:G	3.17947e-17	-1.88041	-3.79894e-10	6.70144e-05	-1.71084	-3.79894e-10
1526861	chr20:1526861:TTAAC:T	1.12356e-17	-1.98435	-0.936273	4.87908e-05	-1.56578	-0.462432
1526938	chr20:1526938:A:G	6.02573e-17	-3.40973e-10	-1.24109	0.000115975	-3.40973e-10	-1.16238
1526962	chr20:1526962:A:T	3.15899e-17	-1.88687	-3.79894e-10	6.64625e-05	-1.71911	-3.79894e-10
1526988	chr20:1526988:C:T	6.41233e-18	-2.10247	-1.37901	1.52607e-05	-1.83109	-1.35938
1527435	chr20:1527435:C:CAAAT	5.29121e-17	-3.40973e-10	-1.37108	9.60937e-05	-3.40973e-10	-1.35043
1527495	chr20:1527495:C:T	1.24587e-17	-1.96843	-0.848859	5.73017e-05	-1.53232	-0.335107
1527689	chr20:1527689:C:A	7.31352e-18	-2.11197	-1.23801	1.61551e-05	-2.09849	-1.03502
1527891	chr20:1527891:A:G	5.26285e-17	-3.40973e-10	-1.37645	9.27766e-05	-3.40973e-10	-1.38556
1528743	chr20:1528743:T:A	5.30159e-17	-3.40973e-10	-1.36912	9.3356e-05	-3.40973e-10	-1.37933
1529094	chr20:1529094:T:C	1.88578e-15	-3.40973e-10	2.20239	0.00294359	-3.40973e-10	2.07163
1529402	chr20:1529402:C:T	6.4652e-18	-2.08874	-1.38454	1.65318e-05	-1.76653	-1.34394
1529642	chr20:1529642:T:C	6.41864e-17	-3.40973e-10	-1.17792	0.000111314	-3.40973e-10	-1.2034
1529786	chr20:1529786:T:C	1.07129e-17	-1.91424	-1.05402	4.61744e-05	-1.43597	-0.647359
1529982	chr20:1529982:G:C	6.40945e-17	-1.17935	-3.79894e-10	0.000177966	-0.734162	-3.79894e-10
1530123	chr20:1530123:C:T	1.10817e-17	-1.89752	-1.0369	5.2499e-05	-1.20034	-0.754614
1530304	chr20:1530304:T:G	5.80843e-17	-3.40973e-10	-1.27781	0.000128131	-3.40973e-10	-1.0627
1530629	chr20:1530629:A:G	5.55418e-17	-3.40973e-10	-1.32257	0.000104616	-3.40973e-10	-1.26545
1530844	chr20:1530844:C:A	6.5293e-17	-3.40973e-10	-1.16082	0.000113268	-3.40973e-10	-1.186
1530953	chr20:1530953:C:T	2.81827e-17	-2.001	-3.79894e-10	4.58573e-05	-2.09022	-3.79894e-10
1531627	chr20:1531627:C:T	6.72964e-18	-2.06134	-1.37185	1.40672e-05	-2.02647	-1.24544
1531936	chr20:1531936:GT:G	2.95775e-17	-1.84672	-0.105974	3.1142e-05	-1.90088	-0.576318
1532797	chr20:1532797:A:T	1.21634e-17	-1.71461	-1.12667	1.29048e-05	-2.04189	-1.31626
1533054	chr20:1533054:G:A	5.54515e-17	-3.40973e-10	-1.3242	9.68131e-05	-3.40973e-10	-1.34297
1533189	chr20:1533189:G:A	3.62212e-17	-1.78198	0.0319177	0.000166531	-1.09623	0.295656
1533196	chr20:1533196:T:G	1.17589e-17	-1.7234	-1.1517	1.26875e-05	-2.04585	-1.32929
1533472	chr20:1533472:A:C	5.55031e-17	-3.40973e-10	-1.32327	9.68877e-05	-3.40973e-10	-1.3422
1533589	chr20:1533589:G:A	9.61185e-17	-3.40973e-10	-0.774128	0.000190828	-3.40973e-10	-0.66438
1533809	chr20:1533809:G:A	6.26376e-17	-3.40973e-10	-1.20234	0.000116897	-3.40973e-10	-1.15446
1533838	chr20:1533838:G:A	5.3748e-17	-3.40973e-10	-1.3554	9.86768e-05	-3.40973e-10	-1.3239
1533908	chr20:1533908:T:C	5.59114e-17	-3.40973e-10	-1.31594	9.75218e-05	-3.40973e-10	-1.33568
1534789	chr20:1534789:T:C	3.01966e-16	-3.40973e-10	0.370605	0.000488757	-3.40973e-10	0.276114
1534973	chr20:1534973:G:A	3.01966e-16	-3.40973e-10	0.370605	0.000488757	-3.40973e-10	0.276114
1535635	chr20:1535635:C:T	8.81659e-17	-3.40973e-10	-0.860489	0.000173579	-3.40973e-10	-0.759119
1535724	chr20:1535724:C:A	1.44982e-17	-1.32752	-1.33817	1.866e-05	-1.67758	-1.31179
1535733	chr20:1535733:A:T	8.10643e-18	-2.10951	-1.13754	1.85407e-05	-1.985	-1.01078
1535894	chr20:1535894:T:C	8.39165e-16	-3.40973e-10	1.3927	0.00134522	-3.40973e-10	1.28856
1535971	chr20:1535971:G:C	1.0862e-17	-1.86722	-1.08721	1.20339e-05	-2.09547	-1.33256
1536260	chr20:1536260:C:A	1.27432e-17	-2.11159	-0.683123	2.84258e-05	-2.01843	-0.550024
1536569	chr20:1536569:G:A	6.45378e-17	-1.17246	-3.79894e-10	8.47698e-05	-1.47581	-3.79894e-10
1536603	chr20:1536603:C:G	5.48735e-17	-3.40973e-10	-1.33468	9.59405e-05	-3.40973e-10	-1.35202
1536655	chr20:1536655:G:T	7.22525e-18	-2.10976	-1.25237	2.07682e-05	-1.80736	-1.07497
1537454	chr20:1537454:G:A	1.24383e-17	-2.11178	-0.707148	2.76172e-05	-2.02191	-0.575406
1537519	chr20:1537519:C:A	9.9138e-18	-2.0883	-0.957485	1.73076e-05	-2.07313	-0.991473
1537663	chr20:1537663:G:A	8.05306e-18	-2.1064	-1.14726	2.44798e-05	-1.83046	-0.887443
1537940	chr20:1537940:C:T	2.36577e-17	-1.59557	-0.580453	7.30976e-05	-1.51737	-0.106583
1538197	chr20:1538197:C:A	5.18746e-17	-3.40973e-10	-1.39088	9.24681e-05	-3.40973e-10	-1.38889
1538209	chr20:1538209:G:A	6.37399e-17	-3.40973e-10	-1.1849	0.000110627	-3.40973e-10	-1.20959
1538385	chr20:1538385:C:T	2.7054e-17	-2.04188	-3.79894e-10	4.54337e-05	-2.0995	-3.79894e-10
1538623	chr20:1538623:C:T	8.5209e-17	-3.40973e-10	-0.894602	0.000169654	-3.40973e-10	-0.781991
1538634	chr20:1538634:A:C	5.44826e-17	-3.40973e-10	-1.34183	9.52619e-05	-3.40973e-10	-1.35912
1538858	chr20:1538858:G:A	5.53159e-17	-3.40973e-10	-1.32665	9.65899e-05	-3.40973e-10	-1.34528
1538865	chr20:1538865:T:G	7.86049e-18	-2.0992	-1.17866	1.26011e-05	-2.10778	-1.27419
1539396	chr20:1539396:T:A	8.9332e-18	-1.76775	-1.38219	1.33071e-05	-2.08475	-1.24271
1539587	chr20:1539587:T:G	7.16804e-18	-2.08757	-1.28251	1.2765e-05	-2.01556	-1.35349
1539599	chr20:1539599:C:T	1.66502e-17	-1.29668	-1.23061	4.05553e-05	-0.871421	-1.34167
1539626	chr20:1539626:T:C	7.13006e-18	-2.09174	-1.28365	1.26525e-05	-2.0239	-1.354
1539960	chr20:1539960:A:G	5.44746e-17	-3.40973e-10	-1.34197	9.5249e-05	-3.40973e-10	-1.35926
1540023	chr20:1540023:G:C	5.53268e-17	-3.40973e-10	-1.32645	9.66063e-05	-3.40973e-10	-1.34511
1540237	chr20:1540237:T:C	7.99066e-18	-2.08648	-1.17496	1.38228e-05	-2.0123	-1.27714
1540947	chr20:1540947:G:A	2.57935e-17	-2.08959	-3.79894e-10	5.6231e-05	-1.88628	-3.79894e-10
1541245	chr20:1541245:C:G	2.7091e-17	-2.04051	-3.79894e-10	4.54541e-05	-2.09905	-3.79894e-10
1541639	chr20:1541639:T:C	7.9063e-18	-2.11076	-1.16129	1.78573e-05	-1.99472	-1.03862
1541726	chr20:1541726:T:A	4.35196e-17	-0.648881	-0.917615	0.000160449	-0.166702	-0.671074
1541779	chr20:1541779:A:G	5.45075e-17	-3.40973e-10	-1.34137	9.52958e-05	-3.40973e-10	-1.35877
1541873	chr20:1541873:C:A	7.49346e-17	-3.40973e-10	-1.02309	0.0001265	-3.40973e-10	-1.07551
1541943	chr20:1541943:G:T	1.07046e-17	-1.79362	-1.17542	1.18827e-05	-2.0735	-1.36716
1541977	chr20:1541977:A:G	5.44835e-17	-3.40973e-10	-1.34181	9.52598e-05	-3.40973e-10	-1.35914
1541996	chr20:1541996:A:T	7.18649e-18	-2.05908	-1.30842	1.66617e-05	-2.02691	-1.07573
1542194	chr20:1542194:C:T	5.53247e-17	-3.40973e-10	-1.32649	9.66175e-05	-3.40973e-10	-1.34499
1542235	chr20:1542235:G:A	5.47489e-17	-3.40973e-10	-1.33695	9.56392e-05	-3.40973e-10	-1.35517
1542468	chr20:1542468:T:C	7.87371e-18	-2.11169	-1.16449	1.75788e-05	-2.00649	-1.04256
1542546	chr20:1542546:G:C	1.18286e-17	-1.53689	-1.33231	3.038e-05	-1.20571	-1.29626
1542856	chr20:1542856:T:C	5.55683e-17	-3.40973e-10	-1.3221	9.69629e-05	-3.40973e-10	-1.34142
1543306	chr20:1543306:G:A	7.26476e-17	-3.40973e-10	-1.05409	0.000122047	-3.40973e-10	-1.11135
1543354	chr20:1543354:A:C	5.48735e-17	-3.40973e-10	-1.33468	9.59405e-05	-3.40973e-10	-1.35202
1543645	chr20:1543645:C:T	5.49442e-17	-3.40973e-10	-1.33339	9.60459e-05	-3.40973e-10	-1.35093
1544452	chr20:1544452:TTG:T	8.337e-17	-0.916421	-3.79894e-10	7.32321e-05	-1.62212	-3.79894e-10
1544558	chr20:1544558:T:C	5.48355e-17	-3.40973e-10	-1.33537	9.58865e-05	-3.40973e-10	-1.35259
1544597	chr20:1544597:G:A	5.48735e-17	-3.40973e-10	-1.33468	9.59405e-05	-3.40973e-10	-1.35202
1544628	chr20:1544628:A:G	9.06032e-17	-3.40973e-10	-0.833219	0.000145223	-3.40973e-10	-0.937484
1544937	chr20:1544937:T:C	5.48162e-17	-3.40973e-10	-1.33572	9.58684e-05	-3.40973e-10	-1.35278
1544968	chr20:1544968:T:C	4.06589e-17	-1.63449	-3.79894e-10	6.97284e-05	-1.67115	-3.79894e-10
1545022	chr20:1545022:A:G	8.55123e-18	-2.09936	-1.09428	1.50581e-05	-2.10223	-1.1016
1545053	chr20:1545053:A:C	5.54117e-17	-3.40973e-10	-1.32492	9.67315e-05	-3.40973e-10	-1.34381
1545207	chr20:1545207:G:GT	1.2479e-17	-1.49076	-1.32491	3.18926e-05	-1.16022	-1.29316
1545399	chr20:1545399:A:G	5.52391e-17	-3.40973e-10	-1.32804	9.64775e-05	-3.40973e-10	-1.34644
1545481	chr20:1545481:T:C	5.18329e-17	-3.40973e-10	-1.39168	9.278e-05	-3.40973e-10	-1.38552
1545567	chr20:1545567:T:C	4.82742e-17	-1.46281	-3.79894e-10	7.80225e-05	-1.55876	-3.79894e-10
1545733	chr20:1545733:T:G	7.98362e-18	-2.10828	-1.15403	1.83179e-05	-1.97658	-1.0313
1545830	chr20:1545830:C:G	4.93952e-17	-1.43986	-3.79894e-10	7.97566e-05	-1.53677	-3.79894e-10
1545887	chr20:1545887:T:G	7.50507e-17	-3.40973e-10	-1.02155	0.000127857	-3.40973e-10	-1.06484
1546027	chr20:1546027:A:G	6.73227e-16	-3.40973e-10	1.17237	0.00108181	-3.40973e-10	1.07064
1546244	chr20:1546244:G:A	5.48735e-17	-3.40973e-10	-1.33468	9.59405e-05	-3.40973e-10	-1.35202
1546252	chr20:1546252:G:A	5.48735e-17	-3.40973e-10	-1.33468	9.59405e-05	-3.40973e-10	-1.35202
1546551	chr20:1546551:T:A	5.48704e-17	-3.40973e-10	-1.33473	9.59345e-05	-3.40973e-10	-1.35209
1547087	chr20:1547087:T:G	5.47396e-17	-3.40973e-10	-1.33712	9.57455e-05	-3.40973e-10	-1.35406
1547392	chr20:1547392:A:C	7.19352e-18	-2.08541	-1.28112	1.28214e-05	-2.01188	-1.35276
1547721	chr20:1547721:G:A	2.05787e-16	-3.40973e-10	-0.0128657	0.000314097	-3.40973e-10	-0.166052
1547766	chr20:1547766:T:C	5.49328e-17	-3.40973e-10	-1.3336	9.60277e-05	-3.40973e-10	-1.35112
1548004	chr20:1548004:G:A	5.52956e-17	-3.40973e-10	-1.32702	9.65596e-05	-3.40973e-10	-1.34559
1548048	chr20:1548048:T:C	5.48735e-17	-3.40973e-10	-1.33468	9.59405e-05	-3.40973e-10	-1.35202
1548051	chr20:1548051:T:C	5.50855e-17	-3.40973e-10	-1.33082	9.62512e-05	-3.40973e-10	-1.34879
1548142	chr20:1548142:G:C	5.48735e-17	-3.40973e-10	-1.33468	9.59405e-05	-3.40973e-10	-1.35202
1548349	chr20:1548349:T:A	6.19951e-17	-3.40973e-10	-1.21265	0.000125397	-3.40973e-10	-1.08427
1548487	chr20:1548487:C:T	9.33401e-18	-1.72649	-1.37956	1.35913e-05	-2.07235	-1.23397
1548561	chr20:1548561:A:G	5.48476e-17	-3.40973e-10	-1.33515	9.59023e-05	-3.40973e-10	-1.35242
1548607	chr20:1548607:G:A	1.19379e-17	-1.54285	-1.31714	3.0721e-05	-1.21343	-1.27737
1548706	chr20:1548706:G:C	5.19643e-17	-3.40973e-10	-1.38915	9.23786e-05	-3.40973e-10	-1.38986
1548756	chr20:1548756:T:TC	7.25694e-18	-2.05519	-1.30256	1.67787e-05	-2.0318	-1.06384
1548853	chr20:1548853:G:A	9.28503e-18	-1.73143	-1.37987	1.35518e-05	-2.07391	-1.23532
1548857	chr20:1548857:C:T	5.48735e-17	-3.40973e-10	-1.33468	9.59405e-05	-3.40973e-10	-1.35202
1548877	chr20:1548877:G:A	5.4803e-17	-3.40973e-10	-1.33596	9.58368e-05	-3.40973e-10	-1.35311
1549408	chr20:1549408:G:C	5.46866e-17	-3.40973e-10	-1.33809	9.56707e-05	-3.40973e-10	-1.35484
1549471	chr20:1549471:G:A	3.9033e-17	-1.6753	-3.79894e-10	7.14013e-05	-1.64744	-3.79894e-10
1549504	chr20:1549504:C:T	9.66286e-18	-1.72887	-1.34255	1.46781e-05	-2.07048	-1.15891
1549525	chr20:1549525:G:A	5.53739e-17	-3.40973e-10	-1.3256	9.66777e-05	-3.40973e-10	-1.34437
1549551	chr20:1549551:T:C	7.06762e-18	-2.0926	-1.29159	1.15847e-05	-2.11033	-1.35574
1549617	chr20:1549617:T:G	8.92607e-18	-1.77001	-1.38073	1.33576e-05	-2.08529	-1.23839
1549804	chr20:1549804:G:A	5.45097e-17	-3.40973e-10	-1.34133	9.54133e-05	-3.40973e-10	-1.35753
1549975	chr20:1549975:A:G	5.54003e-17	-3.40973e-10	-1.32512	9.67239e-05	-3.40973e-10	-1.34389
1550293	chr20:1550293:C:T	5.38579e-17	-3.40973e-10	-1.35336	9.44779e-05	-3.40973e-10	-1.36739
1550309	chr20:1550309:A:T	5.4869e-17	-3.40973e-10	-1.33476	9.59343e-05	-3.40973e-10	-1.35209
1550428	chr20:1550428:T:C	4.06527e-17	-1.63464	-3.79894e-10	6.97187e-05	-1.67128	-3.79894e-10
1550767	chr20:1550767:C:T	5.48735e-17	-3.40973e-10	-1.33468	9.59405e-05	-3.40973e-10	-1.35202
1550968	chr20:1550968:A:G	5.44869e-17	-3.40973e-10	-1.34175	9.4244e-05	-3.40973e-10	-1.36987
1551940	chr20:1551940:G:A	5.78849e-17	-3.40973e-10	-1.28125	9.98843e-05	-3.40973e-10	-1.31174
1551949	chr20:1551949:T:C	8.03733e-18	-2.07806	-1.17755	1.39864e-05	-1.99742	-1.28024
1552141	chr20:1552141:G:A	1.63211e-17	-1.19928	-1.34797	2.02355e-05	-1.58516	-1.32315
1552160	chr20:1552160:G:A	1.62573e-17	-1.32056	-1.23061	3.93815e-05	-0.900791	-1.34167
1552416	chr20:1552416:T:G	3.91871e-16	-3.40973e-10	0.631223	0.000535571	-3.40973e-10	0.367581
1552446	chr20:1552446:C:T	1.16628e-17	-1.56494	-1.31836	2.97621e-05	-1.24368	-1.27883
1552495	chr20:1552495:T:C	1.59571e-17	-1.33919	-1.23061	3.84845e-05	-0.923832	-1.34167
1552508	chr20:1552508:A:G	5.44461e-17	-3.40973e-10	-1.3425	9.53213e-05	-3.40973e-10	-1.3585
1552559	chr20:1552559:T:C	9.01195e-18	-1.76356	-1.3776	1.22018e-05	-2.06356	-1.35061
1552832	chr20:1552832:G:A	5.44415e-17	-3.40973e-10	-1.34258	9.54676e-05	-3.40973e-10	-1.35697
1553056	chr20:1553056:G:A	5.48559e-17	-3.40973e-10	-1.335	9.59153e-05	-3.40973e-10	-1.35229
1553172	chr20:1553172:G:T	6.19583e-17	-3.40973e-10	-1.21325	0.000107843	-3.40973e-10	-1.23508
1553179	chr20:1553179:A:G	1.19607e-17	-1.54641	-1.31167	3.02264e-05	-1.22974	-1.27729
1553606	chr20:1553606:A:G	7.86739e-18	-2.09438	-1.1826	1.3515e-05	-2.02883	-1.28312
1553702	chr20:1553702:T:G	8.88112e-17	-3.40973e-10	-0.853196	0.000174759	-3.40973e-10	-0.752344
1553828	chr20:1553828:T:G	1.87592e-16	-3.40973e-10	-0.10544	0.000399108	-3.40973e-10	0.0734797
1553862	chr20:1553862:G:A	7.32863e-18	-2.05785	-1.29007	1.70842e-05	-2.02882	-1.04878
1554097	chr20:1554097:C:T	5.48735e-17	-3.40973e-10	-1.33468	9.59405e-05	-3.40973e-10	-1.35202
1554442	chr20:1554442:C:T	8.88269e-17	-3.40973e-10	-0.85302	0.000139245	-3.40973e-10	-0.979521
1554838	chr20:1554838:C:T	5.48735e-17	-3.40973e-10	-1.33468	9.59405e-05	-3.40973e-10	-1.35202
1554858	chr20:1554858:T:A	5.47624e-17	-3.40973e-10	-1.33671	9.57807e-05	-3.40973e-10	-1.35369
1555215	chr20:1555215:G:A	4.14775e-16	-3.40973e-10	0.688026	0.000658764	-3.40973e-10	0.574613
1555659	chr20:1555659:T:C	5.49155e-17	-3.40973e-10	-1.33391	9.60023e-05	-3.40973e-10	-1.35138
1555750	chr20:1555750:C:T	9.91737e-18	-1.81384	-1.23158	1.66452e-05	-2.11172	-0.991909
1556788	chr20:1556788:C:T	1.23116e-17	-1.51142	-1.31775	3.19644e-05	-1.17303	-1.2781
1557054	chr20:1557054:A:G	5.47956e-17	-3.40973e-10	-1.3361	9.58263e-05	-3.40973e-10	-1.35322
1557122	chr20:1557122:G:A	8.00006e-17	-3.40973e-10	-0.957675	0.000162544	-3.40973e-10	-0.824804
1557140	chr20:1557140:C:T	4.16122e-17	-1.61132	-3.79894e-10	5.94311e-05	-1.83093	-3.79894e-10
1557151	chr20:1557151:T:G	5.48286e-17	-3.40973e-10	-1.3355	9.58755e-05	-3.40973e-10	-1.3527
1557207	chr20:1557207:C:T	5.51811e-17	-3.40973e-10	-1.32909	9.63995e-05	-3.40973e-10	-1.34725
1557603	chr20:1557603:C:T	1.53716e-17	-1.75248	-0.854703	1.44046e-05	-2.05642	-1.19179
1557620	chr20:1557620:G:A	7.6448e-18	-2.10934	-1.19634	1.72953e-05	-1.98307	-1.08225
1557720	chr20:1557720:C:T	5.49755e-17	-3.40973e-10	-1.33282	9.60955e-05	-3.40973e-10	-1.35041
1557733	chr20:1557733:C:T	1.43737e-17	-2.05947	-0.614843	1.75755e-05	-2.06687	-0.982375
1558224	chr20:1558224:G:A	9.34165e-18	-1.82955	-1.27568	1.54915e-05	-2.11197	-1.06349
1558373	chr20:1558373:G:T	5.51499e-17	-3.40973e-10	-1.32965	9.63451e-05	-3.40973e-10	-1.34782
1558519	chr20:1558519:C:T	1.09837e-17	-2.11134	-0.831957	3.32531e-05	-1.94105	-0.470558
1558774	chr20:1558774:C:T	1.57526e-17	-1.99883	-0.583873	4.37282e-05	-2.09775	-0.0400109
1558798	chr20:1558798:C:T	9.44283e-18	-2.00741	-1.08704	2.14817e-05	-2.07741	-0.771141
1559043	chr20:1559043:C:T	4.96217e-17	-1.43528	-3.79894e-10	8.00513e-05	-1.53308	-3.79894e-10
1559275	chr20:1559275:G:A	5.51322e-17	-3.40973e-10	-1.32998	9.63792e-05	-3.40973e-10	-1.34746
1559787	chr20:1559787:T:G	4.93952e-17	-1.43986	-3.79894e-10	7.97566e-05	-1.53677	-3.79894e-10
1559855	chr20:1559855:C:T	5.4833e-17	-3.40973e-10	-1.33542	9.58833e-05	-3.40973e-10	-1.35262
1559856	chr20:1559856:A:G	5.48735e-17	-3.40973e-10	-1.33468	9.59405e-05	-3.40973e-10	-1.35202
1559910	chr20:1559910:T:A	1.0639e-17	-1.86399	-1.11119	1.63146e-05	-1.96181	-1.16188
1560137	chr20:1560137:C:A	5.48509e-17	-3.40973e-10	-1.33509	9.59076e-05	-3.40973e-10	-1.35237
1560756	chr20:1560756:T:C	3.72998e-17	-1.72072	-3.79894e-10	6.81408e-05	-1.69418	-3.79894e-10
1561059	chr20:1561059:T:C	5.46384e-17	-3.40973e-10	-1.33897	9.58816e-05	-3.40973e-10	-1.35264
1561323	chr20:1561323:C:T	9.66506e-18	-1.68848	-1.38271	1.23622e-05	-2.01825	-1.38285
1561336	chr20:1561336:C:T	5.18352e-17	-3.40973e-10	-1.39164	9.22717e-05	-3.40973e-10	-1.39102
1561586	chr20:1561586:A:G	6.64616e-18	-2.07814	-1.36753	1.14166e-05	-2.08916	-1.39153
1562064	chr20:1562064:G:A	5.18864e-17	-3.40973e-10	-1.39065	9.24464e-05	-3.40973e-10	-1.38912
1562333	chr20:1562333:G:A	8.60376e-18	-1.83062	-1.35689	1.11763e-05	-2.11196	-1.38999
1562420	chr20:1562420:G:A	7.47315e-18	-2.01543	-1.31296	1.1651e-05	-2.06881	-1.39155
1562668	chr20:1562668:T:A	5.18345e-17	-3.40973e-10	-1.39165	9.22772e-05	-3.40973e-10	-1.39096
1562680	chr20:1562680:G:A	5.1836e-17	-3.40973e-10	-1.39162	9.23608e-05	-3.40973e-10	-1.39005
1562819	chr20:1562819:A:G	5.21899e-17	-3.40973e-10	-1.38482	9.31675e-05	-3.40973e-10	-1.38135
1562859	chr20:1562859:A:G	7.08055e-17	-1.07977	-3.79894e-10	0.000149064	-0.911374	-3.79894e-10
1562867	chr20:1562867:G:T	5.19002e-17	-3.40973e-10	-1.39039	9.24166e-05	-3.40973e-10	-1.38945
1562987	chr20:1562987:C:T	5.18352e-17	-3.40973e-10	-1.39164	9.22718e-05	-3.40973e-10	-1.39101
1563116	chr20:1563116:C:T	5.18352e-17	-3.40973e-10	-1.39164	9.22714e-05	-3.40973e-10	-1.39102
1563204	chr20:1563204:T:C	5.1843e-17	-3.40973e-10	-1.39149	9.22411e-05	-3.40973e-10	-1.39135
1563249	chr20:1563249:T:C	2.18249e-17	-1.20054	-1.05611	2.45031e-05	-1.58884	-1.12812
1563263	chr20:1563263:A:G	5.1833e-17	-3.40973e-10	-1.39168	9.22964e-05	-3.40973e-10	-1.39075
1563286	chr20:1563286:G:A	5.18349e-17	-3.40973e-10	-1.39164	9.22737e-05	-3.40973e-10	-1.39099
1563324	chr20:1563324:T:A	5.184e-17	-3.40973e-10	-1.39155	9.22505e-05	-3.40973e-10	-1.39124
1563478	chr20:1563478:G:A	5.18452e-17	-3.40973e-10	-1.39145	9.2428e-05	-3.40973e-10	-1.38932
1563516	chr20:1563516:C:A	7.97716e-18	-2.0664	-1.19673	1.27687e-05	-2.02655	-1.34221
1563543	chr20:1563543:G:A	1.14265e-16	-3.40973e-10	-0.601192	0.0002345	-3.40973e-10	-0.458298
1563594	chr20:1563594:T:A	5.21002e-17	-3.40973e-10	-1.38654	9.23466e-05	-3.40973e-10	-1.3902
1563823	chr20:1563823:A:T	1.01167e-17	-1.63521	-1.39031	2.45695e-05	-1.33256	-1.38169
1563842	chr20:1563842:G:A	8.52876e-17	-3.40973e-10	-0.89368	0.000168197	-3.40973e-10	-0.790614
1563861	chr20:1563861:G:A	3.32047e-17	-1.83702	-3.79894e-10	4.68623e-05	-2.06854	-3.79894e-10
1563883	chr20:1563883:C:T	2.18984e-17	-1.14514	-1.10816	2.42344e-05	-1.5485	-1.17948
1564037	chr20:1564037:C:G	2.32938e-17	-1.13317	-1.05835	2.56352e-05	-1.53671	-1.13507
1564197	chr20:1564197:C:A	6.50058e-17	-3.40973e-10	-1.16523	0.000112311	-3.40973e-10	-1.19448
1564822	chr20:1564822:T:C	4.76195e-17	-0.232459	-1.24401	2.74071e-05	-1.26541	-1.33954
1564971	chr20:1564971:T:C	6.75363e-17	0.239748	-1.36679	3.78105e-05	-0.95583	-1.32734
1564989	chr20:1564989:G:A	2.40871e-17	-1.89195	-0.266078	5.42117e-05	-2.11114	0.188282
1565211	chr20:1565211:C:T	3.45651e-17	-0.405476	-1.39139	3.61831e-05	-0.935479	-1.39168
1565374	chr20:1565374:G:A	5.82963e-17	-3.40973e-10	-1.27417	0.000101095	-3.40973e-10	-1.29969
1565529	chr20:1565529:T:G	1.01477e-17	-1.71213	-1.31034	1.92258e-05	-1.7519	-1.20761
1565732	chr20:1565732:T:C	2.52334e-17	-2.11154	-3.79894e-10	4.52716e-05	-2.10307	-3.79894e-10
1565804	chr20:1565804:C:T	9.76566e-18	-1.69065	-1.37019	1.33521e-05	-2.02968	-1.29439
1565918	chr20:1565918:C:T	5.75706e-17	-3.40973e-10	-1.2867	0.000100836	-3.40973e-10	-1.30225
1566043	chr20:1566043:T:C	7.54303e-17	-3.40973e-10	-1.0165	0.000129388	-3.40973e-10	-1.05294
1566096	chr20:1566096:T:A	7.46442e-18	-2.08993	-1.23963	1.3327e-05	-1.98669	-1.33927
1566123	chr20:1566123:C:T	1.43272e-15	-3.40973e-10	1.92762	0.0022338	-3.40973e-10	1.79571
1566159	chr20:1566159:G:A	4.28243e-17	-0.601127	-0.981476	4.20873e-05	-1.10905	-1.06696
1566260	chr20:1566260:C:T	6.30331e-17	-3.40973e-10	-1.19605	0.000123864	-3.40973e-10	-1.09657
1566265	chr20:1566265:C:G	9.59219e-18	-1.71594	-1.36282	1.81925e-05	-1.74884	-1.2659
1566605	chr20:1566605:A:C	1.33125e-17	-2.07341	-0.677601	2.37612e-05	-2.07953	-0.66817
1566938	chr20:1566938:C:G	2.89895e-16	0.329809	-3.79894e-10	0.000755216	0.711251	-3.79894e-10
1567001	chr20:1567001:CAG:C	5.23538e-17	-3.40973e-10	-1.38168	9.29444e-05	-3.40973e-10	-1.38375
1567466	chr20:1567466:C:A	6.10807e-17	-3.40973e-10	-1.22751	0.000105225	-3.40973e-10	-1.25965
1568719	chr20:1568719:A:AG	7.68652e-17	-3.40973e-10	-0.997656	0.000128095	-3.40973e-10	-1.06298
1568756	chr20:1568756:A:T	7.3458e-18	-1.95418	-1.3914	1.31243e-05	-1.96932	-1.37197
1568902	chr20:1568902:A:G	7.5e-17	-3.40973e-10	-1.02222	0.000125492	-3.40973e-10	-1.08351
1569008	chr20:1569008:T:C	1.19393e-17	-1.53281	-1.32706	1.95875e-05	-1.65998	-1.28088
1569190	chr20:1569190:A:T	7.4519e-16	-3.40973e-10	1.27393	0.00121728	-3.40973e-10	1.18862
1569713	chr20:1569713:A:G	7.50888e-17	-3.40973e-10	-1.02104	0.000125622	-3.40973e-10	-1.08248
1569895	chr20:1569895:A:T	7.5642e-17	-3.40973e-10	-1.0137	0.000126505	-3.40973e-10	-1.07547
1570156	chr20:1570156:A:G	4.23632e-16	-3.40973e-10	0.709155	0.000685256	-3.40973e-10	0.614041
1570186	chr20:1570186:G:A	8.12506e-17	-3.40973e-10	-0.942171	0.000150802	-3.40973e-10	-0.899786
1570379	chr20:1570379:A:G	6.2765e-17	-3.40973e-10	-1.20031	0.000123919	-3.40973e-10	-1.09613
1570451	chr20:1570451:C:G	7.65565e-18	-1.9371	-1.36717	1.46342e-05	-1.95066	-1.28173
1570576	chr20:1570576:A:T	7.66506e-17	-3.40973e-10	-1.00045	0.000127909	-3.40973e-10	-1.06443
1570839	chr20:1570839:C:T	8.76003e-18	-1.80023	-1.36928	1.45859e-05	-1.93857	-1.29712
1570840	chr20:1570840:G:A	2.04865e-16	-3.40973e-10	-0.0173566	0.000408864	-3.40973e-10	0.0976313
1570918	chr20:1570918:T:C	3.78898e-17	-1.70503	-3.79894e-10	5.4116e-05	-1.92462	-3.79894e-10
1571702	chr20:1571702:GGT:G	3.85433e-17	-0.652654	-1.03527	3.67569e-05	-1.18335	-1.12808
1571784	chr20:1571784:T:C	7.65817e-18	-1.93257	-1.37137	1.45705e-05	-1.94589	-1.29086
1571811	chr20:1571811:G:A	4.81754e-17	-0.340603	-1.12426	5.17124e-05	-0.915265	-1.05479
1571945	chr20:1571945:G:A	7.48826e-17	-3.40973e-10	-1.02379	0.000128035	-3.40973e-10	-1.06345
1571955	chr20:1571955:A:G	5.03129e-16	-3.40973e-10	0.881138	0.00081444	-3.40973e-10	0.786749
1572640	chr20:1572640:C:T	3.8218e-17	-0.49238	-1.20402	3.63562e-05	-1.05493	-1.26746
1572719	chr20:1572719:T:A	5.61275e-17	-3.40973e-10	-1.31208	0.000106134	-3.40973e-10	-1.25105
1573466	chr20:1573466:T:C	5.25885e-17	-3.40973e-10	-1.37721	9.52483e-05	-3.40973e-10	-1.35927
1573516	chr20:1573516:C:T	1.0179e-16	-3.40973e-10	-0.716794	0.000174757	-3.40973e-10	-0.752356
1576211	chr20:1576211:G:T	6.0445e-17	-3.40973e-10	-1.23798	0.000102743	-3.40973e-10	-1.28352
1576522	chr20:1576522:T:G	4.55601e-16	-3.40973e-10	0.781908	0.000746363	-3.40973e-10	0.69946
1576990	chr20:1576990:A:C	4.96457e-16	-3.40973e-10	0.867788	0.000811713	-3.40973e-10	0.783394
1577098	chr20:1577098:A:G	5.19314e-17	-3.40973e-10	-1.38979	9.73174e-05	-3.40973e-10	-1.33777
1577281	chr20:1577281:G:T	5.26963e-17	-3.40973e-10	-1.37516	9.45265e-05	-3.40973e-10	-1.36687
1577324	chr20:1577324:C:G	8.50083e-17	-3.40973e-10	-0.89696	0.000141017	-3.40973e-10	-0.966871
1577601	chr20:1577601:G:A	8.29617e-17	-3.40973e-10	-0.92133	0.000144261	-3.40973e-10	-0.944126
1577717	chr20:1577717:C:T	3.3113e-15	-3.40973e-10	2.76539	0.00762923	-3.40973e-10	3.02399
1578107	chr20:1578107:G:A	5.37819e-17	-3.40973e-10	-1.35477	9.68279e-05	-3.40973e-10	-1.34282
1578167	chr20:1578167:A:G	7.25378e-17	-3.40973e-10	-1.0556	0.000134594	-3.40973e-10	-1.01349
1578613	chr20:1578613:C:T	2.05636e-16	-3.40973e-10	-0.0136023	0.000235064	-3.40973e-10	-0.455894
1578678	chr20:1578678:G:A	1.02276e-16	-3.40973e-10	-0.71203	0.000181378	-3.40973e-10	-0.715167
1579050	chr20:1579050:C:A	5.20073e-17	-3.40973e-10	-1.38832	9.24453e-05	-3.40973e-10	-1.38914
1579343	chr20:1579343:G:T	6.708e-17	-3.40973e-10	-1.13382	0.000127019	-3.40973e-10	-1.07142
1580195	chr20:1580195:C:T	2.03784e-16	-3.40973e-10	-0.0226495	0.000403827	-3.40973e-10	0.0852348
1580208	chr20:1580208:G:T	1.60917e-16	-3.40973e-10	-0.258818	0.000318043	-3.40973e-10	-0.153567
1580215	chr20:1580215:C:A	1.58787e-16	-3.40973e-10	-0.272146	0.000313308	-3.40973e-10	-0.168567
1580219	chr20:1580219:C:T	2.78634e-16	-3.40973e-10	0.290189	0.000565956	-3.40973e-10	0.422763
1580430	chr20:1580430:C:T	6.63081e-16	-3.40973e-10	1.15719	0.000945881	-3.40973e-10	0.936364
1613703	chr20:1613703:A:G	9.79225e-17	-3.40973e-10	-0.755533	0.000175047	-3.40973e-10	-0.750695
1613741	chr20:1613741:C:T	3.17638e-17	-1.88138	-3.79894e-10	5.55513e-05	-1.89845	-3.79894e-10
1613772	chr20:1613772:G:A	7.39766e-17	-3.40973e-10	-1.03596	0.00014477	-3.40973e-10	-0.940608
1614056	chr20:1614056:T:C	2.05756e-17	-1.08801	-1.22759	5.12485e-05	-0.639661	-1.33941
1614636	chr20:1614636:C:T	7.54757e-17	-3.40973e-10	-1.0159	0.000148198	-3.40973e-10	-0.917203
1614670	chr20:1614670:A:G	8.77482e-17	-3.40973e-10	-0.865238	0.000161035	-3.40973e-10	-0.83413
1615827	chr20:1615827:A:G	1.3965e-17	-1.94629	-0.756863	2.91785e-05	-1.97397	-0.568346
1616317	chr20:1616317:C:T	5.53789e-17	-3.40973e-10	-1.32551	0.00010341	-3.40973e-10	-1.27705
1616404	chr20:1616404:G:A	1.14033e-17	-1.88674	-1.01906	1.48613e-05	-1.99607	-1.22092
1616428	chr20:1616428:T:C	2.95436e-17	-1.95384	-3.79894e-10	5.03833e-05	-1.99609	-3.79894e-10
1616582	chr20:1616582:G:A	6.62318e-18	-2.11096	-1.33817	1.41558e-05	-1.95586	-1.30977
1616609	chr20:1616609:TG:T	8.16351e-18	-1.94625	-1.29378	1.31052e-05	-1.96661	-1.37614
1616787	chr20:1616787:G:T	7.8814e-18	-1.94336	-1.33184	1.29457e-05	-1.96832	-1.38666
1616798	chr20:1616798:A:G	5.38645e-17	-3.40973e-10	-1.35324	9.93225e-05	-3.40973e-10	-1.31738
1617362	chr20:1617362:G:T	9.39503e-17	-3.40973e-10	-0.796944	0.000151963	-3.40973e-10	-0.892118
1618117	chr20:1618117:C:T	5.67119e-17	-3.40973e-10	-1.30173	0.000104145	-3.40973e-10	-1.26997
1618496	chr20:1618496:C:T	8.19471e-18	-1.95548	-1.28074	1.30839e-05	-1.97291	-1.37147
1619479	chr20:1619479:GAA:G	3.09419e-17	-1.9076	-3.79894e-10	4.58585e-05	-2.09019	-3.79894e-10
1619759	chr20:1619759:C:A	3.20592e-17	-1.87212	-3.79894e-10	4.90724e-05	-2.02245	-3.79894e-10
1619878	chr20:1619878:T:C	1.18604e-17	-1.83683	-1.02967	1.54805e-05	-1.95588	-1.22029
1620148	chr20:1620148:C:T	7.29256e-18	-1.98924	-1.36361	1.23509e-05	-2.01041	-1.39161
1620197	chr20:1620197:C:T	6.63107e-17	-3.40973e-10	-1.14536	0.000108626	-3.40973e-10	-1.22784
1620217	chr20:1620217:C:T	4.00276e-16	0.652445	-3.79894e-10	0.000599286	0.479987	-3.79894e-10
1620521	chr20:1620521:C:T	7.38641e-18	-1.98122	-1.35885	1.24674e-05	-2.00154	-1.3911
1620652	chr20:1620652:G:A	5.20359e-17	-1.38777	-3.79894e-10	8.3138e-05	-1.49525	-3.79894e-10
1620950	chr20:1620950:T:A	7.53428e-17	-3.40973e-10	-1.01766	0.000147715	-3.40973e-10	-0.920471
1621405	chr20:1621405:T:C	6.17116e-17	-3.40973e-10	-1.21724	0.000113758	-3.40973e-10	-1.18168
1621503	chr20:1621503:A:G	3.89478e-17	-0.716658	-0.960829	3.80848e-05	-1.21535	-1.06058
1621978	chr20:1621978:C:T	8.85561e-17	-0.856073	-3.79894e-10	0.000211772	-0.560244	-3.79894e-10
1622022	chr20:1622022:C:T	4.2924e-17	-0.679118	-0.901159	3.95624e-05	-1.19805	-1.03983
1622023	chr20:1622023:C:G	5.02692e-17	-0.589784	-0.832533	4.53798e-05	-1.12581	-0.97488
1622058	chr20:1622058:T:C	1.37417e-17	-1.76979	-0.94949	2.1582e-05	-2.07763	-0.76626
1622121	chr20:1622121:T:C	5.22439e-17	-1.38379	-3.79894e-10	8.41204e-05	-1.4835	-3.79894e-10
1622310	chr20:1622310:C:T	5.67333e-17	-3.40973e-10	-1.30135	0.000106537	-3.40973e-10	-1.24726
1622480	chr20:1622480:A:G	3.21118e-17	-1.87049	-3.79894e-10	7.00188e-05	-1.66699	-3.79894e-10
1622497	chr20:1622497:C:T	5.02149e-17	-0.606197	-0.817201	4.54302e-05	-1.13922	-0.960353
1622821	chr20:1622821:A:C	5.811e-16	-3.40973e-10	1.02521	0.000906715	-3.40973e-10	0.894075
1622910	chr20:1622910:A:G	4.91371e-17	-1.31689	-0.128203	6.72951e-05	-1.58678	-0.119882
1623425	chr20:1623425:C:G	1.24258e-17	-1.99853	-0.8214	2.35901e-05	-2.05883	-0.6961
1623471	chr20:1623471:A:G	8.71683e-18	-1.78504	-1.38941	1.48016e-05	-1.835	-1.38602
1623713	chr20:1623713:G:T	1.03149e-17	-1.74437	-1.26175	1.6603e-05	-1.80813	-1.29804
1623855	chr20:1623855:A:G	5.52687e-17	-3.40973e-10	-1.3275	0.000100569	-3.40973e-10	-1.3049
1624061	chr20:1624061:T:G	5.42397e-17	-3.40973e-10	-1.3463	9.4372e-05	-3.40973e-10	-1.36851
1624152	chr20:1624152:C:T	7.29578e-17	-3.40973e-10	-1.04983	0.000117179	-3.40973e-10	-1.15205
1624407	chr20:1624407:GA:G	6.92006e-17	-3.40973e-10	-1.1027	0.000117724	-3.40973e-10	-1.14741
1625356	chr20:1625356:T:C	7.40569e-17	-3.40973e-10	-1.03488	0.000145081	-3.40973e-10	-0.938457
1625851	chr20:1625851:T:C	5.88534e-17	-1.26466	-3.79894e-10	0.000161322	-0.832347	-3.79894e-10
1625891	chr20:1625891:G:C	6.10938e-17	-1.2273	-3.79894e-10	0.000168743	-0.787377	-3.79894e-10
1626186	chr20:1626186:A:G	3.83245e-17	-0.313413	-1.38021	4.22498e-05	-0.796921	-1.37523
1626218	chr20:1626218:C:T	7.0194e-17	-0.39713	-0.691316	6.0358e-05	-0.968602	-0.846857
1626219	chr20:1626219:T:C	6.27094e-17	-1.2012	-3.79894e-10	0.000174212	-0.755481	-3.79894e-10
1626742	chr20:1626742:C:T	1.08368e-17	-1.94686	-1.0099	1.55741e-05	-2.10185	-1.0683
1627136	chr20:1627136:A:G	8.62983e-17	-3.40973e-10	-0.8819	0.000166989	-3.40973e-10	-0.797827
1627301	chr20:1627301:T:C	6.05066e-17	-3.40973e-10	-1.23696	0.000114232	-3.40973e-10	-1.17752
1627375	chr20:1627375:T:G	1.67776e-17	-1.78705	-0.732616	8.57575e-05	-1.00169	-0.462543
1627462	chr20:1627462:T:G	8.33077e-16	-0.89727	2.28269	0.00144245	-1.20154	2.55989
1627564	chr20:1627564:A:G	9.08412e-16	-0.844956	2.31695	0.0016042	-1.13792	2.60255
1627984	chr20:1627984:G:A	2.52723e-17	-2.11	-3.79894e-10	4.57565e-05	-2.09242	-3.79894e-10
1628034	chr20:1628034:C:A	7.69425e-18	-1.9162	-1.38304	1.96782e-05	-1.54467	-1.39158
1628127	chr20:1628127:TA:T	7.45954e-18	-1.93935	-1.39086	1.92393e-05	-1.57434	-1.38446
1628316	chr20:1628316:T:C	5.79207e-17	-3.40973e-10	-1.28063	0.000100771	-3.40973e-10	-1.3029
1628368	chr20:1628368:G:A	1.1803e-17	-1.7504	-1.12096	3.45239e-05	-1.25159	-1.12251
1628700	chr20:1628700:G:T	6.88366e-17	-3.40973e-10	-1.10797	0.000115871	-3.40973e-10	-1.16328
1628709	chr20:1628709:G:C	1.6316e-15	2.82838	-0.77077	0.00201442	2.31647	-0.624138
1628841	chr20:1628841:G:A	2.31138e-16	-3.40973e-10	0.103306	0.000376363	-3.40973e-10	0.0148025
1629306	chr20:1629306:C:T	8.7315e-17	-0.79314	-0.0770466	8.99049e-05	-0.886891	-0.53011
1629324	chr20:1629324:T:C	6.72588e-17	-3.40973e-10	-1.13116	0.000108537	-3.40973e-10	-1.22866
1629416	chr20:1629416:A:C	8.24692e-17	-1.94395	1.01666	0.000179843	-1.68113	0.957466
1629555	chr20:1629555:C:T	7.13743e-18	-1.98391	-1.39045	1.55397e-05	-1.84315	-1.32921
1629711	chr20:1629711:T:C	6.5187e-17	-3.40973e-10	-1.16245	0.000124409	-3.40973e-10	-1.09218
1629905	chr20:1629905:T:C	1.99441e-17	-2.11174	-0.235035	3.23061e-05	-2.02689	-0.413607
1629968	chr20:1629968:C:G	6.53744e-17	-3.40973e-10	-1.15958	0.000120573	-3.40973e-10	-1.1235
1629983	chr20:1629983:A:G	8.08919e-18	-1.86121	-1.38797	1.64476e-05	-1.74519	-1.37038
1630144	chr20:1630144:G:A	8.40484e-17	-1.70312	0.794799	0.000166838	-2.00772	1.20899
1630272	chr20:1630272:T:A	3.34774e-17	-1.82884	-3.79894e-10	5.05114e-05	-1.99355	-3.79894e-10
1630293	chr20:1630293:G:A	8.21052e-18	-2.08266	-1.15164	1.20732e-05	-2.08256	-1.3422
1630678	chr20:1630678:G:A	1.07902e-16	-3.40973e-10	-0.658489	0.000186275	-3.40973e-10	-0.688527
1630933	chr20:1630933:G:A	5.74995e-17	-3.40973e-10	-1.28793	0.000101961	-3.40973e-10	-1.29117
1631149	chr20:1631149:G:A	1.10441e-16	-3.40973e-10	-0.63523	0.000178335	-3.40973e-10	-0.732088
1631194	chr20:1631194:C:T	2.56868e-17	-2.09373	-3.79894e-10	4.49141e-05	-2.111	-3.79894e-10
1631257	chr20:1631257:C:T	2.59819e-17	-2.08231	-3.79894e-10	4.5734e-05	-2.09291	-3.79894e-10
1631272	chr20:1631272:G:A	3.72189e-16	0.579693	-3.79894e-10	0.00154352	1.42607	-3.79894e-10
1631633	chr20:1631633:G:A	2.58828e-17	-2.11147	0.0253377	4.17033e-05	-2.00933	-0.175841
1631636	chr20:1631636:T:G	8.62247e-18	-2.08294	-1.10239	1.23527e-05	-2.08332	-1.31856
1631845	chr20:1631845:C:T	1.79052e-17	-1.06382	-1.3908	3.34689e-05	-1.10403	-1.30111
1632173	chr20:1632173:A:G	1.9318e-17	-2.10405	-0.274618	2.86944e-05	-2.05798	-0.501075
1632365	chr20:1632365:T:C	1.92309e-16	-0.080608	-3.79894e-10	0.000787638	0.753287	-3.79894e-10
1632456	chr20:1632456:T:C	1.94038e-16	-3.40973e-10	-0.0716558	0.00044014	-3.40973e-10	0.17134
1632462	chr20:1632462:G:A	1.12256e-16	-3.40973e-10	-0.618926	0.00024063	-3.40973e-10	-0.43249
1632639	chr20:1632639:C:T	6.04002e-16	-3.40973e-10	1.06387	0.000971957	-3.40973e-10	0.963559
1632891	chr20:1632891:T:TA	7.51568e-17	-3.40973e-10	-1.02013	0.000135917	-3.40973e-10	-1.00371
1633218	chr20:1633218:TA:T	5.26205e-17	-3.40973e-10	-1.3766	9.56037e-05	-3.40973e-10	-1.35554
1633310	chr20:1633310:A:G	2.63367e-17	-1.85266	-0.216083	6.61966e-05	-1.2374	-0.485727
1633954	chr20:1633954:T:A	1.57518e-16	-1.04559	0.76542	0.000522254	-0.478126	0.820528
1634292	chr20:1634292:C:T	1.07251e-17	-2.02361	-0.943513	1.18087e-05	-2.11155	-1.33536
1634373	chr20:1634373:A:AT	5.26121e-17	-3.40973e-10	-1.37676	9.55481e-05	-3.40973e-10	-1.35612
1634459	chr20:1634459:G:A	7.55939e-18	-2.08118	-1.23574	1.1538e-05	-2.08053	-1.38957
1634582	chr20:1634582:A:T	1.6549e-17	-1.14497	-1.38842	1.5954e-05	-1.7835	-1.36254
1634636	chr20:1634636:G:A	8.53569e-17	-3.40973e-10	-0.892867	0.00014256	-3.40973e-10	-0.955987
1634904	chr20:1634904:G:A	5.2401e-17	-3.40973e-10	-1.38078	9.50009e-05	-3.40973e-10	-1.36187
1634947	chr20:1634947:A:G	6.36789e-18	-2.09687	-1.39157	1.22778e-05	-2.0163	-1.39166
1634999	chr20:1634999:C:T	3.54751e-16	-3.40973e-10	0.531708	0.00056487	-3.40973e-10	0.420843
1635015	chr20:1635015:T:C	9.6146e-17	-2.09697	1.32313	0.000116084	-2.08355	0.922118
1635016	chr20:1635016:C:G	1.39896e-16	-3.40973e-10	-0.398811	0.000304591	-3.40973e-10	-0.196783
1635125	chr20:1635125:G:A	5.4963e-17	-3.40973e-10	-1.33305	9.46821e-05	-3.40973e-10	-1.36523
1635237	chr20:1635237:A:G	1.22309e-16	-0.912685	0.379525	0.000111684	-1.27272	0.0726442
1635313	chr20:1635313:T:C	7.98282e-17	-0.532188	-0.427644	0.000117645	-0.279531	-0.868546
1635560	chr20:1635560:A:G	1.72661e-17	-2.11188	-0.379084	2.6775e-05	-2.0277	-0.60058
1635851	chr20:1635851:C:A	1.5066e-16	-3.40973e-10	-0.324684	0.00033027	-3.40973e-10	-0.115841
1635884	chr20:1635884:G:A	6.31986e-17	-3.40973e-10	-1.19343	0.000119572	-3.40973e-10	-1.13183
1636136	chr20:1636136:A:G	1.46627e-16	-3.40973e-10	-0.351815	0.000318641	-3.40973e-10	-0.151687
1636146	chr20:1636146:A:G	5.32336e-17	-3.40973e-10	-1.36502	9.34882e-05	-3.40973e-10	-1.37792
1636246	chr20:1636246:A:G	2.91009e-17	-2.11175	0.142806	8.64718e-05	-1.89014	0.434208
1636423	chr20:1636423:A:G	6.70527e-18	-2.07042	-1.3664	1.17407e-05	-2.06267	-1.39002
1636868	chr20:1636868:CAG:C	6.0478e-17	-1.34553	0.108098	6.51323e-05	-1.68504	-0.0542902
1636946	chr20:1636946:C:T	3.44813e-17	-1.79929	-3.79894e-10	5.09434e-05	-1.98504	-3.79894e-10
1637718	chr20:1637718:T:C	1.03125e-16	-3.40973e-10	-0.703764	0.000215738	-3.40973e-10	-0.541689
1638106	chr20:1638106:G:C	1.23588e-17	-2.11197	-0.713369	2.75172e-05	-1.8549	-0.74604
1638236	chr20:1638236:G:A	6.88869e-17	-3.40973e-10	-1.10724	0.000137022	-3.40973e-10	-0.995611
1639282	chr20:1639282:A:G	5.31119e-17	-3.40973e-10	-1.36731	9.62858e-05	-3.40973e-10	-1.34843
1639746	chr20:1639746:G:T	3.7797e-16	0.618531	-0.0234252	0.000268541	-0.263835	-0.0589142
1640024	chr20:1640024:C:A	7.07345e-18	-2.00807	-1.37529	1.17782e-05	-2.08857	-1.36094
1640889	chr20:1640889:C:T	7.60109e-18	-2.01879	-1.29263	1.29774e-05	-2.07979	-1.27275
1641040	chr20:1641040:T:A	4.4063e-16	0.485219	0.263278	0.000354542	-0.353398	0.308471
1641555	chr20:1641555:T:C	9.78102e-18	-1.77138	-1.28788	2.34628e-05	-1.5044	-1.25594
1641609	chr20:1641609:G:A	2.06694e-17	-2.11097	-0.200089	4.98262e-05	-2.10798	0.100767
1642182	chr20:1642182:G:T	8.06677e-17	-0.949371	-3.79894e-10	0.000282408	-0.272398	-3.79894e-10
1642456	chr20:1642456:G:C	8.42138e-17	-3.40973e-10	-0.90635	0.000144213	-3.40973e-10	-0.94446
1642529	chr20:1642529:C:T	2.54235e-17	-2.10404	-3.79894e-10	4.52814e-05	-2.10286	-3.79894e-10
1643231	chr20:1643231:T:C	5.52373e-17	-3.40973e-10	-1.32807	9.65043e-05	-3.40973e-10	-1.34616
1643499	chr20:1643499:T:C	5.49157e-17	-3.40973e-10	-1.33391	0.000100905	-3.40973e-10	-1.30157
1643522	chr20:1643522:C:T	7.85382e-17	-3.40973e-10	-0.976124	0.000133979	-3.40973e-10	-1.01807
1643986	chr20:1643986:C:T	2.22373e-16	1.03403	-0.969384	0.000164122	0.120931	-0.936074
1644267	chr20:1644267:G:A	7.3436e-18	-2.11186	-1.23402	1.1857e-05	-2.09247	-1.35036
1644404	chr20:1644404:C:A	1.00932e-16	-3.40973e-10	-0.725262	0.00020937	-3.40973e-10	-0.571649
1644510	chr20:1644510:T:A	2.80716e-17	-1.51537	-0.489584	3.26601e-05	-1.82631	-0.603288
1644706	chr20:1644706:C:T	6.78283e-18	-2.038	-1.38731	1.17701e-05	-2.07166	-1.37854
1645134	chr20:1645134:C:T	5.43292e-17	-3.40973e-10	-1.34465	9.94641e-05	-3.40973e-10	-1.31596
1645169	chr20:1645169:C:T	1.84244e-17	-1.35659	-1.06945	5.55102e-05	-0.87583	-1.02336
1645422	chr20:1645422:A:G	8.45497e-18	-1.9945	-1.21046	1.39211e-05	-2.09222	-1.19012
1645580	chr20:1645580:C:T	2.56829e-17	-2.09388	-3.79894e-10	4.5191e-05	-2.10486	-3.79894e-10
1645761	chr20:1645761:C:T	4.63094e-16	0.709831	0.0883896	0.000341527	-0.183739	0.101413
1645833	chr20:1645833:T:C	1.01737e-17	-1.93003	-1.08987	2.18398e-05	-1.8503	-0.981717
1646367	chr20:1646367:C:T	9.72759e-17	-3.40973e-10	-0.762158	0.000168442	-3.40973e-10	-0.789161
1646433	chr20:1646433:C:T	1.92956e-17	-1.00503	-1.37481	6.5003e-05	-0.352361	-1.38896
1646463	chr20:1646463:C:T	8.42138e-17	-3.40973e-10	-0.90635	0.000144213	-3.40973e-10	-0.94446
1647120	chr20:1647120:CA:C	5.94335e-17	-2.08708	0.832228	0.000215011	-2.04683	1.50176
1647288	chr20:1647288:T:C	8.44136e-17	-3.40973e-10	-0.903981	0.00014454	-3.40973e-10	-0.942199
1647347	chr20:1647347:C:T	8.86788e-17	-3.40973e-10	-0.854688	0.000157678	-3.40973e-10	-0.8552
1647385	chr20:1647385:C:T	5.4502e-15	-3.40973e-10	3.2637	0.0138126	-3.40973e-10	3.61758
1647541	chr20:1647541:G:A	8.87311e-17	-3.40973e-10	-0.854099	0.000157777	-3.40973e-10	-0.854572
1647678	chr20:1647678:G:T	5.86485e-17	-3.40973e-10	-1.26815	0.000108366	-3.40973e-10	-1.23024
1647792	chr20:1647792:A:G	4.69303e-16	0.634291	0.177249	0.00034843	-0.252012	0.189697
1648227	chr20:1648227:G:A	5.43589e-17	-3.40973e-10	-1.3441	9.34386e-05	-3.40973e-10	-1.37845
1648510	chr20:1648510:A:AGAATGTAAGC	4.02323e-16	-3.40973e-10	0.657547	0.000618016	-3.40973e-10	0.510761
1648901	chr20:1648901:T:C	8.69247e-18	-1.84402	-1.33323	2.0147e-05	-1.60505	-1.30765
1648954	chr20:1648954:C:G	5.53134e-16	-3.40973e-10	0.97589	0.000843332	-3.40973e-10	0.821608
1648960	chr20:1648960:A:G	1.83333e-17	-1.4578	-0.973192	5.0471e-05	-1.02245	-0.971904
1649159	chr20:1649159:C:T	5.39098e-17	-3.40973e-10	-1.3524	9.44189e-05	-3.40973e-10	-1.36801
1649260	chr20:1649260:C:T	1.37402e-17	-1.4024	-1.31699	1.60517e-05	-1.78506	-1.35488
1649955	chr20:1649955:T:C	8.53288e-18	-1.8181	-1.37768	2.00599e-05	-1.54988	-1.36715
1650177	chr20:1650177:C:T	7.183e-18	-2.00826	-1.35973	1.19848e-05	-2.08912	-1.34299
1650214	chr20:1650214:C:T	1.50834e-16	-0.323527	-3.79894e-10	0.000557706	0.408079	-3.79894e-10
1650523	chr20:1650523:G:T	1.72331e-17	-2.05252	-0.440359	2.70421e-05	-2.0306	-0.587758
1650700	chr20:1650700:A:G	4.38585e-17	-1.28431	-0.274428	0.000142434	-0.742726	-0.21415
1650740	chr20:1650740:C:T	6.24845e-17	-3.40973e-10	-1.20479	0.000116322	-3.40973e-10	-1.15939
1650767	chr20:1650767:C:T	8.98968e-16	-3.40973e-10	1.46154	0.00140898	-3.40973e-10	1.33487
1650780	chr20:1650780:A:G	2.59129e-16	-3.40973e-10	0.217617	0.000434943	-3.40973e-10	0.159462
1650938	chr20:1650938:T:C	3.34544e-17	-1.64277	-0.186751	3.35854e-05	-2.02992	-0.371746
1651017	chr20:1651017:G:T	1.39444e-15	-3.40973e-10	1.90054	0.00197409	-3.40973e-10	1.67211
1651070	chr20:1651070:A:G	4.22872e-16	0.336149	0.371212	0.00034296	-0.449691	0.371553
1651275	chr20:1651275:T:C	3.89043e-17	-1.33431	-0.344293	0.000124747	-0.804046	-0.285417
1651625	chr20:1651625:G:A	3.19887e-17	-2.01026	0.135928	4.9457e-05	-2.07534	0.0606925
1652007	chr20:1652007:A:G	6.27321e-18	-2.11197	-1.39145	1.17878e-05	-2.11193	-1.33675
1652136	chr20:1652136:T:C	7.37532e-17	-3.40973e-10	-1.03899	0.000123769	-3.40973e-10	-1.09734
1652214	chr20:1652214:C:T	5.73648e-17	-3.40973e-10	-1.29028	0.000105397	-3.40973e-10	-1.25801
1652349	chr20:1652349:C:T	1.93198e-16	-3.40973e-10	-0.0759917	0.000414635	-3.40973e-10	0.111646
1652372	chr20:1652372:T:C	7.53645e-17	-1.01737	-3.79894e-10	0.000260681	-0.352455	-3.79894e-10
1652430	chr20:1652430:T:C	3.8061e-17	-1.35905	-0.341466	0.000121114	-0.836476	-0.282545
1652612	chr20:1652612:T:C	7.02253e-17	-3.40973e-10	-1.088	0.000118604	-3.40973e-10	-1.13996
1652652	chr20:1652652:G:A	2.17835e-15	-3.40973e-10	2.34661	0.00310998	-3.40973e-10	2.12662
1652689	chr20:1652689:A:G	6.26437e-17	-3.40973e-10	-1.20225	0.000116681	-3.40973e-10	-1.15631
1652950	chr20:1652950:G:A	6.00596e-17	-3.40973e-10	-1.24437	0.000116742	-3.40973e-10	-1.15579
1653122	chr20:1653122:G:T	9.99223e-18	-1.65111	-1.38679	1.15993e-05	-2.08889	-1.37592
1653275	chr20:1653275:A:G	5.98426e-17	-3.40973e-10	-1.24799	0.000110758	-3.40973e-10	-1.20841
1654221	chr20:1654221:G:A	7.58485e-17	-3.40973e-10	-1.01097	0.000134419	-3.40973e-10	-1.01479
1654340	chr20:1654340:A:G	3.81587e-17	-1.35639	-0.341566	0.000121556	-0.832752	-0.282625
1654549	chr20:1654549:T:C	1.85391e-16	-3.40973e-10	-0.11724	0.000406582	-3.40973e-10	0.0920325
1654808	chr20:1654808:A:G	3.73694e-17	-1.36622	-0.352634	0.000118595	-0.845984	-0.294051
1654875	chr20:1654875:C:T	5.25437e-17	-3.40973e-10	-1.37806	9.2456e-05	-3.40973e-10	-1.38902
1654950	chr20:1654950:T:C	3.50626e-16	0.680496	-0.160485	0.00026904	-0.165626	-0.155265
1655070	chr20:1655070:C:T	7.57486e-17	-1.01229	-3.79894e-10	0.000262409	-0.345849	-3.79894e-10
1655177	chr20:1655177:C:T	4.54296e-17	-1.52354	-3.79894e-10	9.87038e-05	-1.32363	-3.79894e-10
1655359	chr20:1655359:A:G	8.8551e-17	-1.34778	0.491647	0.00026365	-0.851535	0.510405
1655368	chr20:1655368:AT:A	2.55249e-17	-2.10006	-3.79894e-10	4.50012e-05	-2.10906	-3.79894e-10
1655392	chr20:1655392:G:A	6.71814e-17	-3.40973e-10	-1.13231	0.000114	-3.40973e-10	-1.17955
1655433	chr20:1655433:A:G	4.09443e-16	-3.40973e-10	0.675088	0.000626304	-3.40973e-10	0.524084
1655441	chr20:1655441:T:A	2.45099e-16	-3.40973e-10	0.161954	0.000479653	-3.40973e-10	0.25731
1655556	chr20:1655556:T:C	6.90219e-17	-3.40973e-10	-1.10529	0.000118804	-3.40973e-10	-1.13828
1655981	chr20:1655981:T:C	5.18604e-17	-3.40973e-10	-1.39115	9.22116e-05	-3.40973e-10	-1.39167
1656095	chr20:1656095:A:G	4.10664e-16	-3.40973e-10	0.678067	0.000628074	-3.40973e-10	0.526906
1656298	chr20:1656298:G:T	1.78761e-17	-1.62635	-0.82989	1.79617e-05	-2.08988	-0.937631
1656567	chr20:1656567:T:C	1.19647e-16	-3.40973e-10	-0.555164	0.000245041	-3.40973e-10	-0.414325
1656759	chr20:1656759:C:T	5.26181e-17	-3.40973e-10	-1.37665	9.49286e-05	-3.40973e-10	-1.36263
1656843	chr20:1656843:C:G	1.83138e-17	-1.72261	-0.709441	2.88656e-05	-2.08653	-0.466575
1656886	chr20:1656886:T:C	3.88002e-17	-1.3185	-0.362781	0.000125049	-0.782636	-0.304412
1657233	chr20:1657233:T:C	5.02591e-17	-1.62694	0.204421	5.13129e-05	-2.01303	0.0352175
1657585	chr20:1657585:G:A	5.19008e-16	0.834916	0.0772931	0.000389582	-0.0324344	0.0817552
1657688	chr20:1657688:A:T	1.18224e-16	-3.40973e-10	-0.567129	0.000241846	-3.40973e-10	-0.427451
1657932	chr20:1657932:T:C	7.10316e-18	-2.01321	-1.36596	1.19168e-05	-2.08723	-1.35057
1658282	chr20:1658282:T:C	5.55884e-17	-1.38304	0.0613045	0.00016101	-0.885088	0.0507998
1658294	chr20:1658294:G:A	5.94406e-17	-3.40973e-10	-1.25473	0.000109902	-3.40973e-10	-1.21617
1658471	chr20:1658471:C:T	3.73409e-16	-3.40973e-10	0.582965	0.000578028	-3.40973e-10	0.443871
1658523	chr20:1658523:T:C	9.86317e-18	-1.76098	-1.28992	2.39528e-05	-1.47555	-1.26412
1658590	chr20:1658590:G:A	1.16877e-16	-3.40973e-10	-0.578587	0.000186713	-3.40973e-10	-0.686181
1658667	chr20:1658667:G:A	5.39957e-17	-3.40973e-10	-1.3508	9.77358e-05	-3.40973e-10	-1.33348
1659178	chr20:1659178:C:A	5.31028e-16	0.784295	0.15081	0.000402316	-0.0739262	0.155411
1659349	chr20:1659349:T:A	8.57762e-17	-3.40973e-10	-0.887968	0.000152407	-3.40973e-10	-0.889199
1659373	chr20:1659373:T:G	7.03254e-18	-2.0228	-1.36637	1.19705e-05	-2.08208	-1.35122
1659621	chr20:1659621:C:T	6.60749e-18	-2.10839	-1.34312	1.13745e-05	-2.10936	-1.37502
1659676	chr20:1659676:C:T	6.85699e-18	-2.02437	-1.39007	1.17188e-05	-2.06921	-1.38535
1659800	chr20:1659800:G:A	5.27855e-17	-3.40973e-10	-1.37347	9.26758e-05	-3.40973e-10	-1.38664
1659941	chr20:1659941:C:T	1.01453e-16	-3.40973e-10	-0.720113	0.00017334	-3.40973e-10	-0.760495
1660048	chr20:1660048:A:G	2.97943e-17	-1.94539	-3.79894e-10	5.01901e-05	-1.99993	-3.79894e-10
1660104	chr20:1660104:A:G	1.00623e-16	-3.40973e-10	-0.72833	0.000171972	-3.40973e-10	-0.768423
1660324	chr20:1660324:T:C	2.47496e-15	-3.40973e-10	2.47427	0.00350686	-3.40973e-10	2.24672
1660500	chr20:1660500:T:C	7.39019e-18	-2.0045	-1.33505	1.25579e-05	-1.99919	-1.38621
1660550	chr20:1660550:G:A	8.59079e-17	-3.40973e-10	-0.886433	0.000152564	-3.40973e-10	-0.888171
1660844	chr20:1660844:A:G	5.30353e-17	-3.40973e-10	-1.36875	9.29182e-05	-3.40973e-10	-1.38403
1661011	chr20:1661011:G:A	4.14466e-16	0.563893	0.123389	0.000329777	-0.256152	0.138816
1661243	chr20:1661243:A:T	2.86814e-17	-1.98346	-3.79894e-10	5.19996e-05	-1.96452	-3.79894e-10
1661373	chr20:1661373:G:A	5.27578e-17	-3.40973e-10	-1.374	9.59212e-05	-3.40973e-10	-1.35223
1661656	chr20:1661656:T:C	9.04919e-18	-2.11096	-1.02608	1.83744e-05	-2.10546	-0.899334
1661838	chr20:1661838:C:T	6.89562e-18	-2.03018	-1.37864	1.18341e-05	-2.07766	-1.3671
1662007	chr20:1662007:G:T	3.86798e-17	-1.68439	-3.79894e-10	7.61038e-05	-1.58365	-3.79894e-10
1662008	chr20:1662008:C:T	3.82291e-17	-1.69611	-3.79894e-10	7.51203e-05	-1.59666	-3.79894e-10
1662101	chr20:1662101:T:A	1.13947e-17	-1.51791	-1.38865	1.49913e-05	-1.81918	-1.3891
1662102	chr20:1662102:T:C	1.11825e-17	-1.53666	-1.3887	1.47908e-05	-1.83259	-1.38916
1662215	chr20:1662215:G:A	8.38424e-17	-3.40973e-10	-0.910771	0.000148815	-3.40973e-10	-0.913047
1662462	chr20:1662462:G:A	5.50778e-17	-3.40973e-10	-1.33096	0.000101442	-3.40973e-10	-1.29626
1662608	chr20:1662608:C:T	3.08102e-17	-1.91186	-3.79894e-10	5.46942e-05	-1.914	-3.79894e-10
1663013	chr20:1663013:TC:T	7.41416e-16	-3.40973e-10	1.26885	0.00118544	-3.40973e-10	1.16212
1663040	chr20:1663040:G:A	6.63408e-18	-2.07015	-1.37734	1.22397e-05	-2.04611	-1.36495
1663125	chr20:1663125:A:G	2.71793e-15	-3.40973e-10	2.56791	0.00369498	-3.40973e-10	2.29898
1663229	chr20:1663229:C:T	6.78489e-18	-2.05711	-1.3679	1.22096e-05	-2.06105	-1.35248
1663530	chr20:1663530:G:A	4.07858e-17	-1.63138	-3.79894e-10	7.2161e-05	-1.63685	-3.79894e-10
1663623	chr20:1663623:T:C	6.89026e-18	-2.10554	-1.30406	1.14427e-05	-2.11182	-1.36657
1663644	chr20:1663644:C:T	2.21341e-17	-2.01846	-0.224127	4.22397e-05	-2.10598	-0.0664088
1663645	chr20:1663645:G:A	7.40371e-18	-2.10737	-1.23036	1.19052e-05	-2.11197	-1.32681
1663658	chr20:1663658:T:C	2.54971e-17	-1.73863	-0.362512	3.8607e-05	-2.01027	-0.252045
1663950	chr20:1663950:T:A	7.47541e-17	-1.02551	-3.79894e-10	0.000254764	-0.375416	-3.79894e-10
1663976	chr20:1663976:G:A	5.28032e-17	-3.40973e-10	-1.37314	9.26907e-05	-3.40973e-10	-1.38648
1663989	chr20:1663989:T:C	5.20784e-17	-3.40973e-10	-1.38696	9.22098e-05	-3.40973e-10	-1.39169
1664421	chr20:1664421:TA:T	5.91336e-17	-3.40973e-10	-1.25991	0.000110731	-3.40973e-10	-1.20865
1664473	chr20:1664473:A:G	3.90718e-16	-3.40973e-10	0.628277	0.000598758	-3.40973e-10	0.479104
1664856	chr20:1664856:A:G	1.33364e-17	-2.07824	-0.670968	2.95103e-05	-2.0426	-0.488407
1664925	chr20:1664925:T:TG	1.24891e-17	-2.06167	-0.753184	2.54179e-05	-2.05819	-0.62211
1665336	chr20:1665336:G:T	9.42061e-18	-1.76821	-1.3286	2.00029e-05	-1.55191	-1.36796
1665406	chr20:1665406:G:A	1.99991e-17	-1.01223	-1.33179	6.69758e-05	-0.349244	-1.36218
1665745	chr20:1665745:A:T	1.87301e-17	-1.0247	-1.38487	6.37567e-05	-0.369097	-1.39158
1665867	chr20:1665867:G:A	5.41961e-17	-3.40973e-10	-1.3471	9.43133e-05	-3.40973e-10	-1.36913
1666570	chr20:1666570:T:C	1.01868e-16	-3.40973e-10	-0.71603	0.00018042	-3.40973e-10	-0.720467
1666750	chr20:1666750:C:T	5.26533e-17	-3.40973e-10	-1.37598	9.47937e-05	-3.40973e-10	-1.36405
1666797	chr20:1666797:A:G	6.38864e-18	-2.09526	-1.38993	1.21079e-05	-2.03046	-1.39143
1666888	chr20:1666888:T:C	5.39081e-17	-3.40973e-10	-1.35243	9.91154e-05	-3.40973e-10	-1.31947
1666980	chr20:1666980:C:T	9.1399e-16	-3.40973e-10	1.47811	0.0014337	-3.40973e-10	1.35226
1667056	chr20:1667056:G:C	1.90989e-17	-1.02026	-1.36982	6.46083e-05	-0.361666	-1.38574
1667128	chr20:1667128:C:T	6.26189e-16	-3.40973e-10	1.09994	0.000915154	-3.40973e-10	0.90334
1667145	chr20:1667145:C:T	3.10136e-16	-3.40973e-10	0.397301	0.000465224	-3.40973e-10	0.226767
1667294	chr20:1667294:C:T	3.61479e-17	-1.75209	-3.79894e-10	0.000101501	-1.29568	-3.79894e-10
1667483	chr20:1667483:G:A	1.021e-16	-3.40973e-10	-0.713761	0.000180828	-3.40973e-10	-0.718205
1667960	chr20:1667960:T:C	9.11763e-18	-1.80141	-1.32809	1.91465e-05	-1.59665	-1.36698
1668397	chr20:1668397:T:C	1.43985e-17	-1.79524	-0.877346	3.59682e-05	-1.54665	-0.786466
1668432	chr20:1668432:A:G	1.82488e-17	-1.05747	-1.37815	6.13053e-05	-0.410377	-1.38951
1668526	chr20:1668526:A:C	8.99095e-18	-1.78396	-1.35953	1.92397e-05	-1.5742	-1.38457
1668645	chr20:1668645:C:A	1.43035e-16	-3.40973e-10	-0.376618	0.000228523	-3.40973e-10	-0.484118
1668676	chr20:1668676:A:G	8.87098e-17	-0.854338	-3.79894e-10	0.000218848	-0.527374	-3.79894e-10
1669090	chr20:1669090:G:A	6.73969e-17	-3.40973e-10	-1.12911	0.000114555	-3.40973e-10	-1.1747
1669126	chr20:1669126:T:A	7.21697e-16	0.939251	0.302646	0.000523869	0.0446824	0.300808
1669394	chr20:1669394:G:A	6.48774e-18	-2.08412	-1.38568	1.18497e-05	-2.05188	-1.39158
1669687	chr20:1669687:C:T	1.15476e-16	-3.40973e-10	-0.590643	0.000244146	-3.40973e-10	-0.417984
1669826	chr20:1669826:T:C	7.66325e-18	-2.11185	-1.19143	1.1369e-05	-2.11133	-1.37353
1669931	chr20:1669931:G:A	6.48888e-16	1.2729	-0.137347	0.00042409	0.332364	-0.19817
1669939	chr20:1669939:C:T	5.86937e-17	-3.40973e-10	-1.26738	0.000103466	-3.40973e-10	-1.27651
1670410	chr20:1670410:A:T	8.09767e-17	-0.945548	-3.79894e-10	0.000282908	-0.270631	-3.79894e-10
1670774	chr20:1670774:T:G	2.41372e-17	-0.764625	-1.39133	7.07905e-05	-0.264799	-1.39123
1670877	chr20:1670877:T:C	8.0961e-17	-0.945741	-3.79894e-10	0.00028265	-0.271543	-3.79894e-10
1670956	chr20:1670956:G:A	6.50634e-18	-2.07655	-1.39038	1.17436e-05	-2.06148	-1.39097
1671014	chr20:1671014:T:C	4.70993e-16	0.762989	0.052146	0.000362322	-0.0988693	0.0756503
1671142	chr20:1671142:A:G	1.6102e-17	-1.64995	-0.910818	4.08431e-05	-1.38504	-0.820974
1671323	chr20:1671323:G:A	6.56755e-18	-2.10969	-1.34788	1.11609e-05	-2.11168	-1.39166
1671625	chr20:1671625:C:T	7.95212e-17	-0.963686	-3.79894e-10	0.000276071	-0.295093	-3.79894e-10
1671670	chr20:1671670:T:C	3.14789e-16	-3.40973e-10	0.412195	0.000742413	-3.40973e-10	0.694154
1671755	chr20:1671755:G:A	5.19261e-17	-3.40973e-10	-1.38989	9.22112e-05	-3.40973e-10	-1.39167
1671783	chr20:1671783:T:C	5.87703e-17	-3.40973e-10	-1.26607	0.000108696	-3.40973e-10	-1.2272
1671801	chr20:1671801:C:T	8.84538e-16	-3.40973e-10	1.44536	0.00130116	-3.40973e-10	1.25526
1671826	chr20:1671826:G:A	2.27377e-17	-0.852456	-1.36323	7.67423e-05	-0.193986	-1.38131
1671845	chr20:1671845:C:T	8.25903e-17	-0.925817	-3.79894e-10	0.000289562	-0.247383	-3.79894e-10
1672117	chr20:1672117:C:T	7.61525e-17	-1.00697	-3.79894e-10	0.000261751	-0.348359	-3.79894e-10
1672259	chr20:1672259:C:A	5.28288e-17	-3.40973e-10	-1.37265	9.35603e-05	-3.40973e-10	-1.37715
1672395	chr20:1672395:C:T	1.19823e-16	-3.40973e-10	-0.553691	0.000203601	-3.40973e-10	-0.599593
1672403	chr20:1672403:C:T	1.10667e-17	-2.1098	-0.825965	2.88597e-05	-1.9973	-0.556005
1672588	chr20:1672588:T:C	5.38032e-17	-3.40973e-10	-1.35438	9.35006e-05	-3.40973e-10	-1.37778
1672897	chr20:1672897:T:A	2.95529e-16	-3.40973e-10	0.349058	0.000508552	-3.40973e-10	0.315815
1673290	chr20:1673290:C:T	6.38435e-17	-3.40973e-10	-1.18327	0.000120634	-3.40973e-10	-1.123
1673379	chr20:1673379:G:A	6.6104e-17	-3.40973e-10	-1.14848	0.000108966	-3.40973e-10	-1.22472
1673545	chr20:1673545:T:C	7.61453e-16	-3.40973e-10	1.29552	0.00148043	-3.40973e-10	1.38433
1673641	chr20:1673641:A:G	1.54912e-16	1.00357	-1.30042	0.000414226	1.45159	-1.34094
1673787	chr20:1673787:T:C	1.14734e-16	-3.40973e-10	-0.597092	0.000193158	-3.40973e-10	-0.652244
1674252	chr20:1674252:G:A	3.74905e-17	-0.436533	-1.27909	5.98185e-05	-0.629554	-1.19488
1674333	chr20:1674333:A:T	2.85334e-16	0.313951	-3.79894e-10	0.000658914	0.574841	-3.79894e-10
1674349	chr20:1674349:A:G	1.56575e-17	-1.38856	-1.2002	1.56923e-05	-1.87875	-1.28383
1674476	chr20:1674476:G:A	3.51829e-17	-1.77915	-3.79894e-10	5.42725e-05	-1.92174	-3.79894e-10
1674540	chr20:1674540:C:T	6.95293e-18	-2.10541	-1.29513	1.66717e-05	-1.76798	-1.33406
1674622	chr20:1674622:A:C	7.88122e-17	-3.40973e-10	-0.972642	0.000132952	-3.40973e-10	-1.02576
1674687	chr20:1674687:G:A	6.20612e-17	-3.40973e-10	-1.21159	0.000105875	-3.40973e-10	-1.25349
1674835	chr20:1674835:C:T	6.97308e-18	-2.10786	-1.28979	1.70781e-05	-1.74753	-1.33043
1675095	chr20:1675095:C:A	7.88896e-17	-3.40973e-10	-0.97166	0.000133077	-3.40973e-10	-1.02483
1675162	chr20:1675162:T:A	5.87174e-17	-3.40973e-10	-1.26697	9.67093e-05	-3.40973e-10	-1.34404
1675537	chr20:1675537:A:G	7.5428e-17	-3.40973e-10	-1.01653	0.000126658	-3.40973e-10	-1.07426
1675927	chr20:1675927:A:G	7.1001e-17	-3.40973e-10	-1.07702	0.000120957	-3.40973e-10	-1.12032
1676039	chr20:1676039:A:G	7.12192e-17	-3.40973e-10	-1.07395	0.000121303	-3.40973e-10	-1.11746
1676087	chr20:1676087:C:T	1.70758e-17	-1.43389	-1.06816	1.69911e-05	-1.90461	-1.17845
1676208	chr20:1676208:C:T	1.6139e-17	-1.38901	-1.16946	1.62403e-05	-1.88283	-1.24543
1676247	chr20:1676247:T:C	6.73896e-17	-3.40973e-10	-1.12922	0.000127324	-3.40973e-10	-1.06902
1676461	chr20:1676461:G:A	1.85207e-17	-1.41538	-1.00544	1.80619e-05	-1.89441	-1.12754
1676586	chr20:1676586:A:G	6.77537e-17	-3.40973e-10	-1.12383	0.000106788	-3.40973e-10	-1.24491
1676683	chr20:1676683:T:C	6.5167e-18	-2.07507	-1.39027	1.12899e-05	-2.1118	-1.38005
1676770	chr20:1676770:C:G	5.21047e-17	-3.40973e-10	-1.38645	9.35905e-05	-3.40973e-10	-1.37682
1676854	chr20:1676854:C:T	1.8268e-17	-1.4003	-1.03426	1.7789e-05	-1.88594	-1.15123
1676883	chr20:1676883:C:T	1.05314e-17	-1.6133	-1.37205	1.40288e-05	-1.88296	-1.39168
1677085	chr20:1677085:A:G	5.52781e-17	-1.32733	-3.79894e-10	5.75647e-05	-1.86284	-3.79894e-10
1677172	chr20:1677172:A:G	5.20252e-17	-3.40973e-10	-1.38798	9.30383e-05	-3.40973e-10	-1.38274
1677357	chr20:1677357:T:C	1.85694e-17	-1.40475	-1.01345	1.80494e-05	-1.88864	-1.134
1677565	chr20:1677565:G:A	1.94757e-17	-1.37508	-0.99546	1.86202e-05	-1.87212	-1.11938
1677612	chr20:1677612:C:T	1.80526e-17	-1.3484	-1.09801	1.75971e-05	-1.86047	-1.18755
1677665	chr20:1677665:A:C	7.11453e-17	-3.40973e-10	-1.07498	0.000121187	-3.40973e-10	-1.11842
1677841	chr20:1677841:G:A	1.93742e-17	-1.37992	-0.995848	1.85608e-05	-1.87496	-1.11974
1678016	chr20:1678016:A:G	9.51709e-16	1.51855	-3.79894e-10	0.000897337	0.883679	-3.79894e-10
1678146	chr20:1678146:G:A	5.22865e-17	-3.40973e-10	-1.38297	9.43473e-05	-3.40973e-10	-1.36877
1678246	chr20:1678246:TG:T	2.09584e-17	-1.28743	-1.00974	1.93189e-05	-1.82688	-1.12778
1678263	chr20:1678263:G:A	2.07072e-17	-1.24342	-1.06581	1.91941e-05	-1.80206	-1.15909
1678328	chr20:1678328:A:G	6.98645e-17	-3.40973e-10	-1.09315	0.000118073	-3.40973e-10	-1.14445
1678525	chr20:1678525:C:G	1.08886e-17	-2.10033	-0.851658	1.77148e-05	-2.11179	-0.929562
1678577	chr20:1678577:A:G	2.06107e-17	-1.25262	-1.06127	1.91586e-05	-1.80774	-1.15526
1678608	chr20:1678608:A:G	7.12755e-17	-3.40973e-10	-1.07316	0.000121392	-3.40973e-10	-1.11673
1678780	chr20:1678780:C:A	5.49661e-17	-3.40973e-10	-1.33299	9.56733e-05	-3.40973e-10	-1.35481
1678815	chr20:1678815:G:A	2.10402e-17	-1.22599	-1.06728	1.9362e-05	-1.7919	-1.16054
1678861	chr20:1678861:G:A	2.36225e-17	-1.2409	-0.936615	2.11202e-05	-1.79682	-1.0687
1678973	chr20:1678973:A:G	5.50721e-17	-3.40973e-10	-1.33107	9.5818e-05	-3.40973e-10	-1.3533
1679037	chr20:1679037:T:C	1.13608e-16	-3.40973e-10	-0.606957	0.000181516	-3.40973e-10	-0.714409
1679050	chr20:1679050:C:T	5.49766e-17	-3.40973e-10	-1.3328	9.56875e-05	-3.40973e-10	-1.35466
1679082	chr20:1679082:A:G	8.60802e-18	-1.80264	-1.38438	1.9605e-05	-1.61563	-1.32434
1679130	chr20:1679130:A:G	2.00025e-17	-1.25115	-1.0927	1.86739e-05	-1.8068	-1.18183
1679198	chr20:1679198:A:G	7.11527e-17	-3.40973e-10	-1.07488	0.000121198	-3.40973e-10	-1.11833
1679253	chr20:1679253:G:A	6.59125e-18	-2.06262	-1.39134	1.13602e-05	-2.11044	-1.3752
1679346	chr20:1679346:C:A	6.88702e-18	-2.10556	-1.30451	1.65692e-05	-1.76626	-1.34195
1679394	chr20:1679394:C:T	2.19987e-17	-1.29335	-0.955369	2.01439e-05	-1.82841	-1.08444
1679429	chr20:1679429:G:A	2.18881e-17	-1.30976	-0.944006	2.01405e-05	-1.83784	-1.07517
1679453	chr20:1679453:G:A	1.33571e-17	-1.59079	-1.15687	1.43604e-05	-2.0298	-1.22148
1679742	chr20:1679742:G:A	5.18494e-17	-3.40973e-10	-1.39137	9.24754e-05	-3.40973e-10	-1.38881
1679796	chr20:1679796:A:G	7.1399e-17	-3.40973e-10	-1.07143	0.000121589	-3.40973e-10	-1.11511
1679847	chr20:1679847:AT:A	1.9021e-17	-1.29299	-1.10118	1.8087e-05	-1.83174	-1.18882
1679968	chr20:1679968:T:C	2.2542e-17	-1.25727	-0.967055	2.03769e-05	-1.80694	-1.09441
1680153	chr20:1680153:C:T	2.12525e-17	-1.31304	-0.970195	1.96667e-05	-1.83994	-1.09689
1680154	chr20:1680154:G:A	7.11574e-17	-3.40973e-10	-1.07482	0.000121123	-3.40973e-10	-1.11895
1680161	chr20:1680161:C:G	2.06704e-17	-1.32434	-0.986666	1.92865e-05	-1.84618	-1.11017
1680270	chr20:1680270:G:A	1.95311e-17	-1.31851	-1.0492	1.86144e-05	-1.84683	-1.14499
1680492	chr20:1680492:C:A	5.49841e-17	-3.40973e-10	-1.33267	9.56981e-05	-3.40973e-10	-1.35455
1680709	chr20:1680709:TG:T	2.3045e-17	-1.26269	-0.939576	2.08036e-05	-1.80939	-1.07123
1680747	chr20:1680747:T:C	3.15187e-17	-0.745393	-1.14374	0.000105867	-0.0263433	-1.22723
1680759	chr20:1680759:T:C	5.19414e-17	-3.40973e-10	-1.38959	9.23909e-05	-3.40973e-10	-1.38972
1680766	chr20:1680766:A:T	6.93564e-17	-3.40973e-10	-1.10045	0.00010868	-3.40973e-10	-1.22734
1680912	chr20:1680912:T:G	7.43496e-17	-3.40973e-10	-1.03093	0.000124953	-3.40973e-10	-1.08781
1681008	chr20:1681008:T:C	7.13164e-17	-3.40973e-10	-1.07258	0.000121459	-3.40973e-10	-1.11617
1681143	chr20:1681143:T:A	5.49861e-17	-3.40973e-10	-1.33263	9.56992e-05	-3.40973e-10	-1.35454
1681301	chr20:1681301:G:A	5.92977e-17	-3.40973e-10	-1.25714	0.000103748	-3.40973e-10	-1.27379
1681345	chr20:1681345:T:C	2.2478e-17	-1.26534	-0.961834	2.03724e-05	-1.81164	-1.08993
1681384	chr20:1681384:C:T	5.49846e-17	-3.40973e-10	-1.33266	9.56988e-05	-3.40973e-10	-1.35455
1681400	chr20:1681400:G:A	5.49766e-17	-3.40973e-10	-1.3328	9.56875e-05	-3.40973e-10	-1.35466
1681674	chr20:1681674:T:C	5.49198e-17	-3.40973e-10	-1.33383	9.56407e-05	-3.40973e-10	-1.35515
1681760	chr20:1681760:C:T	4.37792e-15	3.04462	-3.79894e-10	0.00416152	2.41788	-3.79894e-10
1681937	chr20:1681937:A:G	6.66752e-17	-3.40973e-10	-1.13988	0.000105583	-3.40973e-10	-1.25626
1681946	chr20:1681946:GATATAACTA:G	2.03083e-17	-1.28837	-1.04031	1.90959e-05	-1.82879	-1.13749
1682104	chr20:1682104:C:G	2.38902e-17	-1.2372	-0.929046	2.13171e-05	-1.79435	-1.06189
1682163	chr20:1682163:T:C	8.66801e-18	-1.80363	-1.37644	1.92108e-05	-1.61727	-1.34301
1682165	chr20:1682165:G:A	5.49831e-17	-3.40973e-10	-1.33268	9.56965e-05	-3.40973e-10	-1.35457
1682187	chr20:1682187:A:T	5.49766e-17	-3.40973e-10	-1.3328	9.56875e-05	-3.40973e-10	-1.35466
1682225	chr20:1682225:T:C	2.1038e-17	-1.23832	-1.05506	1.94303e-05	-1.79892	-1.15
1682353	chr20:1682353:G:T	1.7037e-17	-1.12573	-1.3786	1.88136e-05	-1.59036	-1.39081
1682420	chr20:1682420:C:G	3.57528e-17	-0.461551	-1.30153	5.73377e-05	-0.644792	-1.222
1682438	chr20:1682438:C:T	1.5596e-16	-3.40973e-10	-0.290107	0.000245316	-3.40973e-10	-0.413206
1682691	chr20:1682691:T:C	2.0629e-17	-1.23411	-1.0789	1.90811e-05	-1.79692	-1.17014
1682893	chr20:1682893:C:T	6.60519e-18	-2.06019	-1.39166	1.1451e-05	-2.10893	-1.36874
1682915	chr20:1682915:G:T	8.0387e-17	-3.40973e-10	-0.952857	0.000120954	-3.40973e-10	-1.12034
1682967	chr20:1682967:A:G	7.27061e-17	-3.40973e-10	-1.05328	0.000122438	-3.40973e-10	-1.10815
1682996	chr20:1682996:C:T	6.71101e-17	-3.40973e-10	-1.13337	0.000126669	-3.40973e-10	-1.07417
1683299	chr20:1683299:G:A	7.10794e-17	-3.40973e-10	-1.07591	0.000121086	-3.40973e-10	-1.11925
1683332	chr20:1683332:G:C	5.21738e-17	-3.40973e-10	-1.38513	9.22156e-05	-3.40973e-10	-1.39162
1683645	chr20:1683645:C:A	7.11638e-17	-3.40973e-10	-1.07472	0.000121216	-3.40973e-10	-1.11818
1683744	chr20:1683744:G:A	7.20619e-18	-2.04533	-1.31944	1.26027e-05	-2.10349	-1.27835
1683800	chr20:1683800:A:G	8.81982e-18	-2.11084	-1.05187	1.55658e-05	-2.10328	-1.0674
1683962	chr20:1683962:A:T	7.90254e-18	-2.04897	-1.22355	1.40212e-05	-2.10423	-1.17095
1684123	chr20:1684123:A:G	7.11915e-17	-3.40973e-10	-1.07434	0.000121256	-3.40973e-10	-1.11785
1684194	chr20:1684194:T:C	7.64337e-17	-0.462216	-0.54107	0.00010494	-0.772439	-0.489922
1684421	chr20:1684421:T:C	5.98413e-17	-3.40973e-10	-1.24801	9.92351e-05	-3.40973e-10	-1.31826
1684464	chr20:1684464:C:A	7.77659e-18	-2.04171	-1.24688	1.36813e-05	-2.10179	-1.19794
1684477	chr20:1684477:A:C	7.77052e-18	-2.04731	-1.24206	1.37281e-05	-2.10386	-1.19244
1684502	chr20:1684502:T:C	5.27761e-17	-3.40973e-10	-1.37365	9.23158e-05	-3.40973e-10	-1.39054
1684505	chr20:1684505:T:C	6.02589e-17	-3.40973e-10	-1.24106	9.97281e-05	-3.40973e-10	-1.31331
1684526	chr20:1684526:T:C	7.78875e-18	-2.04029	-1.24674	1.36929e-05	-2.10119	-1.19768
1684719	chr20:1684719:T:C	7.39615e-18	-2.05595	-1.2828	1.30298e-05	-2.10651	-1.242
1684744	chr20:1684744:G:C	8.62962e-17	-3.40973e-10	-0.881924	0.000126354	-3.40973e-10	-1.07666
1684838	chr20:1684838:A:T	9.5414e-17	-3.40973e-10	-0.781484	0.000190187	-3.40973e-10	-0.667747
1685110	chr20:1685110:T:G	9.29467e-18	-2.07169	-1.03858	1.87265e-05	-1.89354	-1.09228
1685460	chr20:1685460:A:C	7.72476e-18	-2.09456	-1.20072	1.42787e-05	-2.11144	-1.14554
1685570	chr20:1685570:G:C	4.1575e-15	2.99296	-3.79894e-10	0.00396834	2.37035	-3.79894e-10
1685580	chr20:1685580:G:A	5.88149e-17	-3.40973e-10	-1.26531	9.69031e-05	-3.40973e-10	-1.34204
1685598	chr20:1685598:T:C	6.55462e-17	-3.40973e-10	-1.15695	0.000104151	-3.40973e-10	-1.26991
1685971	chr20:1685971:C:A	4.40408e-17	-0.162948	-1.39165	0.000146613	0.462475	-1.39043
1686196	chr20:1686196:T:G	6.80416e-18	-2.04976	-1.37242	1.32373e-05	-1.94559	-1.38712
1686344	chr20:1686344:G:A	5.1842e-17	-3.40973e-10	-1.39151	9.24127e-05	-3.40973e-10	-1.38949
1686902	chr20:1686902:TG:T	1.02494e-16	-3.40973e-10	-0.709906	0.000172408	-3.40973e-10	-0.765889
1687214	chr20:1687214:A:G	8.91018e-18	-1.82133	-1.33118	1.79018e-05	-1.6457	-1.38515
1687314	chr20:1687314:G:A	7.1097e-17	-3.40973e-10	-1.07566	0.000117472	-3.40973e-10	-1.14955
1687616	chr20:1687616:A:G	2.73145e-17	-2.03229	-3.79894e-10	4.5112e-05	-2.1066	-3.79894e-10
1687755	chr20:1687755:C:T	1.176e-17	-1.57962	-1.29538	1.28319e-05	-1.97242	-1.3914
1687976	chr20:1687976:G:T	2.94143e-17	-0.719384	-1.23884	4.75774e-05	-0.904081	-1.14931
1688453	chr20:1688453:G:A	5.28296e-17	-3.40973e-10	-1.37264	9.2394e-05	-3.40973e-10	-1.38969
1688505	chr20:1688505:C:T	2.1348e-17	-0.891446	-1.38731	2.2645e-05	-1.42276	-1.37305
1688724	chr20:1688724:GAGA:G	2.95542e-17	-0.562725	-1.39076	4.91774e-05	-0.65578	-1.36454
1688766	chr20:1688766:T:G	5.62633e-17	-3.40973e-10	-1.30967	9.53679e-05	-3.40973e-10	-1.35801
1688881	chr20:1688881:T:C	5.26194e-17	-3.40973e-10	-1.37663	9.25164e-05	-3.40973e-10	-1.38837
1688922	chr20:1688922:G:T	1.26575e-17	-1.5485	-1.25297	1.30518e-05	-1.95667	-1.39016
1689035	chr20:1689035:T:C	7.66467e-18	-2.07475	-1.22834	1.40777e-05	-2.06381	-1.20735
1689080	chr20:1689080:C:T	3.49725e-17	-0.633559	-1.15159	4.94024e-05	-0.712975	-1.30278
1689673	chr20:1689673:C:T	3.70444e-15	2.87758	-3.79894e-10	0.00358352	2.26835	-3.79894e-10
1690294	chr20:1690294:C:A	7.79083e-17	-3.40973e-10	-0.984177	0.000120376	-3.40973e-10	-1.12513
1690320	chr20:1690320:TGC:T	3.66411e-17	-0.413576	-1.32496	5.5649e-05	-0.510717	-1.38597
1690457	chr20:1690457:G:A	3.00362e-17	-1.93731	-3.79894e-10	4.61821e-05	-2.08316	-3.79894e-10
1690955	chr20:1690955:G:A	2.49503e-17	-1.00725	-1.11558	7.79658e-05	-0.358765	-1.20072
1690972	chr20:1690972:T:C	9.06619e-18	-1.80118	-1.33397	1.83484e-05	-1.62144	-1.38477
1691094	chr20:1691094:T:C	1.26745e-17	-1.53846	-1.26166	1.31031e-05	-1.95235	-1.39056
1691159	chr20:1691159:C:T	8.14837e-18	-2.1058	-1.13609	1.40757e-05	-2.07551	-1.19579
1691283	chr20:1691283:C:G	2.02847e-16	-3.40973e-10	-0.0272586	0.000312951	-3.40973e-10	-0.169706
1691561	chr20:1691561:C:T	5.19763e-17	-3.40973e-10	-1.38892	9.22256e-05	-3.40973e-10	-1.39151
1691645	chr20:1691645:C:A	2.73757e-17	-0.723873	-1.30618	4.44174e-05	-0.891127	-1.23099
1691693	chr20:1691693:T:C	3.64278e-17	-0.658269	-1.08611	5.06137e-05	-0.715858	-1.27567
1691875	chr20:1691875:A:C	2.55632e-17	-2.09856	-3.79894e-10	4.48876e-05	-2.11159	-3.79894e-10
1692222	chr20:1692222:G:C	3.61903e-17	-0.442182	-1.30873	5.44167e-05	-0.538519	-1.38056
1692329	chr20:1692329:T:C	3.98017e-17	-1.6558	-3.79894e-10	8.55014e-05	-1.46722	-3.79894e-10
1692467	chr20:1692467:A:G	1.02853e-16	-3.40973e-10	-0.706409	0.000188407	-3.40973e-10	-0.677147
1692546	chr20:1692546:T:A	5.40194e-17	-3.40973e-10	-1.35037	9.30632e-05	-3.40973e-10	-1.38247
1692808	chr20:1692808:G:A	7.26409e-17	-1.05418	-3.79894e-10	0.000176403	-0.742983	-3.79894e-10
1693161	chr20:1693161:G:A	1.23404e-17	-1.55047	-1.27636	1.30117e-05	-1.95834	-1.39156
1693236	chr20:1693236:T:A	2.45021e-17	-0.982431	-1.15852	7.82619e-05	-0.318806	-1.23689
1693252	chr20:1693252:C:T	5.45026e-17	-3.40973e-10	-1.34146	9.34704e-05	-3.40973e-10	-1.37811
1693340	chr20:1693340:A:T	5.19107e-17	-3.40973e-10	-1.39018	9.2649e-05	-3.40973e-10	-1.38693
1693556	chr20:1693556:C:T	7.15504e-17	-3.40973e-10	-1.06931	0.000121757	-3.40973e-10	-1.11373
1693611	chr20:1693611:A:G	5.26898e-17	-3.40973e-10	-1.37529	9.24279e-05	-3.40973e-10	-1.38932
1693634	chr20:1693634:A:G	5.30337e-17	-3.40973e-10	-1.36878	9.2689e-05	-3.40973e-10	-1.3865
1693694	chr20:1693694:T:C	6.56049e-18	-2.10924	-1.34941	1.45769e-05	-1.93166	-1.30465
1693829	chr20:1693829:C:T	5.38515e-17	-3.40973e-10	-1.35348	9.2919e-05	-3.40973e-10	-1.38402
1693844	chr20:1693844:A:G	3.59926e-17	-1.7564	-3.79894e-10	8.78782e-05	-1.4398	-3.79894e-10
1694220	chr20:1694220:G:A	6.93104e-17	-3.40973e-10	-1.10111	0.000118307	-3.40973e-10	-1.14247
1694286	chr20:1694286:C:T	5.38065e-17	-3.40973e-10	-1.35432	9.28753e-05	-3.40973e-10	-1.38449
1694298	chr20:1694298:C:A	5.2667e-17	-3.40973e-10	-1.37572	9.24127e-05	-3.40973e-10	-1.38949
1694535	chr20:1694535:A:T	1.17141e-17	-1.59527	-1.28364	1.27461e-05	-1.97894	-1.39159
1694813	chr20:1694813:T:C	5.25607e-17	-3.40973e-10	-1.37774	9.23508e-05	-3.40973e-10	-1.39016
1694818	chr20:1694818:C:T	6.88613e-17	-3.40973e-10	-1.10761	0.000112701	-3.40973e-10	-1.19101
1694992	chr20:1694992:G:A	6.79554e-17	-3.40973e-10	-1.12086	0.000116122	-3.40973e-10	-1.16111
1695022	chr20:1695022:T:C	2.60661e-17	-2.07907	-3.79894e-10	4.72301e-05	-2.06072	-3.79894e-10
1695088	chr20:1695088:G:A	5.24379e-17	-3.40973e-10	-1.38008	9.22784e-05	-3.40973e-10	-1.39094
1695177	chr20:1695177:G:A	5.2657e-17	-3.40973e-10	-1.37591	9.24115e-05	-3.40973e-10	-1.3895
1695267	chr20:1695267:C:T	6.86807e-17	-3.40973e-10	-1.11024	0.000117382	-3.40973e-10	-1.15032
1695419	chr20:1695419:T:C	1.26768e-17	-1.66591	-1.13402	1.91098e-05	-2.03509	-0.930464
1695533	chr20:1695533:A:G	5.6208e-17	-3.40973e-10	-1.31065	9.78291e-05	-3.40973e-10	-1.33253
1695688	chr20:1695688:C:G	6.86158e-17	-3.40973e-10	-1.11119	0.000117278	-3.40973e-10	-1.1512
1695776	chr20:1695776:C:T	5.26627e-17	-3.40973e-10	-1.3758	9.241e-05	-3.40973e-10	-1.38952
1696296	chr20:1696296:C:T	6.05169e-17	-3.40973e-10	-1.23679	0.000110835	-3.40973e-10	-1.20771
1696409	chr20:1696409:T:C	5.68549e-17	-3.40973e-10	-1.29921	0.000103092	-3.40973e-10	-1.28013
1696795	chr20:1696795:C:T	3.2048e-17	-0.518175	-1.3543	4.93705e-05	-0.714709	-1.30169
1697623	chr20:1697623:T:C	5.71822e-17	-3.40973e-10	-1.29347	9.52715e-05	-3.40973e-10	-1.35902
1697695	chr20:1697695:G:A	5.43948e-17	-3.40973e-10	-1.34344	9.33482e-05	-3.40973e-10	-1.37942
1697737	chr20:1697737:A:T	7.41077e-17	-1.03419	-3.79894e-10	0.000102048	-1.29031	-3.79894e-10
1697991	chr20:1697991:T:C	1.09144e-17	-1.60145	-1.34817	1.44035e-05	-2.00675	-1.24153
1698118	chr20:1698118:T:C	8.30436e-17	-3.40973e-10	-0.920343	0.00013005	-3.40973e-10	-1.04783
1698136	chr20:1698136:G:A	1.03402e-17	-1.64155	-1.36212	1.37505e-05	-2.02502	-1.26965
1698255	chr20:1698255:G:A	1.0706e-17	-1.62363	-1.34527	1.43674e-05	-2.01659	-1.2342
1698392	chr20:1698392:T:C	1.07073e-17	-1.61843	-1.35036	1.42556e-05	-2.01442	-1.24419
1698572	chr20:1698572:G:T	1.12593e-17	-1.60651	-1.31201	1.53061e-05	-2.009	-1.1785
1698643	chr20:1698643:C:T	1.07143e-17	-1.6298	-1.33834	1.45043e-05	-2.0196	-1.22171
1698842	chr20:1698842:G:A	1.09982e-17	-1.61653	-1.32545	1.49608e-05	-2.01253	-1.19779
1698888	chr20:1698888:C:T	1.09222e-17	-1.62545	-1.32345	1.49414e-05	-2.01666	-1.19496
1699159	chr20:1699159:C:T	9.99816e-18	-1.76256	-1.27475	1.53048e-05	-2.07117	-1.11641
1699222	chr20:1699222:C:G	5.97997e-17	-3.40973e-10	-1.24871	0.000103363	-3.40973e-10	-1.27751
1699847	chr20:1699847:A:G	2.52508e-17	-2.11085	-3.79894e-10	4.70774e-05	-2.06396	-3.79894e-10
1700459	chr20:1700459:G:A	1.0553e-17	-1.9957	-0.987598	2.41818e-05	-1.86667	-0.863479
1700504	chr20:1700504:G:A	8.7374e-18	-2.10471	-1.06739	1.699e-05	-2.03144	-1.05169
1700696	chr20:1700696:T:G	3.76493e-17	-0.99562	-0.715776	0.00011509	-0.684678	-0.485356
1700758	chr20:1700758:T:C	2.10524e-17	-0.909634	-1.38306	5.88187e-05	-0.450948	-1.39034
1700889	chr20:1700889:G:A	8.12966e-17	-0.941605	-3.79894e-10	0.000279547	-0.282581	-3.79894e-10
1700891	chr20:1700891:A:G	2.51919e-17	-0.782724	-1.33046	6.69035e-05	-0.347506	-1.365
1700971	chr20:1700971:A:G	5.20488e-17	-3.40973e-10	-1.38753	9.35799e-05	-3.40973e-10	-1.37694
1701024	chr20:1701024:T:A	1.40205e-17	-1.40881	-1.29037	3.66704e-05	-1.13476	-1.17903
1701283	chr20:1701283:A:G	1.58527e-17	-1.48684	-1.08953	4.49971e-05	-1.24146	-0.867697
1701391	chr20:1701391:C:T	1.58929e-17	-1.44499	-1.12885	4.48323e-05	-1.19179	-0.921034
1701646	chr20:1701646:C:T	1.57124e-17	-1.44781	-1.13745	4.41811e-05	-1.19514	-0.932314
1701731	chr20:1701731:T:C	5.40334e-17	-3.40973e-10	-1.35011	9.86211e-05	-3.40973e-10	-1.32447
1701880	chr20:1701880:T:C	1.61116e-17	-1.27414	-1.28603	3.74682e-05	-0.982743	-1.30952
1701975	chr20:1701975:A:AT	3.3027e-17	-1.08809	-0.754297	5.88765e-05	-0.857094	-0.983216
1702149	chr20:1702149:G:GTGTAT	5.53279e-17	-3.40973e-10	-1.32643	0.000102256	-3.40973e-10	-1.28828
1702170	chr20:1702170:C:G	5.20689e-17	-3.40973e-10	-1.38714	9.36358e-05	-3.40973e-10	-1.37634
1702398	chr20:1702398:T:G	1.89231e-17	-1.35801	-1.04131	5.49486e-05	-1.10896	-0.800397
1702405	chr20:1702405:C:T	5.1938e-17	-3.40973e-10	-1.38966	9.22784e-05	-3.40973e-10	-1.39094
1702471	chr20:1702471:T:C	2.0335e-17	-1.25657	-1.0708	5.92986e-05	-0.993528	-0.839639
1702483	chr20:1702483:A:G	1.92391e-17	-1.35776	-1.02501	5.60846e-05	-1.10958	-0.779309
1702507	chr20:1702507:CA:C	1.93091e-17	-1.35616	-1.02297	5.63325e-05	-1.10781	-0.776669
1702638	chr20:1702638:A:G	3.39902e-17	-0.87777	-0.935866	0.000102926	-0.666069	-0.615671
1702640	chr20:1702640:T:A	1.92013e-17	-1.36401	-1.02072	5.59861e-05	-1.11673	-0.773924
1702712	chr20:1702712:A:G	1.60456e-17	-1.28461	-1.27967	3.71836e-05	-0.995745	-1.30414
1702761	chr20:1702761:T:C	2.57279e-16	-3.40973e-10	0.210453	0.000460845	-3.40973e-10	0.217309
1702833	chr20:1702833:T:C	1.87199e-17	-1.38251	-1.02761	5.4311e-05	-1.13793	-0.783095
1702875	chr20:1702875:G:A	5.27609e-17	-3.40973e-10	-1.37394	9.6473e-05	-3.40973e-10	-1.34649
1702885	chr20:1702885:TAGAC:T	6.42589e-17	-1.17679	-3.79894e-10	0.000138007	-0.988445	-3.79894e-10
1703125	chr20:1703125:C:T	1.54283e-17	-2.06602	-0.537492	4.75913e-05	-2.01426	-0.0388448
1703167	chr20:1703167:C:CT	1.29059e-17	-1.44961	-1.33241	3.81582e-05	-0.960717	-1.31329
1703288	chr20:1703288:A:C	4.10109e-17	-1.62587	-3.79894e-10	7.15644e-05	-1.64515	-3.79894e-10
1703418	chr20:1703418:A:T	1.70273e-17	-2.06406	-0.440834	5.37361e-05	-2.01134	0.0796697
1703512	chr20:1703512:A:G	1.87636e-17	-1.3776	-1.03019	5.44369e-05	-1.13183	-0.786883
1703631	chr20:1703631:C:T	1.90325e-17	-1.36543	-1.02813	5.53415e-05	-1.11874	-0.783487
1703633	chr20:1703633:T:C	5.59579e-17	-3.40973e-10	-1.31511	0.000102847	-3.40973e-10	-1.28251
1703746	chr20:1703746:T:A	1.70837e-17	-1.22502	-1.27657	3.99538e-05	-0.927057	-1.30097
1703747	chr20:1703747:T:C	5.37669e-17	-3.40973e-10	-1.35505	9.87894e-05	-3.40973e-10	-1.32276
1703866	chr20:1703866:A:AGT	2.3245e-16	-3.40973e-10	0.108967	0.000583624	-3.40973e-10	0.453504
1703868	chr20:1703868:A:ATGAAAGT	2.31367e-16	-3.40973e-10	0.104295	0.000580482	-3.40973e-10	0.448106
1703882	chr20:1703882:C:T	3.64943e-17	-0.799589	-0.942965	0.000110895	-0.582694	-0.624476
1703939	chr20:1703939:T:C	3.54219e-17	-0.821151	-0.951229	0.000107338	-0.604662	-0.635105
1703942	chr20:1703942:G:A	1.9537e-17	-1.35862	-1.00878	5.71969e-05	-1.11051	-0.758738
1703967	chr20:1703967:C:T	1.87475e-17	-1.37033	-1.03832	5.43559e-05	-1.12339	-0.79681
1704006	chr20:1704006:G:A	1.93527e-17	-1.37484	-1.00204	5.66313e-05	-1.12951	-0.749678
1704056	chr20:1704056:C:A	5.18734e-17	-3.40973e-10	-1.3909	9.24117e-05	-3.40973e-10	-1.3895
1704585	chr20:1704585:C:A	2.54202e-17	-2.10417	-3.79894e-10	4.8371e-05	-2.03685	-3.79894e-10
1704780	chr20:1704780:C:T	1.62724e-17	-1.17332	-1.37692	4.21212e-05	-0.783689	-1.39151
1704806	chr20:1704806:T:G	4.13981e-17	-1.91404	0.297566	8.32511e-05	-1.89806	0.404168
1704854	chr20:1704854:T:G	4.12373e-17	-1.9268	0.306437	8.29076e-05	-1.91172	0.413695
1704931	chr20:1704931:A:G	3.25657e-16	-0.958073	1.40421	0.000648698	-0.645268	1.20448
1705001	chr20:1705001:A:G	3.01369e-17	-1.90024	-0.0337159	6.0062e-05	-1.88353	0.063158
1705006	chr20:1705006:G:A	5.31632e-17	-3.40973e-10	-1.36634	9.72324e-05	-3.40973e-10	-1.33865
1705082	chr20:1705082:T:C	2.31807e-16	-3.40973e-10	0.106196	0.000417151	-3.40973e-10	0.117695
1705397	chr20:1705397:C:T	2.79275e-16	-3.40973e-10	0.292486	0.000478142	-3.40973e-10	0.254154
1705616	chr20:1705616:A:T	2.26162e-16	-3.40973e-10	0.0815433	0.00040591	-3.40973e-10	0.0903802
1705783	chr20:1705783:T:C	2.04127e-17	-2.11054	-0.213011	8.30167e-05	-2.0971	0.600394
1705885	chr20:1705885:C:T	7.22984e-17	-3.40973e-10	-1.05891	0.000138694	-3.40973e-10	-0.983483
1706029	chr20:1706029:C:T	1.51267e-17	-1.40451	-1.21874	3.36906e-05	-1.08757	-1.31097
1706047	chr20:1706047:C:T	5.02401e-17	-2.10461	0.681713	0.000129547	-2.11181	1.06011
1706093	chr20:1706093:C:G	2.90868e-16	-3.40973e-10	0.333162	0.000525171	-3.40973e-10	0.347972
1706147	chr20:1706147:T:C	1.55262e-16	-3.40973e-10	-0.294596	0.000245264	-3.40973e-10	-0.413419
1706327	chr20:1706327:T:C	5.38812e-17	-3.40973e-10	-1.35293	9.73411e-05	-3.40973e-10	-1.33753
1706382	chr20:1706382:G:C	5.6111e-17	-3.40973e-10	-1.31238	0.00010276	-3.40973e-10	-1.28336
1706422	chr20:1706422:T:C	1.04832e-17	-1.6227	-1.36723	2.02181e-05	-1.55679	-1.35238
1706476	chr20:1706476:A:G	1.4146e-16	-3.40973e-10	-0.387689	0.000225655	-3.40973e-10	-0.496746
1706503	chr20:1706503:G:T	1.31394e-17	-2.11052	-0.653566	3.31014e-05	-2.10572	-0.310451
1706547	chr20:1706547:A:G	6.09041e-17	-3.40973e-10	-1.23041	0.000115777	-3.40973e-10	-1.16408
1706732	chr20:1706732:C:T	5.20071e-17	-3.40973e-10	-1.38833	9.37844e-05	-3.40973e-10	-1.37475
1706772	chr20:1706772:G:A	7.98073e-17	-3.40973e-10	-0.960094	0.000127898	-3.40973e-10	-1.06452
1706777	chr20:1706777:C:A	2.0493e-17	-2.0745	-0.245122	7.74694e-05	-2.11031	0.544443
1706782	chr20:1706782:C:A	4.48919e-17	-1.95523	0.419781	0.000120164	-1.72628	0.59938
1706804	chr20:1706804:G:A	1.07703e-17	-1.57154	-1.39138	2.24187e-05	-1.52362	-1.28224
1706822	chr20:1706822:C:A	1.40001e-17	-2.09829	-0.602355	2.65488e-05	-2.08699	-0.549774
1706892	chr20:1706892:G:T	8.28634e-17	-3.40973e-10	-0.922516	0.000177589	-3.40973e-10	-0.736281
1706910	chr20:1706910:G:A	5.47309e-17	-3.40973e-10	-1.33728	0.000100761	-3.40973e-10	-1.303
1707134	chr20:1707134:T:A	5.08093e-17	-2.09125	0.679625	0.000224571	-2.11197	1.61041
1707223	chr20:1707223:C:T	8.50862e-17	-3.40973e-10	-0.896045	0.000135385	-3.40973e-10	-1.00763
1707242	chr20:1707242:C:T	5.41323e-17	-3.40973e-10	-1.34828	9.34329e-05	-3.40973e-10	-1.37851
1707270	chr20:1707270:G:A	5.31055e-17	-3.40973e-10	-1.36743	9.25693e-05	-3.40973e-10	-1.38779
1707414	chr20:1707414:A:G	8.20007e-17	-3.40973e-10	-0.932981	0.000131004	-3.40973e-10	-1.04053
1707810	chr20:1707810:T:G	5.47065e-17	-2.09961	0.761878	0.000173735	-2.11193	1.35371
1708073	chr20:1708073:A:C	2.0685e-17	-1.5556	-0.754701	4.64162e-05	-1.19784	-0.880264
1708167	chr20:1708167:T:C	2.56915e-16	-1.97903	2.18807	0.000895009	-1.73986	2.62094
1708190	chr20:1708190:A:G	1.94573e-17	-1.55401	-0.817481	4.39771e-05	-1.19552	-0.936566
1708312	chr20:1708312:C:T	4.43075e-17	-2.08375	0.535193	0.000188622	-2.1115	1.43549
1708473	chr20:1708473:C:T	4.14596e-17	-2.10038	0.485395	0.000130567	-2.11197	1.0681
1708507	chr20:1708507:G:C	4.14853e-17	-2.10192	0.487549	0.000130846	-2.11188	1.07014
1708514	chr20:1708514:C:T	4.16837e-17	-2.10369	0.494092	0.000131866	-2.1116	1.07763
1708561	chr20:1708561:GC:G	5.47249e-17	-3.40973e-10	-1.33739	9.39162e-05	-3.40973e-10	-1.37335
1708624	chr20:1708624:C:T	1.97824e-17	-2.0784	-0.276517	7.45922e-05	-2.11109	0.50737
1708815	chr20:1708815:A:G	2.3456e-16	-1.97082	2.08882	0.000820142	-1.72604	2.51976
1708820	chr20:1708820:C:A	7.79714e-17	-3.40973e-10	-0.983367	0.000125408	-3.40973e-10	-1.08418
1708828	chr20:1708828:G:A	1.98576e-16	-3.40973e-10	-0.0485395	0.000417053	-3.40973e-10	0.117462
1708911	chr20:1708911:A:G	4.10955e-17	-2.0995	0.475688	0.000128876	-2.11197	1.05506
1708990	chr20:1708990:G:A	4.62407e-17	-2.09758	0.591729	0.000147119	-2.11187	1.18736
1708994	chr20:1708994:G:A	4.67812e-17	-2.09724	0.603017	0.000148922	-2.11183	1.19949
1709212	chr20:1709212:T:C	4.57837e-17	-2.09849	0.582705	0.000145589	-2.11195	1.17699
1709223	chr20:1709223:T:A	8.55554e-17	-3.40973e-10	-0.890545	0.000135499	-3.40973e-10	-1.00679
1709226	chr20:1709226:C:T	8.5641e-17	-3.40973e-10	-0.889546	0.000135635	-3.40973e-10	-1.00579
1709252	chr20:1709252:T:C	1.28437e-17	-1.48344	-1.30342	3.74872e-05	-1.0122	-1.27956
1709275	chr20:1709275:A:G	9.00413e-17	-3.40973e-10	-0.839441	0.000141745	-3.40973e-10	-0.96172
1709484	chr20:1709484:T:A	1.99121e-17	-1.57379	-0.774595	4.55917e-05	-1.21113	-0.884894
1709545	chr20:1709545:G:A	1.28917e-17	-1.4679	-1.31522	3.75028e-05	-1.00075	-1.29059
1709563	chr20:1709563:G:A	5.8891e-17	-3.40973e-10	-1.26402	0.000106205	-3.40973e-10	-1.25038
1709856	chr20:1709856:C:T	5.50413e-17	-2.11169	0.780061	0.00017698	-2.10372	1.36401
1709992	chr20:1709992:T:C	5.47464e-17	-3.40973e-10	-1.337	9.40995e-05	-3.40973e-10	-1.3714
1710013	chr20:1710013:G:T	5.54635e-17	-2.11193	0.787942	0.000179033	-2.10171	1.37352
1710640	chr20:1710640:G:C	2.47328e-17	-1.94882	-0.182761	8.35628e-05	-1.65967	0.169511
1710647	chr20:1710647:G:A	3.13789e-17	-2.11195	0.218373	9.94618e-05	-2.10019	0.784212
1710739	chr20:1710739:C:T	2.91635e-16	-1.72904	2.06483	0.00058928	-1.47359	1.93673
1710826	chr20:1710826:G:A	5.28511e-17	-3.40973e-10	-1.37223	9.73191e-05	-3.40973e-10	-1.33776
1711123	chr20:1711123:A:G	2.61369e-17	-2.0207	-0.055662	9.19142e-05	-1.76165	0.366755
1711234	chr20:1711234:T:C	3.39006e-17	-1.81628	-3.79894e-10	6.23768e-05	-1.78256	-3.79894e-10
1711521	chr20:1711521:A:T	6.3509e-17	-3.40973e-10	-1.18853	0.000114935	-3.40973e-10	-1.17138
1711539	chr20:1711539:C:A	5.79995e-17	-1.27927	-3.79894e-10	0.000181654	-0.713651	-3.79894e-10
1711589	chr20:1711589:A:G	2.36288e-16	-3.40973e-10	0.125342	0.000425097	-3.40973e-10	0.136565
1711593	chr20:1711593:G:C	2.60511e-16	-3.40973e-10	0.222938	0.000402721	-3.40973e-10	0.0824906
1711639	chr20:1711639:A:C	2.76962e-17	-1.94803	-0.0703822	8.69981e-05	-1.69059	0.240727
1711715	chr20:1711715:C:G	2.38872e-16	-3.40973e-10	0.136221	0.000429476	-3.40973e-10	0.146814
1711738	chr20:1711738:A:G	2.34327e-16	-3.40973e-10	0.117007	0.000421638	-3.40973e-10	0.128395
1711921	chr20:1711921:G:A	2.35964e-16	-3.40973e-10	0.123971	0.000424471	-3.40973e-10	0.13509
1711958	chr20:1711958:G:A	9.83688e-16	1.5516	-3.79894e-10	0.000963118	0.954424	-3.79894e-10
1712204	chr20:1712204:G:C	2.30024e-16	-3.40973e-10	0.0984757	0.000413011	-3.40973e-10	0.107721
1712488	chr20:1712488:G:A	2.35964e-16	-3.40973e-10	0.123971	0.000424471	-3.40973e-10	0.13509
1712740	chr20:1712740:A:G	5.20225e-17	-3.40973e-10	-1.38803	9.39183e-05	-3.40973e-10	-1.37333
1712969	chr20:1712969:A:T	7.01651e-18	-2.00918	-1.38226	1.36889e-05	-1.93605	-1.36311
1713045	chr20:1713045:C:T	2.43184e-16	-3.40973e-10	0.154107	0.000437505	-3.40973e-10	0.165336
1713067	chr20:1713067:T:C	1.22866e-16	-2.02927	1.50065	0.000251633	-2.08701	1.69923
1713079	chr20:1713079:T:C	2.43178e-16	-3.40973e-10	0.154085	0.000437517	-3.40973e-10	0.165364
1713114	chr20:1713114:C:T	2.24754e-16	-3.40973e-10	0.0752994	0.000349022	-3.40973e-10	-0.0606165
1713553	chr20:1713553:C:T	2.35137e-16	-3.40973e-10	0.120458	0.000422974	-3.40973e-10	0.131559
1713672	chr20:1713672:A:G	2.92633e-16	-3.40973e-10	0.339209	0.000503968	-3.40973e-10	0.30676
1714001	chr20:1714001:G:C	7.00455e-18	-2.01074	-1.38241	1.36601e-05	-1.93783	-1.36345
1714023	chr20:1714023:A:G	2.794e-17	-1.99062	-0.0190293	8.50924e-05	-2.067	0.594983
1714037	chr20:1714037:C:T	6.96323e-17	-3.40973e-10	-1.09648	0.000114882	-3.40973e-10	-1.17185
1714223	chr20:1714223:A:G	2.36423e-16	-3.40973e-10	0.125913	0.000425282	-3.40973e-10	0.137
1714307	chr20:1714307:A:G	2.36905e-16	-3.40973e-10	0.127948	0.000426153	-3.40973e-10	0.139046
1714342	chr20:1714342:T:C	1.53724e-16	-3.40973e-10	-0.304548	0.000231906	-3.40973e-10	-0.46942
1714504	chr20:1714504:C:T	2.34717e-16	-3.40973e-10	0.118673	0.000422245	-3.40973e-10	0.129833
1714509	chr20:1714509:C:T	4.339e-17	-1.96654	0.397063	0.000147795	-2.05489	1.13496
1714659	chr20:1714659:A:G	8.05154e-17	-3.40973e-10	-0.951261	0.000129547	-3.40973e-10	-1.05171
1714765	chr20:1714765:T:A	8.91201e-17	-3.40973e-10	-0.849725	0.000145827	-3.40973e-10	-0.933331
1715014	chr20:1715014:T:G	2.15497e-16	-3.40973e-10	0.0332357	0.00038769	-3.40973e-10	0.0444549
1715201	chr20:1715201:C:T	2.35964e-16	-3.40973e-10	0.123971	0.000424471	-3.40973e-10	0.13509
1715276	chr20:1715276:A:G	2.24283e-16	-3.40973e-10	0.073201	0.000348338	-3.40973e-10	-0.0625805
1715352	chr20:1715352:A:G	2.40746e-16	-3.40973e-10	0.144031	0.000433069	-3.40973e-10	0.155146
1715563	chr20:1715563:G:A	2.28303e-16	-3.40973e-10	0.090963	0.000410604	-3.40973e-10	0.101876
1715735	chr20:1715735:C:T	2.33417e-16	-3.40973e-10	0.113119	0.000419906	-3.40973e-10	0.124278
1715807	chr20:1715807:C:A	2.5771e-16	-3.40973e-10	0.212124	0.000463778	-3.40973e-10	0.223655
1715855	chr20:1715855:T:C	5.2385e-17	-3.40973e-10	-1.38109	9.25353e-05	-3.40973e-10	-1.38816
1715939	chr20:1715939:T:G	2.71978e-17	-1.97948	-0.0570981	8.18523e-05	-2.05981	0.548973
1715955	chr20:1715955:T:C	2.39876e-16	-3.40973e-10	0.140412	0.000371781	-3.40973e-10	0.00255143
1716038	chr20:1716038:T:C	5.97843e-17	-3.40973e-10	-1.24897	0.00011093	-3.40973e-10	-1.20686
1716126	chr20:1716126:G:A	2.79483e-17	-2.09545	0.0860979	5.51414e-05	-2.11171	0.205861
1716302	chr20:1716302:A:G	2.8044e-16	-3.40973e-10	0.296651	0.000504261	-3.40973e-10	0.307342
1716433	chr20:1716433:G:A	1.67675e-17	-1.97937	-0.5409	5.48534e-05	-2.06843	0.15734
1716492	chr20:1716492:G:A	2.36966e-16	-3.40973e-10	0.128208	0.000426293	-3.40973e-10	0.139374
1716655	chr20:1716655:T:C	1.05291e-16	-3.40973e-10	-0.682983	0.000167575	-3.40973e-10	-0.794319
1716987	chr20:1716987:AC:A	5.23546e-17	-3.40973e-10	-1.38167	9.73691e-05	-3.40973e-10	-1.33724
1717222	chr20:1717222:A:T	1.58523e-17	-1.97076	-0.605637	5.05004e-05	-2.06342	0.0696515
1717535	chr20:1717535:C:T	2.32589e-16	-3.40973e-10	0.109563	0.000418445	-3.40973e-10	0.120794
1717704	chr20:1717704:C:T	1.58628e-17	-1.98529	-0.590445	5.11034e-05	-2.07196	0.0900614
1717921	chr20:1717921:G:A	2.51494e-16	-3.40973e-10	0.18771	0.000452531	-3.40973e-10	0.199105
1717934	chr20:1717934:C:T	2.35964e-16	-3.40973e-10	0.123971	0.000424471	-3.40973e-10	0.13509
1717935	chr20:1717935:A:G	2.36165e-16	-3.40973e-10	0.124822	0.000424861	-3.40973e-10	0.13601
1718072	chr20:1718072:G:A	6.9828e-17	-3.40973e-10	-1.09367	0.000117837	-3.40973e-10	-1.14645
1718094	chr20:1718094:C:T	5.29958e-17	-3.40973e-10	-1.3695	9.28563e-05	-3.40973e-10	-1.3847
1718099	chr20:1718099:C:T	5.20145e-17	-3.40973e-10	-1.38819	9.43251e-05	-3.40973e-10	-1.36901
1718104	chr20:1718104:T:C	2.35141e-16	-3.40973e-10	0.120476	0.000422955	-3.40973e-10	0.131514
1718290	chr20:1718290:G:C	2.24754e-16	-3.40973e-10	0.0752994	0.000349022	-3.40973e-10	-0.0606165
1718314	chr20:1718314:A:G	2.35433e-16	-3.40973e-10	0.121717	0.000423427	-3.40973e-10	0.132629
1718320	chr20:1718320:G:A	2.34638e-16	-3.40973e-10	0.118335	0.00042207	-3.40973e-10	0.129419
1718355	chr20:1718355:T:C	2.3485e-16	-3.40973e-10	0.119238	0.000422432	-3.40973e-10	0.130275
1718447	chr20:1718447:A:T	5.99127e-17	-3.40973e-10	-1.24682	0.000111194	-3.40973e-10	-1.20447
1718549	chr20:1718549:T:C	6.80577e-17	-3.40973e-10	-1.11935	0.000116501	-3.40973e-10	-1.15785
1718557	chr20:1718557:G:A	2.3869e-16	-3.40973e-10	0.135456	0.000429603	-3.40973e-10	0.14711
1718664	chr20:1718664:T:C	1.12531e-16	-3.40973e-10	-0.616481	0.000215888	-3.40973e-10	-0.540993
1718737	chr20:1718737:G:A	2.62243e-16	-3.40973e-10	0.229561	0.000434511	-3.40973e-10	0.158468
1718748	chr20:1718748:G:T	5.20279e-17	-3.40973e-10	-1.38793	9.38599e-05	-3.40973e-10	-1.37395
1718887	chr20:1718887:C:T	4.54311e-17	-1.52351	-3.79894e-10	7.09164e-05	-1.65425	-3.79894e-10
1718958	chr20:1718958:A:G	5.21295e-17	-3.40973e-10	-1.38598	9.43204e-05	-3.40973e-10	-1.36905
1719049	chr20:1719049:C:T	2.01557e-16	-3.40973e-10	-0.0336352	0.000362534	-3.40973e-10	-0.0226345
1719078	chr20:1719078:G:A	1.3246e-16	-2.10853	1.6551	0.000196433	-2.09596	1.46053
1719083	chr20:1719083:T:G	2.3514e-16	-3.40973e-10	0.120471	0.000422979	-3.40973e-10	0.13157
1719125	chr20:1719125:G:C	2.62245e-17	-1.96825	-0.104763	7.77578e-05	-2.05341	0.491261
1719300	chr20:1719300:G:C	6.61496e-18	-2.08471	-1.36566	1.14444e-05	-2.08677	-1.39148
1719452	chr20:1719452:A:C	8.67031e-18	-2.09011	-1.0897	1.37172e-05	-2.02396	-1.27314
1719792	chr20:1719792:T:TTTC	2.44123e-16	-3.40973e-10	0.157962	0.000439373	-3.40973e-10	0.169595
1719895	chr20:1719895:G:A	5.23791e-17	-3.40973e-10	-1.3812	9.7458e-05	-3.40973e-10	-1.33633
1719926	chr20:1719926:G:A	7.12124e-18	-1.99779	-1.37883	1.398e-05	-1.92077	-1.35736
1719933	chr20:1719933:A:C	6.95041e-17	-2.09195	0.99363	0.000126076	-2.11016	1.0313
1720008	chr20:1720008:A:G	6.59272e-18	-2.08726	-1.36649	1.14165e-05	-2.08929	-1.3914
1720115	chr20:1720115:A:C	2.35117e-16	-3.40973e-10	0.120374	0.000422915	-3.40973e-10	0.131418
1720374	chr20:1720374:T:C	2.52097e-16	-3.40973e-10	0.190104	0.000453374	-3.40973e-10	0.200964
1720400	chr20:1720400:G:C	2.55059e-16	-3.40973e-10	0.201785	0.000458916	-3.40973e-10	0.213115
1720419	chr20:1720419:T:C	1.14864e-16	-3.40973e-10	-0.595958	0.000223854	-3.40973e-10	-0.504757
1720425	chr20:1720425:G:A	2.21358e-16	-3.40973e-10	0.0600741	0.000331641	-3.40973e-10	-0.111699
1720462	chr20:1720462:A:G	6.93935e-17	-3.40973e-10	-1.09992	0.000110037	-3.40973e-10	-1.21493
1720644	chr20:1720644:C:A	2.02463e-16	-3.40973e-10	-0.029154	0.000364401	-3.40973e-10	-0.0174988
1720982	chr20:1720982:A:G	1.06305e-16	-1.50659	0.833195	0.00020349	-1.75131	1.15118
1721022	chr20:1721022:G:A	9.70322e-17	-1.51209	0.747419	0.000184302	-1.75651	1.05734
1721081	chr20:1721081:C:A	5.37954e-17	-3.40973e-10	-1.35452	9.50075e-05	-3.40973e-10	-1.3618
1721152	chr20:1721152:C:T	2.05751e-16	-3.40973e-10	-0.0130411	0.000362863	-3.40973e-10	-0.0217264
1721243	chr20:1721243:G:T	2.47037e-16	-3.40973e-10	0.169827	0.00043348	-3.40973e-10	0.156092
1721414	chr20:1721414:A:T	2.79906e-16	-3.40973e-10	0.294745	0.000491913	-3.40973e-10	0.28255
1721526	chr20:1721526:C:T	5.30608e-17	-3.40973e-10	-1.36827	9.24645e-05	-3.40973e-10	-1.38893
1721594	chr20:1721594:G:A	2.96277e-16	-3.40973e-10	0.351586	0.000516023	-3.40973e-10	0.330399
1721599	chr20:1721599:G:GT	2.71702e-16	-3.40973e-10	0.264995	0.000472488	-3.40973e-10	0.242259
1721813	chr20:1721813:G:A	1.22259e-17	-1.50568	-1.33047	1.91716e-05	-1.6074	-1.35492
1722146	chr20:1722146:G:A	1.61609e-17	-1.61401	-0.943103	3.38709e-05	-1.88678	-0.506417
1722304	chr20:1722304:T:C	2.96293e-16	-3.40973e-10	0.351641	0.00051604	-3.40973e-10	0.330431
1722460	chr20:1722460:T:C	1.27051e-16	-2.0084	1.51328	0.000257679	-2.07542	1.71138
1722517	chr20:1722517:A:G	1.28943e-17	-1.4093	-1.37362	2.12663e-05	-1.49468	-1.36394
1722541	chr20:1722541:A:T	6.83968e-17	-2.09459	0.980207	0.000133047	-2.11134	1.0863
1722779	chr20:1722779:T:G	2.96277e-16	-3.40973e-10	0.351586	0.000516023	-3.40973e-10	0.330399
1722966	chr20:1722966:C:G	9.11998e-17	-3.40973e-10	-0.826656	0.000149657	-3.40973e-10	-0.907407
1723273	chr20:1723273:A:T	1.86566e-17	-1.68479	-0.728715	3.1432e-05	-1.87003	-0.5979
1723352	chr20:1723352:G:A	5.6416e-17	-3.40973e-10	-1.30696	0.000103281	-3.40973e-10	-1.2783
1723468	chr20:1723468:T:C	1.2793e-17	-1.41719	-1.37362	2.1114e-05	-1.50187	-1.36394
1723524	chr20:1723524:T:C	5.21216e-17	-3.40973e-10	-1.38613	9.43056e-05	-3.40973e-10	-1.36921
1724191	chr20:1724191:T:C	3.56602e-17	-2.1109	0.345226	8.92028e-05	-2.1	0.675161
1724222	chr20:1724222:G:A	1.25276e-17	-1.45709	-1.35469	2.08556e-05	-1.53735	-1.34078
1724791	chr20:1724791:G:A	1.60106e-16	-2.08234	1.81846	0.000370922	-2.10966	2.1099
1724828	chr20:1724828:C:T	4.27696e-17	-1.52491	-0.0589766	9.55734e-05	-1.81112	0.455265
1724917	chr20:1724917:A:G	1.26005e-17	-1.43543	-1.37054	2.0848e-05	-1.51831	-1.36019
1725464	chr20:1725464:G:A	7.29498e-17	-3.40973e-10	-1.04994	0.000122488	-3.40973e-10	-1.10774
1725559	chr20:1725559:T:C	6.13577e-17	-3.40973e-10	-1.22299	0.000114193	-3.40973e-10	-1.17786
1725595	chr20:1725595:C:G	1.16383e-17	-1.49789	-1.38752	1.92184e-05	-1.57196	-1.38792
1725601	chr20:1725601:T:C	1.13886e-17	-1.51974	-1.38736	1.88414e-05	-1.59193	-1.38777
1725836	chr20:1725836:T:C	6.24411e-17	-3.40973e-10	-1.20549	0.000116644	-3.40973e-10	-1.15663
1725943	chr20:1725943:GAATTACAAC:G	5.41813e-17	-3.40973e-10	-1.34737	0.000100222	-3.40973e-10	-1.30837
1725977	chr20:1725977:G:A	6.58432e-17	-3.40973e-10	-1.15243	0.000128991	-3.40973e-10	-1.05601
1726176	chr20:1726176:T:C	2.67387e-17	-2.0536	-3.79894e-10	4.55776e-05	-2.09634	-3.79894e-10
1726253	chr20:1726253:T:C	7.04732e-17	-0.953068	-0.131409	7.54727e-05	-1.2255	-0.366481
1726305	chr20:1726305:A:G	9.5359e-17	-3.40973e-10	-0.782061	0.000154263	-3.40973e-10	-0.877092
1726381	chr20:1726381:T:C	2.03857e-17	-1.4259	-0.898974	2.57462e-05	-1.61129	-1.05618
1726809	chr20:1726809:G:C	1.95157e-16	-3.40973e-10	-0.0659026	0.000307084	-3.40973e-10	-0.18863
1726858	chr20:1726858:G:T	2.49254e-16	-3.40973e-10	0.178765	0.00031891	-3.40973e-10	-0.150842
1727195	chr20:1727195:G:C	8.63853e-18	-1.82622	-1.35726	1.48481e-05	-1.8601	-1.35778
1727264	chr20:1727264:C:A	6.81201e-17	-1.5591	0.440661	0.000162387	-1.83405	1.00828
1727434	chr20:1727434:G:A	5.38275e-17	-3.40973e-10	-1.35392	9.31851e-05	-3.40973e-10	-1.38116
1727549	chr20:1727549:G:A	8.68298e-18	-2.08977	-1.08858	1.3737e-05	-2.02323	-1.27244
1727717	chr20:1727717:C:A	2.85399e-17	-1.08049	-0.907914	2.69727e-05	-1.45776	-1.16317
1727772	chr20:1727772:G:A	5.69735e-17	-1.52276	0.225638	0.00014298	-1.81949	0.866444
1727945	chr20:1727945:G:A	9.06972e-17	-2.1106	1.27842	0.000139692	-2.10027	1.12396
1728439	chr20:1728439:G:C	1.72266e-16	-3.40973e-10	-0.190668	0.00024636	-3.40973e-10	-0.408957
1728712	chr20:1728712:C:T	2.82037e-16	-3.40973e-10	0.302329	0.000464969	-3.40973e-10	0.226219
1728863	chr20:1728863:A:G	5.92457e-17	-3.40973e-10	-1.25802	0.000114464	-3.40973e-10	-1.17549
1728990	chr20:1728990:T:C	1.28251e-16	-3.40973e-10	-0.485722	0.000247466	-3.40973e-10	-0.404481
1729028	chr20:1729028:G:A	1.87018e-17	-1.44302	-0.968066	3.74635e-05	-1.7286	-0.563789
1729410	chr20:1729410:G:A	1.79395e-16	-3.40973e-10	-0.150121	0.000283131	-3.40973e-10	-0.269844
1729626	chr20:1729626:T:C	8.68003e-18	-1.79771	-1.38098	1.58376e-05	-1.82926	-1.32411
1729687	chr20:1729687:G:A	9.48197e-17	-3.40973e-10	-0.787732	0.000153532	-3.40973e-10	-0.881846
1729881	chr20:1729881:A:G	5.18353e-17	-3.40973e-10	-1.39164	9.26117e-05	-3.40973e-10	-1.38734
1730513	chr20:1730513:T:C	1.63511e-17	-1.68714	-0.858279	3.6318e-05	-1.93739	-0.386053
1730823	chr20:1730823:G:A	5.75293e-17	-3.40973e-10	-1.28741	0.000109813	-3.40973e-10	-1.21698
1731122	chr20:1731122:A:T	1.44841e-17	-1.27824	-1.38841	1.84131e-05	-1.61891	-1.38378
1731538	chr20:1731538:G:A	5.1895e-17	-3.40973e-10	-1.39049	9.36748e-05	-3.40973e-10	-1.37592
1731722	chr20:1731722:G:T	5.21258e-17	-3.40973e-10	-1.38605	9.47652e-05	-3.40973e-10	-1.36435
1731770	chr20:1731770:T:C	1.11611e-16	-3.40973e-10	-0.624692	0.00016912	-3.40973e-10	-0.785146
1732128	chr20:1732128:G:C	1.71508e-16	-3.40973e-10	-0.195078	0.000237606	-3.40973e-10	-0.445138
1732425	chr20:1732425:G:A	5.23823e-17	-3.40973e-10	-1.38114	9.5804e-05	-3.40973e-10	-1.35345
1732837	chr20:1732837:T:C	4.12289e-17	-2.05708	0.43651	0.000107626	-2.10781	0.870724
1732934	chr20:1732934:A:G	5.98677e-17	-3.40973e-10	-1.24757	0.000114943	-3.40973e-10	-1.17132
1733016	chr20:1733016:C:G	5.35148e-17	-3.40973e-10	-1.35975	9.64766e-05	-3.40973e-10	-1.34645
1733311	chr20:1733311:T:G	8.51942e-18	-2.06956	-1.1278	1.45309e-05	-2.0958	-1.14367
1733716	chr20:1733716:C:T	2.65695e-17	-1.48427	-0.575677	6.3729e-05	-1.769	0.00788947
1734802	chr20:1734802:C:T	1.95763e-17	-0.979967	-1.38542	3.49085e-05	-0.982618	-1.3804
1735060	chr20:1735060:A:AC	2.60338e-16	-3.40973e-10	0.222273	0.000451567	-3.40973e-10	0.196972
1735263	chr20:1735263:A:G	6.3101e-17	-3.40973e-10	-1.19497	0.000104781	-3.40973e-10	-1.26388
1735768	chr20:1735768:A:AG	5.34578e-17	-3.40973e-10	-1.36082	9.65948e-05	-3.40973e-10	-1.34523
1736056	chr20:1736056:G:A	1.21517e-17	-1.48137	-1.36087	2.05531e-05	-1.55561	-1.33713
1736120	chr20:1736120:G:A	2.52526e-17	-2.11078	-3.79894e-10	4.56788e-05	-2.09412	-3.79894e-10
1736183	chr20:1736183:G:A	8.21669e-17	-0.930957	-3.79894e-10	0.00019681	-0.633516	-3.79894e-10
1736329	chr20:1736329:T:C	2.26343e-17	-0.829355	-1.39089	2.60176e-05	-1.31038	-1.3466
1736382	chr20:1736382:T:C	2.57453e-17	-0.700054	-1.3914	2.64328e-05	-1.36755	-1.2736
1736435	chr20:1736435:G:A	1.24825e-17	-1.42635	-1.38903	2.01523e-05	-1.54001	-1.37242
1736644	chr20:1736644:C:A	5.38111e-17	-3.40973e-10	-1.35423	9.95235e-05	-3.40973e-10	-1.31536
1736780	chr20:1736780:T:C	5.3846e-17	-3.40973e-10	-1.35358	9.68232e-05	-3.40973e-10	-1.34287
1737402	chr20:1737402:G:T	9.27754e-17	-3.40973e-10	-0.809527	0.000152799	-3.40973e-10	-0.88663
1737448	chr20:1737448:AAT:A	6.81371e-17	-3.40973e-10	-1.11819	0.00011549	-3.40973e-10	-1.16657
1737532	chr20:1737532:T:C	9.2761e-18	-1.7538	-1.35847	1.28512e-05	-2.10262	-1.25969
1737604	chr20:1737604:G:A	2.13202e-17	-2.0133	-0.266754	0.000106482	-1.80542	0.557649
1738095	chr20:1738095:T:G	5.1928e-17	-3.40973e-10	-1.38985	9.23887e-05	-3.40973e-10	-1.38975
1738186	chr20:1738186:T:C	7.65444e-17	-3.40973e-10	-1.00184	0.000171923	-3.40973e-10	-0.768706
1738356	chr20:1738356:T:C	9.93897e-18	-1.86219	-1.18105	1.45438e-05	-2.07693	-1.16166
1738473	chr20:1738473:T:G	5.36016e-17	-3.40973e-10	-1.35813	9.23268e-05	-3.40973e-10	-1.39042
1738514	chr20:1738514:T:C	2.60714e-17	-2.07887	-3.79894e-10	4.48756e-05	-2.11186	-3.79894e-10
1738543	chr20:1738543:T:C	6.84005e-17	-3.40973e-10	-1.11433	0.000116177	-3.40973e-10	-1.16064
1738559	chr20:1738559:C:T	5.30579e-17	-3.40973e-10	-1.36832	9.34279e-05	-3.40973e-10	-1.37856
1738858	chr20:1738858:C:G	5.18909e-17	-3.40973e-10	-1.39057	9.22099e-05	-3.40973e-10	-1.39169
1739154	chr20:1739154:A:T	6.95481e-17	-3.40973e-10	-1.09769	0.000115165	-3.40973e-10	-1.16938
1739400	chr20:1739400:C:T	6.49926e-17	-3.40973e-10	-1.16544	0.000122272	-3.40973e-10	-1.1095
1739807	chr20:1739807:G:A	5.55733e-17	-3.40973e-10	-1.32201	9.59143e-05	-3.40973e-10	-1.3523
1740381	chr20:1740381:A:G	6.74631e-18	-2.09214	-1.33857	1.62673e-05	-2.0684	-1.05819
1740499	chr20:1740499:T:C	5.53849e-17	-3.40973e-10	-1.3254	9.97264e-05	-3.40973e-10	-1.31332
1740802	chr20:1740802:T:C	2.71246e-17	-2.03927	-3.79894e-10	4.6836e-05	-2.0691	-3.79894e-10
1741341	chr20:1741341:A:G	9.35404e-18	-1.93251	-1.17139	1.93002e-05	-1.78903	-1.16661
1741410	chr20:1741410:G:A	4.57794e-16	-3.40973e-10	0.786709	0.00131327	-3.40973e-10	1.26452
1741573	chr20:1741573:C:T	3.42396e-17	-1.51387	-0.292459	8.05378e-05	-1.3735	-0.15353
1741639	chr20:1741639:TTC:T	6.1386e-17	-3.40973e-10	-1.22253	0.000104387	-3.40973e-10	-1.26764
1741679	chr20:1741679:CTTTCCTT:C	5.18354e-17	-3.40973e-10	-1.39164	9.23746e-05	-3.40973e-10	-1.3899
1741702	chr20:1741702:C:A	2.6423e-17	-2.06547	-3.79894e-10	5.39916e-05	-1.92692	-3.79894e-10
1742133	chr20:1742133:T:C	6.1127e-17	-3.40973e-10	-1.22675	9.88074e-05	-3.40973e-10	-1.32258
1744953	chr20:1744953:T:C	1.87052e-16	-3.40973e-10	-0.108321	0.000305444	-3.40973e-10	-0.193986
1745013	chr20:1745013:AG:A	1.19552e-17	-1.70576	-1.15278	2.00112e-05	-1.96019	-0.959269
1745017	chr20:1745017:T:A	1.18589e-17	-1.7026	-1.16403	1.97728e-05	-1.95805	-0.973399
1745161	chr20:1745161:A:G	1.1463e-17	-1.75259	-1.14799	1.9589e-05	-1.98874	-0.952043
1745382	chr20:1745382:C:T	7.42592e-17	-3.40973e-10	-1.03215	0.000154146	-3.40973e-10	-0.877853
1745899	chr20:1745899:A:T	7.07331e-17	-3.40973e-10	-1.08079	0.000134017	-3.40973e-10	-1.01779
1746257	chr20:1746257:G:A	6.87175e-18	-2.10082	-1.31147	1.26052e-05	-2.05724	-1.3244
1746317	chr20:1746317:T:C	6.81898e-18	-2.10366	-1.31634	1.24672e-05	-2.0638	-1.32885
1746396	chr20:1746396:T:TA	1.11602e-17	-1.769	-1.15836	1.91146e-05	-1.99843	-0.966875
1746460	chr20:1746460:T:A	1.07871e-17	-1.79345	-1.16791	1.85993e-05	-2.0126	-0.980028
1746755	chr20:1746755:C:T	6.92465e-18	-2.10099	-1.30363	1.27372e-05	-2.05866	-1.31257
1746785	chr20:1746785:T:C	1.10081e-17	-1.77377	-1.16731	1.88277e-05	-2.00113	-0.979297
1746861	chr20:1746861:G:T	6.96477e-18	-2.09222	-1.30662	1.29388e-05	-2.04012	-1.3154
1746898	chr20:1746898:C:G	1.11109e-17	-1.76401	-1.16778	1.89165e-05	-1.99587	-0.979846
1747147	chr20:1747147:C:T	2.06876e-17	-2.09966	-0.210518	7.03488e-05	-2.05902	0.396729
1747214	chr20:1747214:A:G	1.59701e-17	-1.93171	-0.637279	3.32528e-05	-2.10635	-0.305263
1747281	chr20:1747281:T:C	8.9121e-18	-1.9426	-1.2097	1.61021e-05	-2.09126	-1.04555
1747298	chr20:1747298:T:C	5.6078e-17	-3.40973e-10	-1.31296	9.80134e-05	-3.40973e-10	-1.33065
1747318	chr20:1747318:T:C	8.89221e-18	-1.94624	-1.2083	1.61074e-05	-2.09262	-1.04385
1747511	chr20:1747511:G:A	7.04487e-18	-2.10083	-1.28658	1.29527e-05	-2.05819	-1.29626
1747529	chr20:1747529:T:C	7.10997e-18	-2.09863	-1.27958	1.31006e-05	-2.05343	-1.28967
1747566	chr20:1747566:T:G	7.03585e-18	-2.10085	-1.28784	1.28779e-05	-2.05745	-1.30278
1747607	chr20:1747607:A:G	5.18793e-17	-3.40973e-10	-1.39079	9.30132e-05	-3.40973e-10	-1.38301
1747743	chr20:1747743:T:A	1.08232e-17	-1.77445	-1.18357	1.84156e-05	-2.00145	-1.00111
1747836	chr20:1747836:T:C	1.11066e-17	-1.76543	-1.16674	1.89423e-05	-1.99625	-0.978103
1748032	chr20:1748032:CAG:C	1.18619e-17	-2.1005	-0.765874	1.59897e-05	-2.10735	-1.03645
1748072	chr20:1748072:C:G	9.62352e-18	-1.94754	-1.12796	1.92746e-05	-2.07695	-0.880021
1748247	chr20:1748247:A:G	9.71385e-18	-1.99173	-1.07443	1.47834e-05	-2.07643	-1.14581
1748318	chr20:1748318:G:A	9.13137e-18	-1.94366	-1.18434	1.66683e-05	-2.09156	-1.01068
1748327	chr20:1748327:G:A	7.34297e-18	-2.06588	-1.28009	1.60967e-05	-2.07026	-1.06687
1748505	chr20:1748505:A:C	1.65382e-17	-1.66714	-0.8669	1.69441e-05	-2.0867	-0.999132
1748683	chr20:1748683:G:A	3.71297e-17	-1.85918	0.133887	8.31137e-05	-2.09088	0.595337
1748748	chr20:1748748:T:C	6.97821e-17	-3.40973e-10	-1.09433	0.000122308	-3.40973e-10	-1.10921
1748894	chr20:1748894:A:G	4.17119e-17	-1.77385	0.164926	3.74123e-05	-2.10883	-0.184919
1748914	chr20:1748914:A:G	1.66278e-17	-1.63125	-0.897381	1.68411e-05	-2.07714	-1.01479
1749228	chr20:1749228:G:A	2.84603e-17	-1.82382	-0.167382	3.02111e-05	-2.11063	-0.396912
1749314	chr20:1749314:C:T	7.19027e-18	-2.06843	-1.29855	1.38563e-05	-2.0008	-1.28621
1749333	chr20:1749333:G:A	4.07374e-17	-1.59168	-0.0408838	3.43526e-05	-2.07009	-0.308985
1749350	chr20:1749350:A:G	1.86269e-16	-3.40973e-10	-0.112518	0.000304721	-3.40973e-10	-0.196356
1749740	chr20:1749740:A:G	5.33729e-17	-3.40973e-10	-1.36241	9.41621e-05	-3.40973e-10	-1.37073
1749971	chr20:1749971:A:C	6.42458e-18	-2.08863	-1.39094	1.2117e-05	-2.02965	-1.3915
1750446	chr20:1750446:A:G	7.16146e-17	-3.40973e-10	-1.06841	0.000147588	-3.40973e-10	-0.921331
1750679	chr20:1750679:C:T	6.01049e-17	-3.40973e-10	-1.24362	0.000103249	-3.40973e-10	-1.27861
1750713	chr20:1750713:C:T	1.97474e-16	-3.40973e-10	-0.0541028	0.000322159	-3.40973e-10	-0.140708
1750885	chr20:1750885:CAGG:C	2.2712e-16	-3.40973e-10	0.0857673	0.000354233	-3.40973e-10	-0.0457965
1751027	chr20:1751027:T:C	1.8847e-16	-3.40973e-10	-0.100773	0.000308269	-3.40973e-10	-0.18478
1751116	chr20:1751116:A:G	3.81663e-17	-1.69776	-3.79894e-10	7.23848e-05	-1.63376	-3.79894e-10
1751765	chr20:1751765:A:T	1.86808e-16	-3.40973e-10	-0.109626	0.000305608	-3.40973e-10	-0.193448
1751772	chr20:1751772:T:A	1.87672e-16	-3.40973e-10	-0.105013	0.000306978	-3.40973e-10	-0.188978
1752128	chr20:1752128:A:C	9.20631e-18	-2.01764	-1.10218	1.4579e-05	-2.05497	-1.1812
1752215	chr20:1752215:A:G	1.92212e-16	-3.40973e-10	-0.0811125	0.000314151	-3.40973e-10	-0.165878
1752364	chr20:1752364:C:T	6.86709e-18	-2.09769	-1.31528	2.15737e-05	-1.76792	-1.07635
1752438	chr20:1752438:A:G	5.97074e-17	-3.40973e-10	-1.25025	0.000102639	-3.40973e-10	-1.28454
1752482	chr20:1752482:T:C	7.97516e-17	-3.40973e-10	-0.960793	0.000141047	-3.40973e-10	-0.966661
1752760	chr20:1752760:C:T	1.84724e-16	-3.40973e-10	-0.120844	0.000302375	-3.40973e-10	-0.204086
1752870	chr20:1752870:T:C	2.56156e-17	-1.94363	-0.152879	3.32757e-05	-2.09446	-0.316468
1753055	chr20:1753055:T:C	3.78424e-17	-1.70628	-3.79894e-10	0.000103663	-1.2746	-3.79894e-10
1753238	chr20:1753238:T:C	5.30241e-17	-3.40973e-10	-1.36896	9.36459e-05	-3.40973e-10	-1.37623
1753711	chr20:1753711:C:T	1.14155e-17	-1.77006	-1.13468	1.47654e-05	-1.88024	-1.34322
1753712	chr20:1753712:G:A	2.80369e-17	-2.00619	-3.79894e-10	5.27195e-05	-1.95077	-3.79894e-10
1753721	chr20:1753721:T:C	3.00499e-17	-1.81404	-0.122805	3.15225e-05	-2.11163	-0.353423
1753993	chr20:1753993:C:T	5.19361e-17	-3.40973e-10	-1.3897	9.29206e-05	-3.40973e-10	-1.38401
1754326	chr20:1754326:TAAC:T	1.87376e-16	-3.40973e-10	-0.10659	0.000306516	-3.40973e-10	-0.190482
1754534	chr20:1754534:T:C	7.25343e-17	-3.40973e-10	-1.05565	0.000150005	-3.40973e-10	-0.905085
1754790	chr20:1754790:G:T	6.30065e-17	-3.40973e-10	-1.19647	0.000107475	-3.40973e-10	-1.23849
1754798	chr20:1754798:A:T	5.89435e-17	-3.40973e-10	-1.26313	0.000101485	-3.40973e-10	-1.29584
1754818	chr20:1754818:G:A	8.26003e-17	-3.40973e-10	-0.925696	0.0001457	-3.40973e-10	-0.934203
1754902	chr20:1754902:G:A	7.28203e-18	-2.06211	-1.29219	1.586e-05	-2.07105	-1.0809
1755197	chr20:1755197:G:T	2.38682e-16	-3.40973e-10	0.135422	0.000506223	-3.40973e-10	0.311225
1756110	chr20:1756110:T:G	1.14044e-17	-1.9526	-0.953107	2.22045e-05	-2.10968	-0.705779
1756449	chr20:1756449:C:T	7.15668e-17	-3.40973e-10	-1.06908	0.000148506	-3.40973e-10	-0.915124
1756529	chr20:1756529:C:G	1.76638e-16	-3.40973e-10	-0.165609	0.00028952	-3.40973e-10	-0.247527
1756576	chr20:1756576:G:A	8.82786e-18	-2.09829	-1.06351	2.03896e-05	-2.0429	-0.857828
1756632	chr20:1756632:G:T	1.76316e-16	-3.40973e-10	-0.167431	0.000288972	-3.40973e-10	-0.249424
1756639	chr20:1756639:A:T	5.52778e-17	-3.40973e-10	-1.32734	0.000101857	-3.40973e-10	-1.29218
1756724	chr20:1756724:A:G	6.27562e-17	-3.40973e-10	-1.20045	0.000107127	-3.40973e-10	-1.24174
1756839	chr20:1756839:A:G	7.14604e-17	-3.40973e-10	-1.07057	0.000121259	-3.40973e-10	-1.11783
1756863	chr20:1756863:C:T	7.15369e-17	-3.40973e-10	-1.0695	0.000121377	-3.40973e-10	-1.11685
1757197	chr20:1757197:T:C	9.99276e-18	-1.9676	-1.07025	1.46871e-05	-2.08863	-1.14015
1757308	chr20:1757308:T:C	5.06752e-17	-1.41427	-3.79894e-10	8.39654e-05	-1.48535	-3.79894e-10
1757625	chr20:1757625:A:G	9.48222e-18	-2.05795	-1.03234	2.03662e-05	-2.0953	-0.806578
1758050	chr20:1758050:T:A	5.24771e-17	-3.40973e-10	-1.37933	9.6795e-05	-3.40973e-10	-1.34316
1758068	chr20:1758068:C:T	5.25129e-17	-3.40973e-10	-1.37865	9.69102e-05	-3.40973e-10	-1.34197
1758204	chr20:1758204:C:T	5.27155e-17	-1.3748	-3.79894e-10	7.88284e-05	-1.54848	-3.79894e-10
1758484	chr20:1758484:A:G	5.30706e-17	-3.40973e-10	-1.36809	9.32594e-05	-3.40973e-10	-1.38037
1758615	chr20:1758615:T:C	5.42324e-17	-3.40973e-10	-1.34643	0.0001023	-3.40973e-10	-1.28784
1758805	chr20:1758805:T:A	1.80889e-16	-3.40973e-10	-0.141824	0.000331164	-3.40973e-10	-0.113137
1759346	chr20:1759346:C:T	1.08814e-15	-3.40973e-10	1.65251	0.00155718	-3.40973e-10	1.43488
1759347	chr20:1759347:G:A	9.11275e-18	-1.98425	-1.14578	1.38482e-05	-2.08156	-1.20604
1759797	chr20:1759797:C:T	7.99699e-18	-2.08445	-1.17619	1.34129e-05	-1.97455	-1.34498
1759819	chr20:1759819:G:A	5.76958e-17	-3.40973e-10	-1.28452	0.000124944	-3.40973e-10	-1.08789
1760598	chr20:1760598:G:A	6.52943e-17	-3.40973e-10	-1.16081	0.000114535	-3.40973e-10	-1.17488
1760654	chr20:1760654:G:T	1.00498e-17	-1.8236	-1.20857	1.19736e-05	-2.09717	-1.33588
1760706	chr20:1760706:T:C	5.1833e-17	-3.40973e-10	-1.39168	9.26818e-05	-3.40973e-10	-1.38658
1760722	chr20:1760722:C:T	8.22971e-17	-3.40973e-10	-0.929373	0.00014484	-3.40973e-10	-0.940126
1760925	chr20:1760925:C:T	1.70336e-16	-3.40973e-10	-0.201937	0.000278488	-3.40973e-10	-0.286378
1761006	chr20:1761006:G:A	5.34459e-17	-3.40973e-10	-1.36104	9.73847e-05	-3.40973e-10	-1.33708
1761328	chr20:1761328:T:C	3.40497e-17	-1.81189	-3.79894e-10	6.56301e-05	-1.73172	-3.79894e-10
1761632	chr20:1761632:T:A	1.70426e-16	-3.40973e-10	-0.20141	0.000279064	-3.40973e-10	-0.28431
1763202	chr20:1763202:G:T	5.18451e-17	-3.40973e-10	-1.39145	9.24202e-05	-3.40973e-10	-1.38941
1763373	chr20:1763373:G:A	8.39479e-17	-3.40973e-10	-0.909513	0.000147642	-3.40973e-10	-0.920963
1763434	chr20:1763434:C:T	7.90257e-17	-3.40973e-10	-0.969936	0.000139905	-3.40973e-10	-0.974791
1764496	chr20:1764496:A:G	6.82804e-18	-2.07739	-1.34128	1.48944e-05	-2.04858	-1.16619
1764909	chr20:1764909:A:G	1.23405e-16	-3.40973e-10	-0.52424	0.000251882	-3.40973e-10	-0.38679
1765063	chr20:1765063:A:T	2.59535e-17	-2.0834	-3.79894e-10	6.73134e-05	-1.70639	-3.79894e-10
1766823	chr20:1766823:G:A	1.93837e-17	-2.11024	-0.265038	6.66248e-05	-1.95869	0.242013
1766921	chr20:1766921:C:A	7.60802e-18	-1.92874	-1.38176	1.33933e-05	-1.99121	-1.32979
1766960	chr20:1766960:A:T	1.77542e-16	-3.40973e-10	-0.160502	0.000423918	-3.40973e-10	0.133787
1767443	chr20:1767443:G:A	5.34622e-17	-3.40973e-10	-1.36073	9.56602e-05	-3.40973e-10	-1.35495
1767480	chr20:1767480:C:T	1.17748e-17	-2.02297	-0.850779	3.34403e-05	-1.88694	-0.519056
1767499	chr20:1767499:G:A	3.12766e-16	-3.40973e-10	0.405746	0.000477862	-3.40973e-10	0.25357
1768108	chr20:1768108:T:C	1.00991e-17	-1.91227	-1.115	1.25191e-05	-2.03494	-1.35356
1768333	chr20:1768333:T:G	1.80081e-16	-3.40973e-10	-0.146302	0.000331195	-3.40973e-10	-0.113046
1769036	chr20:1769036:C:T	1.7406e-16	-0.18031	-3.79894e-10	0.000176349	-0.743285	-3.79894e-10
1769077	chr20:1769077:G:A	5.18356e-17	-3.40973e-10	-1.39163	9.24291e-05	-3.40973e-10	-1.38931
1769344	chr20:1769344:A:G	1.07328e-17	-1.77649	-1.18991	1.16087e-05	-2.08633	-1.37767
1769732	chr20:1769732:G:C	5.21702e-17	-3.40973e-10	-1.3852	9.39572e-05	-3.40973e-10	-1.37291
1769955	chr20:1769955:G:T	5.10507e-16	-3.40973e-10	0.895694	0.000830482	-3.40973e-10	0.806254
1770672	chr20:1770672:A:G	8.5724e-17	-2.05516	1.16658	0.000206266	-1.58348	0.996895
1770695	chr20:1770695:T:C	6.57034e-17	-3.40973e-10	-1.15456	0.000103804	-3.40973e-10	-1.27325
1770765	chr20:1770765:C:T	3.5152e-17	-1.78003	-3.79894e-10	5.05991e-05	-1.99182	-3.79894e-10
1770948	chr20:1770948:A:T	7.66075e-18	-1.93366	-1.36994	1.25503e-05	-2.02356	-1.36245
1770962	chr20:1770962:G:A	2.70343e-16	-3.40973e-10	0.259981	0.000440586	-3.40973e-10	0.172353
1772028	chr20:1772028:C:T	1.00477e-16	-3.40973e-10	-0.729779	0.000164341	-3.40973e-10	-0.813811
1772229	chr20:1772229:C:T	1.04759e-17	-1.6523	-1.33833	1.12656e-05	-2.10984	-1.38415
1772383	chr20:1772383:GC:G	4.0447e-17	-2.09055	0.450835	6.96644e-05	-1.98884	0.316778
1773068	chr20:1773068:G:A	6.48132e-17	-3.40973e-10	-1.1682	0.00012254	-3.40973e-10	-1.10732
1773097	chr20:1773097:C:A	2.56902e-17	-2.0936	-3.79894e-10	5.74032e-05	-1.86565	-3.79894e-10
1773236	chr20:1773236:T:C	3.88199e-17	-1.48626	-0.194517	3.13622e-05	-2.01155	-0.458596
1773273	chr20:1773273:A:G	9.44537e-18	-1.74018	-1.35401	1.14998e-05	-2.09725	-1.37617
1773276	chr20:1773276:A:G	9.45565e-18	-1.74171	-1.35139	1.14839e-05	-2.09694	-1.37787
1773347	chr20:1773347:C:A	6.48234e-17	-3.40973e-10	-1.16804	0.000109875	-3.40973e-10	-1.21641
1774064	chr20:1774064:C:T	2.57803e-16	-3.40973e-10	0.212486	0.000573275	-3.40973e-10	0.435613
1775074	chr20:1775074:G:A	1.43883e-16	-3.40973e-10	-0.370708	0.000296032	-3.40973e-10	-0.225284
1775115	chr20:1775115:CAG:C	2.64668e-17	-2.06382	-3.79894e-10	4.84089e-05	-2.03607	-3.79894e-10
1775245	chr20:1775245:T:C	8.92154e-17	-3.40973e-10	-0.848656	0.000150698	-3.40973e-10	-0.900472
1776075	chr20:1776075:A:G	2.37982e-17	-2.08518	-0.0849215	5.48415e-05	-1.71879	-0.192518
1776098	chr20:1776098:T:TA	9.1635e-17	-0.821896	-3.79894e-10	0.000121243	-1.11796	-3.79894e-10
1776782	chr20:1776782:T:C	1.27192e-16	-3.40973e-10	-0.494012	0.000245241	-3.40973e-10	-0.413511
1776876	chr20:1776876:A:G	5.82285e-17	-3.40973e-10	-1.27533	0.000101193	-3.40973e-10	-1.29872
1776973	chr20:1776973:G:A	6.29019e-17	-3.40973e-10	-1.19813	0.000107105	-3.40973e-10	-1.24194
1777006	chr20:1777006:C:T	2.53413e-17	-2.10727	-3.79894e-10	4.50169e-05	-2.10871	-3.79894e-10
1777389	chr20:1777389:G:A	3.51355e-17	-1.7805	-3.79894e-10	4.53487e-05	-2.10137	-3.79894e-10
1777426	chr20:1777426:A:C	2.70111e-16	-0.568994	0.828119	0.000321018	-0.909898	0.765643
1777454	chr20:1777454:G:A	2.36428e-15	0.363001	2.06552	0.00118988	-0.861008	2.02686
1777508	chr20:1777508:A:G	3.09871e-16	-3.40973e-10	0.396445	0.000872812	-3.40973e-10	0.855968
1777542	chr20:1777542:T:C	1.85443e-17	-1.05368	-1.36587	1.6308e-05	-1.73485	-1.38924
1777801	chr20:1777801:TAACAGA:T	4.01979e-16	-3.40973e-10	0.656691	0.00103818	-3.40973e-10	1.02947
1777938	chr20:1777938:A:C	5.45587e-17	-3.40973e-10	-1.34043	0.000100801	-3.40973e-10	-1.3026
1778319	chr20:1778319:C:T	2.09473e-17	-1.45836	-0.839341	3.47864e-05	-1.82112	-0.545403
1778469	chr20:1778469:G:A	9.78876e-18	-1.97215	-1.08633	1.68471e-05	-1.91695	-1.17462
1778609	chr20:1778609:C:T	6.91747e-17	-3.40973e-10	-1.10307	0.000135702	-3.40973e-10	-1.00529
1778833	chr20:1778833:T:A	6.63053e-16	1.15715	-3.79894e-10	0.000654045	0.567423	-3.79894e-10
1778944	chr20:1778944:C:T	2.36626e-17	-1.53122	-0.644594	9.25005e-05	-1.20325	-0.185283
1779145	chr20:1779145:G:A	1.47727e-16	0.278605	-0.622945	0.000112359	-0.619333	-0.574721
1779506	chr20:1779506:C:T	5.3186e-17	-1.01297	-0.352949	9.06449e-05	-1.12206	-0.286744
1779672	chr20:1779672:T:C	5.45723e-17	-3.40973e-10	-1.34018	9.36717e-05	-3.40973e-10	-1.37596
1780165	chr20:1780165:G:C	5.18188e-17	-1.1118	-0.280154	0.000221789	-0.691135	0.17711
1780679	chr20:1780679:G:T	5.1835e-17	-3.40973e-10	-1.39164	9.24503e-05	-3.40973e-10	-1.38908
1780693	chr20:1780693:C:T	5.42261e-17	-3.40973e-10	-1.34655	9.99932e-05	-3.40973e-10	-1.31065
1780974	chr20:1780974:G:A	9.59245e-17	-3.40973e-10	-0.776147	0.000192972	-3.40973e-10	-0.653208
1781169	chr20:1781169:C:T	8.95702e-17	-3.40973e-10	-0.844687	0.000171861	-3.40973e-10	-0.769066
1781377	chr20:1781377:C:A	4.29818e-16	-3.40973e-10	0.723652	0.000827334	-3.40973e-10	0.802457
1781391	chr20:1781391:C:T	8.1436e-18	-1.85326	-1.38921	1.47261e-05	-1.87354	-1.3526
1781638	chr20:1781638:A:G	7.36508e-18	-2.11164	-1.23132	1.2578e-05	-2.00631	-1.3775
1781757	chr20:1781757:CTCTT:C	6.83715e-16	-3.40973e-10	1.18783	0.000844943	-3.40973e-10	0.823517
1781787	chr20:1781787:C:T	1.00854e-17	-1.82126	-1.20736	1.5244e-05	-1.97007	-1.2215
1781978	chr20:1781978:C:A	1.12735e-17	-1.61522	-1.30203	1.84428e-05	-1.64963	-1.35145
1782179	chr20:1782179:G:A	7.5478e-17	-3.40973e-10	-1.01587	0.000131974	-3.40973e-10	-1.03315
1782865	chr20:1782865:T:C	6.46888e-17	-3.40973e-10	-1.17012	0.000110716	-3.40973e-10	-1.20878
1782877	chr20:1782877:C:T	5.23226e-17	-3.40973e-10	-1.38228	9.2393e-05	-3.40973e-10	-1.3897
1782890	chr20:1782890:A:C	4.94954e-17	-2.01756	0.579735	6.17834e-05	-2.11074	0.318622
1783084	chr20:1783084:A:G	8.1548e-17	-3.40973e-10	-0.938517	0.000168077	-3.40973e-10	-0.791329
1783348	chr20:1783348:G:T	5.865e-17	-1.26812	-3.79894e-10	9.51815e-05	-1.35997	-3.79894e-10
1783974	chr20:1783974:A:G	8.15968e-17	-0.272211	-0.665708	7.12548e-05	-1.00318	-0.646312
1784241	chr20:1784241:C:T	5.28481e-17	-3.40973e-10	-1.37229	9.49886e-05	-3.40973e-10	-1.362
1784452	chr20:1784452:T:G	1.9758e-17	-2.08909	-0.267066	2.76424e-05	-2.09468	-0.501718
1784643	chr20:1784643:C:T	8.10768e-17	-3.40973e-10	-0.944312	0.000124029	-3.40973e-10	-1.09524
1784840	chr20:1784840:C:T	5.4399e-17	-3.40973e-10	-1.34336	9.85983e-05	-3.40973e-10	-1.3247
1785079	chr20:1785079:G:A	5.73357e-17	-1.29079	-3.79894e-10	9.10756e-05	-1.40406	-3.79894e-10
1785415	chr20:1785415:C:T	3.3363e-16	-3.40973e-10	0.470324	0.000461124	-3.40973e-10	0.217914
1786361	chr20:1786361:G:A	5.27216e-17	-3.40973e-10	-1.37468	9.64624e-05	-3.40973e-10	-1.3466
1786383	chr20:1786383:C:A	1.58302e-17	-2.01498	-0.562807	2.65573e-05	-2.01897	-0.617478
1786651	chr20:1786651:G:A	1.32679e-17	-2.10998	-0.64438	2.02877e-05	-2.0565	-0.849235
1787443	chr20:1787443:G:A	6.95951e-17	-0.603261	-0.493754	7.29925e-05	-1.10848	-0.516913
1787450	chr20:1787450:G:A	6.94443e-17	-3.40973e-10	-1.09918	0.000110438	-3.40973e-10	-1.21129
1787547	chr20:1787547:G:A	5.95577e-17	-3.40973e-10	-1.25276	0.000108971	-3.40973e-10	-1.22467
1788502	chr20:1788502:A:C	2.2059e-17	-0.888445	-1.35754	2.45341e-05	-1.4331	-1.28258
1789393	chr20:1789393:A:C	3.58834e-16	-3.40973e-10	0.543152	0.000481595	-3.40973e-10	0.261351
1789961	chr20:1789961:G:A	3.48781e-17	-2.10665	0.318802	5.127e-05	-2.10462	0.125972
1790361	chr20:1790361:G:A	1.49622e-16	-3.40973e-10	-0.331597	0.000229112	-3.40973e-10	-0.481541
1790587	chr20:1790587:G:A	1.54456e-17	-1.2289	-1.37348	2.42037e-05	-1.44	-1.28925
1790638	chr20:1790638:T:C	1.04348e-17	-1.9493	-1.04527	1.49729e-05	-2.09322	-1.11629
1790994	chr20:1790994:G:A	1.43384e-17	-1.56297	-1.1138	2.5969e-05	-1.69208	-0.966771
1791072	chr20:1791072:A:C	1.65055e-16	-0.233428	-3.79894e-10	0.000377457	0.0177055	-3.79894e-10
1791109	chr20:1791109:G:A	5.11109e-17	-1.40571	-3.79894e-10	7.13455e-05	-1.64822	-3.79894e-10
1791508	chr20:1791508:C:A	5.18996e-17	-3.40973e-10	-1.3904	9.22118e-05	-3.40973e-10	-1.39166
1791750	chr20:1791750:G:A	1.6127e-17	-2.05065	-0.508566	2.77682e-05	-2.03785	-0.554005
1791903	chr20:1791903:A:G	5.62621e-17	-3.40973e-10	-1.30969	9.70503e-05	-3.40973e-10	-1.34052
1792379	chr20:1792379:T:C	9.40524e-18	-2.10292	-0.995525	1.33799e-05	-2.08463	-1.23736
1793583	chr20:1793583:G:A	6.28346e-17	-3.40973e-10	-1.1992	0.000115001	-3.40973e-10	-1.17081
1793837	chr20:1793837:A:T	4.55459e-16	-3.40973e-10	0.781597	0.000687727	-3.40973e-10	0.61764
1794216	chr20:1794216:T:C	5.63376e-17	-3.40973e-10	-1.30835	0.000107062	-3.40973e-10	-1.24235
1794316	chr20:1794316:T:C	1.11643e-16	-3.40973e-10	-0.624407	0.000168235	-3.40973e-10	-0.79039
1794412	chr20:1794412:G:A	1.53519e-17	-2.0038	-0.604672	2.64092e-05	-2.00253	-0.63951
1795153	chr20:1795153:C:T	2.87857e-16	-3.40973e-10	0.322753	0.000412542	-3.40973e-10	0.106586
1795547	chr20:1795547:T:C	5.24522e-17	0.0095708	-1.38938	5.88828e-05	-0.478036	-1.36217
1795991	chr20:1795991:C:T	5.18358e-17	-3.40973e-10	-1.39163	9.32386e-05	-3.40973e-10	-1.38059
1796079	chr20:1796079:A:T	5.18328e-17	-3.40973e-10	-1.39169	9.22923e-05	-3.40973e-10	-1.39079
1796491	chr20:1796491:T:C	5.18772e-17	-3.40973e-10	-1.39083	9.25287e-05	-3.40973e-10	-1.38823
1796575	chr20:1796575:C:A	5.19091e-17	-3.40973e-10	-1.39021	9.27982e-05	-3.40973e-10	-1.38533
1796811	chr20:1796811:C:T	5.83747e-17	-3.40973e-10	-1.27283	0.000112786	-3.40973e-10	-1.19026
1796960	chr20:1796960:C:G	6.26497e-17	-3.40973e-10	-1.20215	0.000116039	-3.40973e-10	-1.16183
1797208	chr20:1797208:T:C	3.18879e-17	-0.508531	-1.36895	4.8189e-05	-0.727456	-1.31317
1797526	chr20:1797526:C:T	5.63681e-17	-3.40973e-10	-1.30781	9.71932e-05	-3.40973e-10	-1.33905
1797694	chr20:1797694:T:A	3.00263e-17	-0.595332	-1.3423	4.35034e-05	-0.791893	-1.35102
1797928	chr20:1797928:C:T	5.22096e-17	-3.40973e-10	-1.38444	9.36534e-05	-3.40973e-10	-1.37615
1798191	chr20:1798191:G:T	2.83611e-17	-0.623657	-1.37103	4.12849e-05	-0.819724	-1.37553
1798870	chr20:1798870:T:G	5.19611e-17	-3.40973e-10	-1.38921	9.29653e-05	-3.40973e-10	-1.38353
1799939	chr20:1799939:G:A	4.37103e-16	-1.98119	2.72165	0.000419053	-1.91997	2.04222
1801108	chr20:1801108:G:A	2.23323e-17	-0.893066	-1.34061	3.2957e-05	-1.09938	-1.32117
1801209	chr20:1801209:T:C	7.84339e-18	-2.05497	-1.22507	1.52815e-05	-1.95122	-1.23789
1802021	chr20:1802021:C:T	1.2935e-17	-1.75384	-1.02593	1.79386e-05	-1.78788	-1.24092
1802412	chr20:1802412:C:T	5.25952e-17	-3.40973e-10	-1.37708	9.65418e-05	-3.40973e-10	-1.34578
1803342	chr20:1803342:C:G	5.21612e-17	-1.38537	-3.79894e-10	6.72316e-05	-1.70761	-3.79894e-10
1803349	chr20:1803349:A:G	5.18646e-17	-1.39107	-3.79894e-10	6.6956e-05	-1.71172	-3.79894e-10
1803401	chr20:1803401:T:C	6.95067e-18	-2.09366	-1.30721	1.12881e-05	-2.10082	-1.39118
1803553	chr20:1803553:C:G	3.22076e-17	-0.892407	-0.975099	3.42472e-05	-1.3994	-0.982752
1803759	chr20:1803759:G:A	1.43795e-17	-1.3526	-1.3213	3.22819e-05	-1.36736	-1.07389
1803944	chr20:1803944:G:A	5.72581e-17	-3.40973e-10	-1.29214	9.36949e-05	-3.40973e-10	-1.37571
1804395	chr20:1804395:C:T	6.07533e-17	-3.40973e-10	-1.23289	0.000109899	-3.40973e-10	-1.21619
1804946	chr20:1804946:T:C	2.57201e-17	-1.06498	-1.02746	3.16075e-05	-1.58003	-0.882331
1805255	chr20:1805255:G:A	2.49139e-16	-3.40973e-10	0.178304	0.000563176	-3.40973e-10	0.417841
1805304	chr20:1805304:C:T	7.59564e-17	-3.40973e-10	-1.00955	0.000115526	-3.40973e-10	-1.16626
1805386	chr20:1805386:G:A	3.57189e-17	-1.76403	-3.79894e-10	5.64667e-05	-1.8821	-3.79894e-10
1806078	chr20:1806078:T:C	1.13172e-15	-3.40973e-10	1.69178	0.00247792	-3.40973e-10	1.89942
1806080	chr20:1806080:T:G	2.29979e-17	-0.86177	-1.34254	2.1848e-05	-1.66044	-1.17121
1806313	chr20:1806313:C:T	3.48302e-16	0.51336	-3.79894e-10	0.000376313	0.0146691	-3.79894e-10
1806781	chr20:1806781:A:G	5.99849e-17	-3.40973e-10	-1.24562	0.000128242	-3.40973e-10	-1.06184
1806806	chr20:1806806:G:A	2.34571e-17	-1.00996	-1.17458	2.79132e-05	-1.53144	-1.05522
1806939	chr20:1806939:T:C	5.5363e-17	-3.40973e-10	-1.3258	0.000102176	-3.40973e-10	-1.28906
1807287	chr20:1807287:C:T	5.75135e-17	-3.40973e-10	-1.28769	0.000119722	-3.40973e-10	-1.13058
1807502	chr20:1807502:C:G	9.24625e-17	-3.40973e-10	-0.812906	0.000149235	-3.40973e-10	-0.910231
1808231	chr20:1808231:G:A	5.33312e-17	-3.40973e-10	-1.36319	0.000105866	-3.40973e-10	-1.25358
1808259	chr20:1808259:C:T	5.28443e-17	-1.37236	-3.79894e-10	6.78896e-05	-1.69787	-3.79894e-10
1809152	chr20:1809152:G:C	2.76166e-17	-0.964467	-1.05682	3.35794e-05	-1.49142	-0.910417
1809181	chr20:1809181:G:A	1.41271e-17	-1.78144	-0.910173	2.92404e-05	-1.51485	-1.02535
1809650	chr20:1809650:A:G	6.01173e-17	-3.40973e-10	-1.24341	0.000117593	-3.40973e-10	-1.14853
1809769	chr20:1809769:C:T	2.33092e-17	-1.03952	-1.15135	2.84407e-05	-1.34947	-1.21847
1809788	chr20:1809788:C:G	1.02785e-17	-1.80193	-1.20773	2.05657e-05	-1.60479	-1.28734
1810342	chr20:1810342:A:G	6.48981e-17	-3.40973e-10	-1.16689	0.000123065	-3.40973e-10	-1.10304
1810596	chr20:1810596:G:C	5.23938e-17	-3.40973e-10	-1.38092	9.51951e-05	-3.40973e-10	-1.35982
1810819	chr20:1810819:G:A	7.48333e-17	0.26039	-1.28484	8.4963e-05	-0.112546	-1.36099
1810925	chr20:1810925:T:C	4.71727e-17	-1.48589	-3.79894e-10	6.20703e-05	-1.78748	-3.79894e-10
1810966	chr20:1810966:C:T	2.70997e-17	-2.04019	-3.79894e-10	4.55913e-05	-2.09604	-3.79894e-10
1811114	chr20:1811114:C:G	6.4658e-18	-2.10276	-1.37042	1.16557e-05	-2.08578	-1.37418
1811274	chr20:1811274:T:G	1.55566e-17	-1.22824	-1.36699	2.29533e-05	-1.45486	-1.32743
1811325	chr20:1811325:C:A	5.67441e-17	-3.40973e-10	-1.30116	0.000101022	-3.40973e-10	-1.30041
1811443	chr20:1811443:C:T	8.86466e-18	-2.02168	-1.13596	1.61093e-05	-1.76625	-1.3701
1811770	chr20:1811770:C:G	6.89288e-17	-1.23841	0.131777	5.87455e-05	-1.57268	-0.269856
1811788	chr20:1811788:G:A	7.11607e-18	-1.99839	-1.37896	1.35051e-05	-1.93495	-1.37773
1812690	chr20:1812690:A:G	7.23692e-18	-2.09615	-1.26436	1.28652e-05	-2.08089	-1.28034
1812723	chr20:1812723:C:T	4.02935e-17	-1.64352	-3.79894e-10	5.56576e-05	-1.89653	-3.79894e-10
1813305	chr20:1813305:A:G	3.56872e-16	1.79855	-1.26088	0.000247171	0.656461	-1.06213
1813482	chr20:1813482:C:T	3.10164e-17	-1.90519	-3.79894e-10	5.37066e-05	-1.93222	-3.79894e-10
1813524	chr20:1813524:T:A	8.7933e-17	-3.40973e-10	-0.863134	0.000143988	-3.40973e-10	-0.946023
1813696	chr20:1813696:G:A	2.03341e-14	5.35838	-0.778031	0.00706507	3.88582	-0.938653
1813837	chr20:1813837:G:A	5.30409e-17	-3.40973e-10	-1.36865	9.57979e-05	-3.40973e-10	-1.35351
1813907	chr20:1813907:A:G	8.06642e-17	-3.40973e-10	-0.949414	0.000158215	-3.40973e-10	-0.8518
1814268	chr20:1814268:C:T	7.37184e-17	-3.40973e-10	-1.03946	0.000108117	-3.40973e-10	-1.23254
1814444	chr20:1814444:A:G	1.21504e-17	-2.05075	-0.791599	2.26918e-05	-1.87722	-0.916531
1814548	chr20:1814548:C:T	6.33975e-17	-1.19029	-3.79894e-10	9.91813e-05	-1.3188	-3.79894e-10
1815196	chr20:1815196:A:G	5.2867e-17	-3.40973e-10	-1.37193	0.000104903	-3.40973e-10	-1.26271
1815288	chr20:1815288:A:C	5.3575e-17	-3.40973e-10	-1.35863	9.69104e-05	-3.40973e-10	-1.34197
1815534	chr20:1815534:C:T	6.70822e-17	-3.40973e-10	-1.13379	0.000110299	-3.40973e-10	-1.21256
1815600	chr20:1815600:G:C	6.55004e-17	-3.40973e-10	-1.15765	0.000127753	-3.40973e-10	-1.06565
1815646	chr20:1815646:C:T	6.08832e-17	-3.40973e-10	-1.23075	9.72742e-05	-3.40973e-10	-1.33822
1815667	chr20:1815667:T:C	5.30219e-17	-3.40973e-10	-1.369	9.80113e-05	-3.40973e-10	-1.33067
1815774	chr20:1815774:T:A	6.6957e-17	-1.13566	-3.79894e-10	0.000104066	-1.27073	-3.79894e-10
1815815	chr20:1815815:G:T	3.45958e-15	4.1803	-1.3711	0.00265186	2.98987	-1.0226
1816112	chr20:1816112:C:T	1.55466e-16	-3.40973e-10	-0.293284	0.00023475	-3.40973e-10	-0.457233
1817243	chr20:1817243:C:T	5.27e-17	-3.40973e-10	-1.37509	9.5032e-05	-3.40973e-10	-1.36154
1817738	chr20:1817738:C:T	5.19015e-17	-3.40973e-10	-1.39036	9.6088e-05	-3.40973e-10	-1.35049
1817796	chr20:1817796:C:T	7.83328e-17	-3.40973e-10	-0.978743	0.000128362	-3.40973e-10	-1.0609
1817803	chr20:1817803:T:A	2.73542e-17	-2.03084	-3.79894e-10	4.66632e-05	-2.0728	-3.79894e-10
1817867	chr20:1817867:C:G	9.97507e-18	-1.95344	-1.08618	1.50534e-05	-2.05323	-1.15092
1819819	chr20:1819819:G:C	6.52558e-17	-3.40973e-10	-1.16139	0.000109098	-3.40973e-10	-1.22351
1819941	chr20:1819941:C:A	4.93504e-17	-1.44076	-3.79894e-10	8.49324e-05	-1.4739	-3.79894e-10
1820650	chr20:1820650:T:C	7.94282e-17	-3.40973e-10	-0.964855	0.000129351	-3.40973e-10	-1.05322
1821436	chr20:1821436:G:A	1.02101e-17	-2.00851	-1.00782	1.53871e-05	-2.08957	-1.09265
1821469	chr20:1821469:A:G	1.81787e-16	-0.136875	-3.79894e-10	0.000391375	0.0539147	-3.79894e-10
1821906	chr20:1821906:A:G	1.17144e-17	-1.73054	-1.14835	1.60132e-05	-1.91504	-1.2273
1822521	chr20:1822521:A:G	1.01843e-17	-1.8074	-1.21147	1.44959e-05	-1.96868	-1.27321
1822528	chr20:1822528:CT:C	5.33427e-17	-3.40973e-10	-1.36297	0.000101559	-3.40973e-10	-1.29511
1823338	chr20:1823338:C:T	7.89661e-17	-0.970691	-3.79894e-10	0.000150943	-0.898853	-3.79894e-10
1823512	chr20:1823512:G:A	6.39174e-17	-3.40973e-10	-1.18212	9.74558e-05	-3.40973e-10	-1.33635
1823601	chr20:1823601:G:A	1.73693e-16	-0.182422	-3.79894e-10	0.000372266	0.00385562	-3.79894e-10
1823673	chr20:1823673:G:A	1.94548e-16	-0.0690293	-3.79894e-10	0.000406354	0.0914731	-3.79894e-10
1823797	chr20:1823797:C:G	1.75681e-16	-0.171041	-3.79894e-10	0.000377015	0.0165324	-3.79894e-10
1823904	chr20:1823904:G:A	1.517e-16	-3.40973e-10	-0.317807	0.000201697	-3.40973e-10	-0.608988
1823937	chr20:1823937:C:T	1.81646e-16	-0.137647	-3.79894e-10	0.000389831	0.0499603	-3.79894e-10
1823960	chr20:1823960:C:T	4.15898e-17	-0.344912	-1.26694	8.81485e-05	-0.159658	-1.27707
1823997	chr20:1823997:C:T	5.30075e-17	-3.40973e-10	-1.36928	9.34389e-05	-3.40973e-10	-1.37844
1824251	chr20:1824251:T:C	2.22887e-17	-0.844931	-1.3907	5.63162e-05	-0.494907	-1.38986
1824739	chr20:1824739:G:A	2.29617e-17	-0.815067	-1.39081	5.82495e-05	-0.461	-1.39002
1825114	chr20:1825114:G:A	5.15273e-16	2.24154	-1.33656	0.000839456	2.06358	-1.24658
1825209	chr20:1825209:G:A	1.20342e-16	-3.40973e-10	-0.549372	0.000187845	-3.40973e-10	-0.680136
1825588	chr20:1825588:C:A	9.22809e-18	-1.77045	-1.34701	2.19054e-05	-1.45305	-1.37597
1826112	chr20:1826112:G:A	1.86519e-16	-0.111174	-3.79894e-10	0.000400807	0.0777285	-3.79894e-10
1826169	chr20:1826169:A:G	8.3571e-18	-2.07489	-1.14171	1.64489e-05	-1.75415	-1.36134
1826371	chr20:1826371:G:A	1.80241e-16	-0.145413	-3.79894e-10	0.00038901	0.0478523	-3.79894e-10
1826415	chr20:1826415:C:A	7.89896e-18	-2.0449	-1.22808	1.1338e-05	-2.10712	-1.38047
1826573	chr20:1826573:C:T	1.67339e-16	-0.219685	-3.79894e-10	0.000359281	-0.0316476	-3.79894e-10
1826775	chr20:1826775:C:A	6.72232e-16	2.56239	-1.3915	0.00060547	1.6759	-1.18565
1827040	chr20:1827040:C:T	5.20683e-17	-3.40973e-10	-1.38715	9.22385e-05	-3.40973e-10	-1.39137
1827097	chr20:1827097:C:T	7.36042e-17	-3.40973e-10	-1.04101	0.000146912	-3.40973e-10	-0.92592
1827229	chr20:1827229:C:T	5.49607e-17	-3.40973e-10	-1.33309	9.64977e-05	-3.40973e-10	-1.34623
1827582	chr20:1827582:TG:T	1.76377e-16	-0.167086	-3.79894e-10	0.000379396	0.0228271	-3.79894e-10
1827620	chr20:1827620:G:T	6.49285e-18	-2.091	-1.37801	1.33104e-05	-1.95195	-1.37525
1827631	chr20:1827631:C:G	7.10617e-18	-2.10921	-1.26953	1.40717e-05	-2.10011	-1.17148
1827646	chr20:1827646:C:A	1.71163e-16	-0.197095	-3.79894e-10	0.000368511	-0.0062823	-3.79894e-10
1827953	chr20:1827953:G:A	1.84085e-16	-0.124311	-3.79894e-10	0.000397619	0.0697424	-3.79894e-10
1828532	chr20:1828532:A:G	5.22782e-17	-3.40973e-10	-1.38313	9.25354e-05	-3.40973e-10	-1.38816
1828677	chr20:1828677:A:G	3.00741e-17	-0.568273	-1.36777	8.69365e-05	-0.0730618	-1.37751
1828706	chr20:1828706:G:A	5.69201e-17	-3.40973e-10	-1.29806	9.27841e-05	-3.40973e-10	-1.38548
1828866	chr20:1828866:TCTTCCTTCC:T	9.74942e-18	-1.82884	-1.23366	2.38832e-05	-1.61847	-1.12411
1829623	chr20:1829623:A:G	1.73466e-16	-0.18373	-3.79894e-10	0.000382069	0.029849	-3.79894e-10
1829683	chr20:1829683:C:T	5.70427e-17	-3.40973e-10	-1.29591	9.60368e-05	-3.40973e-10	-1.35102
1829866	chr20:1829866:A:AG	6.91942e-17	-3.40973e-10	-1.10279	0.000137837	-3.40973e-10	-0.989679
1830104	chr20:1830104:C:T	5.48503e-17	-3.40973e-10	-1.3351	9.22938e-05	-3.40973e-10	-1.39078
1830226	chr20:1830226:T:C	7.27932e-17	-3.40973e-10	-1.05209	0.000121574	-3.40973e-10	-1.11523
1830281	chr20:1830281:G:A	6.26729e-17	-3.40973e-10	-1.20178	0.000108477	-3.40973e-10	-1.22921
1830594	chr20:1830594:C:T	5.42573e-17	-3.40973e-10	-1.34597	9.53881e-05	-3.40973e-10	-1.3578
1830840	chr20:1830840:G:A	7.38751e-17	-3.40973e-10	-1.03733	0.000126363	-3.40973e-10	-1.07659
1831190	chr20:1831190:C:T	2.82433e-16	-3.40973e-10	0.303733	0.000350096	-3.40973e-10	-0.0575463
1831210	chr20:1831210:C:T	5.834e-17	-3.40973e-10	-1.27342	9.89303e-05	-3.40973e-10	-1.32134
1831513	chr20:1831513:A:T	2.89304e-16	-3.40973e-10	0.327767	0.000356877	-3.40973e-10	-0.03836
1831932	chr20:1831932:C:T	3.22448e-16	-3.40973e-10	0.436233	0.000776001	-3.40973e-10	0.738402
1831975	chr20:1831975:C:T	9.30625e-17	0.579523	-1.38596	0.000220576	0.86793	-1.38744
1832314	chr20:1832314:T:C	7.45831e-18	-2.11161	-1.21877	1.44555e-05	-2.09525	-1.14943
1832380	chr20:1832380:C:T	7.87969e-17	-3.40973e-10	-0.972835	0.00016954	-3.40973e-10	-0.782662
1832511	chr20:1832511:C:T	7.05328e-17	-3.40973e-10	-1.08363	0.000125212	-3.40973e-10	-1.08574
1832727	chr20:1832727:T:C	1.20621e-15	3.12596	-1.37043	0.0431285	5.77518	-1.01899
1833184	chr20:1833184:G:T	6.94987e-17	-3.40973e-10	-1.0984	0.000107228	-3.40973e-10	-1.24079
1833259	chr20:1833259:G:A	8.10852e-17	-3.40973e-10	-0.944209	0.00014403	-3.40973e-10	-0.94573
1833620	chr20:1833620:A:G	2.29221e-15	2.39756	-3.79894e-10	0.00587386	2.76251	-3.79894e-10
1833995	chr20:1833995:TTC:T	9.49868e-17	-3.40973e-10	-0.785971	0.000211478	-3.40973e-10	-0.561631
1834011	chr20:1834011:T:C	5.19771e-17	-3.40973e-10	-1.38891	9.30456e-05	-3.40973e-10	-1.38266
1834382	chr20:1834382:T:A	1.54561e-16	-3.40973e-10	-0.299119	0.000208165	-3.40973e-10	-0.577419
1834529	chr20:1834529:G:A	1.33305e-16	-3.40973e-10	-0.447071	0.000182984	-3.40973e-10	-0.706353
1834737	chr20:1834737:T:C	1.86285e-17	-1.72779	-0.687224	3.57951e-05	-1.25228	-1.08566
1834750	chr20:1834750:C:T	5.2074e-17	-3.40973e-10	-1.38704	9.35234e-05	-3.40973e-10	-1.37754
1834974	chr20:1834974:A:G	1.8549e-17	-1.70456	-0.714733	3.64782e-05	-1.21519	-1.10385
1835099	chr20:1835099:A:G	5.37798e-17	-3.40973e-10	-1.35481	9.8041e-05	-3.40973e-10	-1.33037
1835105	chr20:1835105:G:A	5.20752e-17	-3.40973e-10	-1.38702	9.35279e-05	-3.40973e-10	-1.37749
1835668	chr20:1835668:A:G	5.34964e-17	-3.40973e-10	-1.36009	9.37198e-05	-3.40973e-10	-1.37544
1835705	chr20:1835705:G:A	5.33377e-17	-3.40973e-10	-1.36307	9.86587e-05	-3.40973e-10	-1.32409
1835843	chr20:1835843:G:A	1.14878e-16	-3.40973e-10	-0.595839	0.00019671	-3.40973e-10	-0.634021
1835950	chr20:1835950:T:C	5.2156e-17	-3.40973e-10	-1.38547	9.37204e-05	-3.40973e-10	-1.37544
1836157	chr20:1836157:A:G	5.75005e-17	-3.40973e-10	-1.28792	0.000117792	-3.40973e-10	-1.14684
1836323	chr20:1836323:G:A	8.69263e-17	-0.75967	-0.114978	0.000182734	-0.0442856	-0.663437
1836650	chr20:1836650:T:C	6.28175e-18	-2.11192	-1.39014	1.16035e-05	-2.07276	-1.39168
1836743	chr20:1836743:G:A	6.27785e-17	-3.40973e-10	-1.2001	0.00010401	-3.40973e-10	-1.27127
1836869	chr20:1836869:C:T	1.19271e-16	-3.40973e-10	-0.558312	0.0001839	-3.40973e-10	-0.70136
1837024	chr20:1837024:C:A	2.63668e-16	0.834	-0.599018	0.000618749	1.37094	-0.85899
1837179	chr20:1837179:T:C	5.7984e-17	-3.40973e-10	-1.27954	0.000108496	-3.40973e-10	-1.22904
1837261	chr20:1837261:C:T	5.85998e-17	-3.40973e-10	-1.26898	0.000101436	-3.40973e-10	-1.29632
1837343	chr20:1837343:A:G	6.0953e-17	-3.40973e-10	-1.22961	0.000105035	-3.40973e-10	-1.26146
1837378	chr20:1837378:C:T	1.05753e-16	-3.40973e-10	-0.6786	0.000201004	-3.40973e-10	-0.612427
1837699	chr20:1837699:T:C	1.9207e-16	-3.40973e-10	-0.0818512	0.000281905	-3.40973e-10	-0.274181
1837910	chr20:1837910:T:C	4.90226e-17	-1.71074	0.263307	0.000112945	-1.47125	0.282394
1837967	chr20:1837967:T:C	1.81617e-16	1.25383	-1.39164	0.0073605	4.24163	-1.2535
1838337	chr20:1838337:A:T	1.57441e-17	-1.32109	-1.26215	2.07555e-05	-1.61787	-1.26508
1838498	chr20:1838498:G:A	1.99428e-16	-3.40973e-10	-0.0442584	0.000301502	-3.40973e-10	-0.206977
1838634	chr20:1838634:T:C	3.86936e-16	2.00511	-1.38656	0.0659478	6.23949	-1.05863
1838657	chr20:1838657:A:T	9.4157e-17	-3.40973e-10	-0.794746	0.000224975	-3.40973e-10	-0.499763
1838781	chr20:1838781:A:G	6.39507e-17	-3.40973e-10	-1.1816	0.000110203	-3.40973e-10	-1.21343
1838895	chr20:1838895:C:T	1.43657e-16	-0.372283	-3.79894e-10	0.000132351	-1.03029	-3.79894e-10
1838939	chr20:1838939:C:G	1.54961e-16	-3.40973e-10	-0.296538	0.000237766	-3.40973e-10	-0.444467
1839551	chr20:1839551:C:A	1.06582e-17	-1.7287	-1.24468	1.35581e-05	-2.11066	-1.19811
1839680	chr20:1839680:AGT:A	2.35268e-16	-3.40973e-10	0.121017	0.00035552	-3.40973e-10	-0.0421709
1840825	chr20:1840825:A:G	1.32649e-16	-3.40973e-10	-0.452	0.000204461	-3.40973e-10	-0.595376
1840850	chr20:1840850:G:A	6.78983e-17	-3.40973e-10	-1.1217	0.000116813	-3.40973e-10	-1.15518
1841037	chr20:1841037:G:A	1.28599e-16	-3.40973e-10	-0.483013	0.000213579	-3.40973e-10	-0.551744
1841062	chr20:1841062:G:A	5.69926e-17	-3.40973e-10	-1.29679	0.000105603	-3.40973e-10	-1.25606
1841271	chr20:1841271:C:A	7.8572e-17	-0.2192	-0.756494	0.00108297	2.21966	-1.14795
1841321	chr20:1841321:G:T	1.10196e-16	-3.40973e-10	-0.637445	0.000171726	-3.40973e-10	-0.769855
1841691	chr20:1841691:C:G	5.74271e-17	-3.40973e-10	-1.28919	9.61113e-05	-3.40973e-10	-1.35025
1841696	chr20:1841696:G:T	5.6983e-17	-3.40973e-10	-1.29696	0.000109507	-3.40973e-10	-1.21976
1842200	chr20:1842200:C:T	5.19266e-17	-3.40973e-10	-1.38988	9.22574e-05	-3.40973e-10	-1.39117
1842680	chr20:1842680:C:G	9.39127e-17	0.0792084	-0.876552	0.0014263	2.32993	-0.982845
1842721	chr20:1842721:G:T	7.89804e-16	0.887754	0.444322	0.00106054	0.582891	0.467889
1843195	chr20:1843195:T:C	1.68692e-17	-1.60992	-0.904303	3.41373e-05	-1.53255	-0.852809
1843212	chr20:1843212:G:C	5.26876e-17	-3.40973e-10	-1.37533	9.25528e-05	-3.40973e-10	-1.38797
1843336	chr20:1843336:G:A	5.29081e-17	-3.40973e-10	-1.37115	9.27659e-05	-3.40973e-10	-1.38567
1843535	chr20:1843535:G:T	8.01032e-18	-1.86814	-1.39084	1.24065e-05	-2.01139	-1.38615
1843588	chr20:1843588:C:T	3.56761e-17	-0.597337	-1.16789	0.000410814	1.43582	-1.33343
1843948	chr20:1843948:C:T	8.2036e-17	0.064337	-0.996888	0.000240509	0.853609	-1.2866
1844087	chr20:1844087:G:A	5.31328e-17	-3.40973e-10	-1.36691	9.32723e-05	-3.40973e-10	-1.38023
1844199	chr20:1844199:C:T	1.01568e-16	-3.40973e-10	-0.718979	0.000161227	-3.40973e-10	-0.832938
1844445	chr20:1844445:A:G	5.21672e-17	-3.40973e-10	-1.38525	9.22662e-05	-3.40973e-10	-1.39107
1844458	chr20:1844458:G:A	2.51797e-16	-3.40973e-10	0.188913	0.00054037	-3.40973e-10	0.376501
1844575	chr20:1844575:C:T	5.24271e-17	-3.40973e-10	-1.38029	9.67741e-05	-3.40973e-10	-1.34337
1844782	chr20:1844782:GC:G	6.61505e-17	-3.40973e-10	-1.14778	0.000114398	-3.40973e-10	-1.17607
1844784	chr20:1844784:T:A	6.61505e-17	-3.40973e-10	-1.14778	0.000114398	-3.40973e-10	-1.17607
1845122	chr20:1845122:CCCACAAGT:C	7.61092e-17	-3.40973e-10	-1.00754	0.000151666	-3.40973e-10	-0.894073
1845192	chr20:1845192:A:G	8.29414e-18	-1.83508	-1.38907	3.22487e-05	-1.07228	-1.37
1845267	chr20:1845267:T:C	5.18543e-17	-3.40973e-10	-1.39127	9.40157e-05	-3.40973e-10	-1.37229
1845449	chr20:1845449:G:T	2.81798e-17	-0.99786	-1.00324	0.000239304	0.791476	-1.2295
1846218	chr20:1846218:A:G	5.28898e-17	-3.40973e-10	-1.3715	9.3185e-05	-3.40973e-10	-1.38117
1846258	chr20:1846258:T:C	1.51179e-16	-3.40973e-10	-0.321244	0.00022963	-3.40973e-10	-0.479283
1846289	chr20:1846289:C:T	5.37414e-17	-3.40973e-10	-1.35552	9.29005e-05	-3.40973e-10	-1.38422
1846342	chr20:1846342:C:A	1.0758e-17	-2.04625	-0.917807	1.50504e-05	-2.0887	-1.11565
1846369	chr20:1846369:G:A	2.21849e-17	-1.09504	-1.14525	0.000167302	0.449374	-1.24533
1846854	chr20:1846854:T:C	5.42347e-17	-3.40973e-10	-1.34639	9.81268e-05	-3.40973e-10	-1.32949
1847009	chr20:1847009:G:A	4.02986e-17	-0.899735	-0.743657	0.000334898	0.855483	-0.957408
1847135	chr20:1847135:G:A	6.61293e-17	-3.40973e-10	-1.1481	0.000114359	-3.40973e-10	-1.17641
1848113	chr20:1848113:C:A	1.04816e-16	0.0552507	-0.742753	9.69374e-05	-0.489315	-0.852372
1848506	chr20:1848506:C:G	6.77974e-17	-3.40973e-10	-1.12319	0.000115864	-3.40973e-10	-1.16333
1848660	chr20:1848660:C:G	7.57045e-17	-3.40973e-10	-1.01287	0.000136191	-3.40973e-10	-1.00169
1848853	chr20:1848853:C:G	1.0241e-16	-3.40973e-10	-0.710725	0.00015416	-3.40973e-10	-0.877761
1849336	chr20:1849336:G:T	1.07636e-16	-3.40973e-10	-0.660958	0.000184791	-3.40973e-10	-0.696528
1849403	chr20:1849403:G:C	9.53016e-17	-3.40973e-10	-0.782662	0.000153376	-3.40973e-10	-0.882862
1849565	chr20:1849565:C:T	1.03939e-16	0.560391	-1.2563	0.000304791	1.19231	-1.38844
1849642	chr20:1849642:A:T	5.1898e-17	-3.40973e-10	-1.39043	9.26865e-05	-3.40973e-10	-1.38653
1849721	chr20:1849721:G:A	8.78828e-17	-3.40973e-10	-0.863705	0.000142543	-3.40973e-10	-0.956107
1849885	chr20:1849885:C:T	1.86452e-16	0.520954	-0.632488	0.000641713	1.33508	-0.786696
1849943	chr20:1849943:C:T	1.98265e-16	0.481413	-0.531519	0.000723532	1.32138	-0.652983
1850054	chr20:1850054:G:A	1.19583e-16	-0.0466766	-0.509021	0.000398648	0.672217	-0.599891
1850060	chr20:1850060:G:A	5.18372e-17	-3.40973e-10	-1.3916	9.24271e-05	-3.40973e-10	-1.38933
1850092	chr20:1850092:G:T	1.20754e-16	-3.40973e-10	-0.545954	0.000204303	-3.40973e-10	-0.596151
1850289	chr20:1850289:C:T	1.31847e-16	-3.40973e-10	-0.458071	0.000186297	-3.40973e-10	-0.68841
1850469	chr20:1850469:G:A	5.18342e-17	-3.40973e-10	-1.39166	9.24189e-05	-3.40973e-10	-1.38942
1851765	chr20:1851765:G:C	1.0634e-16	0.710481	-1.38355	0.000145561	0.404192	-1.33935
1852009	chr20:1852009:A:G	1.01778e-17	-1.9013	-1.1182	1.25036e-05	-2.11103	-1.27871
1852139	chr20:1852139:C:T	3.28863e-17	-1.84665	-3.79894e-10	8.37595e-05	-1.4878	-3.79894e-10
1852343	chr20:1852343:C:T	2.81256e-17	-0.919096	-1.08393	0.000433491	1.52705	-1.37093
1852635	chr20:1852635:T:C	2.17808e-16	0.968156	-0.924252	0.000877092	1.86776	-1.0069
1852652	chr20:1852652:C:A	5.3265e-17	-3.40973e-10	-1.36443	9.65244e-05	-3.40973e-10	-1.34596
1852852	chr20:1852852:C:G	1.3217e-16	0.776209	-1.23183	0.000380604	1.41088	-1.38487
1853005	chr20:1853005:T:C	5.19949e-17	-3.40973e-10	-1.38856	9.24601e-05	-3.40973e-10	-1.38898
1853076	chr20:1853076:T:C	2.97451e-17	-1.94705	-3.79894e-10	0.000164015	-0.815794	-3.79894e-10
1853413	chr20:1853413:A:G	3.47831e-16	1.89977	-1.38776	0.00973337	4.6523	-1.38473
1853507	chr20:1853507:T:C	4.83261e-17	-1.46174	-3.79894e-10	6.79993e-05	-1.69626	-3.79894e-10
1853548	chr20:1853548:C:T	2.81722e-16	1.69285	-1.39163	0.00559189	4.1005	-1.38718
1853677	chr20:1853677:C:T	6.24886e-17	-1.20473	-3.79894e-10	0.000109362	-1.22109	-3.79894e-10
1853871	chr20:1853871:A:G	5.51362e-17	-3.40973e-10	-1.3299	9.68917e-05	-3.40973e-10	-1.34216
1853899	chr20:1853899:A:G	3.04184e-17	-0.894145	-1.03052	0.000461847	1.56993	-1.35045
1854139	chr20:1854139:G:A	6.8244e-18	-2.06255	-1.35666	1.24328e-05	-2.04579	-1.34962
1854261	chr20:1854261:G:A	2.79752e-16	1.68563	-1.39144	0.00556747	4.09242	-1.38347
1854355	chr20:1854355:A:G	2.84154e-16	1.70066	-1.39085	0.00563527	4.11062	-1.38957
1854807	chr20:1854807:G:T	5.21683e-17	-3.40973e-10	-1.38523	9.24689e-05	-3.40973e-10	-1.38888
1854885	chr20:1854885:G:A	1.24052e-16	-3.40973e-10	-0.519011	0.000186399	-3.40973e-10	-0.687865
1854973	chr20:1854973:G:A	5.20729e-17	-3.40973e-10	-1.38706	9.22599e-05	-3.40973e-10	-1.39114
1855064	chr20:1855064:C:T	6.14203e-17	-3.40973e-10	-1.22197	0.000106774	-3.40973e-10	-1.24504
1855072	chr20:1855072:T:C	5.42978e-17	-3.40973e-10	-1.34523	9.55925e-05	-3.40973e-10	-1.35566
1855111	chr20:1855111:G:A	3.25547e-16	1.81115	-1.36535	0.00640115	4.23079	-1.3823
1855201	chr20:1855201:G:A	5.21904e-17	-3.40973e-10	-1.38481	9.36412e-05	-3.40973e-10	-1.37628
1855480	chr20:1855480:G:T	5.4166e-17	-0.019199	-1.32846	4.25961e-05	-0.895588	-1.2684
1855715	chr20:1855715:T:C	3.18562e-16	1.79081	-1.3667	0.00620314	4.20023	-1.38317
1855886	chr20:1855886:A:G	3.3695e-16	1.8523	-1.37207	0.00666491	4.27513	-1.38627
1856289	chr20:1856289:A:G	1.00715e-17	-2.06349	-0.966506	1.93381e-05	-2.04111	-0.912561
1856426	chr20:1856426:A:G	3.8884e-17	-1.67913	-3.79894e-10	7.04494e-05	-1.66086	-3.79894e-10
1856863	chr20:1856863:A:G	3.54745e-16	1.92207	-1.39038	0.00997825	4.67183	-1.37942
1857250	chr20:1857250:A:T	1.78428e-16	1.00604	-1.16157	0.000499484	1.65983	-1.362
1857311	chr20:1857311:G:A	6.30421e-17	-3.40973e-10	-1.19591	0.00011915	-3.40973e-10	-1.13537
1857401	chr20:1857401:G:A	5.19226e-17	-3.40973e-10	-1.38996	9.35801e-05	-3.40973e-10	-1.37693
1857576	chr20:1857576:C:A	4.80487e-16	2.16386	-1.32877	0.00438821	3.82591	-1.35499
1858365	chr20:1858365:C:T	1.34083e-16	-3.40973e-10	-0.441253	0.000196383	-3.40973e-10	-0.635685
1858383	chr20:1858383:A:G	8.91421e-18	-1.87201	-1.28006	1.15812e-05	-2.10662	-1.35974
1858762	chr20:1858762:T:C	3.29157e-17	-0.468967	-1.37679	0.000792942	2.02948	-1.26948
1858796	chr20:1858796:A:G	3.19363e-17	-0.675539	-1.20043	0.00056036	1.78674	-1.37392
1859162	chr20:1859162:C:A	1.48063e-16	-3.40973e-10	-0.342073	0.000214739	-3.40973e-10	-0.546327
1859268	chr20:1859268:A:G	5.18777e-17	-3.40973e-10	-1.39082	9.28019e-05	-3.40973e-10	-1.38529
1859422	chr20:1859422:C:T	6.06777e-17	-3.40973e-10	-1.23413	0.000108485	-3.40973e-10	-1.22914
1859697	chr20:1859697:T:C	2.74137e-17	-0.832165	-1.1965	0.000516819	1.71501	-1.38307
1859716	chr20:1859716:A:G	1.93958e-17	-0.984653	-1.39	6.12673e-05	-0.468372	-1.33213
1859887	chr20:1859887:A:C	1.35108e-16	-3.40973e-10	-0.433634	0.000196636	-3.40973e-10	-0.634398
1859888	chr20:1859888:C:T	2.63385e-16	1.43193	-1.19802	0.000746695	2.07464	-1.37474
1859941	chr20:1859941:A:G	1.4557e-16	-3.40973e-10	-0.35905	0.00021009	-3.40973e-10	-0.568218
1860117	chr20:1860117:G:T	4.93169e-17	-1.44144	-3.79894e-10	4.75211e-05	-2.05458	-3.79894e-10
1860208	chr20:1860208:C:T	1.38914e-16	-3.40973e-10	-0.405855	0.000201645	-3.40973e-10	-0.609242
1860267	chr20:1860267:G:A	1.43589e-16	-3.40973e-10	-0.372755	0.000207535	-3.40973e-10	-0.580451
1860318	chr20:1860318:G:T	1.17566e-16	-0.572707	-3.79894e-10	0.000196593	-0.634618	-3.79894e-10
1860580	chr20:1860580:T:C	5.18568e-17	-3.40973e-10	-1.39122	9.46188e-05	-3.40973e-10	-1.3659
1860599	chr20:1860599:G:A	2.26672e-17	-1.51591	-0.702886	4.86086e-05	-1.11585	-0.916099
1860644	chr20:1860644:T:C	2.46498e-16	-3.40973e-10	0.167645	0.000591373	-3.40973e-10	0.466695
1860939	chr20:1860939:C:T	6.52058e-17	-3.40973e-10	-1.16216	0.000113304	-3.40973e-10	-1.18568
1861007	chr20:1861007:ACTTTCCAGCTGTGTGTC:A	4.67807e-17	-0.135356	-1.35888	3.68003e-05	-0.997925	-1.31232
1861059	chr20:1861059:C:T	2.67493e-17	-2.0532	-3.79894e-10	4.88877e-05	-2.02623	-3.79894e-10
1861447	chr20:1861447:G:A	1.601e-16	-3.40973e-10	-0.263908	0.000228343	-3.40973e-10	-0.484904
1861493	chr20:1861493:A:G	4.57905e-16	-3.40973e-10	0.786952	0.000561201	-3.40973e-10	0.414327
1861687	chr20:1861687:T:A	2.88862e-16	1.51459	-1.18835	0.000828284	2.17536	-1.37175
1861809	chr20:1861809:T:C	1.51955e-16	-3.40973e-10	-0.316124	0.000219764	-3.40973e-10	-0.523197
1861980	chr20:1861980:T:C	7.32944e-17	-3.40973e-10	-1.04522	0.00014834	-3.40973e-10	-0.916247
1862039	chr20:1862039:G:A	5.28906e-17	-3.40973e-10	-1.37148	9.32997e-05	-3.40973e-10	-1.37994
1862338	chr20:1862338:G:C	1.49765e-16	-3.40973e-10	-0.330642	0.000219799	-3.40973e-10	-0.523041
1862369	chr20:1862369:T:C	6.97525e-17	-3.40973e-10	-1.09476	0.000139872	-3.40973e-10	-0.975028
1862546	chr20:1862546:G:A	1.6739e-15	2.0832	-3.79894e-10	0.00398566	2.37471	-3.79894e-10
1863038	chr20:1863038:A:C	3.05584e-17	-0.5304	-1.38967	2.51321e-05	-1.30274	-1.38887
1863050	chr20:1863050:C:T	5.45793e-17	-3.40973e-10	-1.34006	0.000101361	-3.40973e-10	-1.29706
1863053	chr20:1863053:G:A	7.38745e-17	-3.40973e-10	-1.03734	0.000149513	-3.40973e-10	-0.908369
1863077	chr20:1863077:A:C	5.59809e-17	-3.40973e-10	-1.3147	0.00010565	-3.40973e-10	-1.25562
1863083	chr20:1863083:G:A	7.01533e-18	-2.04239	-1.34922	1.23583e-05	-2.05952	-1.3419
1863127	chr20:1863127:C:T	5.60228e-17	-3.40973e-10	-1.31395	0.000105761	-3.40973e-10	-1.25457
1863155	chr20:1863155:T:C	5.61032e-17	-3.40973e-10	-1.31252	0.000105962	-3.40973e-10	-1.25268
1863248	chr20:1863248:T:C	5.18869e-17	-3.40973e-10	-1.39064	9.50174e-05	-3.40973e-10	-1.36169
1863483	chr20:1863483:A:C	1.12888e-16	-3.40973e-10	-0.613309	0.000183962	-3.40973e-10	-0.701022
1864212	chr20:1864212:G:A	4.55476e-17	-0.357231	-1.16372	3.11465e-05	-1.21916	-1.25789
1864538	chr20:1864538:T:A	9.71856e-17	0.281075	-1.04416	0.00114261	2.13373	-1.00841
1865340	chr20:1865340:ATC:A	5.92291e-17	-3.40973e-10	-1.2583	0.000100976	-3.40973e-10	-1.30087
1865423	chr20:1865423:G:T	6.02274e-17	-3.40973e-10	-1.24158	0.000112285	-3.40973e-10	-1.19471
1865490	chr20:1865490:C:T	5.28513e-17	-3.40973e-10	-1.37223	9.54878e-05	-3.40973e-10	-1.35675
1865605	chr20:1865605:G:T	5.18414e-17	-3.40973e-10	-1.39152	9.25971e-05	-3.40973e-10	-1.38749
1865759	chr20:1865759:T:C	8.21626e-18	-2.03167	-1.20193	1.43497e-05	-2.06566	-1.18636
1866157	chr20:1866157:G:A	1.08274e-16	-3.40973e-10	-0.655045	0.000176852	-3.40973e-10	-0.740438
1866408	chr20:1866408:C:T	5.19537e-17	-3.40973e-10	-1.38936	9.29019e-05	-3.40973e-10	-1.38421
1866894	chr20:1866894:T:C	6.95889e-17	-0.024386	-1.07272	0.00201127	3.06056	-1.36979
1867160	chr20:1867160:A:G	7.2455e-17	-3.40973e-10	-1.05674	0.000121734	-3.40973e-10	-1.11392
1867223	chr20:1867223:A:G	9.00555e-17	-0.839283	-3.79894e-10	9.02793e-05	-1.41284	-3.79894e-10
1867557	chr20:1867557:T:C	5.30693e-16	2.20886	-1.27439	0.00198783	3.06952	-1.39047
1867972	chr20:1867972:G:A	2.54795e-17	-2.10183	-3.79894e-10	4.56943e-05	-2.09378	-3.79894e-10
1868045	chr20:1868045:G:A	7.60781e-17	-3.40973e-10	-1.00795	0.000136382	-3.40973e-10	-1.00029
1868150	chr20:1868150:G:A	6.29311e-17	-3.40973e-10	-1.19767	0.000104153	-3.40973e-10	-1.26989
1868418	chr20:1868418:C:A	7.83033e-17	-3.40973e-10	-0.979119	0.000131817	-3.40973e-10	-1.03434
1868855	chr20:1868855:G:T	1.3365e-16	-3.40973e-10	-0.444483	0.000213479	-3.40973e-10	-0.552214
1868960	chr20:1868960:C:T	2.60593e-17	-2.07934	-3.79894e-10	4.77504e-05	-2.04977	-3.79894e-10
1868996	chr20:1868996:G:T	1.33747e-16	-3.40973e-10	-0.443758	0.000213628	-3.40973e-10	-0.551516
1869315	chr20:1869315:C:T	5.38756e-17	-3.40973e-10	-1.35303	9.22916e-05	-3.40973e-10	-1.3908
1869323	chr20:1869323:T:C	5.18845e-17	-3.40973e-10	-1.39069	9.27398e-05	-3.40973e-10	-1.38595
1869336	chr20:1869336:C:T	5.56595e-17	-3.40973e-10	-1.32046	0.000106278	-3.40973e-10	-1.2497
1869918	chr20:1869918:A:G	1.41658e-16	-3.40973e-10	-0.386292	0.000224436	-3.40973e-10	-0.502163
1869986	chr20:1869986:T:C	4.91442e-17	-0.0960737	-1.34888	0.00128305	2.63293	-1.39169
1870230	chr20:1870230:T:C	6.88882e-18	-2.05165	-1.35816	1.14443e-05	-2.10056	-1.3777
1870344	chr20:1870344:T:C	4.00328e-16	1.91988	-1.26731	0.00147086	2.7674	-1.38955
1870935	chr20:1870935:C:T	1.97255e-16	-3.40973e-10	-0.0552143	0.000407554	-3.40973e-10	0.0944217
1871092	chr20:1871092:AG:A	8.52901e-17	-0.893651	-3.79894e-10	8.67331e-05	-1.45292	-3.79894e-10
1871304	chr20:1871304:G:T	1.13143e-16	-3.40973e-10	-0.611057	0.000233989	-3.40973e-10	-0.460476
1871471	chr20:1871471:T:C	1.02811e-16	0.232891	-0.939707	0.00258753	3.25666	-1.31396
1871538	chr20:1871538:C:T	5.3187e-17	-3.40973e-10	-1.3659	9.22624e-05	-3.40973e-10	-1.39112
1871739	chr20:1871739:GATA:G	5.19888e-17	-3.40973e-10	-1.38868	9.23116e-05	-3.40973e-10	-1.39058
1871747	chr20:1871747:T:C	2.92453e-17	-0.653133	-1.31086	2.63058e-05	-1.42921	-1.21676
1871980	chr20:1871980:A:G	6.70153e-17	0.029278	-1.16407	0.00178837	2.95754	-1.38423
1872136	chr20:1872136:C:T	4.81295e-17	-1.46581	-3.79894e-10	7.03858e-05	-1.66176	-3.79894e-10
1872312	chr20:1872312:T:C	7.55948e-18	-2.09109	-1.22581	1.57601e-05	-1.89574	-1.26253
1872449	chr20:1872449:C:T	7.24743e-17	-0.0117765	-1.0447	0.00173786	2.8973	-1.35264
1872685	chr20:1872685:T:C	8.11227e-17	-3.40973e-10	-0.943746	0.000136948	-3.40973e-10	-0.996148
1874032	chr20:1874032:C:T	3.97113e-17	-0.299184	-1.35889	0.000544213	1.76391	-1.38033
1874391	chr20:1874391:T:C	9.64169e-18	-2.10846	-0.965156	1.85193e-05	-2.05351	-0.94343
1874486	chr20:1874486:T:A	6.43714e-17	-3.40973e-10	-1.17504	0.000117519	-3.40973e-10	-1.14916
1875209	chr20:1875209:T:A	3.24025e-16	1.83266	-1.39155	0.00143362	2.69634	-1.34414
1875290	chr20:1875290:C:T	5.22428e-17	-3.40973e-10	-1.38381	9.54098e-05	-3.40973e-10	-1.35757
1875495	chr20:1875495:C:T	5.24662e-17	-3.40973e-10	-1.37954	9.46009e-05	-3.40973e-10	-1.36608
1875499	chr20:1875499:CACAT:C	5.98001e-17	-3.40973e-10	-1.2487	0.000100729	-3.40973e-10	-1.30332
1875546	chr20:1875546:A:G	6.96679e-18	-2.00881	-1.38975	1.15019e-05	-2.10328	-1.36996
1875584	chr20:1875584:T:C	5.6026e-17	-3.40973e-10	-1.31389	0.000104876	-3.40973e-10	-1.26298
1875813	chr20:1875813:G:A	9.04422e-16	2.59511	-1.12753	0.00477573	3.43407	-0.878515
1875887	chr20:1875887:A:G	3.40406e-17	-0.902692	-0.909465	3.86479e-05	-1.63431	-0.626951
1876003	chr20:1876003:C:A	7.28951e-18	-2.1119	-1.24138	1.43307e-05	-2.02512	-1.22823
1876083	chr20:1876083:A:G	3.22755e-16	1.77482	-1.33763	0.00264292	3.1931	-1.22921
1876085	chr20:1876085:A:G	3.1584e-16	1.75096	-1.33543	0.00257538	3.16346	-1.22546
1876320	chr20:1876320:C:T	5.28828e-16	2.29369	-1.36274	0.00187389	2.97831	-1.35829
1876326	chr20:1876326:A:G	3.61012e-16	1.84658	-1.29738	0.00215441	3.147	-1.38748
1876717	chr20:1876717:C:G	6.03584e-17	-3.40973e-10	-1.23941	0.000103129	-3.40973e-10	-1.27977
1877373	chr20:1877373:G:C	7.0553e-18	-2.08804	-1.29789	1.18636e-05	-2.10618	-1.3361
1877495	chr20:1877495:C:T	4.04515e-16	1.86681	-1.20383	0.000875473	2.24001	-1.381
1877578	chr20:1877578:G:A	1.02149e-17	-1.82913	-1.18673	1.6651e-05	-2.09312	-1.01016
1877603	chr20:1877603:G:A	8.74517e-17	-3.40973e-10	-0.868623	0.000138347	-3.40973e-10	-0.985986
1877921	chr20:1877921:C:T	5.60268e-17	-3.40973e-10	-1.31388	0.000100762	-3.40973e-10	-1.30299
1877987	chr20:1877987:C:T	5.66406e-17	-3.40973e-10	-1.30298	0.000104748	-3.40973e-10	-1.2642
1878109	chr20:1878109:G:A	3.87069e-16	1.95252	-1.33363	0.00143838	2.73426	-1.37874
1878176	chr20:1878176:C:T	7.34889e-18	-1.95348	-1.39168	1.16128e-05	-2.11138	-1.35227
1878380	chr20:1878380:G:A	1.10938e-16	-3.40973e-10	-0.630735	0.000153118	-3.40973e-10	-0.884541
1878647	chr20:1878647:G:T	2.70108e-17	-2.04347	-3.79894e-10	4.75554e-05	-2.05386	-3.79894e-10
1879774	chr20:1879774:A:G	5.34311e-17	-3.40973e-10	-1.36132	9.82965e-05	-3.40973e-10	-1.32776
1879993	chr20:1879993:T:C	7.52787e-17	-3.40973e-10	-1.01851	0.000140432	-3.40973e-10	-0.97103
1880012	chr20:1880012:C:T	6.96597e-17	-3.40973e-10	-1.09609	0.000130679	-3.40973e-10	-1.043
1880069	chr20:1880069:C:T	5.8564e-17	-3.40973e-10	-1.26959	9.36423e-05	-3.40973e-10	-1.37627
1880153	chr20:1880153:C:T	5.30712e-17	-3.40973e-10	-1.36807	9.7365e-05	-3.40973e-10	-1.33729
1880217	chr20:1880217:C:T	1.20647e-17	-1.84012	-1.0093	2.17894e-05	-1.95041	-0.88392
1880514	chr20:1880514:G:A	1.68827e-15	-3.40973e-10	2.09175	0.00376337	-3.40973e-10	2.31732
1880544	chr20:1880544:A:G	2.32074e-17	-1.23129	-0.963955	7.92209e-05	-0.679387	-0.864125
1880584	chr20:1880584:T:A	6.35141e-18	-2.10113	-1.3899	1.13065e-05	-2.10154	-1.38883
1880744	chr20:1880744:A:G	3.65252e-17	-1.74171	-3.79894e-10	5.56277e-05	-1.89707	-3.79894e-10
1880760	chr20:1880760:T:C	8.30457e-17	-0.653405	-0.266913	0.000585058	1.5705	-1.11454
1880886	chr20:1880886:G:A	1.32773e-16	-0.451069	-3.79894e-10	0.000194417	-0.645746	-3.79894e-10
1881018	chr20:1881018:G:A	6.44155e-17	-3.40973e-10	-1.17436	0.000122521	-3.40973e-10	-1.10747
1881262	chr20:1881262:C:T	1.39663e-16	-2.10939	1.70891	0.000392979	-2.04195	2.09996
1881576	chr20:1881576:C:T	6.83901e-17	-3.40973e-10	-1.11448	0.000128015	-3.40973e-10	-1.06361
1881990	chr20:1881990:G:A	8.68965e-18	-1.78845	-1.38913	1.56273e-05	-1.78044	-1.38629
1882022	chr20:1882022:G:A	5.37498e-17	-3.40973e-10	-1.35537	9.9041e-05	-3.40973e-10	-1.32022
1882232	chr20:1882232:G:A	7.66447e-18	-1.9961	-1.30701	2.28647e-05	-1.67918	-1.10697
1882247	chr20:1882247:C:T	5.43045e-17	-0.816656	-0.528445	0.000238841	-0.05844	-0.381514
1882379	chr20:1882379:C:T	5.61764e-17	-0.748794	-0.562419	0.000250761	0.0266424	-0.417894
1882501	chr20:1882501:ACT:A	5.20092e-17	-1.90296	0.514669	0.00013431	-1.99547	0.979872
1882570	chr20:1882570:G:A	1.84849e-17	-1.91993	-0.502826	4.10287e-05	-2.00519	-0.196285
1882904	chr20:1882904:T:C	4.40404e-16	-1.86491	2.6129	0.00109207	-1.97023	3.05031
1883056	chr20:1883056:T:C	6.28624e-17	-1.88892	0.690162	0.000166224	-1.98511	1.18269
1883461	chr20:1883461:G:A	5.82903e-17	-3.40973e-10	-1.27427	0.000100502	-3.40973e-10	-1.30558
1883639	chr20:1883639:T:C	6.0361e-17	-3.40973e-10	-1.23937	0.000115885	-3.40973e-10	-1.16316
1883721	chr20:1883721:T:G	3.28982e-16	-1.63926	2.09555	0.000785495	-1.78742	2.53798
1883819	chr20:1883819:T:G	3.85398e-17	-1.68802	-3.79894e-10	6.07648e-05	-1.80874	-3.79894e-10
1883950	chr20:1883950:G:A	9.53697e-18	-1.70821	-1.37633	1.68991e-05	-1.69681	-1.39169
1884118	chr20:1884118:C:T	5.39549e-17	-3.40973e-10	-1.35156	9.96179e-05	-3.40973e-10	-1.31441
1884143	chr20:1884143:C:T	1.67566e-17	-2.10138	-0.419532	3.40846e-05	-2.1091	-0.277809
1884230	chr20:1884230:G:A	5.80926e-17	-3.40973e-10	-1.27767	0.000110267	-3.40973e-10	-1.21285
1884311	chr20:1884311:G:A	6.21595e-17	-3.40973e-10	-1.21001	0.000120443	-3.40973e-10	-1.12458
1884612	chr20:1884612:C:T	6.39694e-18	-2.09236	-1.39153	1.14695e-05	-2.09336	-1.3827
1884705	chr20:1884705:C:G	6.51369e-17	-3.40973e-10	-1.16322	0.0001206	-3.40973e-10	-1.12327
1884965	chr20:1884965:T:C	1.13757e-16	-3.40973e-10	-0.605647	0.000216422	-3.40973e-10	-0.538523
1885084	chr20:1885084:C:T	2.55412e-17	-2.09941	-3.79894e-10	4.48721e-05	-2.11194	-3.79894e-10
1885330	chr20:1885330:C:G	5.66847e-17	-3.40973e-10	-1.3022	0.000107039	-3.40973e-10	-1.24256
1885372	chr20:1885372:C:CA	1.04711e-16	-1.79336	1.10486	0.000259219	-1.9191	1.56102
1885376	chr20:1885376:T:C	6.88672e-18	-2.11065	-1.29946	1.17583e-05	-2.11189	-1.33931
1885513	chr20:1885513:C:T	5.24096e-17	-3.40973e-10	-1.38062	9.22491e-05	-3.40973e-10	-1.39126
1885818	chr20:1885818:C:T	8.48106e-16	-3.40973e-10	1.4033	0.00110085	-3.40973e-10	1.08808
1885999	chr20:1885999:G:A	4.30838e-17	-0.280527	-1.29604	0.00012458	0.185322	-1.27613
1886213	chr20:1886213:T:C	1.9771e-16	-3.40973e-10	-0.05291	0.000400647	-3.40973e-10	0.0773292
1886595	chr20:1886595:G:A	7.18724e-16	-3.40973e-10	1.23777	0.000940149	-3.40973e-10	0.930286
1886717	chr20:1886717:G:C	4.61108e-17	-0.435377	-1.07329	0.000267435	0.525094	-0.85197
1886856	chr20:1886856:G:A	7.49311e-17	-3.40973e-10	-1.02314	0.000141174	-3.40973e-10	-0.965756
1887019	chr20:1887019:G:A	3.74111e-17	-1.90871	0.190969	8.20966e-05	-2.00274	0.494887
1887225	chr20:1887225:C:T	1.30438e-16	-3.40973e-10	-0.468809	0.000246554	-3.40973e-10	-0.408171
1887400	chr20:1887400:G:A	8.17762e-17	-3.40973e-10	-0.935723	0.000159148	-3.40973e-10	-0.845919
1887403	chr20:1887403:T:A	9.3366e-18	-1.74161	-1.36416	1.45621e-05	-1.84622	-1.39111
1887527	chr20:1887527:G:A	2.71973e-17	-2.11178	0.0751863	5.90632e-05	-2.09347	0.256325
1887546	chr20:1887546:C:T	9.5587e-18	-1.69928	-1.38297	1.51107e-05	-1.81087	-1.38947
1887572	chr20:1887572:T:C	6.56818e-17	-1.81852	0.663632	0.000152206	-1.99447	1.10395
1887640	chr20:1887640:C:T	8.65842e-18	-1.8135	-1.36768	1.43981e-05	-1.87476	-1.3739
1887709	chr20:1887709:T:C	9.7874e-18	-2.05847	-1.00015	1.29917e-05	-2.10162	-1.24982
1887941	chr20:1887941:C:T	9.17705e-18	-2.00626	-1.11674	1.22963e-05	-2.0568	-1.34966
1888182	chr20:1888182:G:A	6.14125e-17	-1.2221	-3.79894e-10	5.69222e-05	-1.87407	-3.79894e-10
1888489	chr20:1888489:C:T	5.3687e-17	-3.40973e-10	-1.35654	9.95136e-05	-3.40973e-10	-1.31546
1888701	chr20:1888701:T:C	6.88389e-18	-2.04886	-1.36167	2.27736e-05	-1.60369	-1.18647
1889123	chr20:1889123:C:T	8.67792e-18	-2.1042	-1.07473	1.27503e-05	-2.11171	-1.25849
1889154	chr20:1889154:C:T	2.56589e-17	-2.09482	-3.79894e-10	4.48883e-05	-2.11157	-3.79894e-10
1889159	chr20:1889159:A:G	5.35925e-17	-3.40973e-10	-1.3583	9.9254e-05	-3.40973e-10	-1.31807
1889223	chr20:1889223:C:T	5.92179e-17	-3.40973e-10	-1.25848	0.000102171	-3.40973e-10	-1.28911
1889975	chr20:1889975:T:C	9.57874e-18	-1.68877	-1.39139	3.00426e-05	-1.12388	-1.38925
1890109	chr20:1890109:T:C	9.0374e-18	-1.75062	-1.38771	2.7444e-05	-1.21262	-1.39099
1890136	chr20:1890136:A:G	8.1342e-18	-2.0759	-1.16774	1.20307e-05	-2.10623	-1.32206
1890146	chr20:1890146:G:A	3.22119e-16	-3.40973e-10	0.435213	0.000454124	-3.40973e-10	0.202618
1890163	chr20:1890163:G:A	3.04676e-17	-1.92304	-3.79894e-10	5.81789e-05	-1.85223	-3.79894e-10
1890251	chr20:1890251:T:C	6.27839e-18	-2.11104	-1.39156	1.12535e-05	-2.1082	-1.38687
1890483	chr20:1890483:A:G	2.19077e-16	-3.40973e-10	0.0497143	0.000357613	-3.40973e-10	-0.0363008
1891326	chr20:1891326:T:A	9.91765e-18	-1.70029	-1.34511	4.38507e-05	-0.908384	-1.22658
1891442	chr20:1891442:T:C	4.73846e-17	-2.10663	0.625216	0.00010935	-2.07707	0.855873
1891586	chr20:1891586:C:T	3.06932e-17	-1.91567	-3.79894e-10	6.42844e-05	-1.75244	-3.79894e-10
1891791	chr20:1891791:AT:A	6.89937e-17	-0.148514	-0.95718	4.86472e-05	-0.903325	-1.12783
1892012	chr20:1892012:G:C	6.36296e-18	-2.11197	-1.37725	1.1825e-05	-2.05387	-1.39167
1892118	chr20:1892118:C:T	3.20926e-16	-3.40973e-10	0.431501	0.00066989	-3.40973e-10	0.591361
1892202	chr20:1892202:A:AG	7.36677e-17	-1.90279	0.862644	0.000107594	-2.06644	0.829061
1892514	chr20:1892514:T:C	1.99584e-17	-1.73887	-0.607191	6.83379e-05	-0.886249	-0.805038
1892598	chr20:1892598:T:C	5.34076e-17	-1.36176	-3.79894e-10	9.05131e-05	-1.41026	-3.79894e-10
1892628	chr20:1892628:G:A	8.09909e-18	-2.101	-1.14696	1.6961e-05	-2.01363	-1.0712
1892777	chr20:1892777:C:T	1.50549e-17	-2.0526	-0.575406	3.70561e-05	-1.86944	-0.433876
1892809	chr20:1892809:T:C	1.01892e-16	-0.715799	-3.79894e-10	0.000289077	-0.24906	-3.79894e-10
1892942	chr20:1892942:C:CT	5.45174e-17	-3.40973e-10	-1.34119	9.32649e-05	-3.40973e-10	-1.38031
1893158	chr20:1893158:C:T	5.18398e-17	-3.40973e-10	-1.39155	9.28802e-05	-3.40973e-10	-1.38444
1893209	chr20:1893209:A:G	8.65789e-17	-3.40973e-10	-0.878653	0.000168646	-3.40973e-10	-0.787953
1893413	chr20:1893413:G:C	2.49071e-16	-3.40973e-10	0.17803	0.000382454	-3.40973e-10	0.0308555
1893667	chr20:1893667:A:C	2.10934e-17	-2.08502	-0.205731	5.10258e-05	-2.10229	0.118871
1894078	chr20:1894078:T:C	3.06443e-16	-3.40973e-10	0.385323	0.000440641	-3.40973e-10	0.172478
1894139	chr20:1894139:C:T	2.58418e-17	-2.08772	-3.79894e-10	4.49907e-05	-2.1093	-3.79894e-10
1894148	chr20:1894148:T:C	6.87886e-17	-3.40973e-10	-1.10867	0.000117681	-3.40973e-10	-1.14778
1894162	chr20:1894162:GC:G	1.53951e-17	-2.10362	-0.502033	2.56319e-05	-2.07371	-0.598204
1894361	chr20:1894361:C:G	5.30464e-17	-3.40973e-10	-1.36854	9.33034e-05	-3.40973e-10	-1.3799
1894391	chr20:1894391:G:A	8.12358e-17	-3.40973e-10	-0.942354	0.000125451	-3.40973e-10	-1.08383
1894745	chr20:1894745:G:C	6.04049e-17	-3.40973e-10	-1.23864	0.000126907	-3.40973e-10	-1.0723
1896187	chr20:1896187:C:T	9.12608e-17	-3.40973e-10	-0.825988	0.000154198	-3.40973e-10	-0.877517
1896504	chr20:1896504:A:G	1.13796e-17	-1.69366	-1.21423	2.56899e-05	-1.30065	-1.369
1897018	chr20:1897018:C:T	1.05999e-17	-1.58905	-1.38982	1.39349e-05	-1.90648	-1.37487
1897378	chr20:1897378:G:A	4.12963e-17	-1.61894	-3.79894e-10	0.000128688	-1.05836	-3.79894e-10
1897900	chr20:1897900:C:T	6.80122e-17	-3.40973e-10	-1.12002	0.000116953	-3.40973e-10	-1.15398
1898106	chr20:1898106:C:T	6.46173e-17	-3.40973e-10	-1.17123	0.00010947	-3.40973e-10	-1.2201
1898372	chr20:1898372:C:T	1.34398e-16	-3.40973e-10	-0.438907	0.000191614	-3.40973e-10	-0.66027
1898505	chr20:1898505:G:A	1.07475e-17	-2.09558	-0.869463	1.74585e-05	-2.0869	-0.969032
1898647	chr20:1898647:T:C	2.81027e-17	-1.13048	-0.873364	2.99332e-05	-1.37449	-1.14229
1899416	chr20:1899416:G:A	8.90985e-17	-3.40973e-10	-0.849966	0.000132958	-3.40973e-10	-1.02572
1899696	chr20:1899696:C:T	9.96549e-17	-3.40973e-10	-0.737996	0.000191209	-3.40973e-10	-0.662384
1899759	chr20:1899759:C:T	7.24238e-16	-3.40973e-10	1.24541	0.00159261	-3.40973e-10	1.45738
1899904	chr20:1899904:C:T	9.03117e-18	-2.09384	-1.04519	1.75391e-05	-2.00586	-1.04547
1900266	chr20:1900266:G:A	2.4551e-17	-1.95309	-0.185861	3.32319e-05	-1.4179	-0.994344
1900973	chr20:1900973:G:A	2.80197e-17	-2.0068	-3.79894e-10	4.82398e-05	-2.03957	-3.79894e-10
1900990	chr20:1900990:A:G	5.20949e-17	-3.40973e-10	-1.38664	9.32664e-05	-3.40973e-10	-1.38029
1901088	chr20:1901088:C:T	1.52459e-17	-2.10417	-0.511226	1.87489e-05	-2.11074	-0.873872
1902189	chr20:1902189:C:T	3.31794e-16	-3.40973e-10	0.464806	0.000472975	-3.40973e-10	0.243291
1902308	chr20:1902308:T:C	7.96107e-18	-2.11175	-1.1534	1.59153e-05	-1.95742	-1.19106
1902495	chr20:1902495:A:G	1.00805e-16	-3.40973e-10	-0.726518	0.000212375	-3.40973e-10	-0.557399
1902514	chr20:1902514:T:A	3.02208e-16	-3.40973e-10	0.371408	0.000433301	-3.40973e-10	0.155681
1902805	chr20:1902805:A:G	5.19533e-17	-3.40973e-10	-1.38936	9.35253e-05	-3.40973e-10	-1.37752
1903034	chr20:1903034:AAAAG:A	1.29691e-17	-2.05128	-0.725859	1.6893e-05	-2.09753	-0.991323
1903293	chr20:1903293:T:C	2.61428e-17	-2.07873	0.00259249	3.54156e-05	-2.09207	-0.256528
1903440	chr20:1903440:G:A	2.60484e-17	-2.07975	-3.79894e-10	4.4951e-05	-2.11018	-3.79894e-10
1903469	chr20:1903469:A:G	6.24606e-17	-2.08184	0.876671	6.62537e-05	-1.87683	0.154564
1903474	chr20:1903474:T:C	1.04409e-16	-2.0503	1.35891	0.000131285	-1.81131	0.772927
1903480	chr20:1903480:C:A	2.67917e-17	-2.1098	0.0581817	2.77019e-05	-1.93056	-0.663691
1903894	chr20:1903894:C:T	6.73022e-17	-2.04389	0.913371	7.12264e-05	-1.77654	0.126649
1904012	chr20:1904012:C:T	2.92682e-17	-2.11189	0.148677	3.5862e-05	-2.01085	-0.325219
1904079	chr20:1904079:G:C	9.33574e-17	-3.40973e-10	-0.803274	0.000144079	-3.40973e-10	-0.945393
1904118	chr20:1904118:C:T	1.03283e-15	-3.40973e-10	1.60035	0.00221636	-3.40973e-10	1.78787
1904165	chr20:1904165:C:T	4.19566e-16	-3.40973e-10	0.699512	0.000459013	-3.40973e-10	0.213326
1904171	chr20:1904171:G:A	5.31113e-17	-3.40973e-10	-1.36732	9.55374e-05	-3.40973e-10	-1.35623
1904385	chr20:1904385:C:G	7.95647e-17	-3.40973e-10	-0.963139	0.000129681	-3.40973e-10	-1.05068
1904439	chr20:1904439:C:T	3.28674e-17	-1.84723	-3.79894e-10	8.19801e-05	-1.50928	-3.79894e-10
1904453	chr20:1904453:C:G	6.39466e-18	-2.10895	-1.3753	1.24845e-05	-2.0381	-1.35317
1904497	chr20:1904497:A:G	7.84043e-18	-2.05285	-1.22757	1.18207e-05	-2.09818	-1.34772
1905107	chr20:1905107:A:G	8.10298e-17	-3.40973e-10	-0.944892	0.000138176	-3.40973e-10	-0.987223
1905171	chr20:1905171:C:T	1.76226e-16	-3.40973e-10	-0.167942	0.000324598	-3.40973e-10	-0.133166
1905483	chr20:1905483:A:G	3.57793e-16	-3.40973e-10	0.540246	0.000479128	-3.40973e-10	0.256215
1905681	chr20:1905681:A:T	2.50257e-16	-3.40973e-10	0.182778	0.000328357	-3.40973e-10	-0.121652
1905847	chr20:1905847:A:G	8.47508e-17	-1.97928	1.07929	9.84754e-05	-1.63601	0.310066
1905978	chr20:1905978:G:A	1.26585e-17	-2.10593	-0.695447	4.2345e-05	-2.10674	-0.0631581
1906202	chr20:1906202:C:T	7.28628e-17	-3.40973e-10	-1.05113	0.000123815	-3.40973e-10	-1.09697
1906938	chr20:1906938:C:A	1.0603e-16	-2.01944	1.34346	0.000139889	-1.72425	0.749344
1907469	chr20:1907469:C:G	8.92219e-17	-3.40973e-10	-0.848583	0.000145766	-3.40973e-10	-0.93375
1908093	chr20:1908093:G:A	8.45239e-18	-2.11181	-1.09345	1.48771e-05	-2.08917	-1.12675
1908555	chr20:1908555:C:T	1.94361e-17	-2.11178	-0.260793	3.65971e-05	-1.88482	-0.43096
1908831	chr20:1908831:T:A	9.17686e-18	-1.94916	-1.17386	2.10432e-05	-1.70553	-1.16365
1909212	chr20:1909212:A:G	6.34301e-18	-2.10218	-1.39018	1.25292e-05	-2.01876	-1.36893
1909441	chr20:1909441:C:G	8.25946e-17	-3.40973e-10	-0.925765	0.000139922	-3.40973e-10	-0.974666
1910011	chr20:1910011:C:T	8.23656e-17	-3.40973e-10	-0.928542	0.000139555	-3.40973e-10	-0.97729
1910013	chr20:1910013:G:C	6.97788e-17	-3.40973e-10	-1.09438	0.000110742	-3.40973e-10	-1.20855
1910038	chr20:1910038:C:T	1.20165e-17	-2.11196	-0.741472	4.04632e-05	-2.09099	-0.124372
1910108	chr20:1910108:C:T	6.0481e-17	-3.40973e-10	-1.23738	0.000119155	-3.40973e-10	-1.13532
1910144	chr20:1910144:G:A	8.23638e-17	-3.40973e-10	-0.928564	0.000139557	-3.40973e-10	-0.97728
1910148	chr20:1910148:G:A	8.88238e-17	-3.40973e-10	-0.853055	0.000140338	-3.40973e-10	-0.971697
1910181	chr20:1910181:T:C	5.37508e-17	-3.40973e-10	-1.35535	9.95464e-05	-3.40973e-10	-1.31513
1910210	chr20:1910210:A:G	1.23676e-17	-1.61568	-1.20895	1.7765e-05	-1.70207	-1.33645
1910344	chr20:1910344:CTT:C	6.50199e-18	-2.09673	-1.37087	1.32043e-05	-2.00484	-1.33037
1910615	chr20:1910615:T:A	1.01548e-17	-1.9063	-1.11546	1.53952e-05	-1.91708	-1.26462
1910899	chr20:1910899:G:A	3.72276e-17	-2.09263	0.369968	4.14318e-05	-1.92971	-0.26199
1911276	chr20:1911276:AC:A	5.55906e-17	-3.40973e-10	-1.32169	0.000104389	-3.40973e-10	-1.26763
1911473	chr20:1911473:A:G	6.62897e-17	-3.40973e-10	-1.14567	0.000112783	-3.40973e-10	-1.19029
1911510	chr20:1911510:C:T	5.97192e-17	-3.40973e-10	-1.25006	0.000102688	-3.40973e-10	-1.28406
1912371	chr20:1912371:TC:T	5.42959e-17	-3.40973e-10	-1.34526	9.50688e-05	-3.40973e-10	-1.36115
1912543	chr20:1912543:G:A	1.16387e-17	-2.11132	-0.774055	3.88546e-05	-2.07956	-0.176368
1912752	chr20:1912752:G:A	1.18119e-17	-1.76366	-1.10694	2.03241e-05	-1.80039	-1.10356
1912924	chr20:1912924:G:A	7.99189e-18	-1.90194	-1.35934	1.50897e-05	-1.89011	-1.31163
1913023	chr20:1913023:G:A	5.20521e-17	-3.40973e-10	-1.38746	9.31536e-05	-3.40973e-10	-1.3815
1913101	chr20:1913101:T:C	7.75347e-18	-2.1119	-1.17967	1.46862e-05	-2.05107	-1.17777
1913138	chr20:1913138:G:A	6.29558e-18	-2.10957	-1.39029	1.16355e-05	-2.08073	-1.38096
1913163	chr20:1913163:G:A	7.68203e-18	-2.10787	-1.19296	1.22796e-05	-2.09849	-1.30932
1913169	chr20:1913169:G:A	7.65463e-18	-2.109	-1.1954	1.22894e-05	-2.09626	-1.31076
1913232	chr20:1913232:C:T	7.325e-17	-3.40973e-10	-1.04583	0.000115749	-3.40973e-10	-1.16433
1913340	chr20:1913340:C:G	6.29033e-18	-2.11013	-1.39056	1.16508e-05	-2.0786	-1.38178
1913669	chr20:1913669:C:T	7.60457e-18	-2.11141	-1.19955	1.23644e-05	-2.08684	-1.31409
1913685	chr20:1913685:G:A	9.61416e-17	-3.40973e-10	-0.773887	0.00015705	-3.40973e-10	-0.859189
1913788	chr20:1913788:G:A	1.11227e-17	-1.72116	-1.20957	1.61838e-05	-1.79494	-1.3368
1914055	chr20:1914055:T:C	6.47197e-17	-3.40973e-10	-1.16964	0.000126683	-3.40973e-10	-1.07407
1915598	chr20:1915598:A:G	1.1687e-17	-2.08565	-0.795583	1.64063e-05	-2.11139	-1.00669
1915642	chr20:1915642:A:G	9.27364e-18	-2.09144	-1.0211	1.37655e-05	-2.11013	-1.18346
1915755	chr20:1915755:T:A	8.17907e-18	-2.10429	-1.13384	1.27756e-05	-2.10215	-1.26606
1916243	chr20:1916243:C:G	5.55569e-17	-3.40973e-10	-1.3223	0.000104605	-3.40973e-10	-1.26556
1916442	chr20:1916442:A:G	8.8031e-18	-2.11068	-1.05392	1.50779e-05	-2.11182	-1.0907
1916470	chr20:1916470:C:G	5.48635e-17	-3.40973e-10	-1.33486	0.000102826	-3.40973e-10	-1.28271
1916530	chr20:1916530:CT:C	5.73901e-17	-3.40973e-10	-1.28984	0.000109302	-3.40973e-10	-1.22164
1916650	chr20:1916650:A:G	5.47724e-17	-3.40973e-10	-1.33652	0.000102817	-3.40973e-10	-1.2828
1916761	chr20:1916761:A:G	7.85863e-18	-2.10263	-1.17547	1.24041e-05	-2.10412	-1.2936
1916796	chr20:1916796:C:T	7.91108e-18	-2.1038	-1.16764	1.24646e-05	-2.10464	-1.28821
1917327	chr20:1917327:G:A	3.48772e-17	-1.78788	-3.79894e-10	6.02381e-05	-1.81745	-3.79894e-10
1917416	chr20:1917416:C:G	2.55947e-17	-2.09732	-3.79894e-10	4.70809e-05	-2.06388	-3.79894e-10
1917471	chr20:1917471:C:T	1.70748e-16	-3.40973e-10	-0.199522	0.000314808	-3.40973e-10	-0.163789
1917472	chr20:1917472:G:A	5.93749e-17	-3.40973e-10	-1.25584	0.000117396	-3.40973e-10	-1.1502
1917476	chr20:1917476:A:G	6.76427e-17	-3.40973e-10	-1.12547	0.000108645	-3.40973e-10	-1.22766
1917806	chr20:1917806:C:T	2.69783e-17	-2.04467	-3.79894e-10	4.56099e-05	-2.09563	-3.79894e-10
1918941	chr20:1918941:C:T	3.64143e-17	-0.683159	-1.06159	5.25377e-05	-0.914484	-1.03974
1919034	chr20:1919034:C:T	3.4141e-17	-1.80921	-3.79894e-10	5.68781e-05	-1.87484	-3.79894e-10
1919121	chr20:1919121:G:A	1.53561e-17	-2.10941	-0.498785	2.24112e-05	-2.09961	-0.706584
1919274	chr20:1919274:C:T	9.98405e-17	-3.40973e-10	-0.736135	0.000158971	-3.40973e-10	-0.84703
1919563	chr20:1919563:G:T	1.10915e-17	-2.11186	-0.821672	3.58034e-05	-2.08874	-0.248972
1919997	chr20:1919997:T:C	7.46472e-17	-3.40973e-10	-1.02694	0.000125146	-3.40973e-10	-1.08627
1920090	chr20:1920090:G:A	3.36458e-17	-1.96626	0.142434	4.21001e-05	-1.99056	-0.18514
1920315	chr20:1920315:C:T	7.58128e-18	-2.10085	-1.21317	1.16488e-05	-2.11025	-1.35031
1920413	chr20:1920413:T:C	5.84866e-17	-1.96419	0.693276	0.000115686	-2.09291	0.928029
1920533	chr20:1920533:G:A	5.2757e-17	-3.40973e-10	-1.37401	9.22157e-05	-3.40973e-10	-1.39162
1920949	chr20:1920949:G:A	8.67067e-17	-0.877178	-3.79894e-10	8.12042e-05	-1.51879	-3.79894e-10
1921341	chr20:1921341:G:A	2.56094e-17	-2.09675	-3.79894e-10	4.55781e-05	-2.09633	-3.79894e-10
1921718	chr20:1921718:A:G	2.54024e-17	-2.10487	-3.79894e-10	4.52277e-05	-2.10404	-3.79894e-10
1922137	chr20:1922137:G:A	3.39459e-17	-1.81494	-3.79894e-10	5.64517e-05	-1.88237	-3.79894e-10
1922279	chr20:1922279:A:G	6.4866e-18	-2.08174	-1.38823	1.19462e-05	-2.04368	-1.39166
1922952	chr20:1922952:T:C	2.64218e-17	-2.06552	-3.79894e-10	4.71963e-05	-2.06144	-3.79894e-10
1923009	chr20:1923009:CATCTCCCTGGCTG:C	8.13976e-18	-1.96691	-1.27604	1.60807e-05	-1.78859	-1.34954
1923293	chr20:1923293:T:C	2.64965e-17	-2.0627	-3.79894e-10	4.72816e-05	-2.05963	-3.79894e-10
1923592	chr20:1923592:C:T	5.57751e-17	-3.40973e-10	-1.31838	0.000107396	-3.40973e-10	-1.23923
1923869	chr20:1923869:G:T	6.55992e-18	-2.09375	-1.36498	1.32169e-05	-2.09281	-1.24145
1924081	chr20:1924081:A:C	2.55452e-17	-2.09926	-3.79894e-10	4.54984e-05	-2.09808	-3.79894e-10
1924254	chr20:1924254:A:C	2.64067e-17	-2.06609	-3.79894e-10	4.70816e-05	-2.06387	-3.79894e-10
1924255	chr20:1924255:T:A	2.63884e-17	-2.06679	-3.79894e-10	4.70485e-05	-2.06457	-3.79894e-10
1924430	chr20:1924430:C:T	4.72724e-17	-1.48378	-3.79894e-10	5.4336e-05	-1.92057	-3.79894e-10
1924517	chr20:1924517:C:T	1.32205e-17	-1.75504	-1.0029	1.91636e-05	-1.77329	-1.18945
1924584	chr20:1924584:G:A	4.19474e-17	-1.60329	-3.79894e-10	5.16366e-05	-1.97152	-3.79894e-10
1924613	chr20:1924613:A:G	2.65568e-17	-2.06042	-3.79894e-10	4.73576e-05	-2.05803	-3.79894e-10
1925381	chr20:1925381:G:A	4.39437e-17	-1.77548	0.218679	0.000123899	-2.01954	0.923257
1925382	chr20:1925382:T:A	4.36671e-17	-1.78179	0.218679	0.000123487	-2.02287	0.923257
1925403	chr20:1925403:C:A	5.40035e-17	-3.40973e-10	-1.35066	9.25991e-05	-3.40973e-10	-1.38747
1925483	chr20:1925483:G:A	2.92187e-17	-1.9649	-3.79894e-10	5.20863e-05	-1.96285	-3.79894e-10
1925654	chr20:1925654:A:G	5.56947e-17	-3.40973e-10	-1.31982	9.69319e-05	-3.40973e-10	-1.34174
1926444	chr20:1926444:T:C	8.32075e-18	-1.94208	-1.27888	1.63453e-05	-1.84071	-1.2811
1927227	chr20:1927227:A:G	1.26737e-16	-3.40973e-10	-0.497597	0.000174193	-3.40973e-10	-0.755587
1927548	chr20:1927548:G:A	3.89051e-17	-1.67858	-3.79894e-10	5.50958e-05	-1.90668	-3.79894e-10
1927653	chr20:1927653:C:T	1.09991e-17	-1.5536	-1.38829	1.2188e-05	-2.04058	-1.37472
1927820	chr20:1927820:T:C	5.19968e-17	-3.40973e-10	-1.38853	9.69774e-05	-3.40973e-10	-1.34127
1927959	chr20:1927959:C:T	8.3748e-18	-1.82299	-1.39149	1.98974e-05	-1.5643	-1.36087
1927990	chr20:1927990:A:G	7.02724e-17	-3.40973e-10	-1.08733	0.000111082	-3.40973e-10	-1.20549
1928054	chr20:1928054:C:T	2.71528e-17	-0.674493	-1.36374	5.16665e-05	-0.579257	-1.39169
1928212	chr20:1928212:C:T	2.76258e-17	-2.02096	-3.79894e-10	4.49291e-05	-2.11067	-3.79894e-10
1928855	chr20:1928855:C:T	8.744e-17	-3.40973e-10	-0.868756	0.00012652	-3.40973e-10	-1.07535
1929194	chr20:1929194:C:T	2.63196e-17	-0.801011	-1.26838	1.26987e-05	-2.1005	-1.27376
1929260	chr20:1929260:A:G	2.6384e-17	-1.27086	-0.796094	4.53763e-05	-0.854098	-1.24666
1929274	chr20:1929274:A:G	2.1268e-17	-1.26701	-1.01549	3.4776e-05	-1.04339	-1.32343
1929448	chr20:1929448:C:A	6.38833e-18	-2.097	-1.38824	1.15646e-05	-2.10852	-1.35928
1929562	chr20:1929562:G:GC	8.16942e-18	-2.06849	-1.17082	1.33888e-05	-2.05675	-1.26459
1929736	chr20:1929736:C:A	1.08049e-16	0.574301	-1.23142	1.80152e-05	-1.64865	-1.37588
1929762	chr20:1929762:A:C	6.53165e-17	-3.40973e-10	-1.16046	0.00010148	-3.40973e-10	-1.29589
1929794	chr20:1929794:T:A	7.39626e-18	-2.08124	-1.25749	1.24449e-05	-2.0716	-1.32285
1930044	chr20:1930044:G:A	6.28658e-18	-2.11184	-1.38946	1.12595e-05	-2.10293	-1.39161
1930060	chr20:1930060:C:T	1.18377e-16	-0.565835	-3.79894e-10	6.16233e-05	-1.79471	-3.79894e-10
1930128	chr20:1930128:C:T	1.16865e-16	0.599964	-1.17865	1.92597e-05	-1.58041	-1.37733
1930149	chr20:1930149:G:A	5.29517e-17	-3.40973e-10	-1.37033	9.68249e-05	-3.40973e-10	-1.34285
1930233	chr20:1930233:G:A	6.44745e-17	-3.40973e-10	-1.17344	0.000113626	-3.40973e-10	-1.18284
1930235	chr20:1930235:A:G	2.02842e-16	1.23258	-1.25986	3.74365e-05	-0.902454	-1.39065
1930252	chr20:1930252:C:T	2.19541e-16	0.429477	-0.377645	1.70479e-05	-1.75608	-1.32364
1930342	chr20:1930342:A:G	6.52905e-18	-2.07508	-1.38837	1.12227e-05	-2.11089	-1.38692
1930676	chr20:1930676:C:T	5.51422e-17	-3.40973e-10	-1.32979	9.46349e-05	-3.40973e-10	-1.36573
1930679	chr20:1930679:T:C	2.05861e-16	-3.40973e-10	-0.0125065	0.000562924	-3.40973e-10	0.417393
1930945	chr20:1930945:G:A	1.66179e-16	-3.40973e-10	-0.226642	0.000197158	-3.40973e-10	-0.631747
1931386	chr20:1931386:G:A	1.2086e-16	-3.40973e-10	-0.545079	0.000180602	-3.40973e-10	-0.719454
1931419	chr20:1931419:AC:A	2.17373e-17	-0.86946	-1.39122	7.29373e-05	-0.238267	-1.38788
1931645	chr20:1931645:C:T	2.0793e-16	-3.40973e-10	-0.00250743	0.000270377	-3.40973e-10	-0.315935
1931664	chr20:1931664:T:C	2.21899e-16	0.203171	-0.140659	1.70239e-05	-1.82812	-1.25301
1931689	chr20:1931689:G:A	1.43063e-16	-3.40973e-10	-0.376425	0.000182618	-3.40973e-10	-0.708355
1931892	chr20:1931892:A:G	1.42693e-16	-3.40973e-10	-0.379013	0.000144746	-3.40973e-10	-0.940775
1932177	chr20:1932177:T:A	1.3204e-16	-3.40973e-10	-0.456603	0.000136532	-3.40973e-10	-0.999193
1932207	chr20:1932207:G:A	2.92756e-17	-1.96296	-3.79894e-10	6.85449e-05	-1.68826	-3.79894e-10
1932335	chr20:1932335:A:C	7.01295e-17	-0.708419	-0.380946	0.000134316	-0.20657	-0.808987
1932835	chr20:1932835:A:G	1.19601e-16	-1.129	0.573451	0.00015335	-0.852683	-0.0303493
1932980	chr20:1932980:G:A	1.0397e-16	-0.90987	0.214258	0.000157545	-0.519266	-0.336775
1933260	chr20:1933260:G:A	5.19795e-17	-3.40973e-10	-1.38886	9.56891e-05	-3.40973e-10	-1.35465
1933358	chr20:1933358:T:TC	5.76669e-17	-3.40973e-10	-1.28503	9.76218e-05	-3.40973e-10	-1.33465
1933508	chr20:1933508:G:A	6.36378e-18	-2.10381	-1.38528	1.1654e-05	-2.08404	-1.37607
1933541	chr20:1933541:A:G	6.47089e-18	-2.10992	-1.36248	1.23498e-05	-2.0995	-1.30261
1933569	chr20:1933569:T:C	1.48807e-16	-3.40973e-10	-0.337058	0.000188726	-3.40973e-10	-0.675458
1933632	chr20:1933632:T:G	8.19892e-18	-2.10964	-1.12607	1.24567e-05	-2.10178	-1.29172
1933786	chr20:1933786:A:G	9.62444e-18	-2.10908	-0.966328	1.46537e-05	-2.0983	-1.13276
1934082	chr20:1934082:G:T	1.09278e-16	-3.40973e-10	-0.645812	0.000112541	-3.40973e-10	-1.19244
1934136	chr20:1934136:T:C	1.27908e-16	-0.598738	0.110339	0.000204778	-0.167107	-0.426719
1934305	chr20:1934305:C:T	5.40383e-17	-3.40973e-10	-1.35002	9.7794e-05	-3.40973e-10	-1.33289
1934355	chr20:1934355:G:A	1.9472e-16	-3.40973e-10	-0.0681477	0.000243404	-3.40973e-10	-0.421028
1934491	chr20:1934491:A:G	5.08247e-17	-1.41133	-3.79894e-10	0.00018784	-0.680164	-3.79894e-10
1934580	chr20:1934580:G:A	2.6918e-17	-0.692317	-1.3546	9.34146e-05	-0.00419575	-1.37451
1934602	chr20:1934602:G:A	1.79221e-16	-3.40973e-10	-0.151092	0.000209672	-3.40973e-10	-0.570209
1934858	chr20:1934858:G:A	5.80762e-17	-3.40973e-10	-1.27795	9.23096e-05	-3.40973e-10	-1.3906
1935178	chr20:1935178:C:A	9.85237e-17	-3.40973e-10	-0.749412	0.000129574	-3.40973e-10	-1.0515
1935810	chr20:1935810:G:A	6.43359e-17	-1.17559	-3.79894e-10	6.92895e-05	-1.67746	-3.79894e-10
1936086	chr20:1936086:A:G	2.13274e-17	-0.93168	-1.34804	1.13397e-05	-2.11196	-1.37549
1936160	chr20:1936160:G:A	1.83524e-16	-3.40973e-10	-0.127365	0.000215194	-3.40973e-10	-0.544214
1936188	chr20:1936188:C:A	1.0097e-16	-3.40973e-10	-0.724886	0.00013202	-3.40973e-10	-1.0328
1936366	chr20:1936366:C:T	5.67603e-17	-3.40973e-10	-1.30087	9.22169e-05	-3.40973e-10	-1.39161
1936534	chr20:1936534:C:T	6.70336e-17	-3.40973e-10	-1.13451	0.000119219	-3.40973e-10	-1.13479
1936562	chr20:1936562:C:T	7.88183e-17	-3.40973e-10	-0.972564	0.000151124	-3.40973e-10	-0.897651
1936563	chr20:1936563:G:A	1.09112e-17	-1.76815	-1.18177	1.37821e-05	-1.97744	-1.31494
1936644	chr20:1936644:A:G	6.62071e-16	2.24884	-1.09318	0.000137595	0.0574839	-1.04892
1936759	chr20:1936759:G:A	9.6563e-18	-2.01833	-1.05377	1.38521e-05	-2.07075	-1.21657
1936793	chr20:1936793:A:G	5.18563e-17	-3.40973e-10	-1.39123	9.35777e-05	-3.40973e-10	-1.37696
1936833	chr20:1936833:C:G	7.77104e-17	0.278187	-1.26491	2.99838e-05	-1.1831	-1.33199
1937101	chr20:1937101:AAGACCCTTCAGGC:A	5.4419e-17	-3.40973e-10	-1.343	0.000118995	-3.40973e-10	-1.13667
1937659	chr20:1937659:G:A	2.01458e-16	0.774509	-0.808635	4.52404e-05	-1.09669	-1.00707
1937663	chr20:1937663:G:A	1.51906e-16	-3.40973e-10	-0.316446	0.000291868	-3.40973e-10	-0.239449
1937755	chr20:1937755:C:T	1.96748e-16	-0.0577843	-3.79894e-10	6.21991e-05	-1.78541	-3.79894e-10
1937781	chr20:1937781:T:C	2.52275e-17	-1.693	-0.418774	2.437e-05	-2.09802	-0.624374
1937841	chr20:1937841:G:T	3.55244e-08	19.0545	-0.100725	2.01123e-05	-1.54183	-1.37259
1937869	chr20:1937869:C:T	5.30997e-17	-3.40973e-10	-1.36754	9.63926e-05	-3.40973e-10	-1.34732
1938510	chr20:1938510:G:A	9.68632e-17	-3.40973e-10	-0.76641	0.000202431	-3.40973e-10	-0.605355
1938523	chr20:1938523:C:G	6.76444e-17	-3.40973e-10	-1.12545	0.000138579	-3.40973e-10	-0.984313
1938678	chr20:1938678:C:T	1.47957e-12	10.2529	-1.38533	0.000132639	0.174016	-1.20213
1938781	chr20:1938781:T:C	2.53256e-17	-2.10789	-3.79894e-10	6.46133e-05	-1.74733	-3.79894e-10
1938915	chr20:1938915:C:T	5.33865e-17	-3.40973e-10	-1.36215	0.000102289	-3.40973e-10	-1.28795
1939677	chr20:1939677:C:T	1.44146e-16	-3.40973e-10	-0.368882	0.000153332	-3.40973e-10	-0.883149
1939932	chr20:1939932:C:T	1.03197e-05	23.4191	1.20625	2.28649e-05	-1.58003	-1.20612
1939944	chr20:1939944:G:A	1.52427e-15	-3.40973e-10	1.98956	0.000658623	-3.40973e-10	0.574399
1939959	chr20:1939959:T:C	0.000244155	27.0595	0.729577	1.68016e-05	-1.71787	-1.37641
1940804	chr20:1940804:G:A	1.75355e-16	0.209128	-0.382025	8.53587e-05	-2.10363	0.634741
1940947	chr20:1940947:T:C	5.97428e-17	-3.40973e-10	-1.24966	0.000133036	-3.40973e-10	-1.02513
1941419	chr20:1941419:G:T	1.74451e-16	-3.40973e-10	-0.178063	0.000333756	-3.40973e-10	-0.105343
1941591	chr20:1941591:A:G	2.13939e-15	-3.40973e-10	2.32857	0.000867821	-3.40973e-10	0.850234
1941656	chr20:1941656:A:G	8.21372e-17	-3.40973e-10	-0.931318	0.000127382	-3.40973e-10	-1.06856
1942156	chr20:1942156:G:A	2.55725e-17	-2.09819	-3.79894e-10	6.99549e-05	-1.6679	-3.79894e-10
1942528	chr20:1942528:C:T	8.65661e-17	-3.40973e-10	-0.878801	0.000120458	-3.40973e-10	-1.12445
1942625	chr20:1942625:C:A	0.034886	31.2678	1.4833	4.86091e-05	-1.10182	-0.930121
1942977	chr20:1942977:T:G	0.0226857	31.2474	1.07341	3.9384e-05	-1.11889	-1.12351
1943008	chr20:1943008:G:A	5.23779e-17	-3.40973e-10	-1.38122	9.43241e-05	-3.40973e-10	-1.36902
1943028	chr20:1943028:G:A	0.0447906	30.996	2.00504	5.43131e-05	-1.16035	-0.760634
1943327	chr20:1943327:A:G	0.0205398	31.2918	0.929666	3.90417e-05	-1.10699	-1.14413
1943390	chr20:1943390:C:T	5.33644e-17	-3.40973e-10	-1.36257	9.24477e-05	-3.40973e-10	-1.38911
1943420	chr20:1943420:T:C	0.0442286	31.278	1.71041	5.22495e-05	-1.10962	-0.850106
1943481	chr20:1943481:G:A	0.0525807	31.237	1.92445	5.6972e-05	-1.11538	-0.757812
1943642	chr20:1943642:A:C	4.72416e-17	-1.48443	-3.79894e-10	4.50937e-05	-2.10701	-3.79894e-10
1943871	chr20:1943871:A:G	3.67669e-16	0.567474	-3.79894e-10	4.56169e-05	-2.09547	-3.79894e-10
1944061	chr20:1944061:C:T	0.0364748	30.6924	2.10328	5.59798e-05	-1.21128	-0.67948
1944205	chr20:1944205:T:C	1.18053e-17	-1.71123	-1.15994	1.57715e-05	-2.07005	-1.0875
1944424	chr20:1944424:G:A	7.51976e-17	-3.40973e-10	-1.01959	0.000107717	-3.40973e-10	-1.23624
1944654	chr20:1944654:T:A	8.83936e-17	-3.40973e-10	-0.85791	0.00012044	-3.40973e-10	-1.1246
1945079	chr20:1945079:G:A	4.03353e-17	-2.07723	0.434746	0.000148905	-1.84761	0.935167
1945216	chr20:1945216:T:C	4.63155e-12	9.23552	0.773171	2.16474e-05	-1.91327	-0.927598
1945629	chr20:1945629:C:T	5.8125e-16	-3.40973e-10	1.02547	0.000275542	-3.40973e-10	-0.297013
1945813	chr20:1945813:A:C	2.68154e-17	-2.09661	0.0458778	0.000131518	-1.79378	0.757171
1946108	chr20:1946108:T:A	6.2713e-17	-1.20114	-3.79894e-10	6.26823e-05	-1.77767	-3.79894e-10
1946326	chr20:1946326:T:C	2.53945e-14	5.77507	-0.972494	0.000126243	0.244756	-1.3223
1946602	chr20:1946602:A:T	7.02061e-18	-2.02474	-1.36612	5.47526e-05	-1.1756	-0.73733
1946690	chr20:1946690:A:G	6.26863e-08	20.1317	-0.610038	1.34464e-05	-1.94783	-1.36922
1946869	chr20:1946869:A:G	3.1128e-07	20.4723	0.651955	1.63759e-05	-1.9604	-1.15954
1947455	chr20:1947455:C:A	4.70428e-17	-1.48865	-3.79894e-10	4.51653e-05	-2.10542	-3.79894e-10
1947500	chr20:1947500:GC:G	1.33002e-16	-3.40973e-10	-0.449348	0.000112177	-3.40973e-10	-1.19568
1947511	chr20:1947511:A:G	4.27235e-17	-1.58496	-3.79894e-10	4.93504e-05	-2.01681	-3.79894e-10
1947923	chr20:1947923:G:A	1.65839e-16	0.471816	-0.700506	1.44952e-05	-2.11196	-1.12998
1948137	chr20:1948137:A:G	5.19824e-17	-3.40973e-10	-1.3888	9.63138e-05	-3.40973e-10	-1.34814
1948168	chr20:1948168:A:C	4.72254e-17	-1.48478	-3.79894e-10	4.60826e-05	-2.08532	-3.79894e-10
1948265	chr20:1948265:CAT:C	5.1944e-17	-3.40973e-10	-1.38954	9.34438e-05	-3.40973e-10	-1.37839
1948594	chr20:1948594:T:C	5.70912e-17	-3.40973e-10	-1.29506	9.2218e-05	-3.40973e-10	-1.3916
1948673	chr20:1948673:G:A	8.34243e-17	-3.40973e-10	-0.91577	0.000120761	-3.40973e-10	-1.12194
1948790	chr20:1948790:C:T	3.14722e-05	24.842	0.898463	3.47559e-05	-1.50349	-0.86391
1948896	chr20:1948896:C:T	1.77449e-17	-1.12577	-1.33784	2.61664e-05	-1.50717	-1.14411
1948936	chr20:1948936:C:G	1.45506e-17	-1.29968	-1.3624	3.26688e-05	-1.35145	-1.07788
1948940	chr20:1948940:A:G	1.1287e-16	-3.40973e-10	-0.613477	0.000206867	-3.40973e-10	-0.583677
1949053	chr20:1949053:G:A	3.67973e-17	-1.87119	0.136901	3.40659e-05	-1.85258	-0.534877
1949123	chr20:1949123:A:C	7.25195e-17	-3.40973e-10	-1.05585	9.6592e-05	-3.40973e-10	-1.34526
1949642	chr20:1949642:TAAG:T	2.52932e-17	-2.10917	-3.79894e-10	7.9542e-05	-1.53947	-3.79894e-10
1950058	chr20:1950058:C:T	0.0940772	28.6603	5.08283	1.71225e-05	-2.03906	-1.03631
1950152	chr20:1950152:T:C	0.0944276	28.9031	4.84379	1.65121e-05	-2.02894	-1.08272
1950227	chr20:1950227:G:A	0.0577862	28.0227	5.23311	1.85701e-05	-2.06827	-0.925936
1950251	chr20:1950251:T:C	0.2534	29.2475	5.48657	1.91812e-05	-2.01342	-0.948408
1950355	chr20:1950355:C:T	0.243651	28.9136	5.78117	2.0421e-05	-2.02881	-0.870378
1950531	chr20:1950531:A:G	0.000185453	26.9206	0.59349	3.82484e-05	-1.46076	-0.810889
1950573	chr20:1950573:G:A	5.89449e-17	-0.666159	-0.596948	1.80274e-05	-1.68428	-1.33958
1950661	chr20:1950661:T:C	6.52581e-17	-0.572041	-0.589318	1.47111e-05	-1.84566	-1.38148
1950854	chr20:1950854:A:G	6.48462e-16	1.00018	0.134717	1.41917e-05	-2.10871	-1.15438
1950862	chr20:1950862:T:C	2.08808e-17	-1.93062	-0.370261	3.71486e-05	-1.25366	-1.04716
1950873	chr20:1950873:A:G	1.99334e-15	0.199165	2.05869	3.45427e-05	-2.06491	-0.308643
1951020	chr20:1951020:C:T	1.7198e-15	1.08103	1.02922	2.32585e-05	-2.10534	-0.663742
1951697	chr20:1951697:C:T	8.4436e-17	-3.40973e-10	-0.903716	0.000132761	-3.40973e-10	-1.0272
1951846	chr20:1951846:C:G	1.84622e-16	-3.40973e-10	-0.121401	0.00021044	-3.40973e-10	-0.566553
1951929	chr20:1951929:TC:T	5.16e-13	9.10262	-1.28847	7.12419e-05	-0.262453	-1.38722
1951932	chr20:1951932:C:T	5.71945e-13	9.20556	-1.28847	7.42997e-05	-0.220427	-1.38722
1951957	chr20:1951957:T:C	7.92052e-16	1.33492	-3.79894e-10	5.77066e-05	-1.86038	-3.79894e-10
1952018	chr20:1952018:C:G	5.83499e-17	-3.40973e-10	-1.27325	9.45896e-05	-3.40973e-10	-1.36621
1952255	chr20:1952255:G:T	6.32897e-17	-3.40973e-10	-1.19199	0.000131883	-3.40973e-10	-1.03384
1952345	chr20:1952345:C:T	1.20217e-17	-1.75131	-1.10169	1.3054e-05	-2.09984	-1.24682
1952495	chr20:1952495:G:C	1.39086e-17	-1.73208	-0.975123	1.58898e-05	-2.05307	-1.097
1953593	chr20:1953593:G:A	6.52805e-17	-3.40973e-10	-1.16102	0.000100513	-3.40973e-10	-1.30546
1953771	chr20:1953771:C:G	3.37605e-16	1.24794	-0.765777	1.54319e-05	-2.05506	-1.12425
1953782	chr20:1953782:G:A	3.58005e-16	1.29024	-0.749407	1.56807e-05	-2.04945	-1.11388
1953822	chr20:1953822:T:C	2.05707e-11	9.98867	1.511	3.03935e-05	-2.07408	-0.427442
1953838	chr20:1953838:T:C	3.43431e-16	1.28053	-0.781256	1.53357e-05	-2.05088	-1.13469
1953902	chr20:1953902:A:G	1.13876e-07	19.6131	0.505579	1.33285e-05	-1.94699	-1.37886
1953919	chr20:1953919:A:G	5.80677e-17	-3.40973e-10	-1.2781	9.29192e-05	-3.40973e-10	-1.38402
1954155	chr20:1954155:C:G	2.22734e-17	-1.71207	-0.524248	0.000278321	-0.59422	0.307243
1954257	chr20:1954257:G:A	5.25167e-17	-3.40973e-10	-1.37858	9.8237e-05	-3.40973e-10	-1.32837
1954278	chr20:1954278:G:A	3.49849e-17	-1.4638	-0.320991	0.000745015	0.0541438	0.643508
1954358	chr20:1954358:A:G	1.32512e-16	-3.40973e-10	-0.453039	0.000163248	-3.40973e-10	-0.82048
1954524	chr20:1954524:G:A	5.48988e-17	-3.40973e-10	-1.33422	0.000107216	-3.40973e-10	-1.24091
1954853	chr20:1954853:G:A	5.28907e-17	-3.40973e-10	-1.37148	0.000100189	-3.40973e-10	-1.3087
1955361	chr20:1955361:A:C	2.01663e-16	-0.0331096	-3.79894e-10	0.000120469	-1.12436	-3.79894e-10
1955629	chr20:1955629:G:A	2.68292e-17	-1.88491	-0.165308	7.41766e-05	-2.10854	0.499236
1955646	chr20:1955646:C:T	8.24469e-14	7.21741	-1.23721	2.09159e-05	-1.55759	-1.31765
1955801	chr20:1955801:A:C	1.16863e-16	-3.40973e-10	-0.578708	0.000158688	-3.40973e-10	-0.84881
1955886	chr20:1955886:G:C	2.79989e-16	1.31357	-1.01853	1.34736e-05	-2.03786	-1.27716
1956340	chr20:1956340:T:A	2.08721e-17	-1.92164	-0.379658	5.66397e-05	-2.11163	0.232585
1956412	chr20:1956412:A:G	5.33321e-17	-3.40973e-10	-1.36317	0.000101988	-3.40973e-10	-1.2909
1956426	chr20:1956426:T:C	6.02724e-17	-3.40973e-10	-1.24084	9.23042e-05	-3.40973e-10	-1.39066
1956712	chr20:1956712:T:C	1.46819e-16	-3.40973e-10	-0.350507	0.000112881	-3.40973e-10	-1.18942
1956829	chr20:1956829:A:G	1.47786e-12	8.51725	0.349147	1.67633e-05	-1.70859	-1.38797
1956838	chr20:1956838:A:C	3.33605e-16	1.48212	-1.01187	1.38937e-05	-2.01164	-1.27268
1957050	chr20:1957050:T:C	6.02563e-17	-3.40973e-10	-1.2411	9.23025e-05	-3.40973e-10	-1.39068
1957723	chr20:1957723:A:T	2.50887e-14	6.17597	-1.38551	3.31632e-05	-1.02285	-1.39146
1958353	chr20:1958353:T:C	7.2174e-14	7.18659	-1.33947	4.92803e-05	-0.6673	-1.35093
1959086	chr20:1959086:G:A	5.60987e-17	-3.40973e-10	-1.3126	9.57248e-05	-3.40973e-10	-1.35428
1959322	chr20:1959322:G:C	1.99411e-17	-1.2591	-1.08783	1.1536e-05	-2.09164	-1.37864
1959499	chr20:1959499:T:C	1.64834e-16	0.839144	-1.07391	1.41305e-05	-1.8782	-1.38922
1959517	chr20:1959517:G:A	4.32795e-17	-1.57203	-3.79894e-10	4.58255e-05	-2.09091	-3.79894e-10
1959601	chr20:1959601:A:C	5.51542e-17	-3.40973e-10	-1.32958	9.72543e-05	-3.40973e-10	-1.33842
1959858	chr20:1959858:T:C	7.39192e-13	5.93875	2.23486	2.40842e-05	-1.67961	-1.05459
1959922	chr20:1959922:C:T	5.19425e-17	-3.40973e-10	-1.38957	9.58489e-05	-3.40973e-10	-1.35298
1960051	chr20:1960051:G:A	1.96077e-17	-1.33906	-1.02473	1.18764e-05	-2.07855	-1.36264
1960076	chr20:1960076:GTT:G	4.38912e-17	-1.558	-3.79894e-10	4.57049e-05	-2.09355	-3.79894e-10
1960162	chr20:1960162:C:T	7.57097e-17	-3.40973e-10	-1.0128	9.31923e-05	-3.40973e-10	-1.38109
1960222	chr20:1960222:T:C	8.37015e-17	-3.40973e-10	-0.912452	9.22883e-05	-3.40973e-10	-1.39083
1960334	chr20:1960334:G:GA	8.54988e-13	5.90904	2.4101	2.55981e-05	-1.6729	-1.00033
1960349	chr20:1960349:A:G	8.17966e-13	7.46941	0.805456	7.30775e-05	-0.822204	-0.802028
1960372	chr20:1960372:A:G	6.07944e-13	6.40521	1.57292	1.75789e-05	-1.77277	-1.27628
1960485	chr20:1960485:T:C	4.92977e-16	-3.40973e-10	0.860752	0.000167901	-3.40973e-10	-0.792375
1960781	chr20:1960781:CAG:C	8.65754e-17	-3.40973e-10	-0.878694	0.000112218	-3.40973e-10	-1.19531
1960842	chr20:1960842:A:G	1.28853e-14	4.00111	0.12303	2.54904e-05	-1.29121	-1.38624
1961038	chr20:1961038:G:A	2.73679e-17	-2.03034	-3.79894e-10	6.75389e-05	-1.70305	-3.79894e-10
1961254	chr20:1961254:G:C	5.25219e-17	-1.37848	-3.79894e-10	4.76205e-05	-2.05249	-3.79894e-10
1961299	chr20:1961299:A:G	7.06481e-17	-3.40973e-10	-1.082	9.45409e-05	-3.40973e-10	-1.36672
1961507	chr20:1961507:A:G	1.6269e-17	-1.8597	-0.690746	2.08985e-05	-1.82485	-1.05122
1961620	chr20:1961620:A:C	7.6873e-17	-3.40973e-10	-0.997555	0.000331598	-3.40973e-10	-0.111828
1962052	chr20:1962052:A:T	1.90836e-16	-3.40973e-10	-0.088296	0.000177455	-3.40973e-10	-0.737034
1962072	chr20:1962072:G:A	1.89071e-16	-3.40973e-10	-0.0975887	0.000176269	-3.40973e-10	-0.743739
1962395	chr20:1962395:G:A	2.54452e-16	-3.40973e-10	0.199402	0.000198844	-3.40973e-10	-0.623233
1962430	chr20:1962430:G:A	1.06507e-17	-2.08916	-0.884921	1.42172e-05	-2.0894	-1.1719
1962478	chr20:1962478:G:A	5.41433e-17	-3.40973e-10	-1.34807	0.000103818	-3.40973e-10	-1.27312
1962713	chr20:1962713:A:G	5.45481e-17	-3.40973e-10	-1.34063	9.29653e-05	-3.40973e-10	-1.38353
1962822	chr20:1962822:A:G	1.88196e-15	2.91408	-0.713722	1.90147e-05	-1.92747	-1.04307
1962994	chr20:1962994:T:C	2.3579e-14	6.09754	-1.36913	3.44175e-05	-1.00067	-1.37652
1963037	chr20:1963037:G:A	6.90615e-17	-3.40973e-10	-1.10471	9.41126e-05	-3.40973e-10	-1.37126
1963231	chr20:1963231:AAAG:A	7.97489e-17	-3.40973e-10	-0.960827	0.000167004	-3.40973e-10	-0.797733
1963238	chr20:1963238:G:A	5.35292e-17	-3.40973e-10	-1.35948	0.000103762	-3.40973e-10	-1.27366
1963284	chr20:1963284:G:A	8.96176e-16	-3.40973e-10	1.45843	0.000396844	-3.40973e-10	0.0677905
1963315	chr20:1963315:A:T	5.47611e-17	-3.40973e-10	-1.33673	0.000140185	-3.40973e-10	-0.972787
1963511	chr20:1963511:TAAGTA:T	8.81887e-16	-3.40973e-10	1.44235	0.000392319	-3.40973e-10	0.0563235
1963864	chr20:1963864:T:C	5.44701e-17	-3.40973e-10	-1.34206	0.000138134	-3.40973e-10	-0.987528
1963907	chr20:1963907:A:T	1.0889e-15	1.65321	-3.79894e-10	8.0316e-05	-1.52978	-3.79894e-10
1964084	chr20:1964084:C:T	6.03561e-17	-3.40973e-10	-1.23945	9.6167e-05	-3.40973e-10	-1.34967
1964337	chr20:1964337:G:A	8.09903e-17	-3.40973e-10	-0.94538	0.000118199	-3.40973e-10	-1.14338
1964367	chr20:1964367:G:A	1.81313e-17	-1.82718	-0.614889	0.00033638	-0.277785	0.180275
1964430	chr20:1964430:G:T	9.31617e-18	-1.88516	-1.2228	0.000152235	-0.306078	-0.584246
1964611	chr20:1964611:A:G	9.25085e-18	-2.0866	-1.0284	1.32314e-05	-2.07704	-1.25612
1964623	chr20:1964623:G:C	1.68593e-14	4.197	0.195941	2.99642e-05	-1.15948	-1.35627
1964726	chr20:1964726:T:A	5.57134e-17	-3.40973e-10	-1.31949	0.000111815	-3.40973e-10	-1.1989
1964746	chr20:1964746:T:C	5.49396e-17	-3.40973e-10	-1.33347	0.000109227	-3.40973e-10	-1.22232
1964760	chr20:1964760:T:C	2.12908e-17	-1.03096	-1.25047	8.72256e-05	-0.0678876	-1.37937
1964980	chr20:1964980:G:A	9.63714e-15	4.08615	-0.252484	2.94332e-05	-1.14426	-1.38936
1965042	chr20:1965042:G:A	6.67287e-15	4.77732	-1.31122	1.94514e-05	-1.55621	-1.39163
1965148	chr20:1965148:C:A	5.46052e-17	-3.40973e-10	-1.33958	0.00010512	-3.40973e-10	-1.26065
1965250	chr20:1965250:C:A	5.72567e-17	-3.40973e-10	-1.29216	9.27059e-05	-3.40973e-10	-1.38632
1965267	chr20:1965267:A:T	2.30018e-17	-1.41714	-0.786992	4.44046e-05	-0.869221	-1.25319
1965310	chr20:1965310:C:A	8.10505e-18	-2.05644	-1.19078	4.40094e-05	-1.71528	-0.416071
1965378	chr20:1965378:C:T	6.98479e-18	-2.02882	-1.36715	2.73281e-05	-1.62158	-0.986253
1965583	chr20:1965583:A:C	4.56093e-15	1.62578	1.4598	8.98958e-05	-0.527293	-0.889808
1965691	chr20:1965691:A:C	5.12324e-16	2.27864	-1.37939	3.60718e-05	-1.04836	-1.28189
1966023	chr20:1966023:C:T	5.05553e-17	-0.196809	-1.21983	2.3649e-05	-2.10688	-0.645553
1966362	chr20:1966362:A:G	5.37021e-17	-3.40973e-10	-1.35626	0.000101892	-3.40973e-10	-1.29184
1966633	chr20:1966633:A:G	2.00278e-17	-1.55188	-0.790706	2.43753e-05	-1.6875	-1.03468
1966748	chr20:1966748:A:C	1.45808e-17	-1.30178	-1.35822	1.56444e-05	-2.06982	-1.09581
1967197	chr20:1967197:G:A	2.6842e-17	-2.04974	-3.79894e-10	4.65519e-05	-2.07518	-3.79894e-10
1967202	chr20:1967202:T:A	7.31867e-17	-3.40973e-10	-1.0467	0.000152189	-3.40973e-10	-0.890629
1967609	chr20:1967609:G:T	1.82369e-16	-3.40973e-10	-0.133675	0.00021745	-3.40973e-10	-0.533782
1967733	chr20:1967733:G:A	6.02466e-17	-3.40973e-10	-1.24126	0.000115893	-3.40973e-10	-1.16309
1967863	chr20:1967863:A:G	1.70427e-17	-1.46024	-1.04374	1.34837e-05	-2.00785	-1.30642
1967866	chr20:1967866:C:T	1.58863e-16	-3.40973e-10	-0.271669	0.000192551	-3.40973e-10	-0.655391
1968041	chr20:1968041:T:A	1.36062e-15	-3.40973e-10	1.87599	0.000528587	-3.40973e-10	0.354455
1968251	chr20:1968251:A:G	5.91317e-17	-3.40973e-10	-1.25994	0.000113238	-3.40973e-10	-1.18626
1968411	chr20:1968411:G:A	5.18427e-17	-3.40973e-10	-1.3915	9.42416e-05	-3.40973e-10	-1.36989
1968481	chr20:1968481:C:A	3.58953e-17	-0.75031	-1.00879	1.36585e-05	-2.10874	-1.19265
1968487	chr20:1968487:C:A	6.00073e-17	-3.40973e-10	-1.24524	0.00011533	-3.40973e-10	-1.16795
1968577	chr20:1968577:A:G	2.35456e-16	-3.40973e-10	0.121815	0.000279041	-3.40973e-10	-0.284392
1968833	chr20:1968833:G:A	4.39505e-16	-3.40973e-10	0.745939	0.000270358	-3.40973e-10	-0.316005
1968878	chr20:1968878:A:G	5.18862e-17	-3.40973e-10	-1.39066	9.56549e-05	-3.40973e-10	-1.355
1968931	chr20:1968931:C:T	1.35796e-16	-3.40973e-10	-0.428558	0.000123233	-3.40973e-10	-1.10168
1968957	chr20:1968957:C:T	5.30409e-17	-3.40973e-10	-1.36865	0.00010148	-3.40973e-10	-1.29589
1969686	chr20:1969686:A:G	1.35964e-16	-3.40973e-10	-0.427319	0.000123747	-3.40973e-10	-1.09751
1969722	chr20:1969722:C:T	3.41843e-16	-3.40973e-10	0.494641	0.000205658	-3.40973e-10	-0.589539
1969930	chr20:1969930:G:A	1.99725e-16	-3.40973e-10	-0.0427694	0.000235797	-3.40973e-10	-0.452782
1970083	chr20:1970083:T:C	8.61763e-17	-0.883313	-3.79894e-10	7.01924e-05	-1.66451	-3.79894e-10
1970212	chr20:1970212:G:A	5.59637e-17	-0.576743	-0.738263	3.75812e-05	-0.8979	-1.39135
1970272	chr20:1970272:A:G	5.18856e-17	-3.40973e-10	-1.39067	9.56379e-05	-3.40973e-10	-1.35518
1971582	chr20:1971582:C:T	5.93437e-17	-3.40973e-10	-1.25636	0.000113738	-3.40973e-10	-1.18185
1971588	chr20:1971588:C:T	4.84296e-16	-3.40973e-10	0.842988	0.000288087	-3.40973e-10	-0.252491
1971612	chr20:1971612:C:T	5.37393e-17	-3.40973e-10	-1.35556	0.000109369	-3.40973e-10	-1.22102
1971909	chr20:1971909:A:G	2.59525e-17	-2.08344	-3.79894e-10	4.88705e-05	-2.02658	-3.79894e-10
1971910	chr20:1971910:C:A	5.18594e-17	-3.40973e-10	-1.39117	9.51024e-05	-3.40973e-10	-1.3608
1971936	chr20:1971936:A:G	5.29383e-16	0.45582	0.476183	0.000299473	-2.10858	1.89485
1972014	chr20:1972014:C:T	5.16112e-16	-3.40973e-10	0.906615	0.000292029	-3.40973e-10	-0.2389
1972364	chr20:1972364:A:G	1.14623e-16	-3.40973e-10	-0.598059	0.000150368	-3.40973e-10	-0.902668
1972624	chr20:1972624:A:C	4.779e-16	-1.91354	2.74323	6.39553e-05	-2.0356	0.27803
1972717	chr20:1972717:A:G	4.11555e-16	0.359267	0.320965	0.000239362	-2.10419	1.66641
1972826	chr20:1972826:T:A	1.75461e-16	-3.40973e-10	-0.17229	0.00021171	-3.40973e-10	-0.560536
1973387	chr20:1973387:G:A	1.28627e-17	-2.0707	-0.714678	1.21413e-05	-2.11156	-1.30758
1973389	chr20:1973389:A:T	5.25995e-17	-3.40973e-10	-1.377	0.000101995	-3.40973e-10	-1.29083
1973654	chr20:1973654:A:G	5.4744e-17	-3.40973e-10	-1.33704	9.22344e-05	-3.40973e-10	-1.39142
1973693	chr20:1973693:C:T	6.17685e-17	-3.40973e-10	-1.21632	9.36287e-05	-3.40973e-10	-1.37642
1973728	chr20:1973728:A:G	5.64521e-17	-3.40973e-10	-1.30632	0.000106526	-3.40973e-10	-1.24736
1973945	chr20:1973945:T:C	6.19034e-17	-3.40973e-10	-1.21413	9.35167e-05	-3.40973e-10	-1.37761
1973959	chr20:1973959:T:C	2.0734e-16	-3.40973e-10	-0.00534932	0.000243705	-3.40973e-10	-0.419795
1974103	chr20:1974103:G:A	8.73181e-18	-1.95292	-1.21982	1.44278e-05	-2.11195	-1.13464
1974136	chr20:1974136:C:T	6.26885e-17	-3.40973e-10	-1.20153	9.32092e-05	-3.40973e-10	-1.38091
1974231	chr20:1974231:A:C	4.83596e-16	0.557631	0.28391	0.000233143	-2.11183	1.64773
1974276	chr20:1974276:G:A	4.71224e-16	-3.40973e-10	0.815623	0.000283796	-3.40973e-10	-0.267496
1974830	chr20:1974830:G:A	5.64723e-17	-3.40973e-10	-1.30596	0.000105953	-3.40973e-10	-1.25276
1975035	chr20:1975035:G:A	1.2944e-16	-3.40973e-10	-0.476489	0.000211592	-3.40973e-10	-0.561094
1975206	chr20:1975206:A:G	1.69107e-16	-3.40973e-10	-0.209177	0.000282908	-3.40973e-10	-0.270631
1975396	chr20:1975396:G:A	5.79297e-17	-3.40973e-10	-1.28048	0.000109431	-3.40973e-10	-1.22046
1976017	chr20:1976017:T:C	4.61926e-16	0.371983	0.423712	0.000254948	-2.11042	1.73573
1976501	chr20:1976501:A:G	1.10355e-16	-3.40973e-10	-0.636006	0.000140219	-3.40973e-10	-0.972545
1976995	chr20:1976995:C:T	5.77418e-17	-3.40973e-10	-1.28373	0.000108859	-3.40973e-10	-1.2257
1977499	chr20:1977499:A:G	5.92787e-17	-3.40973e-10	-1.25746	9.54384e-05	-3.40973e-10	-1.35727
1977754	chr20:1977754:G:A	1.66287e-16	1.06438	-1.29038	2.94567e-05	-2.09785	-0.434984
1978056	chr20:1978056:A:C	1.42878e-15	-3.40973e-10	1.92486	0.00078358	-3.40973e-10	0.748121
1978744	chr20:1978744:A:C	5.19927e-17	-3.40973e-10	-1.38861	9.35819e-05	-3.40973e-10	-1.37692
1978927	chr20:1978927:G:A	5.18645e-17	-3.40973e-10	-1.39107	9.51319e-05	-3.40973e-10	-1.36049
1979293	chr20:1979293:G:A	1.36361e-17	-1.35202	-1.37497	0.000224573	0.817566	-1.31912
1979294	chr20:1979294:T:C	5.1834e-17	-3.40973e-10	-1.39166	9.36418e-05	-3.40973e-10	-1.37628
1979580	chr20:1979580:A:G	2.71039e-17	-0.856221	-1.18381	0.000159992	0.241456	-1.08209
1979667	chr20:1979667:A:G	4.73171e-16	0.348078	0.471671	0.000268125	-2.1098	1.7855
1979954	chr20:1979954:T:C	4.06061e-16	-3.40973e-10	0.666794	0.000252742	-3.40973e-10	-0.383385
1980488	chr20:1980488:A:G	5.3339e-17	-0.026543	-1.3365	2.25274e-05	-2.09069	-0.710331
1981129	chr20:1981129:C:T	2.755e-17	-1.9891	-0.0345999	0.000417822	0.749838	-0.630535
1981331	chr20:1981331:T:C	8.487e-17	-0.0792753	-0.819313	3.96871e-05	-2.10976	-0.124968
1981475	chr20:1981475:A:G	5.23454e-17	-3.40973e-10	-1.38184	9.22638e-05	-3.40973e-10	-1.3911
1982257	chr20:1982257:G:A	5.20464e-17	-3.40973e-10	-1.38757	9.62763e-05	-3.40973e-10	-1.34853
1982471	chr20:1982471:A:C	1.32213e-17	-1.3852	-1.37268	1.73485e-05	-1.80626	-1.25598
1982475	chr20:1982475:G:C	1.28941e-17	-1.44774	-1.3352	1.69325e-05	-1.7631	-1.32342
1982576	chr20:1982576:C:T	2.51664e-16	-3.40973e-10	0.188385	0.000191476	-3.40973e-10	-0.660988
1982767	chr20:1982767:G:A	1.30161e-17	-1.3931	-1.38042	1.78631e-05	-1.80114	-1.23188
1983212	chr20:1983212:T:C	5.18442e-17	-3.40973e-10	-1.39147	9.72065e-05	-3.40973e-10	-1.33891
1983349	chr20:1983349:A:G	8.48189e-17	-0.89919	-3.79894e-10	6.15309e-05	-1.79621	-3.79894e-10
1983429	chr20:1983429:A:C	5.19355e-17	-3.40973e-10	-1.38971	9.54615e-05	-3.40973e-10	-1.35703
1983449	chr20:1983449:C:A	2.76863e-16	-3.40973e-10	0.283815	0.000202885	-3.40973e-10	-0.603114
1983967	chr20:1983967:TTC:T	6.35439e-17	-3.40973e-10	-1.18798	0.000123568	-3.40973e-10	-1.09896
1984176	chr20:1984176:C:T	9.28889e-17	-3.40973e-10	-0.808305	0.00010609	-3.40973e-10	-1.25146
1984258	chr20:1984258:C:T	3.79085e-16	-3.40973e-10	0.598052	0.000288988	-3.40973e-10	-0.249366
1984481	chr20:1984481:T:C	9.52127e-18	-2.03627	-1.04991	1.35209e-05	-1.9292	-1.38232
1984911	chr20:1984911:T:C	8.4715e-17	-3.40973e-10	-0.900417	0.000166537	-3.40973e-10	-0.800536
1985012	chr20:1985012:C:T	1.42906e-17	-1.29255	-1.38756	2.2764e-05	-1.4627	-1.32787
1985106	chr20:1985106:T:C	5.45218e-17	-3.40973e-10	-1.34111	9.32203e-05	-3.40973e-10	-1.38079
1985510	chr20:1985510:G:A	1.13767e-16	-3.40973e-10	-0.605558	0.000230427	-3.40973e-10	-0.475817
1985523	chr20:1985523:G:A	1.19173e-16	-2.00589	1.44675	0.000101279	-1.59736	0.299479
1986052	chr20:1986052:T:C	3.05621e-17	-1.91995	-3.79894e-10	4.75169e-05	-2.05467	-3.79894e-10
1986165	chr20:1986165:T:C	1.48256e-17	-1.53798	-1.10537	9.67886e-05	-0.533965	-0.809258
1986238	chr20:1986238:G:A	7.12557e-17	-3.40973e-10	-1.07344	0.000128675	-3.40973e-10	-1.05847
1986301	chr20:1986301:T:C	1.23022e-17	-1.65366	-1.17628	2.54404e-05	-1.79142	-0.88799
1986403	chr20:1986403:C:T	5.91072e-17	-0.787614	-0.472742	2.6103e-05	-2.11142	-0.54228
1986509	chr20:1986509:T:G	1.87572e-17	-1.03053	-1.3776	1.49131e-05	-1.83231	-1.3812
1986571	chr20:1986571:G:T	1.86041e-17	-1.04279	-1.37353	1.49935e-05	-1.82407	-1.38407
1986661	chr20:1986661:T:C	3.17138e-17	-0.581214	-1.30174	1.94526e-05	-1.97951	-0.968264
1986675	chr20:1986675:T:C	3.19293e-17	-0.58075	-1.29543	1.97226e-05	-1.97913	-0.954859
1986796	chr20:1986796:A:T	1.2204e-16	-3.40973e-10	-0.535359	0.00014165	-3.40973e-10	-0.962393
1986988	chr20:1986988:G:A	7.66083e-18	-2.08244	-1.22115	1.59583e-05	-2.08742	-1.05835
1987064	chr20:1987064:G:A	5.22142e-17	-3.40973e-10	-1.38436	9.22099e-05	-3.40973e-10	-1.39168
1987119	chr20:1987119:G:A	5.78397e-17	-3.40973e-10	-1.28203	0.000119009	-3.40973e-10	-1.13655
1987126	chr20:1987126:A:G	6.20515e-17	-3.40973e-10	-1.21174	0.000131625	-3.40973e-10	-1.03579
1987151	chr20:1987151:G:A	5.47341e-17	-3.40973e-10	-1.33722	9.36155e-05	-3.40973e-10	-1.37656
1987231	chr20:1987231:A:T	5.19389e-17	-3.40973e-10	-1.38964	9.34804e-05	-3.40973e-10	-1.378
1987371	chr20:1987371:C:A	1.59521e-17	-1.19205	-1.37807	2.98567e-05	-1.16958	-1.34977
1987549	chr20:1987549:G:C	5.75683e-17	-3.40973e-10	-1.28674	9.85297e-05	-3.40973e-10	-1.32539
1987564	chr20:1987564:G:T	6.20947e-17	-3.40973e-10	-1.21105	0.000103383	-3.40973e-10	-1.27731
1987803	chr20:1987803:A:G	6.32126e-17	-3.40973e-10	-1.19321	0.000135283	-3.40973e-10	-1.00839
1988126	chr20:1988126:G:A	5.79752e-17	-3.40973e-10	-1.27969	0.000110381	-3.40973e-10	-1.21181
1988197	chr20:1988197:T:C	1.4768e-17	-1.27419	-1.37306	2.78775e-05	-1.2463	-1.34163
1988420	chr20:1988420:G:C	6.48674e-17	-3.40973e-10	-1.16736	0.000140333	-3.40973e-10	-0.971734
1988687	chr20:1988687:C:T	1.74556e-17	-1.93872	-0.541334	8.09589e-05	-0.979017	-0.542793
1989051	chr20:1989051:G:A	7.26075e-17	-1.05464	-3.79894e-10	0.00163713	1.48495	-3.79894e-10
1989155	chr20:1989155:T:C	8.25118e-17	-3.40973e-10	-0.926768	0.000171617	-3.40973e-10	-0.770488
1989178	chr20:1989178:C:T	1.06707e-17	-1.94028	-1.03193	4.5989e-05	-0.904128	-1.18322
1989288	chr20:1989288:A:G	8.58421e-18	-1.79853	-1.39125	0.000404984	1.43872	-1.35063
1989682	chr20:1989682:A:G	1.09694e-16	-3.40973e-10	-0.642014	0.000138837	-3.40973e-10	-0.982455
1989901	chr20:1989901:C:G	1.52607e-17	-1.26551	-1.34892	2.89435e-05	-1.24465	-1.30576
1989918	chr20:1989918:C:T	1.10734e-17	-2.08301	-0.852148	0.000609945	1.74739	-1.24977
1990005	chr20:1990005:G:A	1.14704e-16	-3.40973e-10	-0.597355	0.000175735	-3.40973e-10	-0.746774
1990166	chr20:1990166:T:C	8.65988e-18	-1.89575	-1.28526	0.000202674	0.761846	-1.366
1990414	chr20:1990414:G:T	1.60925e-17	-1.20758	-1.35377	3.03862e-05	-1.18836	-1.3134
1990784	chr20:1990784:T:A	8.68546e-17	-3.40973e-10	-0.875474	0.000133864	-3.40973e-10	-1.01893
1991189	chr20:1991189:A:G	6.63365e-17	-3.40973e-10	-1.14497	0.000100282	-3.40973e-10	-1.30777
1991423	chr20:1991423:G:A	3.0549e-16	-3.40973e-10	0.382208	0.000348769	-3.40973e-10	-0.0613436
1991814	chr20:1991814:T:C	1.1542e-17	-1.85152	-1.0422	3.76197e-05	-1.10718	-1.18104
1991907	chr20:1991907:C:T	9.96062e-17	-3.40973e-10	-0.738485	0.000129567	-3.40973e-10	-1.05155
1992069	chr20:1992069:T:C	5.20817e-17	-3.40973e-10	-1.3869	9.22116e-05	-3.40973e-10	-1.39167
1992115	chr20:1992115:A:G	6.97444e-18	-2.0124	-1.38506	0.000135311	0.361909	-1.37009
1993291	chr20:1993291:C:T	1.97391e-16	-3.40973e-10	-0.0545238	0.000207407	-3.40973e-10	-0.581068
1993666	chr20:1993666:T:C	2.0911e-16	-3.40973e-10	0.00314896	0.000226342	-3.40973e-10	-0.493705
1993925	chr20:1993925:G:C	8.19736e-17	-3.40973e-10	-0.933312	0.000163263	-3.40973e-10	-0.82039
1994538	chr20:1994538:G:A	5.66196e-17	-3.40973e-10	-1.30335	9.40682e-05	-3.40973e-10	-1.37173
1994584	chr20:1994584:A:G	6.70697e-17	-3.40973e-10	-1.13398	0.000131232	-3.40973e-10	-1.03879
1994677	chr20:1994677:G:T	1.76744e-16	-3.40973e-10	-0.165006	0.000213333	-3.40973e-10	-0.552898
1994880	chr20:1994880:A:G	5.37004e-17	-3.40973e-10	-1.35629	9.27241e-05	-3.40973e-10	-1.38612
1994897	chr20:1994897:T:C	5.2239e-17	-3.40973e-10	-1.38388	9.57449e-05	-3.40973e-10	-1.35406
1994995	chr20:1994995:C:T	6.69079e-16	-3.40973e-10	1.16619	0.000596927	-3.40973e-10	0.476043
1995041	chr20:1995041:C:T	5.72289e-17	-3.40973e-10	-1.29265	0.000115697	-3.40973e-10	-1.16478
1995204	chr20:1995204:G:A	4.70004e-17	-0.364835	-1.12472	0.00016725	0.0525557	-0.848816
1995207	chr20:1995207:T:C	6.94704e-18	-2.07995	-1.32145	1.3199e-05	-1.95654	-1.37908
1995303	chr20:1995303:A:G	5.45556e-17	-3.40973e-10	-1.34049	9.34458e-05	-3.40973e-10	-1.37837
1995345	chr20:1995345:ACC:A	1.33483e-16	-3.40973e-10	-0.445734	0.000174223	-3.40973e-10	-0.755416
1995502	chr20:1995502:C:T	7.857e-18	-2.03463	-1.24367	3.61778e-05	-1.36144	-0.965866
1995596	chr20:1995596:T:G	8.44965e-17	-3.40973e-10	-0.902999	0.000118998	-3.40973e-10	-1.13665
1995703	chr20:1995703:G:A	5.22018e-17	-3.40973e-10	-1.38459	9.56957e-05	-3.40973e-10	-1.35458
1995824	chr20:1995824:A:G	6.13282e-17	-3.40973e-10	-1.22347	0.000117388	-3.40973e-10	-1.15027
1996141	chr20:1996141:C:T	5.20649e-17	-3.40973e-10	-1.38722	9.32119e-05	-3.40973e-10	-1.38088
1996172	chr20:1996172:C:G	3.30093e-17	-0.473075	-1.36984	0.000191371	0.638061	-1.2996
1996238	chr20:1996238:G:A	5.5363e-17	-3.40973e-10	-1.3258	0.000103239	-3.40973e-10	-1.2787
1996399	chr20:1996399:A:T	9.70579e-18	-1.68117	-1.38582	0.000567256	1.74728	-1.32223
1996507	chr20:1996507:C:T	5.65003e-17	-3.40973e-10	-1.30546	0.000130361	-3.40973e-10	-1.04544
1996549	chr20:1996549:G:A	8.65157e-17	-3.40973e-10	-0.879384	0.000113229	-3.40973e-10	-1.18634
1996739	chr20:1996739:C:T	5.19451e-17	-3.40973e-10	-1.38952	0.000104313	-3.40973e-10	-1.26835
1996919	chr20:1996919:G:A	5.31035e-17	-3.40973e-10	-1.36747	0.000113599	-3.40973e-10	-1.18307
1996954	chr20:1996954:A:G	1.35345e-16	-3.40973e-10	-0.431883	0.000267159	-3.40973e-10	-0.327907
1997030	chr20:1997030:A:ATC	5.26334e-17	-3.40973e-10	-1.37636	0.000110559	-3.40973e-10	-1.2102
1997106	chr20:1997106:C:T	6.21082e-17	-0.792885	-0.417947	7.48705e-05	-0.856886	-0.743106
1997213	chr20:1997213:C:T	5.2151e-17	-3.40973e-10	-1.38557	0.000106572	-3.40973e-10	-1.24693
1997336	chr20:1997336:C:A	5.21629e-17	-3.40973e-10	-1.38534	0.000106694	-3.40973e-10	-1.24579
1997519	chr20:1997519:C:T	5.26867e-17	-3.40973e-10	-1.37535	0.000110951	-3.40973e-10	-1.20667
1997692	chr20:1997692:T:C	5.21183e-17	-3.40973e-10	-1.38619	0.00010623	-3.40973e-10	-1.25015
1997869	chr20:1997869:C:T	4.00804e-17	-1.60255	-0.0462687	0.000104695	-1.40583	0.14113
1997874	chr20:1997874:A:T	5.23616e-17	-3.40973e-10	-1.38154	0.000108446	-3.40973e-10	-1.2295
1997965	chr20:1997965:A:G	5.23228e-17	-3.40973e-10	-1.38228	0.000108115	-3.40973e-10	-1.23256
1998298	chr20:1998298:C:A	5.3737e-17	-3.40973e-10	-1.35561	0.000107648	-3.40973e-10	-1.23689
1998381	chr20:1998381:G:T	5.23261e-17	-3.40973e-10	-1.38221	0.000108648	-3.40973e-10	-1.22764
1998469	chr20:1998469:A:G	5.22896e-17	-3.40973e-10	-1.38291	0.000107845	-3.40973e-10	-1.23506
1998527	chr20:1998527:A:C	4.95361e-17	-1.43701	-3.79894e-10	6.21869e-05	-1.78561	-3.79894e-10
1998558	chr20:1998558:C:T	2.41916e-16	-3.40973e-10	0.148881	0.000555217	-3.40973e-10	0.403606
1998659	chr20:1998659:C:T	5.23516e-17	-3.40973e-10	-1.38173	0.000108366	-3.40973e-10	-1.23023
1998850	chr20:1998850:C:T	6.55381e-17	-3.40973e-10	-1.15708	0.000105571	-3.40973e-10	-1.25636
1998851	chr20:1998851:G:A	5.4498e-17	-3.40973e-10	-1.34155	0.000120559	-3.40973e-10	-1.12362
1998939	chr20:1998939:C:T	1.72306e-16	-3.40973e-10	-0.190438	0.000408615	-3.40973e-10	0.0970208
1999217	chr20:1999217:G:A	5.63486e-17	-3.40973e-10	-1.30815	9.67101e-05	-3.40973e-10	-1.34403
1999270	chr20:1999270:A:G	3.18956e-16	-3.40973e-10	0.425342	0.000318747	-3.40973e-10	-0.151356
1999290	chr20:1999290:G:C	5.18553e-17	-3.40973e-10	-1.39125	9.30841e-05	-3.40973e-10	-1.38225
1999842	chr20:1999842:T:C	9.22565e-17	-3.40973e-10	-0.815136	0.000118099	-3.40973e-10	-1.14423
1999923	chr20:1999923:A:G	6.02702e-17	-3.40973e-10	-1.24087	0.000146813	-3.40973e-10	-0.926595
2000004	chr20:2000004:C:T	5.65246e-17	-3.40973e-10	-1.30503	0.000131475	-3.40973e-10	-1.03693
2000112	chr20:2000112:T:C	5.4058e-17	-3.40973e-10	-1.34965	0.000119229	-3.40973e-10	-1.1347
2000184	chr20:2000184:C:T	3.76516e-16	-3.40973e-10	0.591251	0.000985997	-3.40973e-10	0.977901
2000203	chr20:2000203:C:T	5.91539e-17	-3.40973e-10	-1.25957	0.000142089	-3.40973e-10	-0.959296
2000377	chr20:2000377:G:A	7.58513e-18	-1.92203	-1.39149	0.000274718	0.929021	-1.22903
2000416	chr20:2000416:T:C	5.86967e-17	-3.40973e-10	-1.26733	9.98198e-05	-3.40973e-10	-1.31239
2000449	chr20:2000449:G:A	5.64062e-17	-3.40973e-10	-1.30713	0.000117892	-3.40973e-10	-1.14598
2000742	chr20:2000742:AG:A	6.71135e-15	3.47185	-3.79894e-10	0.00131105	1.26283	-3.79894e-10
2000859	chr20:2000859:T:C	5.38408e-17	-3.40973e-10	-1.35368	0.000117946	-3.40973e-10	-1.14552
2001291	chr20:2001291:G:A	5.60046e-17	-3.40973e-10	-1.31428	0.00010474	-3.40973e-10	-1.26427
2001426	chr20:2001426:G:A	5.23101e-17	-3.40973e-10	-1.38252	0.00010798	-3.40973e-10	-1.23381
2001482	chr20:2001482:G:A	2.6571e-16	0.193909	0.0487886	4.63568e-05	-2.0404	-0.0389873
2001644	chr20:2001644:A:G	5.36852e-17	-3.40973e-10	-1.35657	0.000117092	-3.40973e-10	-1.15279
2001665	chr20:2001665:C:T	6.39707e-17	-3.40973e-10	-1.18128	0.00011594	-3.40973e-10	-1.16268
2001681	chr20:2001681:A:C	2.59077e-16	-3.40973e-10	0.217414	0.000291389	-3.40973e-10	-0.241094
2002477	chr20:2002477:C:A	5.79105e-17	-3.40973e-10	-1.28081	9.64607e-05	-3.40973e-10	-1.34662
2002573	chr20:2002573:C:T	1.22234e-16	-3.40973e-10	-0.533769	0.0002065	-3.40973e-10	-0.585451
2003239	chr20:2003239:A:G	8.76117e-17	-3.40973e-10	-0.866795	0.000114052	-3.40973e-10	-1.1791
2003241	chr20:2003241:A:C	8.76098e-17	-3.40973e-10	-0.866817	0.000114048	-3.40973e-10	-1.17914
2003829	chr20:2003829:C:T	6.12216e-17	-3.40973e-10	-1.22521	0.000111345	-3.40973e-10	-1.20312
2003979	chr20:2003979:G:A	3.40272e-17	-1.81255	-3.79894e-10	4.65516e-05	-2.07519	-3.79894e-10
2003982	chr20:2003982:C:T	7.96731e-17	-3.40973e-10	-0.961778	0.000134915	-3.40973e-10	-1.0111
2004016	chr20:2004016:G:A	9.86408e-17	-3.40973e-10	-0.748225	0.00021542	-3.40973e-10	-0.543161
2004404	chr20:2004404:G:A	1.17812e-17	-1.891	-0.982201	1.57908e-05	-2.00088	-1.15545
2004547	chr20:2004547:G:A	1.77796e-16	-3.40973e-10	-0.159072	0.000220681	-3.40973e-10	-0.519035
2004975	chr20:2004975:G:A	1.76026e-17	-1.20313	-1.26854	1.93311e-05	-1.81239	-1.14164
2005211	chr20:2005211:T:C	5.74856e-17	-3.40973e-10	-1.28818	9.81354e-05	-3.40973e-10	-1.3294
2005657	chr20:2005657:G:C	7.50178e-17	-3.40973e-10	-1.02198	0.000127849	-3.40973e-10	-1.0649
2006287	chr20:2006287:C:T	5.50843e-17	-3.40973e-10	-1.33085	0.000106783	-3.40973e-10	-1.24496
2006752	chr20:2006752:C:T	6.89172e-17	-3.40973e-10	-1.1068	9.93412e-05	-3.40973e-10	-1.31719
2007379	chr20:2007379:C:T	1.11985e-17	-1.54353	-1.3804	0.000348221	1.31524	-1.37815
2007590	chr20:2007590:T:C	5.21064e-17	-3.40973e-10	-1.38642	9.31143e-05	-3.40973e-10	-1.38193
2007842	chr20:2007842:G:C	1.37938e-16	-1.47813	1.06522	0.00417149	1.40837	1.0119
2008036	chr20:2008036:A:G	1.1291e-16	-2.09047	1.47735	0.00180515	0.405179	1.17747
2008269	chr20:2008269:G:A	1.8433e-17	-1.59831	-0.827259	1.66798e-05	-2.1119	-0.989654
2008302	chr20:2008302:G:C	5.98895e-17	-3.40973e-10	-1.24721	9.70334e-05	-3.40973e-10	-1.3407
2008643	chr20:2008643:G:A	1.0026e-16	-3.40973e-10	-0.731943	0.000225072	-3.40973e-10	-0.499332
2008737	chr20:2008737:C:T	8.55754e-17	-0.991034	0.100723	0.000812008	0.740578	0.0431804
2008748	chr20:2008748:A:G	6.60076e-17	-3.40973e-10	-1.14994	0.00010694	-3.40973e-10	-1.24349
2009190	chr20:2009190:T:A	1.09476e-16	-3.40973e-10	-0.644006	0.000249462	-3.40973e-10	-0.396445
2009281	chr20:2009281:G:A	5.91532e-17	-3.40973e-10	-1.25958	0.000116809	-3.40973e-10	-1.15521
2009336	chr20:2009336:C:T	2.05707e-17	-1.58874	-0.727101	1.82054e-05	-2.11181	-0.902227
2009435	chr20:2009435:G:C	7.1066e-17	-3.40973e-10	-1.0761	0.000113215	-3.40973e-10	-1.18647
2009513	chr20:2009513:G:C	1.98012e-15	-3.40973e-10	2.2512	0.00236442	-3.40973e-10	1.85254
2009539	chr20:2009539:A:G	1.55995e-16	-3.40973e-10	-0.289888	0.000215157	-3.40973e-10	-0.544386
2009594	chr20:2009594:G:C	5.61316e-17	-3.40973e-10	-1.31201	9.58546e-05	-3.40973e-10	-1.35292
2009640	chr20:2009640:G:A	1.15351e-15	-3.40973e-10	1.71086	0.00184524	-3.40973e-10	1.60461
2009783	chr20:2009783:T:G	2.85952e-17	-1.98647	-3.79894e-10	4.93374e-05	-2.01707	-3.79894e-10
2009846	chr20:2009846:G:A	8.9875e-16	-3.40973e-10	1.4613	0.00142292	-3.40973e-10	1.34472
2009914	chr20:2009914:C:T	1.50509e-15	-3.40973e-10	1.9769	0.00172163	-3.40973e-10	1.53528
2009971	chr20:2009971:T:C	5.1438e-17	-0.355334	-1.044	3.21114e-05	-1.51163	-0.934916
2010195	chr20:2010195:T:C	1.04449e-16	-3.40973e-10	-0.691012	0.000158774	-3.40973e-10	-0.848268
2010298	chr20:2010298:G:C	5.28812e-17	-3.40973e-10	-1.37166	9.23617e-05	-3.40973e-10	-1.39004
2010381	chr20:2010381:A:G	5.186e-17	-3.40973e-10	-1.39116	9.33369e-05	-3.40973e-10	-1.37954
2010627	chr20:2010627:G:C	7.88239e-17	-3.40973e-10	-0.972493	0.000182311	-3.40973e-10	-0.710037
2010776	chr20:2010776:G:C	5.85899e-17	-3.40973e-10	-1.26915	9.59743e-05	-3.40973e-10	-1.35167
2010831	chr20:2010831:C:T	1.87683e-17	-1.88853	-0.519007	2.25586e-05	-2.08259	-0.717046
2011142	chr20:2011142:T:C	5.87211e-17	-3.40973e-10	-1.26691	9.61035e-05	-3.40973e-10	-1.35033
2011734	chr20:2011734:C:T	1.10012e-15	-3.40973e-10	1.66346	0.00174615	-3.40973e-10	1.54942
2012237	chr20:2012237:G:T	1.65732e-15	-3.40973e-10	2.07325	0.00162738	-3.40973e-10	1.47898
2012347	chr20:2012347:A:G	2.01785e-15	-3.40973e-10	2.27008	0.00315486	-3.40973e-10	2.14095
2012356	chr20:2012356:G:A	9.32995e-17	-3.40973e-10	-0.803894	0.000196792	-3.40973e-10	-0.633603
2012764	chr20:2012764:AT:A	1.77831e-16	-3.40973e-10	-0.158876	0.000294165	-3.40973e-10	-0.231612
2013084	chr20:2013084:G:A	8.67683e-17	-3.40973e-10	-0.876468	0.000200135	-3.40973e-10	-0.61676
2013138	chr20:2013138:A:T	1.64232e-16	-0.163303	-0.0751265	0.000307208	-0.578569	0.390341
2013157	chr20:2013157:C:T	9.30081e-17	0.366339	-1.17336	5.46714e-05	-0.646784	-1.26763
2013322	chr20:2013322:A:G	7.92688e-17	-3.40973e-10	-0.966865	0.000190587	-3.40973e-10	-0.665641
2013466	chr20:2013466:C:T	1.47146e-16	-3.40973e-10	-0.348284	0.00013343	-3.40973e-10	-1.02217
2013487	chr20:2013487:A:G	5.90465e-17	-3.40973e-10	-1.26138	9.6406e-05	-3.40973e-10	-1.34718
2013704	chr20:2013704:A:G	6.41785e-17	-3.40973e-10	-1.17804	0.000122554	-3.40973e-10	-1.1072
2013706	chr20:2013706:TA:T	1.13284e-17	-2.11182	-0.800582	5.72474e-05	-1.57799	-0.290382
2013787	chr20:2013787:G:GA	6.28219e-18	-2.11098	-1.39102	2.5288e-05	-1.29989	-1.38553
2013894	chr20:2013894:T:A	8.73304e-17	-3.40973e-10	-0.87001	0.000201726	-3.40973e-10	-0.608843
2014023	chr20:2014023:C:T	1.63558e-16	-3.40973e-10	-0.242542	0.000283815	-3.40973e-10	-0.267429
2014134	chr20:2014134:C:T	1.03273e-16	-3.40973e-10	-0.702338	0.000157426	-3.40973e-10	-0.856797
2014155	chr20:2014155:C:T	1.50746e-17	-1.645	-0.9817	0.00140282	2.6887	-1.35821
2014205	chr20:2014205:C:A	6.50936e-17	-3.40973e-10	-1.16388	0.000146224	-3.40973e-10	-0.930612
2014317	chr20:2014317:G:A	2.79986e-17	-2.00197	-0.00558904	0.000244782	-0.228771	-0.186612
2014411	chr20:2014411:T:C	2.19529e-16	-3.40973e-10	0.0517746	0.000292217	-3.40973e-10	-0.238257
2014618	chr20:2014618:G:A	7.31476e-17	-3.40973e-10	-1.04723	0.000154203	-3.40973e-10	-0.877482
2014754	chr20:2014754:C:G	3.25783e-17	-0.482403	-1.37366	0.000222869	0.783189	-1.29236
2014919	chr20:2014919:A:G	6.51877e-17	-3.40973e-10	-1.16244	0.000101021	-3.40973e-10	-1.30043
2014929	chr20:2014929:A:G	8.22803e-17	-3.40973e-10	-0.929577	0.000168057	-3.40973e-10	-0.791449
2014949	chr20:2014949:A:C	1.79614e-16	-3.40973e-10	-0.148902	0.00025937	-3.40973e-10	-0.357497
2014952	chr20:2014952:T:G	1.78282e-16	-3.40973e-10	-0.156344	0.000257622	-3.40973e-10	-0.364259
2015004	chr20:2015004:G:A	8.54747e-17	-3.40973e-10	-0.891489	0.000175762	-3.40973e-10	-0.746621
2015111	chr20:2015111:A:G	6.95606e-17	-3.40973e-10	-1.09751	0.000109961	-3.40973e-10	-1.21562
2015514	chr20:2015514:G:A	7.15466e-16	-3.40973e-10	1.23322	0.00194369	-3.40973e-10	1.65659
2015606	chr20:2015606:A:G	1.55933e-16	-3.40973e-10	-0.290281	0.000225927	-3.40973e-10	-0.495542
2015665	chr20:2015665:G:A	5.46333e-17	-3.40973e-10	-1.33907	0.000109023	-3.40973e-10	-1.22419
2016425	chr20:2016425:C:T	5.90296e-17	-3.40973e-10	-1.26167	9.4392e-05	-3.40973e-10	-1.3683
2016776	chr20:2016776:A:G	2.04482e-16	-3.40973e-10	-0.0192271	0.000535189	-3.40973e-10	0.366868
2016802	chr20:2016802:G:A	5.49086e-17	-3.40973e-10	-1.33404	9.99165e-05	-3.40973e-10	-1.31142
2017026	chr20:2017026:T:C	1.76166e-17	-1.46717	-1.00369	2.5359e-05	-1.79591	-0.886707
2017052	chr20:2017052:C:T	7.67144e-18	-2.03239	-1.26981	4.36849e-05	-0.768848	-1.3699
2017062	chr20:2017062:CAT:C	1.89914e-17	-1.17044	-1.22529	1.84223e-05	-1.66646	-1.33573
2017463	chr20:2017463:A:G	1.93376e-16	-3.40973e-10	-0.0750718	0.000334714	-3.40973e-10	-0.102475
2017541	chr20:2017541:A:G	7.82263e-18	-2.04665	-1.23604	4.17494e-05	-0.829674	-1.35439
2017658	chr20:2017658:C:A	1.71353e-16	-3.40973e-10	-0.195983	0.000296405	-3.40973e-10	-0.224026
2017969	chr20:2017969:C:T	7.74193e-18	-2.03455	-1.25851	4.35147e-05	-0.777727	-1.36493
2018238	chr20:2018238:A:AATT	1.76814e-16	-3.40973e-10	-0.164608	0.000286341	-3.40973e-10	-0.258568
2018245	chr20:2018245:A:G	7.29065e-17	-3.40973e-10	-1.05053	0.000142294	-3.40973e-10	-0.957858
2018373	chr20:2018373:T:C	1.32848e-16	-3.40973e-10	-0.450504	0.000145267	-3.40973e-10	-0.937182
2018529	chr20:2018529:C:T	1.94332e-16	-3.40973e-10	-0.0701399	0.000336579	-3.40973e-10	-0.0969181
2018893	chr20:2018893:C:T	1.43008e-16	-3.40973e-10	-0.376812	0.000209664	-3.40973e-10	-0.570245
2018976	chr20:2018976:C:T	2.49668e-17	-2.10281	-0.0193512	8.86452e-05	-1.78283	0.351716
2019036	chr20:2019036:C:T	1.56944e-16	-3.40973e-10	-0.283822	0.000255388	-3.40973e-10	-0.372968
2019114	chr20:2019114:C:T	1.73861e-16	-3.40973e-10	-0.181454	0.000281928	-3.40973e-10	-0.274101
2019209	chr20:2019209:G:C	1.39127e-17	-1.33153	-1.37538	7.91498e-05	-0.27894	-1.26547
2019218	chr20:2019218:G:A	8.8833e-17	-3.40973e-10	-0.852951	0.000121845	-3.40973e-10	-1.113
2019375	chr20:2019375:G:T	2.19512e-17	-1.18538	-1.0655	1.9984e-05	-1.67863	-1.24219
2020096	chr20:2020096:C:A	1.0843e-16	-3.40973e-10	-0.653609	0.000261276	-3.40973e-10	-0.350174
2020164	chr20:2020164:T:G	2.28724e-17	-2.11193	-0.0978502	8.86842e-05	-1.69623	0.265558
2020173	chr20:2020173:T:C	6.15662e-17	-1.2196	-3.79894e-10	4.88959e-05	-2.02606	-3.79894e-10
2020193	chr20:2020193:C:T	7.73792e-18	-2.04998	-1.24359	4.09753e-05	-0.844955	-1.35783
2020369	chr20:2020369:A:G	1.84794e-17	-1.19937	-1.22368	1.80533e-05	-1.68762	-1.33481
2020515	chr20:2020515:A:G	1.65783e-17	-1.5546	-0.977019	0.000138492	-0.406952	-0.57799
2020609	chr20:2020609:A:G	7.93505e-18	-2.03294	-1.23548	4.43757e-05	-0.769282	-1.35378
2021454	chr20:2021454:A:T	4.46014e-17	-1.09643	-0.445515	6.61669e-05	-1.33079	-0.392786
2021542	chr20:2021542:A:T	5.21695e-17	-3.40973e-10	-1.38521	9.29098e-05	-3.40973e-10	-1.38412
2021662	chr20:2021662:T:C	8.66024e-17	-3.40973e-10	-0.878382	0.000138827	-3.40973e-10	-0.982523
2021675	chr20:2021675:T:C	6.43474e-17	-3.40973e-10	-1.17541	0.000112383	-3.40973e-10	-1.19384
2021842	chr20:2021842:C:T	6.70396e-17	-1.04399	-0.0904392	0.000114097	-1.20872	0.0300119
2021954	chr20:2021954:G:A	6.47907e-18	-2.09617	-1.37496	1.57667e-05	-1.79726	-1.36059
2022467	chr20:2022467:T:C	4.52066e-17	-1.03197	-0.496496	8.36077e-05	-1.12163	-0.367989
2022766	chr20:2022766:T:C	5.18687e-17	-3.40973e-10	-1.39099	9.39651e-05	-3.40973e-10	-1.37283
2022830	chr20:2022830:A:G	5.18334e-17	-3.40973e-10	-1.39168	9.27551e-05	-3.40973e-10	-1.38579
2022874	chr20:2022874:T:C	1.19396e-16	-3.40973e-10	-0.557265	0.000145969	-3.40973e-10	-0.932357
2022912	chr20:2022912:C:T	1.21298e-16	-3.40973e-10	-0.541457	0.000275314	-3.40973e-10	-0.297841
2022919	chr20:2022919:C:T	5.20206e-17	-3.40973e-10	-1.38807	9.22378e-05	-3.40973e-10	-1.39138
2022943	chr20:2022943:C:T	1.21934e-16	-3.40973e-10	-0.536228	0.000276941	-3.40973e-10	-0.291947
2023187	chr20:2023187:C:T	1.23863e-16	-3.40973e-10	-0.520532	0.00028216	-3.40973e-10	-0.273279
2023317	chr20:2023317:C:T	1.09828e-17	-1.97552	-0.967853	8.42182e-05	-0.360308	-1.12203
2023324	chr20:2023324:T:G	9.10118e-18	-2.03344	-1.09786	0.000501265	1.69081	-1.38943
2023971	chr20:2023971:C:T	1.22503e-16	-3.40973e-10	-0.531573	0.000278878	-3.40973e-10	-0.284977
2024095	chr20:2024095:C:A	6.91174e-17	-3.40973e-10	-1.1039	0.000140703	-3.40973e-10	-0.969101
2024119	chr20:2024119:T:TG	2.17157e-17	-0.919725	-1.34195	5.10552e-05	-0.833334	-1.14951
2024193	chr20:2024193:G:C	5.19455e-17	-3.40973e-10	-1.38951	9.22111e-05	-3.40973e-10	-1.39167
2024429	chr20:2024429:C:A	5.20057e-17	-3.40973e-10	-1.38836	9.22106e-05	-3.40973e-10	-1.39168
2024534	chr20:2024534:T:A	1.20383e-16	-3.40973e-10	-0.549029	0.000273444	-3.40973e-10	-0.304655
2024597	chr20:2024597:G:A	8.5599e-17	-3.40973e-10	-0.890036	0.000173263	-3.40973e-10	-0.760944
2024967	chr20:2024967:C:T	1.00231e-16	-3.40973e-10	-0.732234	0.000258428	-3.40973e-10	-0.361135
2025077	chr20:2025077:T:C	8.2998e-18	-1.96389	-1.25959	3.28282e-05	-1.46366	-0.960802
2025291	chr20:2025291:G:A	5.18669e-17	-3.40973e-10	-1.39103	9.26248e-05	-3.40973e-10	-1.3872
2025507	chr20:2025507:T:C	5.20683e-17	-3.40973e-10	-1.38715	9.33504e-05	-3.40973e-10	-1.37939
2025509	chr20:2025509:T:C	5.37907e-17	-3.40973e-10	-1.35461	9.22161e-05	-3.40973e-10	-1.39162
2025663	chr20:2025663:G:T	6.54592e-17	-3.40973e-10	-1.15828	0.000124995	-3.40973e-10	-1.08747
2025904	chr20:2025904:T:C	5.18336e-17	-3.40973e-10	-1.39167	9.27343e-05	-3.40973e-10	-1.38601
2026077	chr20:2026077:G:A	3.29738e-17	-1.844	-3.79894e-10	7.39632e-05	-1.61219	-3.79894e-10
2026275	chr20:2026275:G:A	1.41967e-17	-1.91573	-0.770973	3.64804e-05	-1.75134	-0.567643
2026295	chr20:2026295:T:C	5.21174e-17	-3.40973e-10	-1.38621	9.22133e-05	-3.40973e-10	-1.39165
2026296	chr20:2026296:G:A	5.18867e-17	-3.40973e-10	-1.39065	9.24148e-05	-3.40973e-10	-1.38946
2026487	chr20:2026487:TGC:T	9.18788e-17	-3.40973e-10	-0.819239	0.000186458	-3.40973e-10	-0.687548
2026491	chr20:2026491:T:A	9.03483e-17	-3.40973e-10	-0.836037	0.000183115	-3.40973e-10	-0.705636
2026810	chr20:2026810:T:C	7.48231e-17	-3.40973e-10	-1.02458	0.000169379	-3.40973e-10	-0.783613
2026813	chr20:2026813:A:G	8.93799e-18	-2.08291	-1.06649	3.24616e-05	-1.79472	-0.640976
2027004	chr20:2027004:G:GCCA	5.18331e-17	-3.40973e-10	-1.39168	9.27579e-05	-3.40973e-10	-1.38576
2027006	chr20:2027006:GCT:G	5.18335e-17	-3.40973e-10	-1.39167	9.27391e-05	-3.40973e-10	-1.38596
2027191	chr20:2027191:C:T	3.01698e-17	-1.51625	-0.416612	4.28435e-05	-1.99094	-0.16726
2027306	chr20:2027306:G:A	5.18331e-17	-3.40973e-10	-1.39168	9.32812e-05	-3.40973e-10	-1.38013
2027489	chr20:2027489:C:T	1.55628e-16	-3.40973e-10	-0.292242	0.000392411	-3.40973e-10	0.0565582
2028307	chr20:2028307:G:A	3.35896e-17	-1.83897	0.0134814	5.99627e-05	-1.21712	-0.604912
2028381	chr20:2028381:A:G	5.19008e-17	-3.40973e-10	-1.39038	9.27108e-05	-3.40973e-10	-1.38627
2028406	chr20:2028406:A:G	1.13911e-16	-3.40973e-10	-0.604295	0.000141191	-3.40973e-10	-0.965637
2028583	chr20:2028583:TTG:T	6.77247e-17	-3.40973e-10	-1.12426	0.000137646	-3.40973e-10	-0.991067
2028788	chr20:2028788:G:A	5.25548e-17	-3.40973e-10	-1.37785	9.23268e-05	-3.40973e-10	-1.39042
2028896	chr20:2028896:G:C	5.19626e-17	-3.40973e-10	-1.38918	9.2294e-05	-3.40973e-10	-1.39077
2028915	chr20:2028915:G:A	5.184e-17	-3.40973e-10	-1.39155	9.2459e-05	-3.40973e-10	-1.38899
2028947	chr20:2028947:C:T	5.20664e-17	-3.40973e-10	-1.38719	9.2213e-05	-3.40973e-10	-1.39165
2029599	chr20:2029599:T:C	6.63053e-17	-3.40973e-10	-1.14544	0.000131102	-3.40973e-10	-1.03978
2029622	chr20:2029622:A:G	5.19814e-17	-3.40973e-10	-1.38882	9.22151e-05	-3.40973e-10	-1.39163
2029688	chr20:2029688:A:G	9.01754e-18	-2.06999	-1.07055	0.000290136	0.928143	-1.17355
2030059	chr20:2030059:T:C	1.22189e-16	-3.40973e-10	-0.53414	0.000148633	-3.40973e-10	-0.914271
2030162	chr20:2030162:T:C	1.22379e-16	-3.40973e-10	-0.53259	0.000273915	-3.40973e-10	-0.302935
2030472	chr20:2030472:C:T	5.18481e-17	-3.40973e-10	-1.39139	9.25701e-05	-3.40973e-10	-1.38779
2030511	chr20:2030511:G:A	1.02543e-16	-3.40973e-10	-0.709431	0.000128868	-3.40973e-10	-1.05696
2030545	chr20:2030545:C:T	8.36613e-17	-3.40973e-10	-0.912933	0.000125017	-3.40973e-10	-1.0873
2030560	chr20:2030560:A:G	1.48749e-17	-1.90877	-0.731262	3.78574e-05	-1.75853	-0.523399
2030612	chr20:2030612:A:G	2.02966e-16	-3.40973e-10	-0.0266686	0.000319045	-3.40973e-10	-0.15042
2031079	chr20:2031079:T:C	1.09948e-16	-3.40973e-10	-0.639705	0.000135297	-3.40973e-10	-1.00828
2031135	chr20:2031135:T:C	9.32889e-18	-2.0613	-1.0453	0.000329485	1.01571	-1.13393
2031154	chr20:2031154:T:C	5.18338e-17	-3.40973e-10	-1.39167	9.27289e-05	-3.40973e-10	-1.38607
2031235	chr20:2031235:G:C	5.39105e-17	-3.40973e-10	-1.35238	0.00010656	-3.40973e-10	-1.24705
2031556	chr20:2031556:C:G	5.18335e-17	-3.40973e-10	-1.39167	9.27391e-05	-3.40973e-10	-1.38596
2031678	chr20:2031678:T:C	1.04623e-16	-3.40973e-10	-0.689347	0.000130806	-3.40973e-10	-1.04204
2031702	chr20:2031702:T:C	1.22897e-16	-3.40973e-10	-0.528359	0.000149457	-3.40973e-10	-0.908746
2031747	chr20:2031747:G:T	5.18348e-17	-3.40973e-10	-1.39165	9.28903e-05	-3.40973e-10	-1.38433
2031776	chr20:2031776:C:A	6.83336e-17	-1.11531	-3.79894e-10	0.000184078	-0.700395	-3.79894e-10
2031885	chr20:2031885:A:G	5.18419e-17	-3.40973e-10	-1.39151	9.30074e-05	-3.40973e-10	-1.38307
2031901	chr20:2031901:G:A	5.18403e-17	-3.40973e-10	-1.39154	9.29867e-05	-3.40973e-10	-1.3833
2031970	chr20:2031970:C:T	1.48233e-17	-2.07194	-0.571568	0.000422667	1.12027	-0.989435
2032121	chr20:2032121:T:G	1.03368e-16	-3.40973e-10	-0.701415	0.000129306	-3.40973e-10	-1.05357
2032125	chr20:2032125:G:C	1.7839e-17	-1.97291	-0.48541	0.000867959	2.12302	-1.27263
2032628	chr20:2032628:A:T	1.22649e-16	-3.40973e-10	-0.53038	0.000148812	-3.40973e-10	-0.913065
2032770	chr20:2032770:G:A	7.60838e-17	-3.40973e-10	-1.00787	0.000178007	-3.40973e-10	-0.733928
2032776	chr20:2032776:A:G	1.25967e-16	-3.40973e-10	-0.503691	0.00015175	-3.40973e-10	-0.89352
2032828	chr20:2032828:A:T	2.19108e-17	-1.91493	-0.337798	6.3527e-05	-1.13065	-0.633634
2033110	chr20:2033110:A:G	1.22941e-16	-3.40973e-10	-0.528003	0.000275288	-3.40973e-10	-0.297936
2033560	chr20:2033560:G:A	1.32779e-16	-3.40973e-10	-0.451025	0.000156098	-3.40973e-10	-0.865268
2033590	chr20:2033590:A:G	8.6736e-17	-3.40973e-10	-0.87684	0.000179389	-3.40973e-10	-0.726193
2033821	chr20:2033821:G:A	5.18341e-17	-3.40973e-10	-1.39166	9.28779e-05	-3.40973e-10	-1.38447
2033901	chr20:2033901:C:T	1.09759e-16	-3.40973e-10	-0.641423	0.000133733	-3.40973e-10	-1.01991
2033907	chr20:2033907:C:G	5.19223e-17	-3.40973e-10	-1.38996	9.23478e-05	-3.40973e-10	-1.39019
2034227	chr20:2034227:G:A	5.18334e-17	-3.40973e-10	-1.39168	9.28513e-05	-3.40973e-10	-1.38475
2035010	chr20:2035010:G:C	2.86869e-17	-0.615344	-1.36793	3.17197e-05	-1.06787	-1.39095
2035321	chr20:2035321:G:A	7.28539e-17	-3.40973e-10	-1.05125	0.000115952	-3.40973e-10	-1.16257
2035946	chr20:2035946:A:T	5.24208e-17	-3.40973e-10	-1.38041	9.26827e-05	-3.40973e-10	-1.38657
2036459	chr20:2036459:G:A	1.38704e-16	-3.40973e-10	-0.407365	0.000158416	-3.40973e-10	-0.85053
2036480	chr20:2036480:G:A	5.26424e-17	-3.40973e-10	-1.37619	9.25766e-05	-3.40973e-10	-1.38772
2036638	chr20:2036638:G:A	9.41846e-17	-3.40973e-10	-0.794453	0.000202576	-3.40973e-10	-0.604638
2037012	chr20:2037012:G:A	7.71566e-17	-3.40973e-10	-0.993873	0.000154879	-3.40973e-10	-0.873107
2037121	chr20:2037121:G:A	2.38878e-16	-3.40973e-10	0.136242	0.000387997	-3.40973e-10	0.0452453
2037746	chr20:2037746:T:A	1.29233e-16	-3.40973e-10	-0.478089	0.000153103	-3.40973e-10	-0.88464
2038120	chr20:2038120:C:T	1.35397e-16	-3.40973e-10	-0.431496	0.000161271	-3.40973e-10	-0.832669
2038376	chr20:2038376:T:C	5.20979e-17	-3.40973e-10	-1.38659	9.22143e-05	-3.40973e-10	-1.39164
2038519	chr20:2038519:C:T	7.6636e-17	-3.40973e-10	-1.00064	0.000156075	-3.40973e-10	-0.865416
2038761	chr20:2038761:G:A	6.14236e-17	-0.550002	-0.671913	2.55626e-05	-2.07679	-0.597834
2038872	chr20:2038872:A:T	1.2897e-16	-3.40973e-10	-0.480133	0.000155379	-3.40973e-10	-0.869885
2039192	chr20:2039192:A:C	5.20822e-17	-3.40973e-10	-1.38689	9.22175e-05	-3.40973e-10	-1.3916
2039332	chr20:2039332:C:T	1.20859e-16	-3.40973e-10	-0.545088	0.000147482	-3.40973e-10	-0.92205
2039379	chr20:2039379:G:A	8.13883e-17	-3.40973e-10	-0.940477	0.000169303	-3.40973e-10	-0.784063
2039432	chr20:2039432:G:A	4.26862e-17	-1.58583	-3.79894e-10	7.45227e-05	-1.60465	-3.79894e-10
2039706	chr20:2039706:G:A	8.44453e-17	-3.40973e-10	-0.903605	0.000112952	-3.40973e-10	-1.18879
2039708	chr20:2039708:T:C	5.22886e-17	-3.40973e-10	-1.38293	9.22219e-05	-3.40973e-10	-1.39155
2040039	chr20:2040039:G:A	5.78026e-17	-3.40973e-10	-1.28268	0.000111899	-3.40973e-10	-1.19815
2040137	chr20:2040137:C:T	3.58006e-17	-0.370478	-1.39127	3.95684e-05	-0.871171	-1.36655
2040356	chr20:2040356:G:A	6.21126e-17	-3.40973e-10	-1.21076	9.8645e-05	-3.40973e-10	-1.32422
2040528	chr20:2040528:T:C	9.23666e-17	-3.40973e-10	-0.813944	0.000197948	-3.40973e-10	-0.62775
2040541	chr20:2040541:T:C	5.70259e-17	-3.40973e-10	-1.2962	0.000109938	-3.40973e-10	-1.21584
2040642	chr20:2040642:T:A	5.18739e-17	-3.40973e-10	-1.39089	9.31682e-05	-3.40973e-10	-1.38135
2040666	chr20:2040666:A:C	5.78639e-17	-3.40973e-10	-1.28162	0.000112095	-3.40973e-10	-1.19641
2040673	chr20:2040673:T:C	5.96861e-17	-3.40973e-10	-1.25061	0.000116854	-3.40973e-10	-1.15483
2040842	chr20:2040842:A:G	5.68901e-17	-3.40973e-10	-1.29859	0.000109565	-3.40973e-10	-1.21923
2040844	chr20:2040844:T:C	5.68892e-17	-3.40973e-10	-1.2986	0.000109562	-3.40973e-10	-1.21926
2040965	chr20:2040965:A:C	1.45632e-16	-0.358627	-3.79894e-10	8.40745e-05	-1.48405	-3.79894e-10
2040977	chr20:2040977:A:G	2.52586e-17	-2.11054	-3.79894e-10	4.50271e-05	-2.10849	-3.79894e-10
2040993	chr20:2040993:C:G	3.50749e-17	-1.58523	-0.19699	5.91178e-05	-1.83973	0.00351125
2041061	chr20:2041061:A:C	5.6979e-17	-3.40973e-10	-1.29703	0.000109802	-3.40973e-10	-1.21707
2041093	chr20:2041093:A:G	5.68688e-17	-3.40973e-10	-1.29896	0.000109512	-3.40973e-10	-1.21972
2041216	chr20:2041216:C:G	8.15115e-17	-3.40973e-10	-0.938965	0.00019799	-3.40973e-10	-0.627535
2041338	chr20:2041338:C:T	5.68577e-17	-3.40973e-10	-1.29916	0.000109481	-3.40973e-10	-1.22
2041662	chr20:2041662:G:A	3.63826e-17	-1.74562	-3.79894e-10	0.000108141	-1.23231	-3.79894e-10
2041846	chr20:2041846:A:T	5.26016e-17	-3.40973e-10	-1.37696	9.72818e-05	-3.40973e-10	-1.33814
2041908	chr20:2041908:C:T	5.26373e-17	-3.40973e-10	-1.37628	9.23859e-05	-3.40973e-10	-1.38978
2042001	chr20:2042001:G:A	5.21766e-17	-3.40973e-10	-1.38507	9.61659e-05	-3.40973e-10	-1.34968
2042178	chr20:2042178:G:A	5.50709e-17	-3.40973e-10	-1.33109	9.50042e-05	-3.40973e-10	-1.36183
2042546	chr20:2042546:A:T	5.2616e-17	-3.40973e-10	-1.37669	9.73306e-05	-3.40973e-10	-1.33764
2042561	chr20:2042561:A:G	2.55298e-16	-3.40973e-10	0.202722	0.000409558	-3.40973e-10	0.0993267
2042710	chr20:2042710:A:C	5.08297e-17	-0.625197	-0.786031	2.27887e-05	-2.06859	-0.720898
2042730	chr20:2042730:G:T	5.26026e-17	-3.40973e-10	-1.37694	9.72851e-05	-3.40973e-10	-1.33811
2043007	chr20:2043007:A:G	6.7554e-17	-3.40973e-10	-1.12678	9.94669e-05	-3.40973e-10	-1.31593
2043063	chr20:2043063:G:A	5.18341e-17	-3.40973e-10	-1.39166	9.36197e-05	-3.40973e-10	-1.37651
2043110	chr20:2043110:T:C	5.26128e-17	-3.40973e-10	-1.37675	9.73232e-05	-3.40973e-10	-1.33771
2043283	chr20:2043283:A:C	6.88426e-17	-0.795217	-0.31267	4.03841e-05	-2.03739	-0.179924
2043294	chr20:2043294:T:C	5.26026e-17	-3.40973e-10	-1.37694	9.72851e-05	-3.40973e-10	-1.33811
2043428	chr20:2043428:A:G	5.86938e-17	-3.40973e-10	-1.26738	0.000106435	-3.40973e-10	-1.24822
2043502	chr20:2043502:T:C	5.26085e-17	-3.40973e-10	-1.37683	9.73066e-05	-3.40973e-10	-1.33789
2043719	chr20:2043719:C:T	4.83673e-17	-0.581814	-0.879072	2.0525e-05	-2.07541	-0.818696
2044042	chr20:2044042:T:C	6.11329e-17	-3.40973e-10	-1.22666	9.37583e-05	-3.40973e-10	-1.37503
2044185	chr20:2044185:TG:T	3.71924e-17	-1.50129	-0.222316	5.43739e-05	-1.89532	-0.0245489
2044275	chr20:2044275:A:T	5.18631e-17	-3.40973e-10	-1.3911	9.59879e-05	-3.40973e-10	-1.35153
2044307	chr20:2044307:T:C	5.38131e-17	-3.40973e-10	-1.35419	0.000101063	-3.40973e-10	-1.30001
2044326	chr20:2044326:T:C	6.67239e-18	-2.11081	-1.33092	1.89158e-05	-1.64133	-1.33443
2044356	chr20:2044356:T:TG	5.21226e-17	-3.40973e-10	-1.38611	9.31802e-05	-3.40973e-10	-1.38122
2044390	chr20:2044390:T:C	7.87422e-17	-3.40973e-10	-0.97353	0.000160993	-3.40973e-10	-0.834394
2044443	chr20:2044443:T:C	2.5223e-17	-2.11195	-3.79894e-10	4.68016e-05	-2.06984	-3.79894e-10
2045013	chr20:2045013:C:G	5.57544e-17	-3.40973e-10	-1.31875	9.5859e-05	-3.40973e-10	-1.35287
2045203	chr20:2045203:T:C	5.38166e-17	-3.40973e-10	-1.35413	0.000101074	-3.40973e-10	-1.2999
2045230	chr20:2045230:A:T	1.482e-17	-2.08318	-0.560551	0.000218196	0.784712	-1.31507
2045310	chr20:2045310:C:T	5.80726e-17	-3.40973e-10	-1.27802	0.000114726	-3.40973e-10	-1.1732
2045311	chr20:2045311:A:G	1.09459e-16	-3.40973e-10	-0.644162	0.000139614	-3.40973e-10	-0.976873
2045422	chr20:2045422:C:T	1.66768e-17	-1.15643	-1.36926	1.34254e-05	-1.93896	-1.37964
2045472	chr20:2045472:G:A	8.7053e-17	-3.40973e-10	-0.873192	0.000184806	-3.40973e-10	-0.696448
2045733	chr20:2045733:T:C	5.60601e-17	-3.40973e-10	-1.31329	9.42653e-05	-3.40973e-10	-1.36964
2046173	chr20:2046173:A:G	1.8617e-16	-3.40973e-10	-0.113049	0.000454064	-3.40973e-10	0.202485
2046323	chr20:2046323:C:T	5.59885e-17	-3.40973e-10	-1.31456	0.000107044	-3.40973e-10	-1.24251
2046324	chr20:2046324:G:A	5.34972e-17	-3.40973e-10	-1.36008	9.30502e-05	-3.40973e-10	-1.38261
2046391	chr20:2046391:G:A	5.37967e-17	-3.40973e-10	-1.3545	0.000101014	-3.40973e-10	-1.3005
2046546	chr20:2046546:A:G	5.20702e-17	-3.40973e-10	-1.38712	9.32416e-05	-3.40973e-10	-1.38056
2047042	chr20:2047042:G:A	5.38141e-17	-3.40973e-10	-1.35417	0.000101065	-3.40973e-10	-1.29999
2047056	chr20:2047056:C:T	5.34485e-17	-3.40973e-10	-1.36099	0.000100008	-3.40973e-10	-1.3105
2047066	chr20:2047066:T:C	5.37958e-17	-3.40973e-10	-1.35451	0.000101014	-3.40973e-10	-1.3005
2047574	chr20:2047574:G:A	8.83763e-17	-3.40973e-10	-0.858106	0.000188168	-3.40973e-10	-0.67842
2047722	chr20:2047722:C:T	2.38815e-16	-3.40973e-10	0.135982	0.000287893	-3.40973e-10	-0.253163
2047935	chr20:2047935:T:C	5.2498e-17	-3.40973e-10	-1.37893	9.68675e-05	-3.40973e-10	-1.34241
2047988	chr20:2047988:C:T	1.14423e-16	-3.40973e-10	-0.59981	0.000144354	-3.40973e-10	-0.943481
2048062	chr20:2048062:G:T	5.18435e-17	-3.40973e-10	-1.39148	9.28245e-05	-3.40973e-10	-1.38504
2048192	chr20:2048192:G:A	4.94889e-17	-0.592396	-0.845565	2.12162e-05	-2.0752	-0.785793
2048334	chr20:2048334:A:G	3.13513e-17	-0.504305	-1.39015	3.66557e-05	-0.968538	-1.34565
2048560	chr20:2048560:T:C	5.37967e-17	-3.40973e-10	-1.3545	0.000101014	-3.40973e-10	-1.3005
2048721	chr20:2048721:C:G	3.29494e-17	-1.84474	-3.79894e-10	5.76145e-05	-1.86198	-3.79894e-10
2048941	chr20:2048941:T:A	5.38032e-17	-3.40973e-10	-1.35438	0.000101033	-3.40973e-10	-1.3003
2048983	chr20:2048983:G:A	5.41415e-17	-3.40973e-10	-1.34811	0.000102015	-3.40973e-10	-1.29063
2049031	chr20:2049031:G:A	5.43984e-17	-3.40973e-10	-1.34337	9.28236e-05	-3.40973e-10	-1.38505
2049144	chr20:2049144:G:T	5.74874e-17	-1.28814	-3.79894e-10	4.90868e-05	-2.02216	-3.79894e-10
2049664	chr20:2049664:A:G	5.37812e-17	-3.40973e-10	-1.35478	0.000100969	-3.40973e-10	-1.30094
2049673	chr20:2049673:G:A	5.24698e-17	-3.40973e-10	-1.37947	9.93059e-05	-3.40973e-10	-1.31755
2049724	chr20:2049724:C:T	5.36722e-17	-1.35681	-3.79894e-10	0.000180164	-0.721883	-3.79894e-10
2050497	chr20:2050497:A:G	5.43793e-17	-3.40973e-10	-1.34373	0.000102758	-3.40973e-10	-1.28338
2050687	chr20:2050687:G:T	5.53771e-17	-3.40973e-10	-1.32554	9.28928e-05	-3.40973e-10	-1.38431
2050746	chr20:2050746:T:A	5.38862e-17	-3.40973e-10	-1.35284	9.81222e-05	-3.40973e-10	-1.32954
2050906	chr20:2050906:C:T	8.12762e-18	-1.98011	-1.26433	1.48675e-05	-2.06103	-1.15555
2050948	chr20:2050948:A:G	5.80168e-17	-3.40973e-10	-1.27898	0.000112254	-3.40973e-10	-1.19499
2051372	chr20:2051372:T:C	5.67433e-17	-3.40973e-10	-1.30117	0.000109356	-3.40973e-10	-1.22114
2051948	chr20:2051948:G:A	5.81894e-17	-3.40973e-10	-1.27601	9.88663e-05	-3.40973e-10	-1.32198
2052062	chr20:2052062:T:C	1.63419e-16	-3.40973e-10	-0.243389	0.000213304	-3.40973e-10	-0.553033
2052187	chr20:2052187:A:G	5.67838e-17	-3.40973e-10	-1.30046	0.000109464	-3.40973e-10	-1.22016
2052410	chr20:2052410:A:C	6.37172e-18	-2.11196	-1.37588	1.72901e-05	-1.68953	-1.37609
2052447	chr20:2052447:A:T	5.67998e-17	-3.40973e-10	-1.30018	0.000109506	-3.40973e-10	-1.21977
2052454	chr20:2052454:A:G	5.67899e-17	-3.40973e-10	-1.30035	0.00010948	-3.40973e-10	-1.22001
2052495	chr20:2052495:C:T	3.51389e-17	-1.7804	-3.79894e-10	8.10235e-05	-1.52101	-3.79894e-10
2052560	chr20:2052560:T:C	5.18343e-17	-3.40973e-10	-1.39166	9.29109e-05	-3.40973e-10	-1.38411
2052646	chr20:2052646:G:A	5.68497e-17	-3.40973e-10	-1.2993	0.000109671	-3.40973e-10	-1.21827
2052972	chr20:2052972:C:T	9.93491e-17	-3.40973e-10	-0.741069	0.000125267	-3.40973e-10	-1.0853
2052981	chr20:2052981:T:C	7.9858e-18	-2.11151	-1.15053	9.8185e-05	-0.0539624	-1.27494
2053003	chr20:2053003:G:A	5.57964e-17	-3.40973e-10	-1.318	9.36989e-05	-3.40973e-10	-1.37567
2053091	chr20:2053091:G:T	5.67672e-17	-3.40973e-10	-1.30075	0.000109419	-3.40973e-10	-1.22057
2053302	chr20:2053302:C:G	5.67672e-17	-3.40973e-10	-1.30075	0.000109419	-3.40973e-10	-1.22057
2053406	chr20:2053406:G:A	5.29014e-17	-3.40973e-10	-1.37128	9.2431e-05	-3.40973e-10	-1.38929
2053409	chr20:2053409:A:T	5.67672e-17	-3.40973e-10	-1.30075	0.000109419	-3.40973e-10	-1.22057
2053466	chr20:2053466:G:A	5.20356e-17	-3.40973e-10	-1.38778	9.54127e-05	-3.40973e-10	-1.35754
2053613	chr20:2053613:T:C	5.6767e-17	-3.40973e-10	-1.30075	0.000109418	-3.40973e-10	-1.22058
2053696	chr20:2053696:G:A	2.88049e-17	-0.587547	-1.39162	3.35338e-05	-1.03969	-1.36351
2053777	chr20:2053777:G:A	5.67672e-17	-3.40973e-10	-1.30075	0.000109419	-3.40973e-10	-1.22057
2053927	chr20:2053927:C:T	4.26871e-17	-0.73804	-0.847773	2.20269e-05	-2.04802	-0.775468
2054183	chr20:2054183:A:C	3.05327e-17	-1.92091	-3.79894e-10	4.48715e-05	-2.11195	-3.79894e-10
2054306	chr20:2054306:C:T	5.67955e-17	-3.40973e-10	-1.30025	0.000109494	-3.40973e-10	-1.21988
2054318	chr20:2054318:G:A	5.68134e-17	-3.40973e-10	-1.29994	0.000109542	-3.40973e-10	-1.21944
2054396	chr20:2054396:G:C	6.39486e-17	-3.40973e-10	-1.18163	0.000104928	-3.40973e-10	-1.26248
2054510	chr20:2054510:A:G	5.34111e-17	-3.40973e-10	-1.36169	0.000100029	-3.40973e-10	-1.31029
2055158	chr20:2055158:A:G	5.23863e-17	-3.40973e-10	-1.38106	9.45034e-05	-3.40973e-10	-1.36712
2055178	chr20:2055178:C:T	3.79026e-17	-1.70469	-3.79894e-10	4.64063e-05	-2.07832	-3.79894e-10
2056218	chr20:2056218:A:G	1.25732e-17	-1.95713	-0.851012	8.92544e-05	-0.727823	-0.696439
2056375	chr20:2056375:C:T	7.62654e-17	-3.40973e-10	-1.00549	0.00011042	-3.40973e-10	-1.21146
2056517	chr20:2056517:G:T	1.83841e-16	1.25877	-1.38441	5.36805e-05	-0.5781	-1.3546
2056669	chr20:2056669:CAT:C	2.36174e-16	1.26085	-1.13599	9.96118e-05	-0.326332	-0.98814
2056886	chr20:2056886:C:T	5.18359e-17	-3.40973e-10	-1.39163	9.28406e-05	-3.40973e-10	-1.38487
2057221	chr20:2057221:T:C	3.22094e-17	-0.790029	-1.07742	0.000260373	0.646199	-0.999835
2057356	chr20:2057356:A:G	9.60736e-18	-1.82071	-1.25647	1.38973e-05	-2.10908	-1.17498
2057707	chr20:2057707:A:G	3.23077e-17	-0.791941	-1.07246	0.000259803	0.636907	-0.992735
2058579	chr20:2058579:T:C	3.12036e-17	-0.823887	-1.07529	0.000248642	0.59831	-0.99805
2059468	chr20:2059468:G:A	3.18705e-16	-3.40973e-10	0.424557	0.000378471	-3.40973e-10	0.0203869
2059653	chr20:2059653:G:A	4.702e-17	-1.41672	-0.0724141	3.71601e-05	-2.07725	-0.223271
2059788	chr20:2059788:A:G	1.62162e-17	-1.3491	-1.20461	2.19769e-05	-1.58159	-1.24418
2060018	chr20:2060018:T:C	8.3654e-18	-2.01364	-1.20197	1.30685e-05	-2.09955	-1.246
2060167	chr20:2060167:C:A	3.11844e-17	-1.89979	-3.79894e-10	6.13672e-05	-1.79888	-3.79894e-10
2060278	chr20:2060278:T:G	7.2637e-17	-3.40973e-10	-1.05423	0.000106523	-3.40973e-10	-1.24739
2060303	chr20:2060303:C:A	8.91633e-17	-3.40973e-10	-0.84924	0.000212062	-3.40973e-10	-0.558874
2060440	chr20:2060440:A:G	5.49356e-17	-3.40973e-10	-1.33355	9.68516e-05	-3.40973e-10	-1.34257
2060802	chr20:2060802:G:A	7.25557e-17	-3.40973e-10	-1.05535	0.000106587	-3.40973e-10	-1.24679
2060910	chr20:2060910:T:C	2.62698e-17	-2.07129	-3.79894e-10	5.30281e-05	-1.94493	-3.79894e-10
2060955	chr20:2060955:T:C	5.34298e-17	-3.40973e-10	-1.36134	9.8714e-05	-3.40973e-10	-1.32353
2061008	chr20:2061008:C:T	1.38673e-17	-1.83284	-0.877334	2.09723e-05	-2.10586	-0.766685
2061355	chr20:2061355:G:T	3.59447e-17	-0.525596	-1.23213	4.94692e-05	-0.649862	-1.36454
2061356	chr20:2061356:C:T	3.55736e-17	-0.53733	-1.23078	4.89606e-05	-0.660766	-1.36397
2061446	chr20:2061446:G:C	1.47106e-17	-1.28185	-1.36929	2.15632e-05	-1.45724	-1.38752
2061663	chr20:2061663:A:G	5.18483e-17	-3.40973e-10	-1.39139	9.29016e-05	-3.40973e-10	-1.38421
2061815	chr20:2061815:A:C	1.42156e-17	-1.38249	-1.30288	1.96087e-05	-1.57443	-1.36535
2061818	chr20:2061818:C:T	8.4237e-17	-3.40973e-10	-0.906075	0.000102089	-3.40973e-10	-1.28991
2061858	chr20:2061858:C:T	2.26872e-16	-3.40973e-10	0.0846775	0.000284628	-3.40973e-10	-0.26457
2061862	chr20:2061862:T:C	1.01665e-16	-3.40973e-10	-0.718026	0.000208336	-3.40973e-10	-0.576601
2061940	chr20:2061940:A:G	1.30634e-17	-1.40043	-1.36946	1.93938e-05	-1.55985	-1.39095
2061975	chr20:2061975:C:A	1.31103e-17	-1.39551	-1.3708	1.94734e-05	-1.55553	-1.39117
2062105	chr20:2062105:G:A	5.49682e-17	-3.40973e-10	-1.33295	9.52739e-05	-3.40973e-10	-1.359
2062185	chr20:2062185:G:C	1.28825e-17	-1.4126	-1.37124	1.91813e-05	-1.57058	-1.39124
2062189	chr20:2062189:C:T	5.77604e-17	-3.40973e-10	-1.28341	9.94065e-05	-3.40973e-10	-1.31653
2062223	chr20:2062223:A:G	5.23101e-17	-3.40973e-10	-1.38252	9.26755e-05	-3.40973e-10	-1.38665
2062372	chr20:2062372:A:G	1.42505e-17	-1.3521	-1.33082	1.9836e-05	-1.54863	-1.37962
2062434	chr20:2062434:A:T	1.33726e-17	-1.44316	-1.30334	1.85972e-05	-1.62687	-1.36588
2062621	chr20:2062621:A:G	1.4172e-17	-1.37955	-1.30889	1.95812e-05	-1.5723	-1.36888
2062763	chr20:2062763:C:T	7.78832e-17	-3.40973e-10	-0.9845	0.000185491	-3.40973e-10	-0.692744
2063071	chr20:2063071:A:G	6.11186e-17	-3.40973e-10	-1.22689	9.60793e-05	-3.40973e-10	-1.35058
2063106	chr20:2063106:C:T	5.21075e-17	-3.40973e-10	-1.3864	9.56953e-05	-3.40973e-10	-1.35458
2063158	chr20:2063158:T:C	1.44881e-17	-1.35771	-1.30867	1.99598e-05	-1.55325	-1.36878
2063352	chr20:2063352:C:T	5.80136e-17	-3.40973e-10	-1.27903	9.97386e-05	-3.40973e-10	-1.3132
2063540	chr20:2063540:T:C	1.47543e-17	-1.34117	-1.307	2.02621e-05	-1.5391	-1.3679
2063601	chr20:2063601:A:C	1.42961e-17	-1.37118	-1.30855	1.97281e-05	-1.56501	-1.3687
2063621	chr20:2063621:T:C	1.44812e-17	-1.3561	-1.31076	1.99593e-05	-1.55213	-1.36993
2063682	chr20:2063682:C:T	1.35192e-17	-1.36459	-1.37101	2.0007e-05	-1.52844	-1.39123
2064176	chr20:2064176:C:A	1.45086e-17	-1.35773	-1.30724	1.99715e-05	-1.55342	-1.36803
2064260	chr20:2064260:C:A	1.31123e-17	-1.39394	-1.37221	1.94914e-05	-1.55438	-1.3914
2064298	chr20:2064298:A:G	1.45414e-17	-1.35063	-1.31208	2.00406e-05	-1.5474	-1.37059
2064458	chr20:2064458:G:A	1.49152e-17	-1.3243	-1.31303	2.04766e-05	-1.52539	-1.37108
2064536	chr20:2064536:A:G	1.47725e-17	-1.33993	-1.30701	2.02807e-05	-1.53817	-1.36792
2064551	chr20:2064551:T:C	1.46993e-17	-1.33888	-1.31303	2.02209e-05	-1.53796	-1.37108
2064746	chr20:2064746:G:A	8.30552e-17	-3.40973e-10	-0.920203	0.00010151	-3.40973e-10	-1.2956
2064772	chr20:2064772:G:A	1.32583e-17	-1.37474	-1.38034	1.98211e-05	-1.53758	-1.39143
2064871	chr20:2064871:G:A	3.57931e-17	-0.47391	-1.28804	5.06729e-05	-0.606811	-1.38355
2065001	chr20:2065001:T:G	1.51088e-17	-1.32401	-1.30042	2.06154e-05	-1.52523	-1.36449
2065143	chr20:2065143:T:C	1.40349e-17	-1.38336	-1.3148	1.94425e-05	-1.5763	-1.37199
2065179	chr20:2065179:T:C	5.80017e-17	-3.40973e-10	-1.27924	9.97212e-05	-3.40973e-10	-1.31337
2065382	chr20:2065382:A:G	1.39921e-17	-1.32964	-1.37157	2.06539e-05	-1.49652	-1.39132
2065531	chr20:2065531:T:C	1.45913e-17	-1.33951	-1.31977	2.01415e-05	-1.53858	-1.37439
2065713	chr20:2065713:C:T	1.40279e-17	-1.73715	-0.961514	1.56973e-05	-2.10931	-1.05295
2065726	chr20:2065726:C:A	1.24618e-16	-3.40973e-10	-0.514459	0.000110461	-3.40973e-10	-1.21109
2065818	chr20:2065818:C:T	5.7954e-17	-3.40973e-10	-1.28006	9.96494e-05	-3.40973e-10	-1.31409
2065838	chr20:2065838:C:T	1.40803e-17	-1.37492	-1.32002	1.95144e-05	-1.57007	-1.37453
2066117	chr20:2066117:A:ATGCTG	5.51013e-17	-3.40973e-10	-1.33054	9.70981e-05	-3.40973e-10	-1.34003
2066126	chr20:2066126:G:T	8.05418e-17	-3.40973e-10	-0.950934	0.000101449	-3.40973e-10	-1.29619
2066178	chr20:2066178:G:A	3.71085e-17	-0.438951	-1.28691	5.22903e-05	-0.575707	-1.38323
2066196	chr20:2066196:A:G	1.41432e-17	-1.35049	-1.33999	1.97756e-05	-1.54795	-1.38335
2066206	chr20:2066206:A:T	1.42742e-17	-1.35423	-1.32703	1.98162e-05	-1.55143	-1.37782
2066222	chr20:2066222:A:G	5.20151e-17	-3.40973e-10	-1.38817	9.38516e-05	-3.40973e-10	-1.37404
2066277	chr20:2066277:G:A	5.7831e-17	-3.40973e-10	-1.28218	9.95024e-05	-3.40973e-10	-1.31557
2066295	chr20:2066295:A:G	1.48298e-17	-1.31743	-1.32565	2.0463e-05	-1.52003	-1.37711
2066316	chr20:2066316:A:G	1.44256e-17	-1.35468	-1.31602	1.99175e-05	-1.55169	-1.37247
2066802	chr20:2066802:A:G	7.5192e-17	-3.40973e-10	-1.01966	9.92298e-05	-3.40973e-10	-1.31831
2066820	chr20:2066820:A:G	7.52176e-17	-3.40973e-10	-1.01932	9.92448e-05	-3.40973e-10	-1.31816
2066833	chr20:2066833:A:G	7.50814e-17	-3.40973e-10	-1.02114	9.91568e-05	-3.40973e-10	-1.31905
2066898	chr20:2066898:A:G	2.28746e-16	-3.40973e-10	0.0929017	0.0002867	-3.40973e-10	-0.257316
2067001	chr20:2067001:C:T	7.94516e-17	-3.40973e-10	-0.964561	0.000161754	-3.40973e-10	-0.829676
2067172	chr20:2067172:T:C	7.4905e-17	-3.40973e-10	-1.02349	9.90411e-05	-3.40973e-10	-1.32022
2067430	chr20:2067430:G:A	6.53913e-17	-3.40973e-10	-1.15932	9.46817e-05	-3.40973e-10	-1.36523
2067467	chr20:2067467:G:A	5.92782e-17	-3.40973e-10	-1.25747	0.000101596	-3.40973e-10	-1.29474
2067499	chr20:2067499:G:A	1.62029e-16	-3.40973e-10	-0.251934	0.00037361	-3.40973e-10	0.00746
2067570	chr20:2067570:C:T	7.25797e-17	-3.40973e-10	-1.05502	9.9792e-05	-3.40973e-10	-1.31266
2067783	chr20:2067783:G:A	5.08032e-17	-0.199603	-1.21215	6.41463e-05	-0.3985	-1.35609
2067889	chr20:2067889:T:C	2.27105e-16	-3.40973e-10	0.0857053	0.000284901	-3.40973e-10	-0.263609
2067955	chr20:2067955:C:T	6.53746e-17	-3.40973e-10	-1.15957	9.56512e-05	-3.40973e-10	-1.35504
2068002	chr20:2068002:G:A	5.75429e-17	-3.40973e-10	-1.28718	9.74665e-05	-3.40973e-10	-1.33624
2068021	chr20:2068021:C:T	5.51193e-17	-3.40973e-10	-1.33021	0.00010546	-3.40973e-10	-1.25742
2068058	chr20:2068058:T:C	5.53995e-17	-3.40973e-10	-1.32514	9.60391e-05	-3.40973e-10	-1.351
2068075	chr20:2068075:G:A	5.19828e-17	-3.40973e-10	-1.3888	9.23529e-05	-3.40973e-10	-1.39014
2068126	chr20:2068126:C:T	5.19828e-17	-3.40973e-10	-1.3888	9.23529e-05	-3.40973e-10	-1.39014
2068348	chr20:2068348:A:G	5.19333e-17	-3.40973e-10	-1.38975	9.3344e-05	-3.40973e-10	-1.37946
2068452	chr20:2068452:A:G	1.02983e-17	-1.79629	-1.21144	1.30723e-05	-1.98591	-1.35934
2068534	chr20:2068534:A:G	9.00901e-18	-1.89697	-1.24451	1.29718e-05	-2.07341	-1.27956
2068685	chr20:2068685:T:A	5.57205e-17	-3.40973e-10	-1.31936	0.000119351	-3.40973e-10	-1.13369
2068805	chr20:2068805:A:T	5.52273e-17	-3.40973e-10	-1.32825	0.000117018	-3.40973e-10	-1.15343
2068917	chr20:2068917:C:T	9.82784e-17	-3.40973e-10	-0.751905	0.000123324	-3.40973e-10	-1.10094
2068938	chr20:2068938:T:C	5.54661e-17	-3.40973e-10	-1.32394	0.000118031	-3.40973e-10	-1.14481
2069003	chr20:2069003:A:C	5.48742e-17	-3.40973e-10	-1.33467	0.000115572	-3.40973e-10	-1.16586
2069298	chr20:2069298:A:T	5.71607e-17	-3.40973e-10	-1.29384	0.000125505	-3.40973e-10	-1.08341
2069350	chr20:2069350:G:A	5.80199e-17	-3.40973e-10	-1.27892	0.000128796	-3.40973e-10	-1.05752
2069362	chr20:2069362:T:C	5.80623e-17	-3.40973e-10	-1.27819	0.000128954	-3.40973e-10	-1.0563
2069375	chr20:2069375:T:C	5.82986e-17	-3.40973e-10	-1.27413	9.23784e-05	-3.40973e-10	-1.38986
2069403	chr20:2069403:G:A	5.47726e-17	-3.40973e-10	-1.33652	0.000102372	-3.40973e-10	-1.28714
2069453	chr20:2069453:AATTG:A	5.79624e-17	-3.40973e-10	-1.27991	0.000128651	-3.40973e-10	-1.05865
2069722	chr20:2069722:C:G	5.62842e-17	-3.40973e-10	-1.3093	0.000120153	-3.40973e-10	-1.12699
2069765	chr20:2069765:A:G	5.70826e-17	-3.40973e-10	-1.29521	0.000125079	-3.40973e-10	-1.08681
2069835	chr20:2069835:G:T	5.69767e-17	-3.40973e-10	-1.29707	0.000124617	-3.40973e-10	-1.09051
2069953	chr20:2069953:A:G	5.6153e-17	-3.40973e-10	-1.31163	0.000121398	-3.40973e-10	-1.11668
2070410	chr20:2070410:T:C	1.13727e-16	-3.40973e-10	-0.605912	0.000157333	-3.40973e-10	-0.85739
2070628	chr20:2070628:A:G	5.62817e-17	-3.40973e-10	-1.30934	0.000121919	-3.40973e-10	-1.1124
2070828	chr20:2070828:T:C	5.72907e-17	-3.40973e-10	-1.29157	0.000125851	-3.40973e-10	-1.08065
2070945	chr20:2070945:G:A	5.73185e-17	-3.40973e-10	-1.29109	0.000126031	-3.40973e-10	-1.07922
2070997	chr20:2070997:T:C	6.80032e-18	-2.06938	-1.35336	3.42387e-05	-1.03557	-1.34683
2070998	chr20:2070998:G:A	5.67307e-17	-3.40973e-10	-1.30139	0.000123716	-3.40973e-10	-1.09777
2071168	chr20:2071168:C:G	5.22993e-17	-3.40973e-10	-1.38273	9.29992e-05	-3.40973e-10	-1.38316
2071270	chr20:2071270:A:G	5.18422e-17	-3.40973e-10	-1.3915	9.23974e-05	-3.40973e-10	-1.38965
2071295	chr20:2071295:C:A	5.71762e-17	-3.40973e-10	-1.29357	0.000123553	-3.40973e-10	-1.09908
2071308	chr20:2071308:A:G	5.70091e-17	-3.40973e-10	-1.2965	0.000124814	-3.40973e-10	-1.08893
2071335	chr20:2071335:T:C	5.73828e-17	-3.40973e-10	-1.28996	0.000126292	-3.40973e-10	-1.07716
2071526	chr20:2071526:G:A	5.73504e-17	-3.40973e-10	-1.29053	0.000125927	-3.40973e-10	-1.08005
2071600	chr20:2071600:AC:A	5.90032e-17	-3.40973e-10	-1.26212	0.000132494	-3.40973e-10	-1.02922
2072232	chr20:2072232:C:T	5.7819e-17	-3.40973e-10	-1.28239	0.00012795	-3.40973e-10	-1.06412
2072618	chr20:2072618:C:T	9.27086e-17	-3.40973e-10	-0.810248	0.000195408	-3.40973e-10	-0.640661
2072920	chr20:2072920:TAGGA:T	1.0705e-16	-3.40973e-10	-0.666412	0.000149694	-3.40973e-10	-0.907156
2073310	chr20:2073310:A:G	5.70853e-17	-3.40973e-10	-1.29516	0.00012514	-3.40973e-10	-1.08632
2073528	chr20:2073528:C:A	5.38778e-17	-3.40973e-10	-1.35299	9.45717e-05	-3.40973e-10	-1.36639
2073754	chr20:2073754:G:T	5.42903e-17	-3.40973e-10	-1.34536	9.51619e-05	-3.40973e-10	-1.36017
2073786	chr20:2073786:C:T	5.73564e-17	-3.40973e-10	-1.29043	0.000126161	-3.40973e-10	-1.07819
2073841	chr20:2073841:G:A	5.8059e-17	-3.40973e-10	-1.27825	0.000128865	-3.40973e-10	-1.05698
2073917	chr20:2073917:G:A	2.47093e-15	2.47264	-3.79894e-10	0.000554088	0.401571	-3.79894e-10
2074473	chr20:2074473:C:T	5.74369e-17	-3.40973e-10	-1.28902	0.000126412	-3.40973e-10	-1.0762
2074564	chr20:2074564:C:A	2.59099e-17	-2.08508	-3.79894e-10	4.65659e-05	-2.07488	-3.79894e-10
2074651	chr20:2074651:C:G	5.84999e-17	-3.40973e-10	-1.27068	0.000130545	-3.40973e-10	-1.04404
2074779	chr20:2074779:C:T	5.51467e-17	-3.40973e-10	-1.32971	0.000120085	-3.40973e-10	-1.12755
2074906	chr20:2074906:A:G	9.41639e-18	-1.73326	-1.364	1.14805e-05	-2.10288	-1.37222
2075034	chr20:2075034:T:C	5.39172e-17	-3.40973e-10	-1.35226	9.46603e-05	-3.40973e-10	-1.36546
2075153	chr20:2075153:G:A	8.52766e-17	-3.40973e-10	-0.893809	0.000167924	-3.40973e-10	-0.792241
2075468	chr20:2075468:A:G	5.75604e-17	-3.40973e-10	-1.28687	0.000126919	-3.40973e-10	-1.0722
2075712	chr20:2075712:T:A	5.7205e-17	-3.40973e-10	-1.29307	0.000125555	-3.40973e-10	-1.08301
2076021	chr20:2076021:C:A	5.50318e-16	0.970787	-3.79894e-10	0.000194879	-0.643373	-3.79894e-10
2076055	chr20:2076055:G:C	5.72948e-17	-3.40973e-10	-1.2915	0.000125915	-3.40973e-10	-1.08014
2076144	chr20:2076144:A:G	5.69924e-17	-3.40973e-10	-1.29679	0.000124694	-3.40973e-10	-1.08989
2076561	chr20:2076561:T:C	7.84188e-17	-3.40973e-10	-0.977646	0.000106293	-3.40973e-10	-1.24956
2076818	chr20:2076818:G:A	1.90784e-17	-1.94571	-0.445447	2.57096e-05	-2.11192	-0.556964
2076885	chr20:2076885:A:G	1.95461e-17	-1.63506	-0.731874	2.04756e-05	-2.09517	-0.801352
2077169	chr20:2077169:G:A	1.29448e-17	-1.64649	-1.13253	1.34085e-05	-2.10435	-1.21551
2077174	chr20:2077174:T:G	7.03599e-17	-3.40973e-10	-1.08609	0.000139798	-3.40973e-10	-0.975555
2077177	chr20:2077177:C:T	5.18696e-17	-3.40973e-10	-1.39098	9.32421e-05	-3.40973e-10	-1.38055
2077218	chr20:2077218:G:A	7.17803e-17	-3.40973e-10	-1.0661	0.000137433	-3.40973e-10	-0.992616
2077262	chr20:2077262:T:C	6.97761e-18	-2.08401	-1.313	1.22183e-05	-2.09953	-1.31329
2077363	chr20:2077363:G:A	9.98045e-17	-3.40973e-10	-0.736496	0.000210648	-3.40973e-10	-0.565564
2077927	chr20:2077927:G:A	9.70306e-17	-3.40973e-10	-0.764683	0.000197006	-3.40973e-10	-0.632519
2077990	chr20:2077990:C:T	7.85491e-18	-2.09556	-1.18301	3.39033e-05	-1.07828	-1.31396
2078167	chr20:2078167:A:G	4.3037e-17	-1.57765	-3.79894e-10	9.69956e-05	-1.34109	-3.79894e-10
2078287	chr20:2078287:C:T	3.4128e-17	-1.37104	-0.438554	3.82288e-05	-1.55899	-0.713172
2078299	chr20:2078299:T:C	1.80716e-17	-1.61545	-0.829912	1.97368e-05	-2.0876	-0.84567
2078309	chr20:2078309:A:C	1.68341e-17	-1.70331	-0.812992	1.97685e-05	-2.10374	-0.827924
2078465	chr20:2078465:C:A	6.85517e-17	-3.40973e-10	-1.11212	0.000106874	-3.40973e-10	-1.2441
2078587	chr20:2078587:T:C	9.77778e-18	-1.90404	-1.15556	1.20002e-05	-2.06514	-1.36569
2078700	chr20:2078700:A:G	1.90051e-17	-1.57866	-0.816344	2.01972e-05	-2.07813	-0.832083
2078710	chr20:2078710:A:G	9.9654e-18	-1.88783	-1.15276	1.21129e-05	-2.05612	-1.36536
2078759	chr20:2078759:G:C	9.60333e-18	-1.91241	-1.16519	1.19221e-05	-2.06854	-1.36881
2078804	chr20:2078804:T:C	8.31151e-17	-3.40973e-10	-0.919483	0.000148583	-3.40973e-10	-0.914608
2078827	chr20:2078827:T:C	1.8023e-17	-1.58119	-0.866869	1.91968e-05	-2.079	-0.882009
2078942	chr20:2078942:T:C	8.18847e-17	-3.40973e-10	-0.934397	0.000110452	-3.40973e-10	-1.21117
2079030	chr20:2079030:A:G	1.98357e-17	-1.55292	-0.79931	2.06863e-05	-2.07087	-0.815414
2079505	chr20:2079505:G:A	5.32886e-17	-3.40973e-10	-1.36399	0.000108794	-3.40973e-10	-1.2263
2079581	chr20:2079581:T:C	8.2675e-17	-3.40973e-10	-0.924792	0.000150205	-3.40973e-10	-0.903754
2079652	chr20:2079652:C:A	5.6893e-17	-1.29854	-3.79894e-10	0.000171511	-0.771105	-3.79894e-10
2079654	chr20:2079654:C:T	1.54128e-17	-1.77394	-0.83057	1.93852e-05	-2.10777	-0.843468
2080167	chr20:2080167:C:T	1.48567e-17	-1.79685	-0.844408	1.9088e-05	-2.10999	-0.856704
2080284	chr20:2080284:A:G	6.90388e-17	-1.10504	-3.79894e-10	7.14289e-05	-1.64705	-3.79894e-10
2080562	chr20:2080562:A:G	1.42394e-17	-1.7917	-0.891999	1.82109e-05	-2.10958	-0.904145
2080602	chr20:2080602:G:A	1.21085e-17	-1.75188	-1.09392	1.51692e-05	-2.10369	-1.09279
2081339	chr20:2081339:C:T	6.10352e-17	-3.40973e-10	-1.22826	9.88515e-05	-3.40973e-10	-1.32213
2081557	chr20:2081557:T:C	7.20638e-17	-3.40973e-10	-1.06216	0.000101387	-3.40973e-10	-1.29681
2081610	chr20:2081610:T:C	9.0108e-17	-3.40973e-10	-0.8387	0.000178178	-3.40973e-10	-0.732969
2081836	chr20:2081836:T:C	5.89197e-17	-3.40973e-10	-1.26353	0.000111924	-3.40973e-10	-1.19793
2082085	chr20:2082085:C:T	8.85323e-18	-2.10673	-1.0522	1.85928e-05	-2.09493	-0.898045
2082233	chr20:2082233:G:A	5.18485e-17	-3.40973e-10	-1.39138	9.26736e-05	-3.40973e-10	-1.38667
2082335	chr20:2082335:A:G	1.61399e-16	-3.40973e-10	-0.255828	0.000376064	-3.40973e-10	0.014008
2082487	chr20:2082487:C:T	1.06078e-17	-2.0219	-0.956225	1.78454e-05	-2.11054	-0.923471
2082509	chr20:2082509:C:T	5.18767e-17	-3.40973e-10	-1.39084	9.35051e-05	-3.40973e-10	-1.37774
2082680	chr20:2082680:G:A	5.18349e-17	-3.40973e-10	-1.39165	9.30381e-05	-3.40973e-10	-1.38274
2083295	chr20:2083295:G:A	7.23572e-17	-3.40973e-10	-1.05809	0.000151641	-3.40973e-10	-0.894237
2083317	chr20:2083317:T:C	6.60403e-17	-3.40973e-10	-1.14944	0.000142315	-3.40973e-10	-0.95771
2083586	chr20:2083586:A:T	5.26785e-17	-3.40973e-10	-1.3755	9.28192e-05	-3.40973e-10	-1.3851
2083973	chr20:2083973:G:T	5.68171e-17	-3.40973e-10	-1.29987	9.87375e-05	-3.40973e-10	-1.32329
2084248	chr20:2084248:T:C	1.02686e-17	-2.0405	-0.970117	1.75457e-05	-2.11195	-0.939001
2084249	chr20:2084249:G:A	8.06078e-17	-3.40973e-10	-0.950113	0.000146377	-3.40973e-10	-0.929568
2086135	chr20:2086135:A:G	7.16083e-18	-2.03516	-1.33593	2.87916e-05	-1.19345	-1.36222
2086180	chr20:2086180:C:A	7.14701e-18	-2.03397	-1.33905	2.87572e-05	-1.19699	-1.35988
2087678	chr20:2087678:C:T	7.40322e-17	-3.40973e-10	-1.03521	0.000102878	-3.40973e-10	-1.28221
2087795	chr20:2087795:G:A	8.41744e-17	-3.40973e-10	-0.906818	0.000176705	-3.40973e-10	-0.74127
2088699	chr20:2088699:C:T	7.76279e-17	-3.40973e-10	-0.987783	0.000160181	-3.40973e-10	-0.839448
2089212	chr20:2089212:C:T	1.00956e-16	-3.40973e-10	-0.725021	0.000180482	-3.40973e-10	-0.720119
2089217	chr20:2089217:GC:G	1.55219e-17	-1.78625	-0.811204	1.96786e-05	-2.10887	-0.827356
2089331	chr20:2089331:C:T	1.57103e-16	-3.40973e-10	-0.282806	0.000204272	-3.40973e-10	-0.596301
2089985	chr20:2089985:G:A	7.85679e-17	-3.40973e-10	-0.975746	0.000128882	-3.40973e-10	-1.05685
2090499	chr20:2090499:C:T	6.18687e-17	-3.40973e-10	-1.21469	0.000118279	-3.40973e-10	-1.1427
2091199	chr20:2091199:G:C	1.11692e-16	-3.40973e-10	-0.623968	0.000188551	-3.40973e-10	-0.676385
2091438	chr20:2091438:T:C	2.76489e-17	-2.02012	-3.79894e-10	4.50736e-05	-2.10745	-3.79894e-10
2091875	chr20:2091875:A:G	1.10105e-16	-3.40973e-10	-0.638273	0.00020192	-3.40973e-10	-0.607882
2092189	chr20:2092189:T:C	5.73454e-17	-3.40973e-10	-1.29062	9.76945e-05	-3.40973e-10	-1.33391
2092648	chr20:2092648:A:T	2.65676e-17	-2.06002	-3.79894e-10	0.000153807	-0.880051	-3.79894e-10
2092869	chr20:2092869:T:C	5.28973e-17	-3.40973e-10	-1.37136	9.74262e-05	-3.40973e-10	-1.33666
2093358	chr20:2093358:CT:C	5.25672e-17	-3.40973e-10	-1.37762	9.64122e-05	-3.40973e-10	-1.34712
2093389	chr20:2093389:T:C	5.36294e-17	-3.40973e-10	-1.35761	9.95247e-05	-3.40973e-10	-1.31535
2093490	chr20:2093490:C:A	5.79413e-17	-3.40973e-10	-1.28028	0.000110402	-3.40973e-10	-1.21163
2093542	chr20:2093542:T:A	2.64396e-17	-2.06485	-3.79894e-10	4.48841e-05	-2.11167	-3.79894e-10
2093677	chr20:2093677:T:C	8.59234e-18	-1.8278	-1.36104	1.27271e-05	-2.11021	-1.26181
2094247	chr20:2094247:G:A	5.18346e-17	-3.40973e-10	-1.39165	9.32503e-05	-3.40973e-10	-1.38046
2094258	chr20:2094258:C:T	6.99057e-17	-3.40973e-10	-1.09256	0.000133921	-3.40973e-10	-1.0185
2094276	chr20:2094276:G:A	8.91683e-17	-3.40973e-10	-0.849183	0.000122097	-3.40973e-10	-1.11093
2094292	chr20:2094292:G:A	6.84521e-18	-2.05448	-1.36168	1.27637e-05	-2.05645	-1.3127
2094674	chr20:2094674:C:T	5.26607e-17	-3.40973e-10	-1.37584	9.35552e-05	-3.40973e-10	-1.3772
2094744	chr20:2094744:GA:G	6.09959e-17	-3.40973e-10	-1.2289	9.28249e-05	-3.40973e-10	-1.38504
2094780	chr20:2094780:A:G	5.94768e-17	-3.40973e-10	-1.25412	0.000130589	-3.40973e-10	-1.04369
2094887	chr20:2094887:A:G	6.74855e-18	-2.11197	-1.31841	3.57026e-05	-0.969039	-1.37149
2095317	chr20:2095317:G:A	5.25599e-17	-3.40973e-10	-1.37776	9.52778e-05	-3.40973e-10	-1.35896
2095902	chr20:2095902:T:C	2.62451e-16	-3.40973e-10	0.230353	0.000298938	-3.40973e-10	-0.215516
2095935	chr20:2095935:C:T	8.6299e-17	-3.40973e-10	-0.881891	0.00016829	-3.40973e-10	-0.790066
2096323	chr20:2096323:C:G	2.1538e-17	-1.2957	-0.974195	2.98373e-05	-1.56066	-0.959332
2096606	chr20:2096606:T:C	6.10687e-17	-3.40973e-10	-1.22771	0.000131115	-3.40973e-10	-1.03968
2096810	chr20:2096810:C:T	6.6185e-17	-3.40973e-10	-1.14726	0.000144724	-3.40973e-10	-0.940923
2096896	chr20:2096896:C:T	6.03292e-17	-3.40973e-10	-1.23989	0.000105581	-3.40973e-10	-1.25627
2097098	chr20:2097098:G:C	8.56172e-17	-3.40973e-10	-0.889822	9.51853e-05	-3.40973e-10	-1.35993
2097127	chr20:2097127:C:A	9.32446e-17	-3.40973e-10	-0.804483	0.000144289	-3.40973e-10	-0.943932
2098092	chr20:2098092:G:T	1.65976e-16	-3.40973e-10	-0.227864	0.000190197	-3.40973e-10	-0.667693
2098349	chr20:2098349:C:T	5.75908e-17	-3.40973e-10	-1.28635	0.000101483	-3.40973e-10	-1.29586
2098535	chr20:2098535:C:G	2.55006e-17	-2.10101	-3.79894e-10	4.53581e-05	-2.10116	-3.79894e-10
2098691	chr20:2098691:T:C	5.22047e-17	-3.40973e-10	-1.38454	9.38776e-05	-3.40973e-10	-1.37376
2098957	chr20:2098957:A:C	5.18486e-17	-3.40973e-10	-1.39138	9.43345e-05	-3.40973e-10	-1.36891
2099437	chr20:2099437:T:C	5.18559e-17	-3.40973e-10	-1.39124	9.42069e-05	-3.40973e-10	-1.37026
2099716	chr20:2099716:T:C	9.76924e-17	-3.40973e-10	-0.757886	0.000149416	-3.40973e-10	-0.90902
2099855	chr20:2099855:A:G	1.88575e-17	-1.37334	-1.02946	2.67005e-05	-1.61952	-1.01155
2100218	chr20:2100218:G:C	5.29624e-17	-3.40973e-10	-1.37013	9.7464e-05	-3.40973e-10	-1.33627
2100413	chr20:2100413:C:CA	5.57239e-17	-3.40973e-10	-1.3193	0.000104473	-3.40973e-10	-1.26683
2100960	chr20:2100960:T:C	5.27442e-17	-3.40973e-10	-1.37426	0.000101776	-3.40973e-10	-1.29298
2101069	chr20:2101069:T:TAA	5.62453e-17	-3.40973e-10	-1.30999	0.000103996	-3.40973e-10	-1.2714
2101097	chr20:2101097:G:A	5.22145e-17	-3.40973e-10	-1.38435	9.90824e-05	-3.40973e-10	-1.3198
2101157	chr20:2101157:C:T	5.3279e-17	-3.40973e-10	-1.36417	0.000104467	-3.40973e-10	-1.26688
2101312	chr20:2101312:C:T	2.86931e-16	-3.40973e-10	0.319532	0.000392609	-3.40973e-10	0.0570628
2101384	chr20:2101384:A:T	5.64699e-17	-3.40973e-10	-1.306	9.42966e-05	-3.40973e-10	-1.36931
2101431	chr20:2101431:G:A	5.29596e-17	-3.40973e-10	-1.37018	9.74557e-05	-3.40973e-10	-1.33635
2101493	chr20:2101493:C:T	5.61973e-17	-3.40973e-10	-1.31084	0.000105916	-3.40973e-10	-1.2531
2101653	chr20:2101653:G:A	5.68742e-17	-1.29887	-3.79894e-10	6.48169e-05	-1.74419	-3.79894e-10
2101674	chr20:2101674:G:A	9.43856e-16	-3.40973e-10	1.51026	0.00122245	-3.40973e-10	1.19286
2102404	chr20:2102404:C:A	2.26284e-17	-1.18041	-1.04009	3.13671e-05	-1.44951	-1.02048
2103395	chr20:2103395:G:C	2.67926e-17	-2.05158	-3.79894e-10	4.66281e-05	-2.07355	-3.79894e-10
2103541	chr20:2103541:T:C	1.77859e-17	-2.05414	-0.407164	5.04277e-05	-1.57599	-0.419224
2103582	chr20:2103582:A:G	5.19122e-17	-3.40973e-10	-1.39016	9.22919e-05	-3.40973e-10	-1.3908
2103873	chr20:2103873:G:C	6.36267e-17	-3.40973e-10	-1.18668	0.000104551	-3.40973e-10	-1.26608
2104024	chr20:2104024:C:T	3.71193e-17	-2.09937	0.373797	6.49211e-05	-0.941085	-0.801496
2104025	chr20:2104025:C:T	5.90583e-17	-3.40973e-10	-1.26118	9.63309e-05	-3.40973e-10	-1.34796
2104246	chr20:2104246:T:C	1.3994e-17	-2.06521	-0.635867	4.3586e-05	-1.52463	-0.616385
2104399	chr20:2104399:A:G	9.69129e-17	-3.40973e-10	-0.765896	0.00019801	-3.40973e-10	-0.627437
2104560	chr20:2104560:G:A	2.52809e-17	-2.10966	-3.79894e-10	4.8292e-05	-2.03849	-3.79894e-10
2104573	chr20:2104573:C:T	6.78528e-17	-3.40973e-10	-1.12237	0.000141537	-3.40973e-10	-0.963191
2104898	chr20:2104898:A:G	6.47258e-17	-3.40973e-10	-1.16955	0.000108612	-3.40973e-10	-1.22797
2105016	chr20:2105016:A:C	6.91215e-17	-3.40973e-10	-1.10384	0.000145417	-3.40973e-10	-0.936145
2105315	chr20:2105315:G:C	5.54709e-17	-3.40973e-10	-1.32385	9.69522e-05	-3.40973e-10	-1.34153
2105707	chr20:2105707:T:TTA	1.92506e-17	-1.8349	-0.547268	3.71619e-05	-1.8407	-0.45977
2105717	chr20:2105717:T:G	5.36155e-17	-3.40973e-10	-1.35787	0.000107933	-3.40973e-10	-1.23424
2106424	chr20:2106424:A:G	6.49972e-17	-3.40973e-10	-1.16536	0.000109039	-3.40973e-10	-1.22405
2106811	chr20:2106811:A:G	6.364e-17	-3.40973e-10	-1.18647	0.000107053	-3.40973e-10	-1.24243
2106818	chr20:2106818:G:A	2.57496e-17	-1.74576	-0.345532	4.18265e-05	-1.90389	-0.278327
2107576	chr20:2107576:T:C	1.21057e-17	-1.62505	-1.22099	2.04171e-05	-1.77221	-1.12717
2107809	chr20:2107809:C:T	1.68031e-17	-2.04576	-0.472388	6.16801e-05	-1.63813	-0.155657
2108052	chr20:2108052:A:G	2.12279e-17	-1.87043	-0.413959	4.43277e-05	-1.80355	-0.32059
2108909	chr20:2108909:T:C	2.17367e-17	-1.83276	-0.427948	4.19802e-05	-1.84343	-0.335122
2109011	chr20:2109011:C:T	5.96391e-17	-3.40973e-10	-1.2514	0.00010404	-3.40973e-10	-1.27098
2109270	chr20:2109270:G:A	1.37683e-17	-1.5217	-1.19564	2.01504e-05	-1.73336	-1.17917
2109384	chr20:2109384:A:G	5.18329e-17	-3.40973e-10	-1.39168	9.26099e-05	-3.40973e-10	-1.38736
2109817	chr20:2109817:T:C	6.8292e-17	-3.40973e-10	-1.11592	0.000113768	-3.40973e-10	-1.18159
2110146	chr20:2110146:G:A	5.35031e-17	-3.40973e-10	-1.35997	0.000101272	-3.40973e-10	-1.29794
2110684	chr20:2110684:T:A	5.71403e-17	-3.40973e-10	-1.2942	0.000117972	-3.40973e-10	-1.14531
2110887	chr20:2110887:G:A	6.81454e-17	-3.40973e-10	-1.11807	0.000113548	-3.40973e-10	-1.18353
2111210	chr20:2111210:A:G	3.0086e-17	-1.93565	-3.79894e-10	4.51389e-05	-2.10601	-3.79894e-10
2111578	chr20:2111578:A:G	2.46937e-17	-2.05697	-0.0761884	7.56419e-05	-1.54024	-0.049499
2111586	chr20:2111586:T:C	3.37286e-17	-1.82634	0.00497546	6.54379e-05	-1.85149	0.116835
2111663	chr20:2111663:C:T	5.92382e-17	-3.40973e-10	-1.25814	0.000128367	-3.40973e-10	-1.06086
2111792	chr20:2111792:G:A	5.2878e-17	-3.40973e-10	-1.37172	9.9168e-05	-3.40973e-10	-1.31894
2111890	chr20:2111890:G:A	7.02582e-17	-3.40973e-10	-1.08753	0.000116625	-3.40973e-10	-1.15679
2112080	chr20:2112080:A:G	1.17376e-16	-3.40973e-10	-0.574328	0.00023105	-3.40973e-10	-0.47312
2112199	chr20:2112199:G:T	3.52533e-17	-1.81545	0.0382991	6.70962e-05	-1.86067	0.151048
2112200	chr20:2112200:C:T	5.36834e-17	-3.40973e-10	-1.35661	0.000101899	-3.40973e-10	-1.29177
2113214	chr20:2113214:G:A	7.64233e-17	-3.40973e-10	-1.00342	0.000153954	-3.40973e-10	-0.879099
2113257	chr20:2113257:A:G	1.06039e-16	-3.40973e-10	-0.675906	0.000208308	-3.40973e-10	-0.576735
2113432	chr20:2113432:T:C	1.84038e-17	-2.05023	-0.376923	5.45403e-05	-1.55979	-0.357019
2113499	chr20:2113499:G:A	5.22824e-17	-3.40973e-10	-1.38305	9.68417e-05	-3.40973e-10	-1.34268
2113649	chr20:2113649:T:TA	6.16811e-17	-3.40973e-10	-1.21773	0.000107758	-3.40973e-10	-1.23587
2113653	chr20:2113653:C:G	2.33716e-17	-1.84297	-0.345215	4.61459e-05	-1.83359	-0.250358
2113658	chr20:2113658:G:A	7.83076e-18	-2.10928	-1.17237	1.70632e-05	-2.09988	-0.97895
2113772	chr20:2113772:A:G	5.61263e-17	-3.40973e-10	-1.3121	9.99704e-05	-3.40973e-10	-1.31088
2114071	chr20:2114071:A:G	2.75076e-17	-2.02525	-3.79894e-10	5.66604e-05	-1.87868	-3.79894e-10
2114197	chr20:2114197:T:C	3.63725e-17	-1.70239	-0.043507	5.3843e-05	-1.93467	0.00498991
2114225	chr20:2114225:C:T	1.01356e-16	-3.40973e-10	-0.721069	0.000198643	-3.40973e-10	-0.624242
2114293	chr20:2114293:G:T	3.13052e-17	-1.7852	-0.110727	6.65805e-05	-1.92207	0.204728
2114785	chr20:2114785:A:G	2.3267e-17	-1.82772	-0.364953	4.45416e-05	-1.84901	-0.270317
2114802	chr20:2114802:T:C	5.30856e-17	-3.40973e-10	-1.3678	9.36277e-05	-3.40973e-10	-1.37643
2114813	chr20:2114813:T:C	1.00862e-17	-2.11076	-0.917784	2.55104e-05	-2.0988	-0.577869
2114851	chr20:2114851:G:A	5.18536e-17	-3.40973e-10	-1.39128	9.29479e-05	-3.40973e-10	-1.38371
2114981	chr20:2114981:A:C	3.03808e-17	-1.25467	-0.67123	3.03987e-05	-1.53574	-0.965614
2115274	chr20:2115274:A:AG	6.95006e-17	-3.40973e-10	-1.09837	0.000115465	-3.40973e-10	-1.16679
2115347	chr20:2115347:G:A	1.0597e-16	-3.40973e-10	-0.676554	0.000208162	-3.40973e-10	-0.577435
2115438	chr20:2115438:G:C	6.95105e-17	-3.40973e-10	-1.09823	0.000115487	-3.40973e-10	-1.1666
2115718	chr20:2115718:C:G	1.13984e-16	-3.40973e-10	-0.60365	0.000220606	-3.40973e-10	-0.519376
2116497	chr20:2116497:C:A	8.24014e-18	-2.00348	-1.22721	1.42592e-05	-1.87059	-1.38776
2116644	chr20:2116644:C:A	6.95105e-17	-3.40973e-10	-1.09823	0.000115487	-3.40973e-10	-1.1666
2117042	chr20:2117042:T:C	1.03738e-16	-3.40973e-10	-0.697842	0.000214505	-3.40973e-10	-0.547421
2117538	chr20:2117538:G:A	8.87788e-18	-2.0738	-1.08234	1.6702e-05	-1.77551	-1.32472
2117778	chr20:2117778:C:T	3.82922e-16	-3.40973e-10	0.608123	0.000618248	-3.40973e-10	0.511137
2117781	chr20:2117781:G:T	8.90428e-17	-3.40973e-10	-0.850592	0.000126276	-3.40973e-10	-1.07729
2117787	chr20:2117787:C:T	7.33246e-17	-3.40973e-10	-1.04481	0.000175238	-3.40973e-10	-0.749609
2117928	chr20:2117928:A:G	7.28761e-17	-3.40973e-10	-1.05095	0.00013748	-3.40973e-10	-0.992273
2117951	chr20:2117951:C:T	5.19185e-17	-3.40973e-10	-1.39003	9.29552e-05	-3.40973e-10	-1.38364
2118311	chr20:2118311:A:T	6.95105e-17	-3.40973e-10	-1.09823	0.000115487	-3.40973e-10	-1.1666
2118422	chr20:2118422:TA:T	1.49206e-16	-3.40973e-10	-0.334384	0.000142617	-3.40973e-10	-0.95559
2118635	chr20:2118635:C:T	5.96391e-17	-3.40973e-10	-1.2514	0.00010404	-3.40973e-10	-1.27098
2118670	chr20:2118670:T:C	6.92756e-17	-3.40973e-10	-1.10162	0.000115145	-3.40973e-10	-1.16956
2119526	chr20:2119526:A:G	5.21739e-17	-3.40973e-10	-1.38513	9.22416e-05	-3.40973e-10	-1.39134
2119692	chr20:2119692:C:T	6.95105e-17	-3.40973e-10	-1.09823	0.000115487	-3.40973e-10	-1.1666
2119702	chr20:2119702:G:A	6.69646e-16	-3.40973e-10	1.16704	0.000987377	-3.40973e-10	0.979299
2119744	chr20:2119744:C:T	5.28907e-17	-3.40973e-10	-1.37148	9.91803e-05	-3.40973e-10	-1.31881
2119932	chr20:2119932:A:G	6.76533e-18	-2.03713	-1.39077	1.48422e-05	-1.96789	-1.25039
2119934	chr20:2119934:T:A	7.21832e-17	-3.40973e-10	-1.0605	0.000136113	-3.40973e-10	-1.00227
2119977	chr20:2119977:G:A	6.28092e-17	-3.40973e-10	-1.19961	0.000102665	-3.40973e-10	-1.28428
2119982	chr20:2119982:A:T	1.21972e-17	-2.11031	-0.728197	3.11759e-05	-2.09709	-0.379018
2120155	chr20:2120155:G:A	6.3994e-17	-3.40973e-10	-1.18092	0.000121062	-3.40973e-10	-1.11945
2120164	chr20:2120164:A:G	6.4389e-17	-3.40973e-10	-1.17477	0.000105784	-3.40973e-10	-1.25435
2120201	chr20:2120201:G:A	5.47292e-17	-3.40973e-10	-1.33731	9.74807e-05	-3.40973e-10	-1.3361
2120843	chr20:2120843:G:A	3.75813e-17	-1.90276	0.189556	9.56952e-05	-1.78699	0.432406
2121547	chr20:2121547:A:G	2.63763e-17	-1.8501	-0.217143	5.8111e-05	-1.84375	-0.00964954
2121952	chr20:2121952:T:C	4.2938e-17	-1.77237	0.192423	7.93809e-05	-1.89898	0.357486
2122207	chr20:2122207:G:A	5.7355e-17	-3.40973e-10	-1.29045	0.000118579	-3.40973e-10	-1.14018
2122310	chr20:2122310:C:T	3.06078e-16	-3.40973e-10	0.384132	0.000659698	-3.40973e-10	0.576029
2122338	chr20:2122338:A:C	9.69175e-17	-3.40973e-10	-0.765849	0.0001991	-3.40973e-10	-0.621946
2123676	chr20:2123676:G:A	2.58925e-17	-2.08575	-3.79894e-10	4.55476e-05	-2.09699	-3.79894e-10
2123995	chr20:2123995:A:T	8.31938e-18	-2.0414	-1.17972	2.32146e-05	-1.99281	-0.778159
2124002	chr20:2124002:A:G	9.32413e-17	-3.40973e-10	-0.804518	0.000130782	-3.40973e-10	-1.04222
2124145	chr20:2124145:A:G	7.13947e-17	-3.40973e-10	-1.07149	0.000115896	-3.40973e-10	-1.16306
2124165	chr20:2124165:A:G	1.02365e-17	-2.10906	-0.904691	2.43895e-05	-2.10134	-0.620262
2124243	chr20:2124243:G:A	6.51916e-18	-2.10304	-1.36193	2.27484e-05	-1.64243	-1.14883
2124250	chr20:2124250:C:T	7.02411e-17	-3.40973e-10	-1.08778	0.000116547	-3.40973e-10	-1.15746
2124585	chr20:2124585:G:C	5.31707e-17	-3.40973e-10	-1.3662	9.22143e-05	-3.40973e-10	-1.39164
2124637	chr20:2124637:A:G	2.5413e-17	-2.10445	-3.79894e-10	4.68298e-05	-2.06923	-3.79894e-10
2124663	chr20:2124663:A:G	6.95455e-17	-3.40973e-10	-1.09773	0.000115544	-3.40973e-10	-1.1661
2124791	chr20:2124791:T:G	5.25717e-17	-3.40973e-10	-1.37753	9.29441e-05	-3.40973e-10	-1.38375
2125090	chr20:2125090:C:T	6.95105e-17	-3.40973e-10	-1.09823	0.000115487	-3.40973e-10	-1.1666
2125108	chr20:2125108:G:C	6.95105e-17	-3.40973e-10	-1.09823	0.000115487	-3.40973e-10	-1.1666
2125109	chr20:2125109:G:A	6.95105e-17	-3.40973e-10	-1.09823	0.000115487	-3.40973e-10	-1.1666
2125418	chr20:2125418:A:G	5.55603e-17	-3.40973e-10	-1.32224	0.000107337	-3.40973e-10	-1.23978
2125470	chr20:2125470:G:A	8.56962e-17	-3.40973e-10	-0.8889	0.000183942	-3.40973e-10	-0.701133
2125679	chr20:2125679:G:T	9.03187e-17	-3.40973e-10	-0.836365	0.000127533	-3.40973e-10	-1.06738
2125680	chr20:2125680:C:T	3.46497e-16	-3.40973e-10	0.508166	0.00046064	-3.40973e-10	0.216865
2125709	chr20:2125709:G:A	9.96445e-18	-2.10706	-0.933627	2.34695e-05	-2.10427	-0.655776
2125878	chr20:2125878:C:T	5.35356e-17	-3.40973e-10	-1.35936	0.000101273	-3.40973e-10	-1.29793
2125879	chr20:2125879:G:A	6.251e-17	-3.40973e-10	-1.20438	0.00011723	-3.40973e-10	-1.15162
2126031	chr20:2126031:G:A	9.66245e-17	-0.768877	-3.79894e-10	0.000154408	-0.876153	-3.79894e-10
2126159	chr20:2126159:T:C	1.09138e-16	-3.40973e-10	-0.647097	0.000215302	-3.40973e-10	-0.54371
2126308	chr20:2126308:T:G	7.01525e-17	-3.40973e-10	-1.08904	0.000116421	-3.40973e-10	-1.15854
2126434	chr20:2126434:T:C	1.13125e-16	-3.40973e-10	-0.611219	0.000223688	-3.40973e-10	-0.5055
2126444	chr20:2126444:A:G	5.25998e-17	-3.40973e-10	-1.377	9.8138e-05	-3.40973e-10	-1.32938
2127086	chr20:2127086:G:A	2.59515e-17	-2.08348	-3.79894e-10	4.55307e-05	-2.09736	-3.79894e-10
2127095	chr20:2127095:A:G	6.96328e-17	-3.40973e-10	-1.09647	0.000124823	-3.40973e-10	-1.08885
2127152	chr20:2127152:T:G	5.29228e-17	-3.40973e-10	-1.37087	0.000100605	-3.40973e-10	-1.30455
2127773	chr20:2127773:C:T	2.59828e-16	-3.40973e-10	0.220312	0.000448656	-3.40973e-10	0.190505
2127823	chr20:2127823:G:GC	5.29868e-17	-3.40973e-10	-1.36967	9.65005e-05	-3.40973e-10	-1.3462
2127946	chr20:2127946:A:G	1.66177e-17	-1.31503	-1.21422	2.61431e-05	-1.49247	-1.1597
2127991	chr20:2127991:C:T	5.96391e-17	-3.40973e-10	-1.2514	0.00010404	-3.40973e-10	-1.27098
2128029	chr20:2128029:T:C	1.34152e-17	-1.53528	-1.20804	1.96566e-05	-1.74383	-1.19351
2128234	chr20:2128234:A:T	1.53026e-17	-2.06727	-0.544413	4.95528e-05	-1.65079	-0.361928
2128440	chr20:2128440:A:G	2.58428e-17	-2.08768	-3.79894e-10	4.56854e-05	-2.09397	-3.79894e-10
2128445	chr20:2128445:T:C	5.32703e-17	-3.40973e-10	-1.36433	9.8175e-05	-3.40973e-10	-1.329
2128530	chr20:2128530:C:T	5.24922e-17	-3.40973e-10	-1.37904	9.51518e-05	-3.40973e-10	-1.36028
2128759	chr20:2128759:A:G	6.34415e-17	-3.40973e-10	-1.18959	0.000100679	-3.40973e-10	-1.30382
2128909	chr20:2128909:C:T	5.25439e-17	-3.40973e-10	-1.37806	9.2914e-05	-3.40973e-10	-1.38408
2128925	chr20:2128925:C:T	7.67532e-17	-3.40973e-10	-0.999114	0.000126487	-3.40973e-10	-1.07561
2129344	chr20:2129344:A:G	8.07569e-17	-3.40973e-10	-0.948266	0.000132615	-3.40973e-10	-1.0283
2129595	chr20:2129595:A:G	7.18417e-17	-3.40973e-10	-1.06524	0.000128662	-3.40973e-10	-1.05856
2129615	chr20:2129615:A:G	5.25738e-17	-3.40973e-10	-1.37749	9.29464e-05	-3.40973e-10	-1.38373
2130094	chr20:2130094:G:A	6.58027e-17	-3.40973e-10	-1.15305	0.000114856	-3.40973e-10	-1.17207
2130861	chr20:2130861:TTGGCCATCCCGTCACACCG:T	5.32321e-17	-3.40973e-10	-1.36505	0.000101725	-3.40973e-10	-1.29348
2131251	chr20:2131251:T:C	6.14001e-17	-3.40973e-10	-1.2223	0.000115298	-3.40973e-10	-1.16824
2131470	chr20:2131470:T:TG	6.38948e-17	-3.40973e-10	-1.18247	0.000135679	-3.40973e-10	-1.00546
2131472	chr20:2131472:T:G	5.70271e-17	-3.40973e-10	-1.29618	0.000102499	-3.40973e-10	-1.2859
2131646	chr20:2131646:C:T	8.32235e-17	-3.40973e-10	-0.91818	0.000166193	-3.40973e-10	-0.802603
2131744	chr20:2131744:T:C	1.13525e-17	-1.88634	-1.02393	3.55578e-05	-1.47801	-0.866579
2131788	chr20:2131788:A:C	2.39241e-16	-3.40973e-10	0.137762	0.000341799	-3.40973e-10	-0.0815299
2131794	chr20:2131794:TG:T	1.56915e-16	-3.40973e-10	-0.284004	0.000282607	-3.40973e-10	-0.271694
2131841	chr20:2131841:C:T	8.2465e-17	-3.40973e-10	-0.927336	0.000119498	-3.40973e-10	-1.13245
2131874	chr20:2131874:G:A	1.02324e-16	-3.40973e-10	-0.711569	0.000173315	-3.40973e-10	-0.760642
2131978	chr20:2131978:C:G	5.7246e-17	-3.40973e-10	-1.29235	9.47025e-05	-3.40973e-10	-1.36501
2132067	chr20:2132067:ATTG:A	8.03522e-17	-3.40973e-10	-0.953289	0.000132743	-3.40973e-10	-1.02734
2133767	chr20:2133767:A:G	1.52885e-16	-3.40973e-10	-0.310021	0.000307731	-3.40973e-10	-0.186526
2134589	chr20:2134589:A:G	5.90705e-17	-3.40973e-10	-1.26098	0.00010051	-3.40973e-10	-1.3055
2134610	chr20:2134610:G:C	1.66153e-16	-3.40973e-10	-0.226798	0.000338135	-3.40973e-10	-0.0923072
2134657	chr20:2134657:G:A	1.45063e-16	-3.40973e-10	-0.362539	0.000291208	-3.40973e-10	-0.241714
2134898	chr20:2134898:A:G	3.5511e-17	-2.08065	0.310781	8.67562e-05	-1.66352	0.210874
2134924	chr20:2134924:G:A	3.62192e-16	-3.40973e-10	0.552464	0.000309992	-3.40973e-10	-0.179206
2135102	chr20:2135102:C:G	1.02329e-16	-3.40973e-10	-0.711517	0.000167425	-3.40973e-10	-0.795218
2135556	chr20:2135556:A:T	8.95759e-17	-3.40973e-10	-0.844623	0.000153379	-3.40973e-10	-0.88284
2135814	chr20:2135814:C:T	6.71666e-16	-3.40973e-10	1.17005	0.0012425	-3.40973e-10	1.20913
2136083	chr20:2136083:C:CA	8.32391e-18	-2.10828	-1.1123	1.26618e-05	-2.05068	-1.32648
2136118	chr20:2136118:G:C	9.93021e-17	-2.04102	1.29947	0.00043364	-1.57168	1.72814
2136230	chr20:2136230:G:A	8.40599e-18	-2.10962	-1.10114	1.26554e-05	-2.05656	-1.32111
2136719	chr20:2136719:G:A	3.66599e-16	-3.40973e-10	0.564559	0.000313468	-3.40973e-10	-0.168055
2136816	chr20:2136816:C:T	1.92161e-17	-2.0601	-0.323859	6.33979e-05	-1.64672	-0.119601
2136834	chr20:2136834:C:T	8.93713e-17	-3.40973e-10	-0.84691	0.000153042	-3.40973e-10	-0.885039
2137279	chr20:2137279:G:A	5.33484e-17	-3.40973e-10	-1.36287	0.000100723	-3.40973e-10	-1.30338
2137813	chr20:2137813:CATGTTGATGTCTGAA:C	1.63599e-16	-3.40973e-10	-0.242292	0.000244126	-3.40973e-10	-0.418069
2137944	chr20:2137944:T:C	7.69347e-17	-3.40973e-10	-0.996752	0.000126774	-3.40973e-10	-1.07335
2138196	chr20:2138196:G:A	6.36017e-18	-2.11088	-1.37878	1.15007e-05	-2.10315	-1.3702
2138229	chr20:2138229:A:G	7.82512e-17	-3.40973e-10	-0.979784	0.000128295	-3.40973e-10	-1.06142
2138336	chr20:2138336:G:C	1.03699e-16	-3.40973e-10	-0.69822	0.000168947	-3.40973e-10	-0.786167
2138600	chr20:2138600:C:T	3.44736e-17	-1.79952	-3.79894e-10	4.49236e-05	-2.11079	-3.79894e-10
2138785	chr20:2138785:C:T	5.38096e-17	-3.40973e-10	-1.35426	9.4046e-05	-3.40973e-10	-1.37197
2139053	chr20:2139053:A:G	7.97241e-17	-3.40973e-10	-0.961138	0.00013094	-3.40973e-10	-1.04101
2139214	chr20:2139214:A:G	1.72866e-16	-3.40973e-10	-0.18719	0.000352507	-3.40973e-10	-0.0506816
2139634	chr20:2139634:G:A	2.07034e-16	-3.40973e-10	-0.00682572	0.000301791	-3.40973e-10	-0.206018
2139863	chr20:2139863:AAAGGT:A	1.78977e-17	-1.6167	-0.83834	2.54719e-05	-1.72444	-0.953738
2139937	chr20:2139937:T:C	1.5917e-17	-1.58869	-0.983633	2.30901e-05	-1.69648	-1.07987
2140084	chr20:2140084:C:T	7.9293e-17	-3.40973e-10	-0.966559	0.000130181	-3.40973e-10	-1.04683
2140226	chr20:2140226:G:A	5.4435e-17	-3.40973e-10	-1.3427	9.76238e-05	-3.40973e-10	-1.33463
2140501	chr20:2140501:C:T	7.43168e-16	-3.40973e-10	1.27121	0.00163076	-3.40973e-10	1.48105
2140546	chr20:2140546:A:G	7.28443e-16	-3.40973e-10	1.2512	0.00159732	-3.40973e-10	1.46033
2140565	chr20:2140565:A:G	7.54668e-16	-3.40973e-10	1.28657	0.00165688	-3.40973e-10	1.49694
2140568	chr20:2140568:T:C	7.69759e-16	-3.40973e-10	1.30637	0.0016913	-3.40973e-10	1.5175
2140582	chr20:2140582:C:T	3.42013e-16	-3.40973e-10	0.49514	0.00089413	-3.40973e-10	0.880099
2140603	chr20:2140603:G:A	6.30463e-16	-3.40973e-10	1.10675	0.00137431	-3.40973e-10	1.30996
2140879	chr20:2140879:A:G	1.04519e-16	-3.40973e-10	-0.690337	0.000158793	-3.40973e-10	-0.848149
2141012	chr20:2141012:G:C	6.44372e-18	-2.11122	-1.36538	1.3311e-05	-2.10563	-1.22153
2141013	chr20:2141013:T:C	1.63013e-17	-1.53361	-1.01485	2.36069e-05	-1.64748	-1.10673
2141357	chr20:2141357:G:A	6.24623e-17	-3.40973e-10	-1.20515	0.000112385	-3.40973e-10	-1.19383
2141359	chr20:2141359:G:A	1.08791e-17	-1.95437	-0.998496	1.97126e-05	-2.02364	-0.910854
2141767	chr20:2141767:CT:C	9.17579e-18	-1.99915	-1.12399	1.46928e-05	-2.00288	-1.22552
2141982	chr20:2141982:A:G	9.01142e-18	-2.01476	-1.12645	1.44346e-05	-2.01862	-1.22751
2142070	chr20:2142070:G:T	4.02007e-16	-3.40973e-10	0.65676	0.000444248	-3.40973e-10	0.18063
2142183	chr20:2142183:C:T	9.14704e-18	-2.01222	-1.11406	1.46256e-05	-2.0157	-1.21728
2142194	chr20:2142194:A:G	9.03239e-18	-2.00401	-1.13489	1.45039e-05	-2.00762	-1.23372
2142303	chr20:2142303:A:G	7.73891e-16	-3.40973e-10	1.31172	0.0016175	-3.40973e-10	1.47288
2143374	chr20:2143374:A:G	3.54431e-16	-3.40973e-10	0.530805	0.000683524	-3.40973e-10	0.61151
2143478	chr20:2143478:C:T	7.94788e-16	-3.40973e-10	1.33837	0.00201761	-3.40973e-10	1.69392
2143655	chr20:2143655:T:G	5.90266e-17	-3.40973e-10	-1.26172	0.000100299	-3.40973e-10	-1.30759
2143957	chr20:2143957:TC:T	3.18069e-16	-3.40973e-10	0.42256	0.000631287	-3.40973e-10	0.532009
2144458	chr20:2144458:A:G	4.08251e-16	-3.40973e-10	0.672173	0.000328266	-3.40973e-10	-0.121928
2144739	chr20:2144739:G:T	5.44567e-17	-3.40973e-10	-1.3423	9.41728e-05	-3.40973e-10	-1.37062
2144867	chr20:2144867:G:A	6.54582e-17	-3.40973e-10	-1.1583	0.000110133	-3.40973e-10	-1.21407
2144907	chr20:2144907:C:T	6.72456e-16	-3.40973e-10	1.17123	0.00140135	-3.40973e-10	1.32944
2145147	chr20:2145147:C:G	5.22412e-17	-1.38384	-3.79894e-10	5.69099e-05	-1.87428	-3.79894e-10
2145191	chr20:2145191:A:G	2.53942e-17	-2.10323	-0.00196234	8.69692e-05	-1.42161	-0.0285932
2145352	chr20:2145352:T:C	2.52681e-17	-2.11017	-3.79894e-10	4.59294e-05	-2.08865	-3.79894e-10
2145443	chr20:2145443:A:G	2.32013e-17	-2.10607	-0.0894262	7.99903e-05	-1.4146	-0.119243
2145450	chr20:2145450:A:G	2.22114e-17	-2.10708	-0.132024	7.75206e-05	-1.40337	-0.161834
2145467	chr20:2145467:AT:A	1.00708e-17	-1.97505	-1.05502	1.82407e-05	-2.03843	-0.973668
2145477	chr20:2145477:G:C	6.04719e-17	-3.40973e-10	-1.23753	0.000102514	-3.40973e-10	-1.28575
2145921	chr20:2145921:T:C	1.41144e-17	-2.11114	-0.581368	4.28541e-05	-1.05901	-1.09894
2147038	chr20:2147038:C:T	6.34983e-16	-3.40973e-10	1.11389	0.00132227	-3.40973e-10	1.27135
2147145	chr20:2147145:G:A	9.43315e-17	-3.40973e-10	-0.792894	0.000145134	-3.40973e-10	-0.938093
2147875	chr20:2147875:G:C	6.74989e-18	-2.0822	-1.34798	1.49714e-05	-2.04491	-1.1647
2147890	chr20:2147890:T:G	7.93572e-17	-3.40973e-10	-0.965749	0.000155415	-3.40973e-10	-0.869654
2148085	chr20:2148085:G:A	1.91265e-16	-3.40973e-10	-0.0860511	0.000394096	-3.40973e-10	0.0608429
2148093	chr20:2148093:C:T	1.23573e-16	-3.40973e-10	-0.522877	0.000242364	-3.40973e-10	-0.425311
2148208	chr20:2148208:G:A	1.62678e-16	-3.40973e-10	-0.247933	0.000329643	-3.40973e-10	-0.117741
2149092	chr20:2149092:C:CA	1.03798e-16	-3.40973e-10	-0.697259	0.000199331	-3.40973e-10	-0.620784
2149094	chr20:2149094:A:G	1.03561e-17	-1.97777	-1.02437	1.88434e-05	-2.03753	-0.942062
2149231	chr20:2149231:G:T	6.53217e-18	-2.10412	-1.35885	1.3919e-05	-2.08834	-1.19415
2149261	chr20:2149261:A:G	2.17788e-17	-2.08172	-0.177053	6.55148e-05	-1.55667	-0.176804
2149440	chr20:2149440:C:T	5.67322e-17	-3.40973e-10	-1.30137	9.69758e-05	-3.40973e-10	-1.34129
2149579	chr20:2149579:TTGGTGAGGCTGCCCAGTC:T	9.3624e-18	-1.95628	-1.14673	2.2779e-05	-1.98114	-0.808777
2149725	chr20:2149725:A:G	2.61586e-16	-3.40973e-10	0.227052	0.00053287	-3.40973e-10	0.362525
2149878	chr20:2149878:A:C	2.59077e-16	-3.40973e-10	0.217416	0.000523458	-3.40973e-10	0.344705
2149900	chr20:2149900:CAG:C	9.28817e-17	-3.40973e-10	-0.808382	0.000176131	-3.40973e-10	-0.744524
2150071	chr20:2150071:CATTTCCTTGGGTATATACCAAGCAGTGGAA:C	7.58088e-17	-3.40973e-10	-1.01149	0.000125237	-3.40973e-10	-1.08555
2150120	chr20:2150120:ACT:A	7.63829e-17	-3.40973e-10	-1.00395	0.000130409	-3.40973e-10	-1.04508
2150248	chr20:2150248:A:G	3.34709e-16	-3.40973e-10	0.473553	0.00081147	-3.40973e-10	0.783095
2150319	chr20:2150319:G:A	7.22547e-17	-3.40973e-10	-1.05951	0.000136022	-3.40973e-10	-1.00294
2150480	chr20:2150480:A:AT	5.8612e-17	-3.40973e-10	-1.26877	0.000119533	-3.40973e-10	-1.13216
2150543	chr20:2150543:T:C	1.53952e-16	-3.40973e-10	-0.303066	0.000324363	-3.40973e-10	-0.13389
2150701	chr20:2150701:G:A	1.2945e-16	-3.40973e-10	-0.476418	0.000264792	-3.40973e-10	-0.336807
2150716	chr20:2150716:C:T	1.32481e-17	-1.98252	-0.77334	2.52393e-05	-2.04239	-0.644964
2150717	chr20:2150717:A:G	3.19399e-16	-3.40973e-10	0.426732	0.000277103	-3.40973e-10	-0.291364
2150888	chr20:2150888:A:C	3.99498e-17	-1.65208	-3.79894e-10	4.65877e-05	-2.07442	-3.79894e-10
2151079	chr20:2151079:T:C	9.07154e-17	-3.40973e-10	-0.831982	0.000125501	-3.40973e-10	-1.08344
2151115	chr20:2151115:C:T	1.48133e-16	-3.40973e-10	-0.341601	0.000311338	-3.40973e-10	-0.174873
2151167	chr20:2151167:G:A	6.45855e-18	-2.08267	-1.39163	1.5486e-05	-1.90744	-1.26838
2151521	chr20:2151521:A:G	5.92372e-17	-3.40973e-10	-1.25816	0.000108901	-3.40973e-10	-1.22532
2151779	chr20:2151779:A:AT	9.26738e-17	-3.40973e-10	-0.810624	0.000128528	-3.40973e-10	-1.05961
2151780	chr20:2151780:G:A	9.84941e-17	-3.40973e-10	-0.749713	0.000134521	-3.40973e-10	-1.01403
2151784	chr20:2151784:C:T	8.35143e-17	-3.40973e-10	-0.914691	0.000119123	-3.40973e-10	-1.13559
2151789	chr20:2151789:A:C	8.35899e-17	-3.40973e-10	-0.913787	0.000119286	-3.40973e-10	-1.13423
2151791	chr20:2151791:G:GT	7.95313e-17	-3.40973e-10	-0.963558	0.000115026	-3.40973e-10	-1.1706
2152252	chr20:2152252:T:C	1.62282e-16	-3.40973e-10	-0.250372	0.000194077	-3.40973e-10	-0.647497
2152351	chr20:2152351:A:T	1.44931e-16	-3.40973e-10	-0.363451	0.000304629	-3.40973e-10	-0.196656
2152978	chr20:2152978:T:A	1.29979e-16	-3.40973e-10	-0.472339	0.000280534	-3.40973e-10	-0.279058
2153009	chr20:2153009:T:A	2.319e-17	-1.85908	-0.336911	3.90053e-05	-1.96647	-0.285588
2153022	chr20:2153022:A:G	1.68791e-16	-3.40973e-10	-0.211051	0.000377521	-3.40973e-10	0.0178739
2153064	chr20:2153064:T:C	1.34195e-17	-1.87937	-0.863635	3.51781e-05	-1.98723	-0.368095
2153124	chr20:2153124:A:G	6.80739e-17	-3.40973e-10	-1.11912	0.000106645	-3.40973e-10	-1.24625
2153197	chr20:2153197:G:T	1.98088e-16	-3.40973e-10	-0.0509977	0.000199088	-3.40973e-10	-0.622008
2153226	chr20:2153226:A:C	1.92425e-17	-1.84504	-0.537546	3.19237e-05	-1.95646	-0.495942
2153264	chr20:2153264:T:C	6.15395e-17	-3.40973e-10	-1.22003	0.00011561	-3.40973e-10	-1.16553
2153727	chr20:2153727:T:A	7.07912e-17	-1.07997	-3.79894e-10	6.56224e-05	-1.73184	-3.79894e-10
2154014	chr20:2154014:T:C	6.8613e-17	-3.40973e-10	-1.11123	0.000128223	-3.40973e-10	-1.06198
2154070	chr20:2154070:C:T	1.12275e-16	-3.40973e-10	-0.618762	0.000199859	-3.40973e-10	-0.618139
2154374	chr20:2154374:G:A	1.15818e-16	-3.40973e-10	-0.587692	0.000109135	-3.40973e-10	-1.22317
2154445	chr20:2154445:G:T	9.48338e-18	-2.08732	-1.00285	2.60753e-05	-2.08729	-0.567474
2155259	chr20:2155259:A:G	7.24028e-17	-3.40973e-10	-1.05746	0.000110988	-3.40973e-10	-1.20633
2155641	chr20:2155641:C:G	8.6256e-18	-1.86538	-1.31959	1.66263e-05	-1.90292	-1.20185
2155727	chr20:2155727:C:T	8.97064e-17	-3.40973e-10	-0.843167	0.000157114	-3.40973e-10	-0.85878
2156032	chr20:2156032:G:A	8.48187e-17	-3.40973e-10	-0.899194	0.000138279	-3.40973e-10	-0.986478
2156222	chr20:2156222:T:C	7.10117e-17	-3.40973e-10	-1.07686	0.000135727	-3.40973e-10	-1.0051
2156272	chr20:2156272:G:A	5.09843e-17	-1.40819	-3.79894e-10	5.96126e-05	-1.82789	-3.79894e-10
2156924	chr20:2156924:A:G	5.49711e-17	-3.40973e-10	-1.3329	0.000102105	-3.40973e-10	-1.28975
2157194	chr20:2157194:A:G	2.54075e-16	-3.40973e-10	0.19792	0.000520614	-3.40973e-10	0.339256
2157347	chr20:2157347:G:C	6.62095e-18	-2.11172	-1.33775	1.12456e-05	-2.11185	-1.38393
2157604	chr20:2157604:C:T	7.19159e-17	-3.40973e-10	-1.06421	0.000123167	-3.40973e-10	-1.10221
2157676	chr20:2157676:G:A	1.05361e-16	-3.40973e-10	-0.682321	0.000233784	-3.40973e-10	-0.461354
2157677	chr20:2157677:C:T	7.11862e-17	-3.40973e-10	-1.07441	0.000134028	-3.40973e-10	-1.0177
2157749	chr20:2157749:G:A	8.88499e-17	-3.40973e-10	-0.852761	9.88086e-05	-3.40973e-10	-1.32257
2157783	chr20:2157783:G:A	1.68271e-16	-3.40973e-10	-0.214134	0.000207692	-3.40973e-10	-0.579698
2157820	chr20:2157820:A:C	1.184e-17	-1.54606	-1.32217	2.05665e-05	-1.68638	-1.20571
2158154	chr20:2158154:GA:G	1.45526e-16	-3.40973e-10	-0.359355	0.000315681	-3.40973e-10	-0.16102
2158296	chr20:2158296:C:T	1.23392e-16	-3.40973e-10	-0.52434	0.000258736	-3.40973e-10	-0.359944
2158319	chr20:2158319:G:A	1.42312e-16	-3.40973e-10	-0.381687	0.000307921	-3.40973e-10	-0.185908
2158434	chr20:2158434:G:T	1.5884e-16	-3.40973e-10	-0.271814	0.000347253	-3.40973e-10	-0.0656993
2158473	chr20:2158473:C:T	6.42287e-18	-2.11104	-1.36881	1.11734e-05	-2.11059	-1.39163
2159382	chr20:2159382:C:T	5.27313e-17	-3.40973e-10	-1.3745	9.60923e-05	-3.40973e-10	-1.35044
2159519	chr20:2159519:G:C	8.3448e-17	-3.40973e-10	-0.915485	0.000154225	-3.40973e-10	-0.87734
2159769	chr20:2159769:A:G	7.6306e-18	-2.09596	-1.21158	1.50136e-05	-2.08893	-1.11786
2160092	chr20:2160092:G:A	7.72716e-18	-2.10427	-1.1907	1.5243e-05	-2.09897	-1.09266
2160580	chr20:2160580:A:G	5.3488e-17	-3.40973e-10	-1.36025	9.81476e-05	-3.40973e-10	-1.32928
2160585	chr20:2160585:G:A	1.02629e-16	-3.40973e-10	-0.708588	0.000233024	-3.40973e-10	-0.46461
2161006	chr20:2161006:G:A	7.59151e-17	-3.40973e-10	-1.01009	0.000144531	-3.40973e-10	-0.942261
2161559	chr20:2161559:T:A	5.3905e-17	-3.40973e-10	-1.35249	9.36723e-05	-3.40973e-10	-1.37595
2162109	chr20:2162109:T:C	7.99002e-17	-3.40973e-10	-0.958931	0.000142765	-3.40973e-10	-0.954553
2162144	chr20:2162144:C:T	8.25878e-17	-3.40973e-10	-0.925848	0.00017676	-3.40973e-10	-0.740957
2162280	chr20:2162280:C:T	6.18086e-17	-3.40973e-10	-1.21567	0.000103261	-3.40973e-10	-1.27849
2162324	chr20:2162324:T:G	5.74301e-17	-3.40973e-10	-1.28914	0.000110556	-3.40973e-10	-1.21023
2162507	chr20:2162507:A:C	6.53865e-18	-2.09052	-1.37145	1.25541e-05	-2.10244	-1.28326
2162561	chr20:2162561:T:TGC	8.4483e-17	-3.40973e-10	-0.903159	0.000172581	-3.40973e-10	-0.764884
2162616	chr20:2162616:A:G	5.82984e-17	-3.40973e-10	-1.27413	0.0001046	-3.40973e-10	-1.26561
2162733	chr20:2162733:T:C	5.24441e-17	-3.40973e-10	-1.37996	9.5406e-05	-3.40973e-10	-1.35761
2162985	chr20:2162985:A:G	8.32742e-18	-2.09916	-1.121	1.81597e-05	-2.11025	-0.906296
2163077	chr20:2163077:G:A	6.11412e-17	-3.40973e-10	-1.22652	0.000103358	-3.40973e-10	-1.27756
2163872	chr20:2163872:G:A	9.8418e-17	-3.40973e-10	-0.750485	0.000174045	-3.40973e-10	-0.75644
2163921	chr20:2163921:C:T	5.29441e-17	-3.40973e-10	-1.37047	9.66977e-05	-3.40973e-10	-1.34416
2164258	chr20:2164258:G:A	6.1023e-17	-3.40973e-10	-1.22846	0.000100484	-3.40973e-10	-1.30576
2164532	chr20:2164532:C:A	5.18486e-17	-3.40973e-10	-1.39138	9.28937e-05	-3.40973e-10	-1.3843
2164581	chr20:2164581:T:C	3.63724e-17	-1.7459	-3.79894e-10	4.51749e-05	-2.10521	-3.79894e-10
2164718	chr20:2164718:T:C	6.20193e-17	-3.40973e-10	-1.21226	9.31002e-05	-3.40973e-10	-1.38208
2165096	chr20:2165096:G:A	7.45115e-17	-3.40973e-10	-1.02876	0.000140947	-3.40973e-10	-0.967369
2165542	chr20:2165542:A:C	5.34572e-17	-3.40973e-10	-1.36083	9.90334e-05	-3.40973e-10	-1.3203
2165761	chr20:2165761:A:G	5.20923e-17	-3.40973e-10	-1.38669	9.37091e-05	-3.40973e-10	-1.37556
2165890	chr20:2165890:T:A	1.05389e-17	-1.59449	-1.39015	1.41661e-05	-1.87748	-1.38741
2165923	chr20:2165923:C:T	7.25766e-17	-3.40973e-10	-1.05507	0.000137718	-3.40973e-10	-0.990547
2165934	chr20:2165934:A:G	7.29935e-17	-3.40973e-10	-1.04934	0.000143777	-3.40973e-10	-0.947492
2166130	chr20:2166130:A:G	5.25569e-17	-3.40973e-10	-1.37781	9.29291e-05	-3.40973e-10	-1.38392
2166199	chr20:2166199:T:C	5.43503e-17	-3.40973e-10	-1.34426	9.34437e-05	-3.40973e-10	-1.37839
2166351	chr20:2166351:C:T	6.77771e-17	0.185925	-1.30941	2.29497e-05	-1.45014	-1.33231
2166546	chr20:2166546:T:C	6.53831e-17	-3.40973e-10	-1.15944	0.000107051	-3.40973e-10	-1.24244
2166717	chr20:2166717:A:G	8.24108e-17	-3.40973e-10	-0.927993	0.000137647	-3.40973e-10	-0.991058
2167026	chr20:2167026:A:G	9.39506e-17	-3.40973e-10	-0.79694	0.0001332	-3.40973e-10	-1.0239
2167647	chr20:2167647:T:C	2.63529e-17	-2.06813	-3.79894e-10	5.40659e-05	-1.92555	-3.79894e-10
2167757	chr20:2167757:G:A	9.27007e-18	-1.91997	-1.19295	1.60355e-05	-2.08507	-1.05587
2167797	chr20:2167797:C:T	5.18328e-17	-3.40973e-10	-1.39169	9.22298e-05	-3.40973e-10	-1.39147
2167986	chr20:2167986:A:C	6.5639e-18	-2.11112	-1.34701	1.19895e-05	-2.08496	-1.34676
2168414	chr20:2168414:C:T	1.05841e-17	-2.10274	-0.877618	2.39892e-05	-2.0354	-0.702744
2168627	chr20:2168627:G:A	2.52653e-17	-2.11028	-3.79894e-10	5.1826e-05	-1.96786	-3.79894e-10
2168632	chr20:2168632:C:T	1.19752e-16	-3.40973e-10	-0.554282	0.000227998	-3.40973e-10	-0.486416
2168724	chr20:2168724:G:A	7.20967e-18	-2.04135	-1.32294	1.27462e-05	-2.11194	-1.25857
2168749	chr20:2168749:C:T	1.60328e-17	-2.04277	-0.522307	5.8839e-05	-1.91054	0.0695967
2169224	chr20:2169224:C:T	5.95953e-17	-3.40973e-10	-1.25213	0.000112386	-3.40973e-10	-1.19382
2169266	chr20:2169266:G:A	1.22842e-17	-2.06644	-0.764952	2.75489e-05	-1.89854	-0.701244
2169583	chr20:2169583:C:T	2.54051e-17	-2.10476	-3.79894e-10	5.41253e-05	-1.92445	-3.79894e-10
2169711	chr20:2169711:A:C	8.27554e-18	-2.11161	-1.11479	1.60452e-05	-1.79244	-1.3479
2170015	chr20:2170015:C:T	5.86314e-17	-3.40973e-10	-1.26844	0.000110128	-3.40973e-10	-1.2141
2170089	chr20:2170089:GTA:G	3.40426e-17	-1.8121	-3.79894e-10	4.69721e-05	-2.0662	-3.79894e-10
2170117	chr20:2170117:T:C	8.13602e-17	-3.40973e-10	-0.940823	0.000162458	-3.40973e-10	-0.825332
2170123	chr20:2170123:A:C	8.78163e-17	-3.40973e-10	-0.864462	0.000176487	-3.40973e-10	-0.742506
2170309	chr20:2170309:A:G	5.19622e-17	-3.40973e-10	-1.38919	9.23045e-05	-3.40973e-10	-1.39066
2170318	chr20:2170318:T:C	7.7718e-18	-2.05326	-1.23594	1.71413e-05	-2.06531	-1.00895
2170485	chr20:2170485:T:A	1.11457e-16	-3.40973e-10	-0.626071	0.000176158	-3.40973e-10	-0.744373
2170704	chr20:2170704:A:G	6.94973e-18	-2.0228	-1.3782	1.11983e-05	-2.11145	-1.38853
2171243	chr20:2171243:C:CA	1.48359e-16	-3.40973e-10	-0.340071	0.000219824	-3.40973e-10	-0.522927
2171331	chr20:2171331:G:C	9.7404e-17	-3.40973e-10	-0.760842	0.000218039	-3.40973e-10	-0.531079
2171411	chr20:2171411:A:G	6.71765e-18	-2.10624	-1.32874	1.45578e-05	-2.10922	-1.12841
2171695	chr20:2171695:CA:C	6.14882e-17	-3.40973e-10	-1.22086	0.000116877	-3.40973e-10	-1.15463
2172111	chr20:2172111:G:GAA	6.0544e-17	-3.40973e-10	-1.23634	0.000117407	-3.40973e-10	-1.15011
2172217	chr20:2172217:C:CA	6.12489e-17	-3.40973e-10	-1.22476	0.000123853	-3.40973e-10	-1.09665
2172319	chr20:2172319:C:T	2.83772e-17	-1.99412	-3.79894e-10	4.66388e-05	-2.07332	-3.79894e-10
2172452	chr20:2172452:T:A	2.59074e-17	-2.08518	-3.79894e-10	5.4527e-05	-1.91706	-3.79894e-10
2172578	chr20:2172578:C:A	1.62836e-17	-1.54888	-1.00067	5.18186e-05	-1.03665	-0.931354
2172742	chr20:2172742:A:T	7.85385e-18	-1.90683	-1.37187	3.02766e-05	-1.13905	-1.36633
2173005	chr20:2173005:T:A	4.48805e-17	-1.70996	0.174251	0.00012322	-1.27165	0.169872
2173015	chr20:2173015:A:G	4.34212e-17	-1.54058	-0.0281857	0.000111371	-1.03242	-0.170471
2173694	chr20:2173694:C:G	7.17201e-17	-3.40973e-10	-1.06694	0.000114984	-3.40973e-10	-1.17096
2173836	chr20:2173836:A:G	5.55261e-17	-3.40973e-10	-1.32286	9.95577e-05	-3.40973e-10	-1.31501
2174299	chr20:2174299:C:T	6.19997e-17	-3.40973e-10	-1.21258	0.000125423	-3.40973e-10	-1.08406
2174434	chr20:2174434:T:C	8.56194e-17	-1.60851	0.718708	0.000401752	-0.999256	1.07934
2174491	chr20:2174491:G:A	2.50561e-17	-1.43729	-0.681299	8.27164e-05	-0.912656	-0.587678
2174553	chr20:2174553:A:G	3.2633e-17	-1.35615	-0.498237	0.000112763	-0.8022	-0.388264
2174724	chr20:2174724:C:T	2.59942e-17	-2.08184	-3.79894e-10	5.04152e-05	-1.99546	-3.79894e-10
2174769	chr20:2174769:G:A	6.97593e-17	-3.40973e-10	-1.09466	0.000137048	-3.40973e-10	-0.995422
2175000	chr20:2175000:G:A	1.44851e-16	-3.40973e-10	-0.364005	0.000296053	-3.40973e-10	-0.225215
2175362	chr20:2175362:G:A	1.27839e-17	-1.69792	-1.0936	3.53655e-05	-1.19487	-1.15515
2175480	chr20:2175480:G:A	5.65027e-17	-3.40973e-10	-1.30542	0.000101163	-3.40973e-10	-1.29902
2175764	chr20:2175764:T:C	1.38774e-16	-3.40973e-10	-0.40686	0.000283068	-3.40973e-10	-0.270066
2175849	chr20:2175849:C:T	7.1754e-17	-3.40973e-10	-1.06647	0.000137683	-3.40973e-10	-0.9908
2176042	chr20:2176042:A:G	6.88157e-18	-2.07787	-1.33299	1.18165e-05	-2.09282	-1.35343
2176166	chr20:2176166:T:G	7.41996e-17	-3.40973e-10	-1.03295	0.000142884	-3.40973e-10	-0.95372
2176484	chr20:2176484:G:A	1.27266e-17	-1.75536	-1.04065	3.54112e-05	-1.24577	-1.10296
2176661	chr20:2176661:T:A	5.34792e-17	-3.40973e-10	-1.36042	9.7736e-05	-3.40973e-10	-1.33348
2177031	chr20:2177031:GAC:G	1.47028e-17	-2.10644	-0.545236	1.67665e-05	-2.05457	-1.0418
2177163	chr20:2177163:C:T	2.1712e-17	-1.52664	-0.735201	2.68267e-05	-1.83481	-0.791543
2177288	chr20:2177288:G:C	1.83615e-17	-2.11067	-0.318778	1.57923e-05	-2.11081	-1.04543
2177480	chr20:2177480:C:T	1.2107e-17	-2.09738	-0.74854	1.50971e-05	-2.02985	-1.1714
2177797	chr20:2177797:A:G	1.73695e-16	-3.40973e-10	-0.182408	0.000333883	-3.40973e-10	-0.104961
2177834	chr20:2177834:T:C	3.23033e-16	-3.40973e-10	0.438046	0.000673009	-3.40973e-10	0.596006
2177940	chr20:2177940:A:G	1.23706e-16	-1.72224	1.20044	0.000118149	-1.57782	0.434009
2177995	chr20:2177995:A:G	3.00648e-17	-1.99783	0.0614739	3.75006e-05	-1.96008	-0.331318
2178025	chr20:2178025:A:G	4.0978e-17	-2.01688	0.39021	5.4871e-05	-2.1117	0.200933
2178590	chr20:2178590:G:A	8.74651e-18	-2.0892	-1.08186	1.51105e-05	-1.95551	-1.24486
2178693	chr20:2178693:A:T	7.73751e-18	-2.11174	-1.18189	1.53272e-05	-1.95375	-1.23237
2178707	chr20:2178707:C:T	5.58027e-17	-3.40973e-10	-1.31789	9.9311e-05	-3.40973e-10	-1.3175
2178880	chr20:2178880:C:T	5.94685e-17	-3.40973e-10	-1.25426	0.000111938	-3.40973e-10	-1.1978
2178917	chr20:2178917:G:C	1.07029e-16	-3.40973e-10	-0.666607	0.000197721	-3.40973e-10	-0.628896
2179145	chr20:2179145:A:G	2.73511e-17	-1.73345	-0.2975	4.22153e-05	-1.65072	-0.522251
2179528	chr20:2179528:C:T	6.13665e-17	-3.40973e-10	-1.22285	0.000111726	-3.40973e-10	-1.1997
2179590	chr20:2179590:C:T	2.72251e-17	-2.03557	-3.79894e-10	4.53821e-05	-2.10063	-3.79894e-10
2179825	chr20:2179825:T:C	5.21599e-17	-3.40973e-10	-1.38539	9.22427e-05	-3.40973e-10	-1.39133
2179826	chr20:2179826:A:G	9.83667e-17	-3.40973e-10	-0.751007	0.000195713	-3.40973e-10	-0.639106
2179896	chr20:2179896:G:A	6.3763e-17	-2.06481	0.880273	7.59155e-05	-2.09937	0.513242
2179939	chr20:2179939:AT:A	1.45004e-17	-2.11124	-0.554301	1.92097e-05	-1.9727	-0.987636
2180353	chr20:2180353:G:A	7.5767e-17	-3.40973e-10	-1.01205	0.000162015	-3.40973e-10	-0.828066
2180805	chr20:2180805:A:G	7.09376e-17	-3.40973e-10	-1.07791	0.000124131	-3.40973e-10	-1.09442
2180849	chr20:2180849:G:A	7.9437e-18	-1.88273	-1.3846	2.0166e-05	-1.55026	-1.3615
2180858	chr20:2180858:A:G	7.46153e-18	-1.943	-1.38695	1.18159e-05	-2.05859	-1.38771
2180872	chr20:2180872:G:T	6.89723e-17	-3.40973e-10	-1.106	0.000120775	-3.40973e-10	-1.12182
2180916	chr20:2180916:C:T	8.42644e-17	-3.40973e-10	-0.905749	0.000168125	-3.40973e-10	-0.791047
2180965	chr20:2180965:A:G	1.22859e-17	-1.87427	-0.956987	2.84922e-05	-1.5175	-1.04862
2181025	chr20:2181025:T:A	1.24201e-17	-1.83749	-0.982902	2.95622e-05	-1.45694	-1.07232
2181032	chr20:2181032:G:A	1.25331e-17	-1.83735	-0.973985	2.98195e-05	-1.45651	-1.06408
2181177	chr20:2181177:G:A	5.37885e-16	-3.40973e-10	0.947936	0.00103904	-3.40973e-10	1.0303
2181202	chr20:2181202:G:A	2.78804e-17	-2.01179	-3.79894e-10	4.67688e-05	-2.07054	-3.79894e-10
2181287	chr20:2181287:A:G	1.04277e-15	-3.40973e-10	1.60992	0.00152625	-3.40973e-10	1.41482
2181297	chr20:2181297:CA:C	1.76141e-17	-2.11171	-0.359304	2.05479e-05	-2.08493	-0.808059
2181306	chr20:2181306:G:A	1.41965e-17	-1.84364	-0.843072	3.32863e-05	-1.4659	-0.944708
2181331	chr20:2181331:G:C	7.21247e-17	-3.40973e-10	-1.06131	0.00012783	-3.40973e-10	-1.06505
2181525	chr20:2181525:C:T	2.15214e-16	-3.40973e-10	0.0319218	0.000404545	-3.40973e-10	0.0870096
2181817	chr20:2181817:G:A	1.24146e-17	-1.85721	-0.963625	2.92003e-05	-1.48681	-1.05476
2181885	chr20:2181885:A:C	5.37487e-17	-3.40973e-10	-1.35539	9.48274e-05	-3.40973e-10	-1.36369
2182010	chr20:2182010:C:T	1.25133e-17	-1.85453	-0.958389	2.94729e-05	-1.48265	-1.04963
2182245	chr20:2182245:G:A	1.46019e-17	-2.09527	-0.563283	2.20581e-05	-2.00921	-0.812863
2182363	chr20:2182363:T:C	3.55573e-17	-1.76856	-3.79894e-10	7.46541e-05	-1.60289	-3.79894e-10
2182739	chr20:2182739:A:G	1.27595e-17	-1.8286	-0.964834	3.05095e-05	-1.44264	-1.05507
2183187	chr20:2183187:G:A	5.27045e-17	-3.40973e-10	-1.37501	9.41311e-05	-3.40973e-10	-1.37106
2183589	chr20:2183589:A:T	5.18471e-17	-3.40973e-10	-1.39141	9.23332e-05	-3.40973e-10	-1.39035
2183685	chr20:2183685:T:C	1.09997e-17	-1.83141	-1.11043	1.58202e-05	-2.02065	-1.13382
2183700	chr20:2183700:T:C	1.5013e-17	-2.09949	-0.531304	2.41331e-05	-1.99228	-0.739887
2183915	chr20:2183915:A:T	6.63322e-17	-3.40973e-10	-1.14503	0.000133007	-3.40973e-10	-1.02535
2183941	chr20:2183941:A:G	1.80904e-17	-2.11071	-0.333619	2.13524e-05	-2.06509	-0.789494
2184308	chr20:2184308:G:A	6.53665e-18	-2.09292	-1.36937	1.13229e-05	-2.10177	-1.38716
2184613	chr20:2184613:C:T	6.56363e-18	-2.08285	-1.37531	1.1234e-05	-2.10744	-1.38937
2185075	chr20:2185075:G:T	6.14949e-17	-3.40973e-10	-1.22075	0.000117142	-3.40973e-10	-1.15237
2185182	chr20:2185182:T:A	5.36378e-17	-3.40973e-10	-1.35745	0.000100239	-3.40973e-10	-1.30819
2185359	chr20:2185359:T:G	1.51161e-17	-2.09817	-0.525774	2.26441e-05	-2.01503	-0.780818
2185623	chr20:2185623:A:G	1.25449e-16	-3.40973e-10	-0.507809	0.000175401	-3.40973e-10	-0.74868
2185642	chr20:2185642:T:C	1.25969e-16	-3.40973e-10	-0.503673	0.000176024	-3.40973e-10	-0.745135
2185672	chr20:2185672:A:G	1.11785e-17	-2.09407	-0.83165	1.65573e-05	-1.99487	-1.11406
2185918	chr20:2185918:G:A	5.53237e-17	-3.40973e-10	-1.32651	9.60719e-05	-3.40973e-10	-1.35066
2186359	chr20:2186359:A:C	3.30031e-17	-2.10185	0.258746	4.55614e-05	-2.08375	-0.0129423
2186656	chr20:2186656:G:T	1.5945e-16	-3.40973e-10	-0.267976	0.000295844	-3.40973e-10	-0.225919
2186787	chr20:2186787:A:G	3.07289e-17	-2.10828	0.193774	4.34344e-05	-2.07167	-0.0728349
2187536	chr20:2187536:T:C	5.88059e-17	-3.40973e-10	-1.26547	0.000117891	-3.40973e-10	-1.14599
2188340	chr20:2188340:C:A	5.442e-17	-3.40973e-10	-1.34298	9.50015e-05	-3.40973e-10	-1.36186
2188420	chr20:2188420:C:G	8.758e-18	-1.86398	-1.30576	1.73285e-05	-1.74698	-1.31643
2188733	chr20:2188733:T:A	2.99503e-16	-3.40973e-10	0.362416	0.000641911	-3.40973e-10	0.548698
2188868	chr20:2188868:A:C	1.36582e-17	-1.85809	-0.867276	3.1827e-05	-1.48582	-0.969614
2188940	chr20:2188940:T:G	2.98778e-17	-2.11166	0.16906	3.98516e-05	-2.06538	-0.165209
2189028	chr20:2189028:A:G	2.88582e-16	-3.40973e-10	0.32527	0.000748595	-3.40973e-10	0.702446
2189155	chr20:2189155:A:G	2.71112e-17	-2.11046	0.0706936	3.6822e-05	-2.0554	-0.254257
2189230	chr20:2189230:G:A	6.05117e-17	-3.40973e-10	-1.23687	0.000122541	-3.40973e-10	-1.10731
2189400	chr20:2189400:C:T	1.30907e-17	-1.859	-0.908811	3.04936e-05	-1.49183	-1.00641
2189553	chr20:2189553:G:A	6.74858e-18	-2.04705	-1.38332	2.10901e-05	-1.5201	-1.34684
2189744	chr20:2189744:C:T	6.03449e-17	-3.40973e-10	-1.23963	0.000122089	-3.40973e-10	-1.11101
2189862	chr20:2189862:T:C	3.88097e-17	-1.68104	-3.79894e-10	7.90962e-05	-1.54509	-3.79894e-10
2189885	chr20:2189885:T:G	5.61355e-17	-3.40973e-10	-1.31194	0.00010544	-3.40973e-10	-1.25761
2189940	chr20:2189940:C:A	1.03293e-17	-1.95421	-1.05051	1.53108e-05	-2.07587	-1.11133
2190064	chr20:2190064:C:T	2.1973e-17	-2.0931	-0.156794	2.54534e-05	-2.02178	-0.657118
2190243	chr20:2190243:A:G	1.48508e-17	-1.74815	-0.893503	3.66653e-05	-1.32078	-0.993144
2190299	chr20:2190299:G:A	1.35465e-17	-1.82445	-0.909127	3.22176e-05	-1.43392	-1.00932
2190368	chr20:2190368:T:C	1.47594e-17	-1.82349	-0.824336	3.47798e-05	-1.43438	-0.93233
2190390	chr20:2190390:G:A	5.89177e-17	-3.40973e-10	-1.26357	0.000101133	-3.40973e-10	-1.29931
2190396	chr20:2190396:G:A	1.41974e-17	-1.82693	-0.859715	3.35331e-05	-1.43909	-0.964133
2190545	chr20:2190545:T:C	1.39299e-17	-1.82255	-0.883117	3.31465e-05	-1.43225	-0.982566
2190679	chr20:2190679:A:G	3.50351e-17	-2.10547	0.322109	4.85677e-05	-2.07553	0.0427348
2190756	chr20:2190756:T:TA	1.35145e-17	-1.83285	-0.903095	3.19947e-05	-1.44766	-1.00252
2190984	chr20:2190984:C:T	8.36526e-18	-2.10525	-1.11037	2.05702e-05	-2.11197	-0.779939
2191003	chr20:2191003:A:G	8.32831e-17	-1.92509	1.00763	7.74118e-05	-1.80365	0.237041
2191033	chr20:2191033:G:C	2.17947e-16	-3.40973e-10	0.0445449	0.00030331	-3.40973e-10	-0.200998
2191154	chr20:2191154:C:T	1.42723e-17	-1.84018	-0.841203	3.3421e-05	-1.4589	-0.947668
2191157	chr20:2191157:G:A	1.44319e-17	-1.82982	-0.840448	3.39796e-05	-1.443	-0.94699
2191616	chr20:2191616:T:G	1.58151e-17	-1.71085	-0.86789	4.15809e-05	-1.21474	-0.973374
2191674	chr20:2191674:C:T	3.97835e-17	-1.65626	-3.79894e-10	6.24784e-05	-1.78093	-3.79894e-10
2191738	chr20:2191738:C:T	5.94755e-17	-3.40973e-10	-1.25414	0.000119776	-3.40973e-10	-1.13013
2191762	chr20:2191762:A:G	2.44051e-17	-2.05701	-0.0879112	2.96399e-05	-1.92692	-0.59971
2191858	chr20:2191858:G:T	6.62198e-18	-2.07515	-1.37417	1.12266e-05	-2.10928	-1.38818
2191900	chr20:2191900:C:T	1.73403e-17	-1.92037	-0.566305	2.80005e-05	-1.67412	-0.909414
2192001	chr20:2192001:T:A	1.01878e-17	-1.99629	-1.02222	1.59543e-05	-2.09888	-1.04715
2192126	chr20:2192126:A:G	5.47032e-17	-3.40973e-10	-1.33779	0.000101453	-3.40973e-10	-1.29616
2192217	chr20:2192217:C:T	1.1944e-17	-2.06497	-0.794513	1.67127e-05	-1.94324	-1.15634
2192260	chr20:2192260:C:T	1.6628e-17	-1.46386	-1.06476	2.24448e-05	-1.70881	-1.09588
2192291	chr20:2192291:A:G	8.34713e-17	-3.40973e-10	-0.915206	0.000119738	-3.40973e-10	-1.13044
2192400	chr20:2192400:A:G	1.15253e-17	-1.863	-1.03217	1.57733e-05	-2.03265	-1.12479
2192498	chr20:2192498:A:C	7.65546e-17	-3.40973e-10	-1.00171	0.000127309	-3.40973e-10	-1.06913
2192748	chr20:2192748:T:A	4.13691e-17	-0.436611	-1.18056	0.00036737	1.37987	-1.38925
2193255	chr20:2193255:A:T	7.29089e-18	-1.96266	-1.39042	2.35244e-05	-1.36619	-1.39153
2193288	chr20:2193288:G:A	8.97669e-18	-2.11069	-1.03439	1.42555e-05	-2.01641	-1.24221
2193396	chr20:2193396:G:A	5.51742e-17	-3.40973e-10	-1.32921	0.000104817	-3.40973e-10	-1.26353
2193457	chr20:2193457:T:A	6.43361e-17	-3.40973e-10	-1.17559	0.000131809	-3.40973e-10	-1.0344
2193473	chr20:2193473:T:C	1.62996e-17	-1.9274	-0.621169	2.44146e-05	-1.66086	-1.05971
2193567	chr20:2193567:G:A	5.98848e-17	-3.40973e-10	-1.24729	9.94198e-05	-3.40973e-10	-1.3164
2193630	chr20:2193630:C:T	6.91717e-16	-3.40973e-10	1.19947	0.00139482	-3.40973e-10	1.32477
2193654	chr20:2193654:T:C	1.4527e-17	-2.05578	-0.607922	1.68049e-05	-2.09566	-0.998424
2193818	chr20:2193818:A:C	6.26088e-17	-3.40973e-10	-1.2028	0.000127259	-3.40973e-10	-1.06953
2193989	chr20:2193989:G:A	6.17146e-17	-3.40973e-10	-1.21719	0.000124928	-3.40973e-10	-1.08802
2194014	chr20:2194014:T:G	3.22813e-15	-3.40973e-10	2.73995	0.00423534	-3.40973e-10	2.43547
2194358	chr20:2194358:G:A	5.33996e-17	-3.40973e-10	-1.36191	9.97824e-05	-3.40973e-10	-1.31276
2195320	chr20:2195320:G:A	6.33212e-17	-3.40973e-10	-1.19149	0.00010272	-3.40973e-10	-1.28374
2195323	chr20:2195323:G:A	9.091e-18	-1.85797	-1.27445	2.61513e-05	-1.48773	-1.16413
2195436	chr20:2195436:T:TG	3.58381e-17	-1.7607	-3.79894e-10	0.000135995	-1.00313	-3.79894e-10
2195478	chr20:2195478:T:A	8.35382e-18	-2.09336	-1.12363	1.45972e-05	-2.04222	-1.1927
2196475	chr20:2196475:T:G	2.41679e-16	-3.40973e-10	0.147902	0.000479613	-3.40973e-10	0.257227
2196747	chr20:2196747:A:T	3.9904e-16	-3.40973e-10	0.649351	0.000838058	-3.40973e-10	0.815335
2196972	chr20:2196972:A:G	1.3168e-15	-3.40973e-10	1.84325	0.00168411	-3.40973e-10	1.51324
2196978	chr20:2196978:A:G	6.21573e-17	-3.40973e-10	-1.21004	0.000116801	-3.40973e-10	-1.15528
2197115	chr20:2197115:G:A	9.16251e-17	-3.40973e-10	-0.822004	0.000129084	-3.40973e-10	-1.05529
2197796	chr20:2197796:A:G	6.67456e-18	-2.07229	-1.36912	1.77316e-05	-1.66717	-1.37323
2197962	chr20:2197962:A:C	3.5189e-17	-1.77897	-3.79894e-10	4.99969e-05	-2.00379	-3.79894e-10
2198006	chr20:2198006:T:C	6.52164e-17	-3.40973e-10	-1.162	9.67394e-05	-3.40973e-10	-1.34373
2198028	chr20:2198028:C:T	9.94928e-17	-3.40973e-10	-0.739624	0.000138444	-3.40973e-10	-0.985283
2198171	chr20:2198171:C:T	6.56157e-17	-3.40973e-10	-1.15589	0.000105509	-3.40973e-10	-1.25696
2198203	chr20:2198203:G:A	3.53195e-17	-1.77527	-3.79894e-10	5.0225e-05	-1.99924	-3.79894e-10
2198267	chr20:2198267:C:T	3.38502e-17	-1.81776	-3.79894e-10	4.90741e-05	-2.02242	-3.79894e-10
2198268	chr20:2198268:G:A	5.3801e-17	-3.40973e-10	-1.35442	9.68358e-05	-3.40973e-10	-1.34274
2198340	chr20:2198340:G:A	5.61968e-17	-3.40973e-10	-1.31085	0.00010387	-3.40973e-10	-1.27261
2199014	chr20:2199014:T:A	9.69694e-17	-3.40973e-10	-0.765314	0.000197212	-3.40973e-10	-0.631475
2199040	chr20:2199040:T:A	9.77149e-17	-3.40973e-10	-0.757655	0.000198895	-3.40973e-10	-0.622977
2199069	chr20:2199069:A:G	1.04248e-17	-1.93106	-1.06447	1.20953e-05	-2.08174	-1.3412
2199135	chr20:2199135:A:G	1.11825e-17	-1.94155	-0.983806	1.23501e-05	-2.08705	-1.31504
2199173	chr20:2199173:A:C	7.11044e-18	-2.10697	-1.27117	1.25343e-05	-2.01324	-1.37405
2199519	chr20:2199519:T:C	1.6087e-17	-1.18396	-1.37774	1.49566e-05	-1.81935	-1.39125
2199780	chr20:2199780:A:G	5.38253e-17	-3.40973e-10	-1.35397	9.87373e-05	-3.40973e-10	-1.32329
2199880	chr20:2199880:C:T	5.79287e-17	-3.40973e-10	-1.2805	9.7471e-05	-3.40973e-10	-1.3362
2199886	chr20:2199886:T:C	6.19196e-17	-3.40973e-10	-1.21387	0.000122075	-3.40973e-10	-1.11112
2200079	chr20:2200079:C:T	7.97891e-18	-2.10977	-1.15314	1.47001e-05	-2.03974	-1.18816
2200338	chr20:2200338:G:A	4.37743e-17	-1.56066	-3.79894e-10	5.74569e-05	-1.86472	-3.79894e-10
2200447	chr20:2200447:G:A	1.22363e-15	-3.40973e-10	1.76987	0.00159822	-3.40973e-10	1.4609
2200527	chr20:2200527:T:A	1.60695e-17	-1.21449	-1.3483	2.15944e-05	-1.46389	-1.37943
2200636	chr20:2200636:C:T	8.60735e-17	-3.40973e-10	-0.884508	0.00016055	-3.40973e-10	-0.837146
2200812	chr20:2200812:T:C	1.27002e-17	-1.53519	-1.26291	1.81202e-05	-1.84564	-1.17308
2200842	chr20:2200842:G:A	8.93121e-17	-3.40973e-10	-0.847572	0.000180413	-3.40973e-10	-0.720506
2200848	chr20:2200848:C:T	1.17811e-17	-1.62419	-1.24902	1.48073e-05	-1.86648	-1.35416
2201214	chr20:2201214:T:A	1.32289e-15	-3.40973e-10	1.84787	0.00174588	-3.40973e-10	1.54926
2201399	chr20:2201399:C:T	1.14704e-15	-3.40973e-10	1.70523	0.00162111	-3.40973e-10	1.47511
2202070	chr20:2202070:G:A	5.57232e-17	-3.40973e-10	-1.31931	0.000103303	-3.40973e-10	-1.27808
2202212	chr20:2202212:G:A	1.43806e-16	-3.40973e-10	-0.371244	0.000206996	-3.40973e-10	-0.583052
2202499	chr20:2202499:C:T	5.18965e-17	-3.40973e-10	-1.39046	9.30359e-05	-3.40973e-10	-1.38277
2202559	chr20:2202559:T:C	1.17354e-16	-3.40973e-10	-0.574512	0.000172473	-3.40973e-10	-0.765509
2202962	chr20:2202962:C:T	1.67564e-17	-1.97812	-0.542813	2.72386e-05	-1.9302	-0.680918
2203046	chr20:2203046:C:T	1.1174e-17	-1.87373	-1.05238	1.6377e-05	-1.77045	-1.34942
2203360	chr20:2203360:C:T	1.04579e-17	-1.80854	-1.18381	1.89579e-05	-1.89078	-1.08275
2203691	chr20:2203691:T:C	1.41688e-17	-2.11064	-0.578032	1.68271e-05	-2.06464	-1.02812
2203849	chr20:2203849:T:C	7.46186e-18	-1.94639	-1.38351	1.90073e-05	-1.58492	-1.386
2203902	chr20:2203902:A:G	5.44104e-17	-3.40973e-10	-1.34315	0.000100062	-3.40973e-10	-1.30997
2203923	chr20:2203923:T:C	1.12684e-17	-1.85155	-1.06616	1.63483e-05	-2.1103	-1.01133
2204076	chr20:2204076:A:G	1.00317e-17	-1.89245	-1.14151	2.91021e-05	-1.20701	-1.33793
2204615	chr20:2204615:G:A	5.95207e-17	-3.40973e-10	-1.25338	0.000113327	-3.40973e-10	-1.18548
2204674	chr20:2204674:T:C	1.27884e-17	-1.75983	-1.03134	4.30926e-05	-1.13325	-1.01915
2204711	chr20:2204711:C:T	7.26509e-18	-2.08032	-1.27631	1.66442e-05	-1.88881	-1.21488
2204721	chr20:2204721:G:A	9.07334e-18	-1.74442	-1.38995	3.24141e-05	-1.05797	-1.37918
2204740	chr20:2204740:T:C	5.30599e-17	-3.40973e-10	-1.36829	9.2236e-05	-3.40973e-10	-1.3914
2204895	chr20:2204895:A:G	5.22176e-17	-3.40973e-10	-1.38429	9.23577e-05	-3.40973e-10	-1.39008
2204900	chr20:2204900:T:G	6.45745e-17	-3.40973e-10	-1.17189	0.000109819	-3.40973e-10	-1.21692
2205078	chr20:2205078:T:G	2.067e-17	-0.999117	-1.31191	4.62386e-05	-0.783051	-1.29889
2205325	chr20:2205325:T:C	5.62017e-17	-3.40973e-10	-1.31076	9.83529e-05	-3.40973e-10	-1.32719
2205346	chr20:2205346:C:T	1.64695e-17	-1.89579	-0.642413	1.84641e-05	-2.11196	-0.887957
2205654	chr20:2205654:C:T	5.47745e-17	-3.40973e-10	-1.33649	0.000100873	-3.40973e-10	-1.30189
2205740	chr20:2205740:AG:A	1.22415e-17	-2.09752	-0.737351	2.11302e-05	-1.85471	-1.01034
2205894	chr20:2205894:G:A	1.02151e-17	-1.79334	-1.22251	1.19297e-05	-2.10501	-1.33171
2205926	chr20:2205926:T:G	5.43448e-17	-3.40973e-10	-1.34436	0.000103684	-3.40973e-10	-1.27441
2206129	chr20:2206129:T:C	1.24972e-17	-1.43623	-1.37798	7.36362e-05	-0.237468	-1.37915
2206324	chr20:2206324:A:G	1.05767e-16	-3.40973e-10	-0.678473	0.000110852	-3.40973e-10	-1.20756
2206702	chr20:2206702:C:A	5.54985e-17	-3.40973e-10	-1.32335	0.000105842	-3.40973e-10	-1.25381
2206778	chr20:2206778:A:G	2.22722e-17	-1.74382	-0.492556	3.29552e-05	-2.07269	-0.347919
2206784	chr20:2206784:G:A	3.05686e-17	-1.96404	0.0443071	3.20752e-05	-2.10083	-0.34684
2206869	chr20:2206869:C:T	5.20282e-17	-3.40973e-10	-1.38792	9.22798e-05	-3.40973e-10	-1.39093
2206960	chr20:2206960:G:C	1.21186e-17	-1.48797	-1.357	5.74729e-05	-0.774691	-1.08975
2207297	chr20:2207297:G:T	1.5765e-17	-2.10165	-0.48027	1.96167e-05	-2.11075	-0.828622
2207298	chr20:2207298:C:T	1.57472e-17	-2.10278	-0.48027	1.96097e-05	-2.11111	-0.828622
2207456	chr20:2207456:C:T	8.4842e-16	-3.40973e-10	1.40367	0.00123392	-3.40973e-10	1.2022
2207499	chr20:2207499:A:G	5.22725e-17	-3.40973e-10	-1.38324	9.49652e-05	-3.40973e-10	-1.36224
2207605	chr20:2207605:C:G	6.17499e-17	-3.40973e-10	-1.21662	0.000122065	-3.40973e-10	-1.1112
2207724	chr20:2207724:G:A	1.63601e-17	-1.15484	-1.39002	2.09602e-05	-1.48532	-1.38781
2207751	chr20:2207751:G:C	9.50916e-18	-2.08826	-0.999191	2.00549e-05	-1.95796	-0.959316
2207896	chr20:2207896:G:T	3.05217e-17	-2.11146	0.19019	6.10385e-05	-2.02631	0.222061
2207925	chr20:2207925:G:A	1.23673e-16	-3.40973e-10	-0.522068	0.000252006	-3.40973e-10	-0.386298
2208109	chr20:2208109:C:T	5.18433e-17	-3.40973e-10	-1.39148	9.22911e-05	-3.40973e-10	-1.3908
2208408	chr20:2208408:C:T	8.15501e-18	-2.08095	-1.16012	1.51028e-05	-2.09525	-1.10563
2208409	chr20:2208409:G:A	2.02817e-17	-1.68295	-0.647037	2.57076e-05	-1.79621	-0.87275
2208520	chr20:2208520:G:A	4.90498e-16	-0.427665	1.28338	0.000527743	-0.838788	1.19164
2208819	chr20:2208819:C:T	9.69919e-17	-3.40973e-10	-0.765082	0.000147033	-3.40973e-10	-0.925097
2208826	chr20:2208826:T:C	1.22782e-16	-0.529295	-3.79894e-10	0.000164243	-0.814407	-3.79894e-10
2209126	chr20:2209126:T:C	8.72411e-18	-2.04923	-1.12439	1.55207e-05	-2.10866	-1.06492
2209294	chr20:2209294:A:C	5.29063e-17	-3.40973e-10	-1.37119	9.24878e-05	-3.40973e-10	-1.38868
2210365	chr20:2210365:G:T	5.20949e-17	-3.40973e-10	-1.38664	9.22281e-05	-3.40973e-10	-1.39149
2210516	chr20:2210516:C:T	8.51474e-17	-3.40973e-10	-0.895325	0.000192109	-3.40973e-10	-0.657691
2210569	chr20:2210569:T:C	6.84311e-17	-3.40973e-10	-1.11388	0.000145656	-3.40973e-10	-0.934505
2210587	chr20:2210587:C:T	5.95134e-17	-3.40973e-10	-1.25351	0.00010715	-3.40973e-10	-1.24152
2210639	chr20:2210639:G:A	3.79239e-17	-1.70413	-3.79894e-10	0.000113138	-1.18715	-3.79894e-10
2210799	chr20:2210799:A:G	5.28682e-17	-3.40973e-10	-1.37191	9.63312e-05	-3.40973e-10	-1.34796
2210968	chr20:2210968:A:G	5.38345e-17	-3.40973e-10	-1.3538	9.45434e-05	-3.40973e-10	-1.36669
2211267	chr20:2211267:T:G	1.66266e-16	-3.40973e-10	-0.22612	0.000324812	-3.40973e-10	-0.132506
2211453	chr20:2211453:G:T	7.34132e-17	-3.40973e-10	-1.04361	0.000159722	-3.40973e-10	-0.842318
2211513	chr20:2211513:A:G	5.94793e-17	-3.40973e-10	-1.25408	0.000113412	-3.40973e-10	-1.18472
2211870	chr20:2211870:G:C	7.59944e-18	-2.10885	-1.20279	1.12872e-05	-2.10268	-1.38941
2212281	chr20:2212281:A:G	3.90219e-17	-0.455152	-1.22043	4.16474e-05	-0.891347	-1.29517
2212368	chr20:2212368:A:G	1.0869e-17	-1.5641	-1.3897	1.49054e-05	-1.83842	-1.37561
2213261	chr20:2213261:G:A	1.39756e-16	-3.40973e-10	-0.399809	0.000319098	-3.40973e-10	-0.150256
2213671	chr20:2213671:G:A	6.4655e-18	-2.11194	-1.36129	1.18542e-05	-2.08738	-1.35569
2213709	chr20:2213709:C:T	2.52951e-17	-2.1091	-3.79894e-10	4.68813e-05	-2.06813	-3.79894e-10
2213840	chr20:2213840:A:G	1.77668e-17	-2.10892	-0.353459	3.25515e-05	-2.07414	-0.358794
2213946	chr20:2213946:G:A	6.43931e-18	-2.11184	-1.36545	1.18876e-05	-2.09109	-1.34917
2214107	chr20:2214107:T:C	6.79639e-18	-2.05817	-1.36515	1.33617e-05	-1.94485	-1.37852
2214589	chr20:2214589:A:G	6.50507e-18	-2.1118	-1.35533	1.17525e-05	-2.09141	-1.36028
2214631	chr20:2214631:G:A	1.59752e-16	-3.40973e-10	-0.266086	0.000311185	-3.40973e-10	-0.175366
2214718	chr20:2214718:A:G	1.0488e-17	-1.60226	-1.38721	1.45981e-05	-1.86548	-1.36938
2215144	chr20:2215144:T:G	9.031e-17	-3.40973e-10	-0.836461	0.00014036	-3.40973e-10	-0.97154
2215186	chr20:2215186:G:C	6.33641e-18	-2.10172	-1.39167	1.33452e-05	-1.97537	-1.34922
2215205	chr20:2215205:G:C	1.43294e-16	-3.40973e-10	-0.374813	0.000277902	-3.40973e-10	-0.288485
2215433	chr20:2215433:C:T	1.48657e-16	-3.40973e-10	-0.338068	0.000289643	-3.40973e-10	-0.247102
2215500	chr20:2215500:A:G	5.40401e-17	-3.40973e-10	-1.34998	9.3017e-05	-3.40973e-10	-1.38297
2215578	chr20:2215578:G:A	3.17175e-17	-1.88284	-3.79894e-10	5.15112e-05	-1.97395	-3.79894e-10
2215639	chr20:2215639:G:A	7.98109e-18	-1.87686	-1.38577	1.30119e-05	-2.04017	-1.30972
2215913	chr20:2215913:G:C	6.61033e-18	-2.11192	-1.33915	1.16342e-05	-2.08931	-1.37249
2216139	chr20:2216139:G:A	5.19313e-17	-3.40973e-10	-1.38979	9.23503e-05	-3.40973e-10	-1.39016
2216413	chr20:2216413:G:A	2.16674e-17	-0.887202	-1.3767	2.30823e-05	-1.5511	-1.22559
2216629	chr20:2216629:T:G	1.42933e-16	-3.40973e-10	-0.377334	0.000277183	-3.40973e-10	-0.291074
2216630	chr20:2216630:A:C	1.42534e-16	-3.40973e-10	-0.380128	0.000276368	-3.40973e-10	-0.29402
2216709	chr20:2216709:A:G	6.55737e-18	-2.11196	-1.34716	1.171e-05	-2.0882	-1.36711
2216838	chr20:2216838:C:T	2.53291e-17	-2.10776	-3.79894e-10	4.57147e-05	-2.09333	-3.79894e-10
2217224	chr20:2217224:G:T	3.73627e-17	-2.10907	0.390033	8.84838e-05	-2.06547	0.632535
2217262	chr20:2217262:G:A	6.99195e-18	-2.11197	-1.28298	1.14597e-05	-2.08641	-1.39051
2217431	chr20:2217431:T:C	5.19032e-17	-3.40973e-10	-1.39033	9.22378e-05	-3.40973e-10	-1.39138
2217642	chr20:2217642:G:A	8.08437e-18	-2.11171	-1.13806	1.15326e-05	-2.09284	-1.37774
2217691	chr20:2217691:AAG:A	1.66706e-17	-2.06405	-0.462018	2.51835e-05	-2.0363	-0.65326
2217970	chr20:2217970:C:A	8.69558e-18	-2.11194	-1.06495	1.20463e-05	-2.08796	-1.33904
2218210	chr20:2218210:C:T	2.52911e-17	-2.10925	-3.79894e-10	4.55581e-05	-2.09676	-3.79894e-10
2218253	chr20:2218253:A:C	1.10714e-17	-1.71826	-1.21709	1.74031e-05	-1.9345	-1.1246
2219171	chr20:2219171:C:A	2.47149e-17	-2.10409	-0.02821	4.80094e-05	-2.06117	0.0168104
2219659	chr20:2219659:A:G	5.58449e-17	-1.99792	0.680788	9.005e-05	-1.89195	0.476559
2219684	chr20:2219684:A:G	4.70603e-16	-3.40973e-10	0.814305	0.000837264	-3.40973e-10	0.814387
2220595	chr20:2220595:C:A	2.709e-17	-2.04054	-3.79894e-10	4.66486e-05	-2.07311	-3.79894e-10
2220611	chr20:2220611:G:A	2.48035e-17	-1.09145	-1.03727	2.53937e-05	-1.43383	-1.24743
2220743	chr20:2220743:A:G	3.71921e-16	-3.40973e-10	0.578972	0.000932106	-3.40973e-10	0.921694
2220784	chr20:2220784:C:T	6.4084e-17	-3.40973e-10	-1.17952	0.000106929	-3.40973e-10	-1.24359
2220814	chr20:2220814:C:T	7.8087e-18	-2.0923	-1.19218	1.33331e-05	-2.07273	-1.25277
2221016	chr20:2221016:G:A	5.24285e-17	-3.40973e-10	-1.38026	9.22579e-05	-3.40973e-10	-1.39116
2221093	chr20:2221093:A:G	5.70134e-17	-3.40973e-10	-1.29642	0.000106656	-3.40973e-10	-1.24615
2221393	chr20:2221393:A:G	5.56093e-17	-3.40973e-10	-1.32136	0.000102221	-3.40973e-10	-1.28862
2221874	chr20:2221874:C:T	5.87683e-16	-3.40973e-10	1.03648	0.00141613	-3.40973e-10	1.33993
2222170	chr20:2222170:T:C	1.159e-16	-3.40973e-10	-0.586978	0.000274731	-3.40973e-10	-0.299961
2222189	chr20:2222189:C:T	6.64534e-17	-3.40973e-10	-1.14321	0.000111348	-3.40973e-10	-1.20309
2222460	chr20:2222460:A:G	5.57828e-16	-3.40973e-10	0.984342	0.00134526	-3.40973e-10	1.28859
2222578	chr20:2222578:C:A	4.63497e-17	-0.671839	-0.831655	0.00018376	0.5237	-1.22582
2222814	chr20:2222814:T:A	7.18587e-17	-3.40973e-10	-1.06501	0.000152786	-3.40973e-10	-0.886714
2222877	chr20:2222877:C:T	2.53616e-17	-2.10647	-3.79894e-10	4.4876e-05	-2.11185	-3.79894e-10
2223015	chr20:2223015:G:A	5.60514e-16	-3.40973e-10	0.989146	0.00134984	-3.40973e-10	1.29199
2223170	chr20:2223170:C:T	5.20497e-17	-3.40973e-10	-1.38751	9.53281e-05	-3.40973e-10	-1.35843
2223206	chr20:2223206:T:A	5.61365e-16	-3.40973e-10	0.990662	0.00135154	-3.40973e-10	1.29325
2224063	chr20:2224063:T:C	1.03751e-16	-1.41802	0.720305	0.000106183	-1.20422	-0.0463744
2224373	chr20:2224373:C:T	5.27642e-17	-3.40973e-10	-1.37388	9.63325e-05	-3.40973e-10	-1.34795
2224392	chr20:2224392:G:A	4.38226e-16	-3.40973e-10	0.743025	0.00103338	-3.40973e-10	1.02484
2224447	chr20:2224447:G:A	2.52413e-17	-2.11123	-3.79894e-10	4.49098e-05	-2.1111	-3.79894e-10
2224526	chr20:2224526:T:C	9.24741e-18	-2.04164	-1.07373	1.21192e-05	-2.09304	-1.32792
2225059	chr20:2225059:C:T	5.55305e-16	-3.40973e-10	0.979809	0.0013355	-3.40973e-10	1.28131
2225231	chr20:2225231:A:T	6.15362e-16	-3.40973e-10	1.0825	0.00148636	-3.40973e-10	1.38833
2225295	chr20:2225295:T:C	2.31208e-17	-1.33576	-0.863218	3.78077e-05	-0.984722	-1.29852
2225311	chr20:2225311:G:A	4.33069e-17	-1.37486	-0.196538	5.71007e-05	-1.01332	-0.857617
2225332	chr20:2225332:T:C	6.64274e-18	-2.09673	-1.34946	1.23016e-05	-2.0178	-1.38823
2225406	chr20:2225406:G:A	5.546e-16	-3.40973e-10	0.978537	0.00133372	-3.40973e-10	1.27998
2225599	chr20:2225599:T:C	2.56989e-17	-2.09326	-3.79894e-10	4.51095e-05	-2.10666	-3.79894e-10
2225616	chr20:2225616:T:C	1.30678e-15	-3.40973e-10	1.83562	0.00180839	-3.40973e-10	1.58444
2225628	chr20:2225628:C:T	1.10433e-17	-1.96854	-0.969344	1.4035e-05	-2.0528	-1.22139
2225643	chr20:2225643:A:C	5.37299e-16	-3.40973e-10	0.946845	0.0012895	-3.40973e-10	1.24625
2225660	chr20:2225660:A:G	4.66561e-17	-0.105354	-1.39155	8.86547e-05	-0.0456592	-1.38534
2225956	chr20:2225956:A:G	5.587e-16	-3.40973e-10	0.985904	0.00134428	-3.40973e-10	1.28786
2226021	chr20:2226021:T:C	1.78567e-17	-1.86621	-0.591118	2.07974e-05	-1.96542	-0.915506
2226171	chr20:2226171:C:T	3.97267e-16	-3.40973e-10	0.6449	0.000937893	-3.40973e-10	0.927884
2226348	chr20:2226348:G:A	6.73607e-17	-3.40973e-10	-1.12965	0.000128407	-3.40973e-10	-1.06055
2226436	chr20:2226436:T:C	5.51432e-16	-3.40973e-10	0.972809	0.00132554	-3.40973e-10	1.27382
2226505	chr20:2226505:C:A	4.91701e-17	-0.685963	-0.758461	0.000208641	0.612395	-1.18753
2227259	chr20:2227259:A:G	5.57191e-16	-3.40973e-10	0.983199	0.00134044	-3.40973e-10	1.285
2227757	chr20:2227757:A:G	1.02618e-17	-1.83327	-1.17802	1.38823e-05	-1.94513	-1.34
2227922	chr20:2227922:T:C	2.54182e-17	-2.10424	-3.79894e-10	4.48996e-05	-2.11132	-3.79894e-10
2228010	chr20:2228010:A:C	6.34453e-17	-3.40973e-10	-1.18953	0.000119833	-3.40973e-10	-1.12966
2228073	chr20:2228073:T:C	2.54109e-17	-2.10453	-3.79894e-10	4.48959e-05	-2.11141	-3.79894e-10
2228335	chr20:2228335:T:C	5.91068e-17	-3.40973e-10	-1.26036	0.000114234	-3.40973e-10	-1.1775
2228540	chr20:2228540:C:T	2.52227e-17	-2.11196	-3.79894e-10	4.50306e-05	-2.10841	-3.79894e-10
2228582	chr20:2228582:T:C	6.58675e-16	-3.40973e-10	1.15052	0.00159868	-3.40973e-10	1.46118
2228881	chr20:2228881:C:T	2.55882e-17	-2.09758	-3.79894e-10	4.50213e-05	-2.10862	-3.79894e-10
2228940	chr20:2228940:T:C	2.53278e-17	-2.10781	-3.79894e-10	4.48708e-05	-2.11196	-3.79894e-10
2229211	chr20:2229211:A:G	1.00388e-17	-1.65899	-1.37427	1.53758e-05	-1.93925	-1.24371
2229349	chr20:2229349:T:C	5.30379e-17	-3.40973e-10	-1.3687	9.5256e-05	-3.40973e-10	-1.35918
2229350	chr20:2229350:C:G	1.61166e-17	-1.4731	-1.08676	3.05074e-05	-1.12267	-1.37511
2229447	chr20:2229447:C:T	5.24917e-17	-3.40973e-10	-1.37906	9.55371e-05	-3.40973e-10	-1.35624
2229609	chr20:2229609:T:C	1.87059e-17	-1.62698	-0.783892	2.88439e-05	-1.35263	-1.20122
2229717	chr20:2229717:T:C	4.9604e-17	-0.771378	-0.664259	0.000194565	0.488534	-1.13352
2229884	chr20:2229884:A:C	9.89673e-18	-1.8217	-1.2258	1.36941e-05	-1.9368	-1.36199
2229938	chr20:2229938:G:A	5.26474e-17	-3.40973e-10	-1.37609	9.26876e-05	-3.40973e-10	-1.38652
2229953	chr20:2229953:A:G	6.8381e-17	-3.40973e-10	-1.11461	0.000134046	-3.40973e-10	-1.01757
2230069	chr20:2230069:A:G	3.61947e-17	-1.09788	-0.65292	0.000134275	-0.0560556	-0.959808
2230296	chr20:2230296:A:G	2.53752e-17	-2.10594	-3.79894e-10	4.48813e-05	-2.11173	-3.79894e-10
2230548	chr20:2230548:C:A	3.87191e-17	-0.34772	-1.33565	8.60235e-05	-0.104451	-1.35668
2230709	chr20:2230709:T:C	2.64978e-17	-2.06265	-3.79894e-10	4.71028e-05	-2.06342	-3.79894e-10
2230879	chr20:2230879:A:G	3.00618e-17	-0.583091	-1.35336	3.6475e-05	-1.00964	-1.30949
2230936	chr20:2230936:C:T	2.52594e-17	-2.11051	-3.79894e-10	4.53754e-05	-2.10078	-3.79894e-10
2231027	chr20:2231027:C:T	1.00011e-16	-0.158419	-0.576009	0.000211329	-0.0642528	-0.498085
2231557	chr20:2231557:GCCACTGTGCCACACCTTT:G	2.52868e-17	-2.10943	-3.79894e-10	4.48765e-05	-2.11184	-3.79894e-10
2231564	chr20:2231564:T:C	1.68497e-17	-1.65976	-0.855612	2.6258e-05	-1.40443	-1.24335
2231671	chr20:2231671:A:G	1.01333e-15	-3.40973e-10	1.58129	0.00162528	-3.40973e-10	1.47768
2231781	chr20:2231781:A:G	1.08581e-15	-3.40973e-10	1.65037	0.00150928	-3.40973e-10	1.40363
2231979	chr20:2231979:G:A	2.53012e-17	-2.10886	-3.79894e-10	4.48723e-05	-2.11193	-3.79894e-10
2232080	chr20:2232080:T:C	2.04875e-17	-1.65095	-0.668943	2.90456e-05	-1.40735	-1.13953
2232108	chr20:2232108:T:C	5.22359e-17	-3.40973e-10	-1.38394	9.36775e-05	-3.40973e-10	-1.37589
2232220	chr20:2232220:G:A	5.36393e-17	-1.35743	-3.79894e-10	0.00011829	-1.14262	-3.79894e-10
2232248	chr20:2232248:C:T	2.52588e-17	-2.11053	-3.79894e-10	4.4898e-05	-2.11136	-3.79894e-10
2233091	chr20:2233091:G:A	9.03865e-18	-2.00263	-1.13557	1.6761e-05	-1.80912	-1.28758
2233100	chr20:2233100:A:T	8.99644e-18	-2.0096	-1.13328	1.65535e-05	-1.82249	-1.28667
2233264	chr20:2233264:C:T	2.57341e-17	-2.09189	-3.79894e-10	4.51434e-05	-2.10591	-3.79894e-10
2233441	chr20:2233441:T:A	9.39579e-18	-2.019	-1.08044	1.68997e-05	-1.83701	-1.25145
2233495	chr20:2233495:T:G	8.47087e-18	-1.98553	-1.21754	1.62253e-05	-1.79591	-1.33327
2233767	chr20:2233767:AG:A	5.52103e-17	-3.40973e-10	-1.32856	0.000102605	-3.40973e-10	-1.28486
2233816	chr20:2233816:A:C	1.85459e-16	-0.514624	0.397749	0.000852034	0.405398	0.426476
2233936	chr20:2233936:A:G	2.03419e-16	1.02166	-1.0461	0.000435323	1.37459	-1.21425
2233978	chr20:2233978:C:T	1.07718e-16	-3.40973e-10	-0.660193	0.000259061	-3.40973e-10	-0.358687
2234139	chr20:2234139:G:A	6.78516e-18	-2.09036	-1.33461	1.3898e-05	-2.02436	-1.25965
2234313	chr20:2234313:C:T	5.61641e-17	-3.40973e-10	-1.31143	0.000108054	-3.40973e-10	-1.23312
2234330	chr20:2234330:C:T	2.07028e-17	-1.16447	-1.14497	7.29024e-05	-0.411088	-1.21554
2234499	chr20:2234499:A:G	6.66935e-18	-2.05075	-1.39144	1.56528e-05	-1.77535	-1.38975
2234700	chr20:2234700:A:C	5.21096e-17	-3.40973e-10	-1.38636	9.35824e-05	-3.40973e-10	-1.37691
2234746	chr20:2234746:G:A	5.59709e-17	-3.40973e-10	-1.31488	0.000102075	-3.40973e-10	-1.29004
2234933	chr20:2234933:T:C	5.47332e-17	-3.40973e-10	-1.33724	9.91867e-05	-3.40973e-10	-1.31875
2235554	chr20:2235554:G:A	5.3096e-17	-3.40973e-10	-1.36761	9.70893e-05	-3.40973e-10	-1.34012
2236004	chr20:2236004:C:A	5.25934e-17	-3.40973e-10	-1.37712	9.34714e-05	-3.40973e-10	-1.3781
2236352	chr20:2236352:G:A	5.59429e-17	-3.40973e-10	-1.31538	0.000107647	-3.40973e-10	-1.23689
2236523	chr20:2236523:C:T	1.10154e-17	-1.57727	-1.36315	1.42698e-05	-1.87946	-1.37815
2236645	chr20:2236645:A:C	9.55706e-18	-1.69262	-1.3898	2.14928e-05	-1.46001	-1.38803
2236711	chr20:2236711:C:T	3.13863e-17	-1.74558	-0.147756	3.66963e-05	-2.00453	-0.308543
2236889	chr20:2236889:CCT:C	6.06515e-17	0.111554	-1.34612	3.18766e-05	-1.12225	-1.33163
2236956	chr20:2236956:A:G	5.25022e-17	-3.40973e-10	-1.37886	9.25693e-05	-3.40973e-10	-1.38779
2237382	chr20:2237382:C:T	7.24486e-17	-3.40973e-10	-1.05683	0.000118495	-3.40973e-10	-1.14088
2237631	chr20:2237631:G:A	6.14456e-17	-3.40973e-10	-1.22156	0.000101205	-3.40973e-10	-1.29861
2238124	chr20:2238124:G:A	2.22353e-17	-1.61219	-0.625837	3.23879e-05	-1.83247	-0.605496
2238274	chr20:2238274:T:C	5.18329e-17	-3.40973e-10	-1.39168	9.246e-05	-3.40973e-10	-1.38898
2238313	chr20:2238313:C:T	2.05674e-17	-1.58345	-0.732552	3.07638e-05	-1.7708	-0.718619
2238460	chr20:2238460:A:G	6.43233e-17	-3.40973e-10	-1.17579	0.000104747	-3.40973e-10	-1.26421
2238576	chr20:2238576:G:A	2.08129e-17	-1.62164	-0.682491	3.04159e-05	-1.84024	-0.660542
2238984	chr20:2238984:G:T	5.20629e-17	-3.40973e-10	-1.38726	9.22276e-05	-3.40973e-10	-1.39149
2239036	chr20:2239036:A:C	8.69447e-17	-3.40973e-10	-0.874437	0.000163802	-3.40973e-10	-0.817094
2239064	chr20:2239064:A:T	1.70205e-17	-1.6915	-0.813792	2.5789e-05	-1.85699	-0.808811
2239179	chr20:2239179:C:T	7.00337e-17	-3.40973e-10	-1.09073	0.000111928	-3.40973e-10	-1.1979
2239395	chr20:2239395:T:G	3.7207e-17	-1.37756	-0.345656	5.50811e-05	-1.83002	-0.0769262
2239510	chr20:2239510:G:A	7.39663e-17	-3.40973e-10	-1.0361	0.00011823	-3.40973e-10	-1.14312
2239592	chr20:2239592:G:A	5.55813e-17	-3.40973e-10	-1.32186	0.000103065	-3.40973e-10	-1.28039
2239632	chr20:2239632:A:G	2.53307e-17	-2.10769	-3.79894e-10	4.61863e-05	-2.08307	-3.79894e-10
2240647	chr20:2240647:G:A	2.41415e-16	0.14681	-3.79894e-10	0.000487253	0.27303	-3.79894e-10
2240655	chr20:2240655:G:A	5.55858e-17	-3.40973e-10	-1.32178	0.000103341	-3.40973e-10	-1.27772
2240869	chr20:2240869:G:T	5.18674e-17	-3.40973e-10	-1.39102	9.30381e-05	-3.40973e-10	-1.38274
2241586	chr20:2241586:T:C	1.15199e-16	-3.40973e-10	-0.593045	0.000238159	-3.40973e-10	-0.442812
2241635	chr20:2241635:G:A	1.30642e-16	0.622718	-1.08996	6.27175e-05	-0.824985	-0.952127
2241807	chr20:2241807:G:A	6.77363e-17	-3.40973e-10	-1.12409	0.000123687	-3.40973e-10	-1.098
2241897	chr20:2241897:G:A	6.76398e-17	-3.40973e-10	-1.12551	0.000123584	-3.40973e-10	-1.09883
2242155	chr20:2242155:C:T	1.00253e-16	0.611224	-1.34324	4.54879e-05	-0.752127	-1.34618
2242427	chr20:2242427:A:G	5.38939e-17	-3.40973e-10	-1.35269	9.41934e-05	-3.40973e-10	-1.3704
2242494	chr20:2242494:A:G	5.18568e-17	-3.40973e-10	-1.39122	9.23875e-05	-3.40973e-10	-1.38976
2242510	chr20:2242510:G:A	7.0346e-18	-2.02167	-1.3672	1.49449e-05	-1.82277	-1.38862
2242835	chr20:2242835:A:G	7.52917e-18	-1.99796	-1.32297	1.16688e-05	-2.11019	-1.34865
2243008	chr20:2243008:T:C	1.1842e-17	-2.07252	-0.795541	2.14103e-05	-2.11183	-0.740052
2243141	chr20:2243141:A:G	1.01278e-16	0.542731	-1.26457	4.72364e-05	-0.811747	-1.24884
2243149	chr20:2243149:G:A	7.08788e-18	-1.98965	-1.39167	1.64052e-05	-1.74248	-1.37568
2243160	chr20:2243160:A:G	6.54885e-17	-3.40973e-10	-1.15784	0.00013668	-3.40973e-10	-0.998107
2243161	chr20:2243161:C:G	6.58844e-17	-3.40973e-10	-1.15181	0.000137738	-3.40973e-10	-0.990397
2243178	chr20:2243178:A:AC	6.89862e-17	-3.40973e-10	-1.1058	0.000146225	-3.40973e-10	-0.930606
2243181	chr20:2243181:C:T	5.34872e-17	-3.40973e-10	-1.36027	9.61459e-05	-3.40973e-10	-1.34989
2243185	chr20:2243185:T:C	8.73971e-18	-2.0852	-1.08663	1.46339e-05	-2.11158	-1.12083
2243577	chr20:2243577:C:T	7.03106e-18	-1.99815	-1.39122	1.68017e-05	-1.78056	-1.31371
2243953	chr20:2243953:A:G	5.70148e-17	-3.40973e-10	-1.2964	0.000104659	-3.40973e-10	-1.26505
2244315	chr20:2244315:C:T	9.35653e-17	-3.40973e-10	-0.801049	0.000181364	-3.40973e-10	-0.715248
2244339	chr20:2244339:A:G	3.46688e-17	-0.488347	-1.30552	4.72615e-05	-0.768873	-1.29118
2244417	chr20:2244417:A:C	7.26233e-18	-1.96799	-1.38902	1.69731e-05	-1.73173	-1.3524
2244520	chr20:2244520:C:T	7.02749e-18	-2.00116	-1.38872	1.70414e-05	-1.78683	-1.29328
2244580	chr20:2244580:C:T	6.82913e-17	-3.40973e-10	-1.11593	0.000134848	-3.40973e-10	-1.01161
2244799	chr20:2244799:C:T	6.43951e-17	-3.40973e-10	-1.17467	0.000115713	-3.40973e-10	-1.16464
2245223	chr20:2245223:G:A	1.84906e-17	-1.18418	-1.23826	2.13535e-05	-1.61002	-1.24452
2245649	chr20:2245649:G:A	6.98567e-17	-3.40973e-10	-1.09326	0.000119395	-3.40973e-10	-1.13332
2245984	chr20:2245984:G:A	1.44697e-17	-1.5052	-1.16245	1.74919e-05	-1.90805	-1.14596
2246106	chr20:2246106:C:T	4.36411e-16	-3.40973e-10	0.738875	0.000571684	-3.40973e-10	0.432834
2246221	chr20:2246221:G:A	3.6938e-16	-3.40973e-10	0.572117	0.000488251	-3.40973e-10	0.275078
2246235	chr20:2246235:C:T	8.5489e-18	-1.99649	-1.19742	1.53107e-05	-1.79739	-1.38981
2246331	chr20:2246331:TTGTCTC:T	5.97774e-17	-3.40973e-10	-1.24908	0.000123005	-3.40973e-10	-1.10352
2246692	chr20:2246692:C:G	4.52365e-16	1.78513	-1.01035	0.000156965	0.238199	-1.09793
2246709	chr20:2246709:A:G	3.9287e-16	1.68193	-1.04816	0.000139872	0.156247	-1.13127
2246787	chr20:2246787:A:G	7.72862e-18	-1.92046	-1.37432	1.32985e-05	-1.96393	-1.36417
2247037	chr20:2247037:C:T	7.15494e-17	-3.40973e-10	-1.06932	0.000155749	-3.40973e-10	-0.867504
2247090	chr20:2247090:C:T	4.32425e-16	1.5397	-0.810003	0.000159582	0.0676204	-0.910816
2247211	chr20:2247211:G:T	6.96836e-17	-3.40973e-10	-1.09574	0.000140492	-3.40973e-10	-0.9706
2247273	chr20:2247273:T:C	7.0386e-17	-1.19764	0.111921	0.000109471	-1.10106	-0.119028
2247385	chr20:2247385:G:A	6.5984e-17	-3.40973e-10	-1.1503	0.000112802	-3.40973e-10	-1.19012
2247566	chr20:2247566:C:T	3.10941e-17	-1.90269	-3.79894e-10	6.67187e-05	-1.71527	-3.79894e-10
2247587	chr20:2247587:A:G	3.97012e-16	1.32519	-0.680932	0.000120713	-0.287343	-0.83499
2247802	chr20:2247802:C:T	8.42488e-18	-1.91236	-1.29616	1.37842e-05	-1.92881	-1.36342
2247914	chr20:2247914:C:G	8.1961e-18	-1.93393	-1.30212	1.34811e-05	-1.94792	-1.36655
2248225	chr20:2248225:C:T	2.02349e-17	-1.08468	-1.24762	2.06665e-05	-1.72357	-1.16367
2248679	chr20:2248679:G:A	7.77391e-17	-3.40973e-10	-0.986351	0.000150601	-3.40973e-10	-0.901116
2248805	chr20:2248805:A:G	7.1001e-17	-3.40973e-10	-1.07701	0.000154066	-3.40973e-10	-0.878373
2249020	chr20:2249020:C:CT	7.0164e-17	-1.47256	0.383682	8.22614e-05	-1.64424	0.138394
2249051	chr20:2249051:CTTCTCTTTCT:C	7.13868e-17	-1.10512	0.0335276	0.000112525	-1.00269	-0.189885
2249100	chr20:2249100:T:A	1.1446e-15	-3.40973e-10	1.7031	0.00159808	-3.40973e-10	1.4608
2249140	chr20:2249140:TC:T	9.26994e-18	-1.87115	-1.24179	1.50059e-05	-1.88274	-1.32456
2249198	chr20:2249198:G:A	9.14324e-18	-1.80371	-1.32298	1.69106e-05	-1.93523	-1.15259
2249254	chr20:2249254:C:G	5.22047e-17	-3.40973e-10	-1.38454	9.22171e-05	-3.40973e-10	-1.39161
2249412	chr20:2249412:T:A	5.9634e-17	-3.40973e-10	-1.25148	0.000111612	-3.40973e-10	-1.20073
2249415	chr20:2249415:A:T	5.97021e-17	-3.40973e-10	-1.25034	0.000111762	-3.40973e-10	-1.19938
2249661	chr20:2249661:C:T	8.23671e-18	-1.84921	-1.3819	1.43176e-05	-1.90162	-1.35264
2249690	chr20:2249690:C:T	7.98391e-18	-1.88861	-1.37367	1.36411e-05	-1.93739	-1.36528
2249963	chr20:2249963:A:T	3.3079e-17	-1.63663	-0.204184	5.47314e-05	-1.76785	-0.145464
2249973	chr20:2249973:A:G	8.35945e-17	-3.40973e-10	-0.913731	0.00014298	-3.40973e-10	-0.953047
2250232	chr20:2250232:C:T	9.15069e-18	-1.85069	-1.27519	1.48557e-05	-1.86685	-1.35051
2250235	chr20:2250235:G:A	9.69803e-18	-1.86302	-1.20477	1.54951e-05	-1.87604	-1.29919
2250236	chr20:2250236:G:T	8.55094e-17	-3.40973e-10	-0.891083	0.000146152	-3.40973e-10	-0.931108
2250293	chr20:2250293:C:T	6.34987e-17	-3.40973e-10	-1.18869	0.000115752	-3.40973e-10	-1.1643
2250296	chr20:2250296:G:A	1.05531e-16	-0.680701	-3.79894e-10	0.000284003	-0.266768	-3.79894e-10
2250438	chr20:2250438:C:T	1.75073e-17	-1.87399	-0.6031	2.37459e-05	-1.89061	-0.85773
2250446	chr20:2250446:C:T	9.7627e-17	-0.758555	-3.79894e-10	0.000182994	-0.706297	-3.79894e-10
2250486	chr20:2250486:A:C	8.11617e-18	-1.86477	-1.38108	1.52458e-05	-1.82999	-1.36146
2250880	chr20:2250880:C:T	7.70211e-16	-3.40973e-10	1.30696	0.00156523	-3.40973e-10	1.44003
2251255	chr20:2251255:T:C	6.58008e-17	-3.40973e-10	-1.15308	0.000124113	-3.40973e-10	-1.09456
2251281	chr20:2251281:A:T	7.61296e-17	-3.40973e-10	-1.00727	0.000130589	-3.40973e-10	-1.0437
2251390	chr20:2251390:C:T	3.58381e-17	-1.7607	-3.79894e-10	7.83393e-05	-1.5547	-3.79894e-10
2251451	chr20:2251451:CTT:C	5.87986e-17	-3.40973e-10	-1.26559	0.000104437	-3.40973e-10	-1.26717
2251544	chr20:2251544:T:C	5.81383e-17	0.052141	-1.32903	2.84022e-05	-1.22358	-1.34571
2251771	chr20:2251771:T:C	6.91436e-17	-1.10352	-3.79894e-10	0.000135998	-1.00311	-3.79894e-10
2251817	chr20:2251817:C:A	8.54929e-17	0.328814	-1.22009	3.83251e-05	-1.03451	-1.23514
2251898	chr20:2251898:G:A	5.98881e-17	-3.40973e-10	-1.24723	0.000106372	-3.40973e-10	-1.24881
2252388	chr20:2252388:A:C	9.86113e-17	-3.40973e-10	-0.748523	0.000198971	-3.40973e-10	-0.622592
2252606	chr20:2252606:C:T	8.52111e-18	-1.82056	-1.3766	1.16464e-05	-2.07095	-1.38981
2252608	chr20:2252608:T:A	9.33082e-18	-1.90305	-1.20334	1.49361e-05	-1.91335	-1.29863
2252729	chr20:2252729:G:A	7.34247e-17	-3.40973e-10	-1.04345	0.000120162	-3.40973e-10	-1.12691
2253081	chr20:2253081:T:C	8.13742e-17	-3.40973e-10	-0.94065	0.000139429	-3.40973e-10	-0.978196
2253130	chr20:2253130:T:C	7.55033e-18	-1.92664	-1.39148	1.13605e-05	-2.09766	-1.38795
2253267	chr20:2253267:C:T	8.3111e-17	0.370685	-1.29022	3.71622e-05	-0.998167	-1.30229
2253334	chr20:2253334:A:G	5.40943e-17	-3.40973e-10	-1.34898	0.000100578	-3.40973e-10	-1.30482
2253446	chr20:2253446:A:G	5.35583e-17	-1.35894	-3.79894e-10	0.00010674	-1.24536	-3.79894e-10
2253792	chr20:2253792:C:A	1.15433e-16	-0.591019	-3.79894e-10	0.000314798	-0.16382	-3.79894e-10
2254386	chr20:2254386:T:G	5.23241e-17	-3.40973e-10	-1.38225	9.22845e-05	-3.40973e-10	-1.39088
2254801	chr20:2254801:T:C	6.28046e-17	-3.40973e-10	-1.19968	0.000131031	-3.40973e-10	-1.04032
2254824	chr20:2254824:G:A	7.46425e-18	-1.9383	-1.39128	1.13623e-05	-2.0976	-1.38785
2254990	chr20:2254990:G:A	7.30339e-17	-3.40973e-10	-1.04879	0.000140885	-3.40973e-10	-0.967806
2255089	chr20:2255089:C:A	8.95436e-18	-1.79301	-1.35456	1.45734e-05	-1.8454	-1.39116
2255112	chr20:2255112:T:G	9.51904e-18	-1.778	-1.30842	1.43813e-05	-1.85859	-1.39123
2255221	chr20:2255221:G:A	6.79998e-17	-3.40973e-10	-1.1202	0.000127623	-3.40973e-10	-1.06667
2256118	chr20:2256118:A:G	5.38385e-17	-3.40973e-10	-1.35372	0.00010131	-3.40973e-10	-1.29757
2256129	chr20:2256129:G:A	8.1378e-18	-2.02624	-1.21695	1.16355e-05	-2.10516	-1.35653
2256244	chr20:2256244:C:T	2.34508e-17	-0.803105	-1.3817	3.58101e-05	-0.985398	-1.35213
2256252	chr20:2256252:C:T	9.51882e-17	-3.40973e-10	-0.783853	0.000148526	-3.40973e-10	-0.914995
2256328	chr20:2256328:G:A	7.0574e-18	-2.11108	-1.27455	1.11786e-05	-2.11034	-1.39141
2256371	chr20:2256371:C:T	1.21488e-16	-3.40973e-10	-0.539894	0.00024832	-3.40973e-10	-0.401034
2256559	chr20:2256559:C:T	2.84384e-17	-1.99197	-3.79894e-10	4.50704e-05	-2.10753	-3.79894e-10
2256871	chr20:2256871:C:T	6.67476e-18	-2.10615	-1.33522	1.13303e-05	-2.0995	-1.38878
2256949	chr20:2256949:C:T	1.22308e-16	-3.40973e-10	-0.533166	0.000242656	-3.40973e-10	-0.424109
2257084	chr20:2257084:ACT:A	5.25542e-17	-3.40973e-10	-1.37786	9.22471e-05	-3.40973e-10	-1.39128
2257179	chr20:2257179:T:C	1.8281e-17	-1.05379	-1.38006	3.33169e-05	-1.03373	-1.37596
2257184	chr20:2257184:G:A	1.63709e-16	-0.3197	0.0780817	0.000221449	-0.722966	0.207405
2257233	chr20:2257233:A:G	6.76882e-18	-2.03792	-1.38946	1.17311e-05	-2.09623	-1.35727
2257329	chr20:2257329:G:A	2.18529e-17	-0.88043	-1.37495	3.96936e-05	-0.864031	-1.37053
2257529	chr20:2257529:G:A	5.65028e-17	-3.40973e-10	-1.30542	0.000103325	-3.40973e-10	-1.27788
2257597	chr20:2257597:G:A	5.21347e-17	-3.40973e-10	-1.38588	9.35994e-05	-3.40973e-10	-1.37673
2257817	chr20:2257817:G:A	7.06901e-17	-3.40973e-10	-1.0814	0.000116803	-3.40973e-10	-1.15527
2258423	chr20:2258423:T:G	6.34817e-17	-3.40973e-10	-1.18896	0.000107142	-3.40973e-10	-1.24159
2258654	chr20:2258654:C:T	2.01209e-17	-0.972332	-1.36562	3.73147e-05	-0.936805	-1.35956
2258706	chr20:2258706:C:T	1.08616e-16	-3.40973e-10	-0.651891	0.000214263	-3.40973e-10	-0.548548
2258923	chr20:2258923:C:T	4.02549e-17	-0.272358	-1.37212	5.79666e-05	-0.479887	-1.376
2259023	chr20:2259023:C:T	3.39664e-17	-1.45172	-0.362621	3.93986e-05	-1.56762	-0.674402
2259129	chr20:2259129:T:C	6.54167e-17	-3.40973e-10	-1.15893	0.000110091	-3.40973e-10	-1.21444
2259140	chr20:2259140:C:G	7.85775e-17	-3.40973e-10	-0.975624	0.000127959	-3.40973e-10	-1.06404
2259719	chr20:2259719:A:G	2.38113e-16	-0.29616	0.429197	0.000319115	-0.709231	0.559031
2259786	chr20:2259786:G:A	7.40058e-17	-3.40973e-10	-1.03557	0.000119905	-3.40973e-10	-1.12905
2259821	chr20:2259821:C:G	3.25206e-16	-3.40973e-10	0.444749	0.000395919	-3.40973e-10	0.0654581
2259908	chr20:2259908:C:A	6.96242e-17	-3.40973e-10	-1.0966	0.000132202	-3.40973e-10	-1.03142
2259995	chr20:2259995:T:G	8.35161e-18	-1.88055	-1.33671	1.40897e-05	-1.97619	-1.29412
2260235	chr20:2260235:C:T	1.10384e-16	-3.40973e-10	-0.635742	0.000225131	-3.40973e-10	-0.499068
2260248	chr20:2260248:G:A	2.05889e-17	-0.957114	-1.35784	3.45809e-05	-0.99722	-1.37523
2260280	chr20:2260280:G:T	1.63051e-17	-1.20112	-1.34711	2.79263e-05	-1.24025	-1.34594
2260364	chr20:2260364:T:G	1.30411e-16	-3.40973e-10	-0.46902	0.000262637	-3.40973e-10	-0.344981
2260555	chr20:2260555:G:A	2.23896e-17	-0.846869	-1.38424	3.92664e-05	-0.871556	-1.37383
2260756	chr20:2260756:C:T	2.46713e-17	-0.953516	-1.18055	4.54302e-05	-0.919871	-1.1797
2260845	chr20:2260845:C:T	1.47155e-16	-3.40973e-10	-0.348219	0.000300999	-3.40973e-10	-0.208646
2260863	chr20:2260863:C:G	6.91366e-17	-3.40973e-10	-1.10363	0.000115997	-3.40973e-10	-1.16219
2261386	chr20:2261386:G:A	5.8509e-17	-3.40973e-10	-1.27053	0.000108665	-3.40973e-10	-1.22748
2261459	chr20:2261459:T:C	7.11351e-17	-3.40973e-10	-1.07513	0.000115052	-3.40973e-10	-1.17037
2261534	chr20:2261534:T:C	7.31704e-17	-3.40973e-10	-1.04692	0.000121853	-3.40973e-10	-1.11294
2262400	chr20:2262400:A:G	9.43703e-17	-3.40973e-10	-0.792483	0.000200295	-3.40973e-10	-0.61596
2262821	chr20:2262821:A:G	8.42675e-17	-3.40973e-10	-0.905713	0.000175502	-3.40973e-10	-0.748103
2263090	chr20:2263090:A:AT	8.07016e-17	-3.40973e-10	-0.948951	0.000167406	-3.40973e-10	-0.795328
2263375	chr20:2263375:G:A	2.10899e-16	0.798769	-0.787099	0.000572022	1.26481	-0.831383
2263393	chr20:2263393:A:C	1.04676e-16	-0.49052	-0.198314	0.000208254	-0.125165	-0.451827
2263579	chr20:2263579:G:A	5.7841e-17	-3.40973e-10	-1.28201	0.000105004	-3.40973e-10	-1.26175
2263584	chr20:2263584:C:T	5.26651e-17	-3.40973e-10	-1.37576	9.26475e-05	-3.40973e-10	-1.38695
2263665	chr20:2263665:A:G	7.43261e-18	-1.96711	-1.36672	1.61808e-05	-1.75339	-1.37854
2263792	chr20:2263792:G:A	6.38429e-17	-3.40973e-10	-1.18328	0.00010617	-3.40973e-10	-1.25071
2263849	chr20:2263849:G:A	5.37837e-17	-3.40973e-10	-1.35474	9.3354e-05	-3.40973e-10	-1.37935
2264355	chr20:2264355:TATTA:T	1.40224e-17	-1.96194	-0.737114	1.58049e-05	-2.06744	-1.08799
2264421	chr20:2264421:A:C	8.50018e-17	-3.40973e-10	-0.897036	0.000143573	-3.40973e-10	-0.94891
2264721	chr20:2264721:C:T	6.86002e-17	-3.40973e-10	-1.11141	0.000143016	-3.40973e-10	-0.952798
2264722	chr20:2264722:G:A	5.90509e-16	-3.40973e-10	1.04128	0.000792593	-3.40973e-10	0.759557
2264905	chr20:2264905:G:A	5.27296e-17	-3.40973e-10	-1.37453	9.2296e-05	-3.40973e-10	-1.39075
2265050	chr20:2265050:G:A	5.01222e-17	-1.42524	-3.79894e-10	9.34985e-05	-1.37781	-3.79894e-10
2265430	chr20:2265430:A:G	1.42993e-16	-0.376912	-3.79894e-10	0.000249508	-0.396263	-3.79894e-10
2265612	chr20:2265612:G:A	5.21142e-17	-3.40973e-10	-1.38627	9.22216e-05	-3.40973e-10	-1.39156
2265768	chr20:2265768:C:T	5.11149e-17	-1.40563	-3.79894e-10	5.38481e-05	-1.92959	-3.79894e-10
2266085	chr20:2266085:G:A	5.30481e-17	-3.40973e-10	-1.36851	9.27472e-05	-3.40973e-10	-1.38587
2266533	chr20:2266533:A:G	1.04295e-17	-2.11135	-0.883716	1.68046e-05	-2.01027	-1.08383
2266892	chr20:2266892:A:G	1.06635e-16	-3.40973e-10	-0.670301	0.000212404	-3.40973e-10	-0.557264
2267319	chr20:2267319:G:A	4.8708e-17	-2.0116	0.557735	9.27542e-05	-1.48511	0.0993083
2267583	chr20:2267583:T:C	6.61667e-17	-0.526595	-0.620937	3.4562e-05	-1.39488	-0.978122
2267586	chr20:2267586:G:A	5.31922e-17	-3.40973e-10	-1.3658	9.29982e-05	-3.40973e-10	-1.38317
2267787	chr20:2267787:C:T	7.00687e-18	-2.11067	-1.28215	1.18304e-05	-2.11154	-1.33354
2268080	chr20:2268080:G:A	6.73655e-16	-3.40973e-10	1.17301	0.000945304	-3.40973e-10	0.935754
2268725	chr20:2268725:C:T	5.369e-17	-3.40973e-10	-1.35648	9.32803e-05	-3.40973e-10	-1.38014
2268925	chr20:2268925:C:T	3.65299e-17	-1.74158	-3.79894e-10	4.95394e-05	-2.01298	-3.79894e-10
2269362	chr20:2269362:CCT:C	1.17325e-17	-1.93216	-0.945184	2.28756e-05	-1.75417	-1.03151
2270121	chr20:2270121:A:G	7.18466e-18	-2.06015	-1.30761	1.33514e-05	-1.93589	-1.38825
2270953	chr20:2270953:G:A	5.74367e-17	-3.40973e-10	-1.28903	9.77157e-05	-3.40973e-10	-1.33369
2270973	chr20:2270973:G:T	6.82756e-17	-3.40973e-10	-1.11616	0.000113162	-3.40973e-10	-1.18694
2271079	chr20:2271079:G:A	4.13368e-16	-3.40973e-10	0.68463	0.000518298	-3.40973e-10	0.334798
2271364	chr20:2271364:C:T	6.17207e-17	-3.40973e-10	-1.21709	0.000125268	-3.40973e-10	-1.0853
2271504	chr20:2271504:T:A	7.45795e-18	-1.93875	-1.39168	1.43575e-05	-1.8623	-1.38918
2271693	chr20:2271693:G:A	6.02809e-17	-3.40973e-10	-1.24069	0.000121365	-3.40973e-10	-1.11695
2271759	chr20:2271759:C:T	2.69121e-17	-1.14809	-0.899039	3.15206e-05	-1.30767	-1.15744
2272093	chr20:2272093:T:C	2.09958e-17	-2.05185	-0.243539	2.89114e-05	-1.82172	-0.729797
2272128	chr20:2272128:C:T	3.41229e-17	-1.92506	0.115321	4.76146e-05	-1.91889	-0.133726
2272351	chr20:2272351:C:T	8.22674e-17	-3.40973e-10	-0.929734	0.000172234	-3.40973e-10	-0.766896
2272400	chr20:2272400:T:C	3.41582e-17	-1.93014	0.121437	4.76701e-05	-1.92402	-0.127431
2272425	chr20:2272425:T:G	5.18341e-17	-3.40973e-10	-1.39166	9.26803e-05	-3.40973e-10	-1.3866
2272839	chr20:2272839:G:A	6.21005e-17	-3.40973e-10	-1.21096	0.0001031	-3.40973e-10	-1.28005
2273300	chr20:2273300:C:T	7.43115e-18	-2.00676	-1.32727	1.37961e-05	-1.94385	-1.34752
2273457	chr20:2273457:G:A	5.40432e-17	-3.40973e-10	-1.34993	9.32878e-05	-3.40973e-10	-1.38006
2273554	chr20:2273554:G:A	6.05374e-17	-3.40973e-10	-1.23645	0.000128159	-3.40973e-10	-1.06248
2273781	chr20:2273781:A:G	1.71683e-17	-2.10833	-0.388314	2.13213e-05	-2.06049	-0.79556
2274234	chr20:2274234:C:T	1.79888e-17	-2.11183	-0.33813	2.3002e-05	-2.02328	-0.756889
2274816	chr20:2274816:G:C	5.24724e-17	-3.40973e-10	-1.37942	9.22271e-05	-3.40973e-10	-1.3915
2274856	chr20:2274856:T:C	6.37012e-17	-3.40973e-10	-1.18551	0.000107648	-3.40973e-10	-1.23688
2275119	chr20:2275119:AG:A	6.97104e-17	-3.40973e-10	-1.09536	0.000146576	-3.40973e-10	-0.928205
2275277	chr20:2275277:G:C	6.3084e-17	-3.40973e-10	-1.19524	0.000104328	-3.40973e-10	-1.26821
2276311	chr20:2276311:A:G	1.24316e-16	-3.40973e-10	-0.516879	0.000205726	-3.40973e-10	-0.589207
2276825	chr20:2276825:C:T	2.74524e-17	-2.02725	-3.79894e-10	5.5836e-05	-1.89333	-3.79894e-10
2277442	chr20:2277442:G:A	6.78929e-18	-2.06413	-1.36024	1.22108e-05	-2.02175	-1.39169
2277504	chr20:2277504:T:C	1.34553e-17	-1.89332	-0.847009	1.94151e-05	-1.91554	-1.03416
2277588	chr20:2277588:C:G	7.17877e-17	-3.40973e-10	-1.066	0.000121718	-3.40973e-10	-1.11404
2277924	chr20:2277924:G:A	5.71045e-17	-3.40973e-10	-1.29483	9.77377e-05	-3.40973e-10	-1.33346
2278152	chr20:2278152:A:C	7.82743e-18	-1.89071	-1.39137	1.35884e-05	-1.94385	-1.36269
2278749	chr20:2278749:C:T	6.225e-17	-3.40973e-10	-1.20855	0.000122514	-3.40973e-10	-1.10753
2278786	chr20:2278786:A:G	6.92615e-18	-2.02537	-1.37903	1.15995e-05	-2.08236	-1.38243
2278857	chr20:2278857:G:T	5.18344e-17	-3.40973e-10	-1.39165	9.29028e-05	-3.40973e-10	-1.3842
2278936	chr20:2278936:G:A	5.40467e-17	-3.40973e-10	-1.34986	9.4569e-05	-3.40973e-10	-1.36642
2278945	chr20:2278945:C:T	5.1841e-17	-3.40973e-10	-1.39153	9.26252e-05	-3.40973e-10	-1.38719
2279208	chr20:2279208:C:T	5.23731e-17	-3.40973e-10	-1.38132	9.61981e-05	-3.40973e-10	-1.34934
2279257	chr20:2279257:C:T	5.26977e-17	-3.40973e-10	-1.37514	9.72996e-05	-3.40973e-10	-1.33796
2279279	chr20:2279279:G:A	7.14492e-17	-0.233882	-0.83684	7.26002e-05	-0.458419	-1.17236
2279292	chr20:2279292:T:C	7.03461e-17	-3.40973e-10	-1.08628	0.00012882	-3.40973e-10	-1.05734
2279818	chr20:2279818:C:T	5.937e-16	-3.40973e-10	1.04666	0.000771106	-3.40973e-10	0.732074
2280270	chr20:2280270:G:A	2.58454e-17	-2.08758	-3.79894e-10	4.51025e-05	-2.10681	-3.79894e-10
2280322	chr20:2280322:G:A	8.55971e-18	-1.802	-1.39065	1.59082e-05	-1.75976	-1.38916
2280542	chr20:2280542:C:A	6.047e-17	-3.40973e-10	-1.23756	0.000101869	-3.40973e-10	-1.29206
2280578	chr20:2280578:T:A	5.29385e-17	-3.40973e-10	-1.37058	9.81862e-05	-3.40973e-10	-1.32889
2280725	chr20:2280725:C:G	5.35018e-17	-3.40973e-10	-1.35999	9.99496e-05	-3.40973e-10	-1.31109
2280741	chr20:2280741:G:T	4.35983e-17	-0.306276	-1.25842	5.49405e-05	-0.517819	-1.39168
2280799	chr20:2280799:C:T	5.98654e-17	-3.40973e-10	-1.24761	0.000101118	-3.40973e-10	-1.29947
2280893	chr20:2280893:CAG:C	5.20037e-17	-3.40973e-10	-1.38839	9.23923e-05	-3.40973e-10	-1.38971
2281107	chr20:2281107:G:A	2.99916e-17	-1.93879	-3.79894e-10	6.67443e-05	-1.71488	-3.79894e-10
2281136	chr20:2281136:A:G	9.63713e-18	-1.68633	-1.38775	1.65159e-05	-1.76159	-1.34984
2281891	chr20:2281891:T:C	1.04927e-17	-1.89718	-1.09185	1.7666e-05	-1.85677	-1.18734
2282256	chr20:2282256:T:C	9.28443e-17	-3.40973e-10	-0.808785	0.000148532	-3.40973e-10	-0.91495
2282452	chr20:2282452:TG:T	1.058e-17	-1.58917	-1.39157	1.68587e-05	-1.70356	-1.38732
2282486	chr20:2282486:G:A	6.16773e-17	-3.40973e-10	-1.21779	0.000121465	-3.40973e-10	-1.11613
2282614	chr20:2282614:T:A	2.73465e-17	-2.10018	0.0690562	4.31844e-05	-2.09776	-0.0525153
2282755	chr20:2282755:T:G	1.17394e-16	-3.40973e-10	-0.57417	0.000193024	-3.40973e-10	-0.652936
2283690	chr20:2283690:C:T	5.18372e-17	-3.40973e-10	-1.3916	9.27865e-05	-3.40973e-10	-1.38545
2283748	chr20:2283748:C:T	1.70841e-16	-3.40973e-10	-0.198978	0.000280929	-3.40973e-10	-0.27765
2284169	chr20:2284169:G:A	5.23288e-17	-3.40973e-10	-1.38216	9.54487e-05	-3.40973e-10	-1.35716
2284573	chr20:2284573:T:C	5.34096e-17	-3.40973e-10	-1.36172	9.31586e-05	-3.40973e-10	-1.38145
2284713	chr20:2284713:A:G	6.4097e-17	-3.40973e-10	-1.17931	0.000107124	-3.40973e-10	-1.24177
2285082	chr20:2285082:A:C	2.56849e-16	-3.40973e-10	0.208779	0.000324119	-3.40973e-10	-0.134642
2285618	chr20:2285618:T:C	3.58413e-17	-1.76061	-3.79894e-10	8.5064e-05	-1.47235	-3.79894e-10
2286853	chr20:2286853:A:G	3.33582e-16	0.470179	-3.79894e-10	0.000359093	-0.0321701	-3.79894e-10
2287482	chr20:2287482:A:G	9.94634e-18	-1.9092	-1.13331	1.69763e-05	-1.86067	-1.22327
2287669	chr20:2287669:A:G	7.38901e-17	-3.40973e-10	-1.03713	0.000138055	-3.40973e-10	-0.988101
2287683	chr20:2287683:C:T	1.22837e-17	-1.81129	-1.02014	2.1361e-05	-1.72545	-1.12874
2287758	chr20:2287758:A:G	1.32663e-17	-2.03029	-0.724189	2.12012e-05	-2.02606	-0.835633
2288297	chr20:2288297:T:C	1.30495e-17	-2.00921	-0.761746	2.09672e-05	-2.00409	-0.868701
2289134	chr20:2289134:T:C	6.5273e-17	-3.40973e-10	-1.16113	0.000109023	-3.40973e-10	-1.22419
2289315	chr20:2289315:C:T	5.24485e-17	-3.40973e-10	-1.37988	9.23007e-05	-3.40973e-10	-1.3907
2289369	chr20:2289369:C:T	1.13304e-17	-1.52758	-1.38464	2.06225e-05	-1.58972	-1.29965
2289461	chr20:2289461:G:A	3.60312e-17	-1.75532	-3.79894e-10	6.79692e-05	-1.6967	-3.79894e-10
2289784	chr20:2289784:C:T	2.87153e-17	-1.98228	-3.79894e-10	6.2506e-05	-1.78049	-3.79894e-10
2290138	chr20:2290138:G:A	9.48361e-18	-1.90769	-1.18245	1.63878e-05	-1.86148	-1.25774
2290206	chr20:2290206:C:T	9.32492e-18	-1.84911	-1.25791	1.64658e-05	-1.79659	-1.31787
2290305	chr20:2290305:C:T	1.17599e-17	-1.67989	-1.19513	2.14263e-05	-1.58264	-1.26849
2290661	chr20:2290661:A:G	9.2305e-18	-1.73548	-1.38171	1.3958e-05	-1.91159	-1.36811
2290954	chr20:2290954:T:C	5.18394e-17	-3.40973e-10	-1.39156	9.25229e-05	-3.40973e-10	-1.3883
2291108	chr20:2291108:C:G	1.18229e-17	-1.53517	-1.3345	2.79289e-05	-1.22963	-1.35646
2291381	chr20:2291381:G:C	1.63203e-17	-1.15695	-1.39035	2.41087e-05	-1.3495	-1.38368
2291543	chr20:2291543:A:T	1.13859e-17	-1.5721	-1.33524	2.66582e-05	-1.27562	-1.35703
2291544	chr20:2291544:C:G	1.13859e-17	-1.5721	-1.33524	2.66582e-05	-1.27562	-1.35703
2291934	chr20:2291934:T:A	5.2443e-17	-3.40973e-10	-1.37998	9.55814e-05	-3.40973e-10	-1.35577
2292742	chr20:2292742:T:C	5.44974e-17	-3.40973e-10	-1.34156	0.000101378	-3.40973e-10	-1.29689
2293341	chr20:2293341:A:T	1.30655e-17	-1.37927	-1.39046	2.30679e-05	-1.45251	-1.32481
2293735	chr20:2293735:G:A	1.38866e-17	-1.31982	-1.38897	2.46089e-05	-1.39731	-1.31534
2294164	chr20:2294164:G:A	2.24284e-17	-1.57997	-0.649411	2.43389e-05	-1.66974	-1.05393
2294752	chr20:2294752:T:C	5.19289e-17	-3.40973e-10	-1.38983	9.358e-05	-3.40973e-10	-1.37694
2294823	chr20:2294823:G:A	8.68766e-16	-3.40973e-10	1.42736	0.00111516	-3.40973e-10	1.101
2294882	chr20:2294882:C:T	1.30388e-17	-1.38011	-1.39167	2.27028e-05	-1.44992	-1.34334
2294972	chr20:2294972:G:A	9.34679e-18	-1.84675	-1.25793	1.65261e-05	-1.79325	-1.31756
2295221	chr20:2295221:A:C	1.26717e-17	-1.5097	-1.29064	2.9266e-05	-1.28502	-1.25431
2295255	chr20:2295255:A:G	1.06121e-16	-3.40973e-10	-0.67513	0.000176066	-3.40973e-10	-0.744895
2295330	chr20:2295330:C:T	1.32929e-17	-1.36292	-1.38956	2.35376e-05	-1.43875	-1.3184
2295891	chr20:2295891:C:T	6.51615e-17	-3.40973e-10	-1.16284	0.000123783	-3.40973e-10	-1.09722
2296374	chr20:2296374:C:T	3.19684e-17	-1.87496	-3.79894e-10	7.35803e-05	-1.61738	-3.79894e-10
2296485	chr20:2296485:C:T	5.26811e-17	-3.40973e-10	-1.37545	9.69204e-05	-3.40973e-10	-1.34186
2296758	chr20:2296758:A:G	1.10231e-17	-1.84626	-1.09346	1.90718e-05	-1.80045	-1.16709
2297056	chr20:2297056:G:A	2.54504e-17	-2.10298	-3.79894e-10	4.48828e-05	-2.1117	-3.79894e-10
2297382	chr20:2297382:G:A	1.26495e-17	-1.4395	-1.36259	2.37914e-05	-1.51055	-1.23588
2297495	chr20:2297495:C:A	1.65102e-15	2.18939	-0.119948	0.000356827	0.939058	-0.97756
2297716	chr20:2297716:C:T	3.41508e-17	-1.80892	-3.79894e-10	8.07772e-05	-1.52406	-3.79894e-10
2297850	chr20:2297850:G:T	5.27265e-17	-3.40973e-10	-1.37459	9.22133e-05	-3.40973e-10	-1.39165
2297895	chr20:2297895:G:A	8.91932e-18	-1.94367	-1.20782	1.54722e-05	-1.90337	-1.27333
2297907	chr20:2297907:G:A	1.18787e-17	-1.48867	-1.37629	1.67288e-05	-1.72591	-1.37272
2298037	chr20:2298037:A:G	3.74964e-17	-1.71546	-3.79894e-10	9.14895e-05	-1.39953	-3.79894e-10
2298789	chr20:2298789:A:G	1.41209e-17	-1.75106	-0.940997	1.72831e-05	-1.82312	-1.2429
2298934	chr20:2298934:C:T	3.31943e-17	-1.83733	-3.79894e-10	7.75898e-05	-1.56432	-3.79894e-10
2299263	chr20:2299263:C:T	1.16524e-17	-1.51895	-1.36525	2.19885e-05	-1.58342	-1.24181
2299309	chr20:2299309:G:A	8.66224e-18	-1.91794	-1.2628	1.52643e-05	-1.87377	-1.31647
2299619	chr20:2299619:C:T	2.52728e-17	-2.10998	-3.79894e-10	4.54106e-05	-2.10001	-3.79894e-10
2299654	chr20:2299654:C:T	1.25651e-17	-1.4632	-1.34559	2.41857e-05	-1.5317	-1.19829
2299709	chr20:2299709:T:C	1.22052e-17	-1.46351	-1.37433	2.26296e-05	-1.53213	-1.26436
2299726	chr20:2299726:A:G	5.19326e-17	-3.40973e-10	-1.38976	9.51832e-05	-3.40973e-10	-1.35995
2299745	chr20:2299745:G:A	1.16451e-17	-1.5063	-1.37852	2.15104e-05	-1.57136	-1.27586
2299915	chr20:2299915:C:T	9.15779e-18	-1.90769	-1.21741	1.59539e-05	-1.86336	-1.28269
2299969	chr20:2299969:A:G	1.077e-17	-1.65605	-1.3069	2.19322e-05	-1.70277	-1.12502
2300144	chr20:2300144:T:A	3.26798e-17	-1.85295	-3.79894e-10	7.61119e-05	-1.58355	-3.79894e-10
2300252	chr20:2300252:GA:G	5.19354e-17	-3.40973e-10	-1.38971	9.42485e-05	-3.40973e-10	-1.36982
2300266	chr20:2300266:A:G	5.19753e-17	-3.40973e-10	-1.38894	9.4482e-05	-3.40973e-10	-1.36734
2300352	chr20:2300352:A:G	5.69558e-16	-3.40973e-10	1.00515	0.000731829	-3.40973e-10	0.679795
2300575	chr20:2300575:G:C	6.32985e-17	-3.40973e-10	-1.19185	0.000122644	-3.40973e-10	-1.10647
2300606	chr20:2300606:G:T	1.59132e-16	0.527814	-0.797787	0.0001202	-0.108359	-1.01824
2301324	chr20:2301324:G:A	1.37257e-17	-1.39447	-1.32597	2.65523e-05	-1.49134	-1.1453
2301372	chr20:2301372:T:G	9.47034e-17	-3.40973e-10	-0.788959	0.00015833	-3.40973e-10	-0.851072
2301709	chr20:2301709:T:C	1.10349e-17	-1.73704	-1.20161	1.15827e-05	-2.10313	-1.36311
2302019	chr20:2302019:C:T	1.53114e-17	-1.24453	-1.36658	2.79785e-05	-1.35218	-1.23214
2302570	chr20:2302570:G:A	1.2952e-16	-3.40973e-10	-0.475875	0.000249807	-3.40973e-10	-0.395063
2302811	chr20:2302811:C:T	1.54655e-17	-1.23499	-1.3661	2.80578e-05	-1.35037	-1.23111
2303015	chr20:2303015:T:C	9.89642e-18	-1.78007	-1.26747	1.7372e-05	-1.73918	-1.32172
2303021	chr20:2303021:C:T	1.5141e-17	-1.24043	-1.38188	2.44491e-05	-1.33853	-1.38063
2303319	chr20:2303319:A:C	4.2337e-16	-3.40973e-10	0.708538	0.000559666	-3.40973e-10	0.411589
2303618	chr20:2303618:A:G	1.50952e-17	-1.25123	-1.3741	2.41105e-05	-1.34649	-1.38662
2303794	chr20:2303794:A:G	8.91508e-18	-1.92377	-1.22819	1.15524e-05	-2.10738	-1.36148
2304128	chr20:2304128:C:A	1.08124e-16	-3.40973e-10	-0.656433	0.000179455	-3.40973e-10	-0.72583
2304130	chr20:2304130:G:C	7.22823e-18	-2.10439	-1.25732	1.35555e-05	-1.94855	-1.36042
2304260	chr20:2304260:G:A	1.47872e-17	-1.25875	-1.38721	2.54961e-05	-1.3651	-1.31213
2304328	chr20:2304328:C:T	1.47968e-17	-1.26275	-1.38255	2.58327e-05	-1.36871	-1.29541
2304360	chr20:2304360:C:G	5.52243e-17	-3.40973e-10	-1.32831	9.50719e-05	-3.40973e-10	-1.36112
2304389	chr20:2304389:G:A	1.51403e-17	-1.23827	-1.38408	2.63014e-05	-1.34555	-1.30058
2305252	chr20:2305252:AGTCACTG:A	1.52488e-17	-1.24818	-1.36703	2.72394e-05	-1.35774	-1.25335
2305332	chr20:2305332:A:G	6.7961e-17	-3.40973e-10	-1.12077	0.000112054	-3.40973e-10	-1.19677
2305411	chr20:2305411:G:A	1.45287e-17	-1.29303	-1.37055	2.59173e-05	-1.39928	-1.26156
2305445	chr20:2305445:C:A	4.36648e-16	-3.40973e-10	0.739418	0.000591171	-3.40973e-10	0.466352
2305677	chr20:2305677:G:A	5.23091e-17	-3.40973e-10	-1.38254	9.22969e-05	-3.40973e-10	-1.39074
2305855	chr20:2305855:T:C	2.81455e-17	-2.00232	-3.79894e-10	6.02331e-05	-1.81753	-3.79894e-10
2305958	chr20:2305958:C:T	4.66556e-16	-3.40973e-10	0.805669	0.000628386	-3.40973e-10	0.527402
2306142	chr20:2306142:A:G	2.8051e-17	-2.00568	-3.79894e-10	6.00064e-05	-1.8213	-3.79894e-10
2306356	chr20:2306356:TAAG:T	1.40231e-17	-1.3263	-1.37271	2.49811e-05	-1.42973	-1.26791
2306596	chr20:2306596:C:T	3.97071e-16	-3.40973e-10	0.644407	0.000541294	-3.40973e-10	0.378211
2307823	chr20:2307823:C:T	8.64389e-18	-1.80755	-1.3753	1.18646e-05	-2.06721	-1.37498
2307944	chr20:2307944:G:A	1.4991e-17	-1.61159	-1.02067	1.76616e-05	-1.73485	-1.30951
2308673	chr20:2308673:C:T	5.24756e-17	-3.40973e-10	-1.37936	9.27982e-05	-3.40973e-10	-1.38533
2309036	chr20:2309036:A:C	2.68764e-17	-2.04846	-3.79894e-10	5.57759e-05	-1.89441	-3.79894e-10
2309886	chr20:2309886:T:G	9.54113e-18	-1.6986	-1.3855	1.45481e-05	-1.86025	-1.37805
2310518	chr20:2310518:AG:A	1.40155e-17	-1.54575	-1.15379	2.65769e-05	-1.50745	-1.12826
2310703	chr20:2310703:C:T	5.18976e-17	-3.40973e-10	-1.39044	9.30429e-05	-3.40973e-10	-1.38269
2311242	chr20:2311242:A:T	1.06287e-17	-1.62862	-1.34753	1.78357e-05	-1.81292	-1.22163
2311589	chr20:2311589:A:G	2.40932e-16	-3.40973e-10	0.144805	0.000399518	-3.40973e-10	0.0745053
2311627	chr20:2311627:G:A	1.17652e-17	-1.61397	-1.26059	1.71763e-05	-1.68329	-1.38894
2311897	chr20:2311897:G:A	5.4362e-17	-3.40973e-10	-1.34404	9.29459e-05	-3.40973e-10	-1.38373
2312137	chr20:2312137:C:T	1.95666e-16	1.3178	-1.3811	0.000237883	0.726524	-1.1705
2312502	chr20:2312502:C:T	1.43149e-16	-0.375825	-3.79894e-10	0.000217031	-0.535714	-3.79894e-10
2313384	chr20:2313384:T:C	7.72301e-17	-3.40973e-10	-0.99292	0.000124195	-3.40973e-10	-1.0939
2313388	chr20:2313388:G:T	7.73291e-17	-3.40973e-10	-0.991639	0.000124331	-3.40973e-10	-1.0928
2313865	chr20:2313865:C:T	5.57728e-17	-3.40973e-10	-1.31842	9.71861e-05	-3.40973e-10	-1.33912
2314014	chr20:2314014:A:C	5.27838e-17	-3.40973e-10	-1.3735	9.75626e-05	-3.40973e-10	-1.33526
2314420	chr20:2314420:C:G	6.3671e-18	-2.09885	-1.38972	1.2535e-05	-2.10548	-1.28175
2314630	chr20:2314630:G:A	7.0167e-18	-2.10139	-1.29003	1.75995e-05	-2.106	-0.941877
2315065	chr20:2315065:G:A	6.8121e-18	-2.10747	-1.31354	1.66601e-05	-2.11039	-0.992348
2315357	chr20:2315357:T:C	5.19376e-17	-3.40973e-10	-1.38967	9.24828e-05	-3.40973e-10	-1.38873
2315454	chr20:2315454:C:T	6.33321e-18	-2.1064	-1.3875	1.15399e-05	-2.09731	-1.37263
2315521	chr20:2315521:C:T	6.32863e-18	-2.10783	-1.3868	1.15302e-05	-2.09958	-1.37121
2315567	chr20:2315567:A:T	6.80517e-18	-2.1024	-1.31963	1.64814e-05	-2.10695	-1.00657
2315577	chr20:2315577:A:G	7.42757e-17	-3.40973e-10	-1.03193	0.000105467	-3.40973e-10	-1.25735
2315694	chr20:2315694:C:T	6.29899e-18	-2.11057	-1.38875	1.14246e-05	-2.10459	-1.37539
2316438	chr20:2316438:AT:A	8.68539e-18	-2.09885	-1.07922	1.70329e-05	-2.06538	-1.01522
2316536	chr20:2316536:A:T	6.36146e-18	-2.09854	-1.39091	1.15721e-05	-2.07838	-1.38878
2316576	chr20:2316576:A:G	6.52452e-18	-2.09543	-1.36871	1.19545e-05	-2.10522	-1.32943
2316610	chr20:2316610:AAAT:A	6.34795e-18	-2.10858	-1.383	1.15919e-05	-2.10158	-1.36386
2316636	chr20:2316636:C:T	6.3985e-18	-2.09596	-1.38769	1.15853e-05	-2.07466	-1.39136
2317144	chr20:2317144:G:A	3.32267e-17	-0.891612	-0.944744	4.34714e-05	-1.05203	-1.09162
2317970	chr20:2317970:T:C	6.82738e-18	-2.09596	-1.3228	1.7159e-05	-2.10462	-0.968604
2318042	chr20:2318042:G:A	6.31254e-18	-2.10813	-1.38904	1.11704e-05	-2.1117	-1.39078
2318080	chr20:2318080:T:C	1.79623e-17	-2.09376	-0.35767	2.16844e-05	-2.07869	-0.760472
2318158	chr20:2318158:T:C	5.23165e-17	-3.40973e-10	-1.3824	9.23479e-05	-3.40973e-10	-1.39019
2318399	chr20:2318399:G:A	1.0443e-16	-3.40973e-10	-0.691188	0.000174455	-3.40973e-10	-0.754086
2318683	chr20:2318683:G:A	1.16366e-17	-2.10482	-0.780735	1.47856e-05	-2.09876	-1.12334
2319342	chr20:2319342:T:C	2.98387e-17	-1.9439	-3.79894e-10	4.55317e-05	-2.09734	-3.79894e-10
2319371	chr20:2319371:G:A	1.28749e-17	-2.00938	-0.775055	1.74696e-05	-1.94488	-1.11041
2319669	chr20:2319669:C:G	5.23373e-17	-3.40973e-10	-1.382	9.23734e-05	-3.40973e-10	-1.38991
2319797	chr20:2319797:C:T	5.7097e-17	-3.40973e-10	-1.29496	9.91233e-05	-3.40973e-10	-1.31939
2319962	chr20:2319962:C:T	2.8089e-17	-2.08207	0.0777419	2.65536e-05	-2.06611	-0.570478
2320012	chr20:2320012:G:A	5.46486e-17	-3.40973e-10	-1.33879	9.77811e-05	-3.40973e-10	-1.33302
2320575	chr20:2320575:G:A	6.12231e-17	-3.40973e-10	-1.22518	0.000117974	-3.40973e-10	-1.14529
2320639	chr20:2320639:G:A	1.14573e-17	-2.10073	-0.800351	1.50303e-05	-2.07976	-1.12593
2320662	chr20:2320662:T:G	6.60198e-18	-2.08143	-1.37091	1.29449e-05	-1.98699	-1.36806
2321441	chr20:2321441:C:T	6.49294e-18	-2.07738	-1.39161	1.13897e-05	-2.09519	-1.38786
2321497	chr20:2321497:C:T	7.0995e-17	-3.40973e-10	-1.0771	0.000120909	-3.40973e-10	-1.12071
2321860	chr20:2321860:A:G	5.27612e-17	-3.40973e-10	-1.37393	9.23925e-05	-3.40973e-10	-1.38971
2322051	chr20:2322051:T:C	8.69702e-17	0.013264	-0.887408	0.000111225	-0.598373	-0.605826
2322348	chr20:2322348:G:A	2.86142e-16	-3.40973e-10	0.316778	0.000427714	-3.40973e-10	0.142703
2322453	chr20:2322453:TC:T	4.70748e-17	-0.20681	-1.28116	6.25908e-05	-0.639774	-1.13936
2322505	chr20:2322505:G:A	9.51416e-17	-3.40973e-10	-0.784343	0.000133014	-3.40973e-10	-1.0253
2322523	chr20:2322523:C:A	1.42092e-17	-1.39311	-1.29271	3.0989e-05	-1.57147	-0.91065
2322608	chr20:2322608:C:A	1.06261e-16	-3.40973e-10	-0.673815	0.000157972	-3.40973e-10	-0.853335
2322994	chr20:2322994:T:A	1.43504e-17	-1.35175	-1.32419	2.33974e-05	-1.37752	-1.38561
2323935	chr20:2323935:A:T	1.35493e-16	-3.40973e-10	-0.430791	0.000192556	-3.40973e-10	-0.655365
2324109	chr20:2324109:T:C	4.38295e-17	-0.757363	-0.802039	5.21359e-05	-0.839094	-1.1228
2324121	chr20:2324121:A:G	2.93383e-16	-3.40973e-10	0.34177	0.000682023	-3.40973e-10	0.609311
2324186	chr20:2324186:G:C	8.45358e-18	-1.90557	-1.29955	1.7382e-05	-1.7809	-1.27942
2324617	chr20:2324617:T:A	3.43053e-17	-1.80441	-3.79894e-10	5.70417e-05	-1.87197	-3.79894e-10
2325226	chr20:2325226:A:G	5.33004e-17	-1.36377	-3.79894e-10	7.22376e-05	-1.63579	-3.79894e-10
2325408	chr20:2325408:C:T	2.25196e-17	-1.1426	-1.08272	2.28928e-05	-1.39367	-1.39126
2325666	chr20:2325666:G:T	1.11002e-17	-1.54663	-1.38612	1.71849e-05	-1.79185	-1.27987
2326368	chr20:2326368:C:G	1.61351e-17	-2.11185	-0.446866	3.75116e-05	-2.10992	-0.181183
2326678	chr20:2326678:G:A	3.92745e-17	-1.6417	-0.027434	7.07761e-05	-2.0226	0.366364
2326810	chr20:2326810:T:C	9.57281e-18	-1.88546	-1.19532	1.69696e-05	-2.11074	-0.973592
2326863	chr20:2326863:G:A	5.84239e-17	-3.40973e-10	-1.27198	9.91479e-05	-3.40973e-10	-1.31914
2326985	chr20:2326985:G:A	8.91131e-16	-3.40973e-10	1.45278	0.000878273	-3.40973e-10	0.862205
2327198	chr20:2327198:C:T	9.01012e-16	-3.40973e-10	1.46381	0.000748927	-3.40973e-10	0.70289
2327199	chr20:2327199:A:G	8.6562e-16	-3.40973e-10	1.42374	0.000706594	-3.40973e-10	0.644703
2327451	chr20:2327451:T:G	2.49207e-17	-2.11115	-0.0128604	2.66783e-05	-2.11145	-0.520457
2327628	chr20:2327628:A:G	8.918e-17	-1.89666	1.04761	0.000213237	-1.29442	0.741076
2327661	chr20:2327661:T:A	6.69249e-17	-2.08803	0.951887	0.000159367	-1.73538	0.890835
2327784	chr20:2327784:C:T	7.34668e-17	-0.895838	-0.147037	0.000133323	-0.566366	-0.456608
2328813	chr20:2328813:C:A	1.59112e-16	-3.40973e-10	-0.270101	0.000256194	-3.40973e-10	-0.369818
2328848	chr20:2328848:A:G	6.33601e-17	-3.40973e-10	-1.19087	0.000111434	-3.40973e-10	-1.20232
2328979	chr20:2328979:T:C	7.39379e-18	-1.98669	-1.35238	1.13784e-05	-2.0928	-1.39124
2329408	chr20:2329408:G:A	9.27605e-18	-1.8428	-1.26947	1.66819e-05	-1.79729	-1.30414
2329418	chr20:2329418:A:G	5.68817e-17	-3.40973e-10	-1.29874	9.69051e-05	-3.40973e-10	-1.34202
2329537	chr20:2329537:T:C	7.57682e-18	-2.10969	-1.20493	1.30493e-05	-1.99908	-1.34794
2329570	chr20:2329570:C:T	1.91912e-17	-1.93403	-0.451225	1.69351e-05	-2.08029	-1.00608
2329724	chr20:2329724:C:T	7.82957e-17	-3.40973e-10	-0.979216	0.000126952	-3.40973e-10	-1.07194
2330013	chr20:2330013:T:C	1.13523e-17	-2.03586	-0.874429	1.24982e-05	-2.10498	-1.28519
2330041	chr20:2330041:C:T	2.88772e-17	-1.97666	-3.79894e-10	5.10272e-05	-1.98339	-3.79894e-10
2330079	chr20:2330079:C:T	1.50165e-17	-2.10996	-0.520602	2.26066e-05	-1.86959	-0.927917
2330300	chr20:2330300:G:C	6.99267e-17	-3.40973e-10	-1.09226	0.000133564	-3.40973e-10	-1.02117
2330698	chr20:2330698:G:A	1.07423e-17	-1.5875	-1.37802	1.35192e-05	-2.07187	-1.23977
2330733	chr20:2330733:A:C	5.23235e-17	-3.40973e-10	-1.38226	9.22901e-05	-3.40973e-10	-1.39082
2331177	chr20:2331177:A:C	8.66557e-18	-2.0921	-1.08825	1.78392e-05	-2.06637	-0.967987
2331344	chr20:2331344:A:G	5.82316e-17	-3.40973e-10	-1.27528	0.000100138	-3.40973e-10	-1.3092
2331558	chr20:2331558:T:A	5.83696e-17	-3.40973e-10	-1.27291	0.000100349	-3.40973e-10	-1.3071
2331872	chr20:2331872:A:G	5.79638e-17	-3.40973e-10	-1.27989	9.97294e-05	-3.40973e-10	-1.31329
2331991	chr20:2331991:C:G	1.68786e-17	-2.11107	-0.402595	2.81787e-05	-2.11051	-0.466674
2332071	chr20:2332071:C:T	5.94588e-17	-3.40973e-10	-1.25443	0.000100827	-3.40973e-10	-1.30235
2332332	chr20:2332332:G:C	2.57855e-17	-2.0899	-3.79894e-10	4.5328e-05	-2.10183	-3.79894e-10
2332348	chr20:2332348:G:A	5.21899e-17	-3.40973e-10	-1.38482	9.38207e-05	-3.40973e-10	-1.37437
2332397	chr20:2332397:G:A	2.58939e-17	-2.0857	-3.79894e-10	5.1918e-05	-1.96609	-3.79894e-10
2332551	chr20:2332551:G:T	7.42742e-17	-3.40973e-10	-1.03195	0.000122196	-3.40973e-10	-1.11013
2332646	chr20:2332646:G:A	5.18837e-17	-3.40973e-10	-1.3907	9.22464e-05	-3.40973e-10	-1.39129
2332699	chr20:2332699:G:A	2.52252e-17	-2.11187	-3.79894e-10	4.51939e-05	-2.10479	-3.79894e-10
2333260	chr20:2333260:A:C	2.67602e-17	-2.05279	-3.79894e-10	4.93482e-05	-2.01685	-3.79894e-10
2333318	chr20:2333318:T:A	8.14925e-18	-2.02701	-1.21477	1.52139e-05	-1.98904	-1.20451
2333519	chr20:2333519:C:A	6.18641e-17	-3.40973e-10	-1.21477	0.00011791	-3.40973e-10	-1.14583
2333635	chr20:2333635:A:C	1.38885e-16	-3.40973e-10	-0.406064	0.000226764	-3.40973e-10	-0.491842
2333872	chr20:2333872:C:G	1.76959e-17	-1.31782	-1.14856	2.46517e-05	-1.46297	-1.24794
2333938	chr20:2333938:G:A	5.32849e-17	-3.40973e-10	-1.36406	9.22122e-05	-3.40973e-10	-1.39166
2333964	chr20:2333964:T:G	9.44932e-18	-1.72641	-1.36736	1.77397e-05	-1.65376	-1.38619
2334005	chr20:2334005:G:A	5.25199e-17	-3.40973e-10	-1.37852	9.90232e-05	-3.40973e-10	-1.3204
2334207	chr20:2334207:G:A	1.30938e-16	-3.40973e-10	-0.464983	0.00021835	-3.40973e-10	-0.529655
2334536	chr20:2334536:A:C	6.3883e-17	-3.40973e-10	-1.18266	0.000121727	-3.40973e-10	-1.11397
2334659	chr20:2334659:T:C	8.25019e-18	-1.85348	-1.37599	1.29958e-05	-2.07849	-1.27264
2334800	chr20:2334800:A:T	7.7486e-17	-3.40973e-10	-0.989611	0.000121612	-3.40973e-10	-1.11492
2334824	chr20:2334824:A:C	6.71634e-18	-2.09209	-1.34308	1.29204e-05	-2.08923	-1.26771
2334833	chr20:2334833:C:T	3.23197e-17	-1.86403	-3.79894e-10	6.21095e-05	-1.78685	-3.79894e-10
2334897	chr20:2334897:A:G	9.68472e-17	-3.40973e-10	-0.766575	0.000103116	-3.40973e-10	-1.2799
2334921	chr20:2334921:T:C	3.06837e-17	-1.91598	-3.79894e-10	5.6236e-05	-1.8862	-3.79894e-10
2334935	chr20:2334935:T:C	1.45346e-17	-2.03507	-0.628102	3.12665e-05	-2.11189	-0.36131
2334942	chr20:2334942:C:T	3.06836e-17	-1.91598	-3.79894e-10	4.88778e-05	-2.02643	-3.79894e-10
2335283	chr20:2335283:C:T	1.18341e-17	-1.54758	-1.32115	3.95201e-05	-0.940333	-1.29861
2336045	chr20:2336045:T:C	4.16853e-16	-3.40973e-10	0.693024	0.000666864	-3.40973e-10	0.586834
2336232	chr20:2336232:C:CCTG	2.59478e-16	-3.40973e-10	0.218961	0.000401141	-3.40973e-10	0.0785614
2336233	chr20:2336233:A:G	2.58524e-16	-3.40973e-10	0.215279	0.000399741	-3.40973e-10	0.0750649
2336265	chr20:2336265:G:T	6.44879e-17	-3.40973e-10	-1.17323	0.000113523	-3.40973e-10	-1.18374
2336504	chr20:2336504:C:T	2.83975e-16	-3.40973e-10	0.309176	0.000390823	-3.40973e-10	0.0525025
2336844	chr20:2336844:G:T	1.00194e-17	-1.64447	-1.39071	1.15207e-05	-2.09259	-1.37901
2336937	chr20:2336937:C:T	1.47876e-16	-3.40973e-10	-0.343337	0.000217239	-3.40973e-10	-0.534753
2337055	chr20:2337055:A:G	5.52691e-17	-1.32749	-3.79894e-10	9.26642e-05	-1.38677	-3.79894e-10
2337446	chr20:2337446:C:T	7.32968e-17	-3.40973e-10	-1.04519	0.000127645	-3.40973e-10	-1.0665
2337589	chr20:2337589:G:A	4.01011e-16	-3.40973e-10	0.65428	0.000630973	-3.40973e-10	0.53151
2337597	chr20:2337597:A:G	3.26743e-17	-1.61313	-0.239991	4.44527e-05	-2.06751	-0.0538138
2337714	chr20:2337714:C:T	8.92064e-18	-1.7817	-1.36964	1.12278e-05	-2.10941	-1.38795
2337728	chr20:2337728:A:G	8.0476e-17	-3.40973e-10	-0.95175	0.000157791	-3.40973e-10	-0.854482
2337861	chr20:2337861:T:C	1.32613e-16	-3.40973e-10	-0.452273	0.000194079	-3.40973e-10	-0.647485
2338070	chr20:2338070:AG:A	7.90155e-18	-1.88129	-1.39137	1.12163e-05	-2.11063	-1.38775
2338194	chr20:2338194:G:A	1.85181e-16	-3.40973e-10	-0.118374	0.00026396	-3.40973e-10	-0.339956
2338279	chr20:2338279:A:G	9.45217e-18	-1.85775	-1.23572	1.64198e-05	-2.1054	-1.01187
2339017	chr20:2339017:T:C	1.37535e-17	-1.97409	-0.744326	2.45863e-05	-2.04898	-0.664587
2339195	chr20:2339195:G:A	9.719e-17	-3.40973e-10	-0.763042	0.000198707	-3.40973e-10	-0.623919
2339345	chr20:2339345:C:T	1.45791e-17	-1.8432	-0.816913	1.85216e-05	-2.11197	-0.884845
2339605	chr20:2339605:GC:G	7.98847e-17	-3.40973e-10	-0.959124	0.000133524	-3.40973e-10	-1.02147
2340448	chr20:2340448:G:A	5.20191e-17	-3.40973e-10	-1.3881	9.22181e-05	-3.40973e-10	-1.3916
2340667	chr20:2340667:C:T	5.24723e-17	-3.40973e-10	-1.37942	9.37375e-05	-3.40973e-10	-1.37525
2340717	chr20:2340717:A:G	6.57941e-18	-2.06681	-1.38895	1.17325e-05	-2.08436	-1.36903
2341019	chr20:2341019:T:C	6.62285e-18	-2.07895	-1.37023	1.26341e-05	-2.00553	-1.37383
2341105	chr20:2341105:G:T	5.72514e-17	-3.40973e-10	-1.29226	0.000105174	-3.40973e-10	-1.26014
2341389	chr20:2341389:G:A	5.79096e-17	-1.28083	-3.79894e-10	9.21421e-05	-1.39242	-3.79894e-10
2341774	chr20:2341774:C:T	5.30229e-17	-3.40973e-10	-1.36898	9.49274e-05	-3.40973e-10	-1.36264
2342162	chr20:2342162:A:G	6.73807e-17	-3.40973e-10	-1.12935	0.00010749	-3.40973e-10	-1.23836
2342249	chr20:2342249:G:A	5.19525e-17	-3.40973e-10	-1.38938	9.22105e-05	-3.40973e-10	-1.39168
2342250	chr20:2342250:C:T	8.82446e-18	-2.10905	-1.05313	1.92763e-05	-2.08827	-0.868604
2342506	chr20:2342506:G:A	1.27781e-16	-3.40973e-10	-0.489393	0.000196675	-3.40973e-10	-0.634199
2342529	chr20:2342529:G:A	8.5062e-17	-3.40973e-10	-0.896329	0.000134414	-3.40973e-10	-1.01483
2343195	chr20:2343195:C:T	7.30661e-17	-3.40973e-10	-1.04834	0.000142361	-3.40973e-10	-0.957386
2343645	chr20:2343645:C:A	6.42128e-18	-2.09673	-1.38336	1.62821e-05	-1.76935	-1.35633
2343942	chr20:2343942:C:T	9.23398e-17	-3.40973e-10	-0.814234	0.000148458	-3.40973e-10	-0.91545
2343972	chr20:2343972:G:C	1.14437e-16	-3.40973e-10	-0.599684	0.000231023	-3.40973e-10	-0.473236
2344025	chr20:2344025:T:C	1.07047e-16	-3.40973e-10	-0.666438	0.000215022	-3.40973e-10	-0.545012
2344302	chr20:2344302:T:A	5.26853e-17	-3.40973e-10	-1.37537	9.65739e-05	-3.40973e-10	-1.34544
2344503	chr20:2344503:G:A	5.19391e-17	-3.40973e-10	-1.38964	9.22265e-05	-3.40973e-10	-1.3915
2344507	chr20:2344507:G:A	6.78872e-18	-2.05186	-1.37258	1.29688e-05	-2.0494	-1.3038
2344533	chr20:2344533:C:G	5.19528e-17	-3.40973e-10	-1.38937	9.22162e-05	-3.40973e-10	-1.39162
2344571	chr20:2344571:G:A	9.048e-17	-3.40973e-10	-0.83458	0.000181043	-3.40973e-10	-0.71702
2344919	chr20:2344919:C:T	5.2761e-17	-3.40973e-10	-1.37394	9.59321e-05	-3.40973e-10	-1.35211
2344942	chr20:2344942:G:A	5.19552e-17	-3.40973e-10	-1.38933	9.22103e-05	-3.40973e-10	-1.39168
2345459	chr20:2345459:C:T	1.00187e-16	-3.40973e-10	-0.732675	0.000148751	-3.40973e-10	-0.913482
2345518	chr20:2345518:G:A	8.16523e-17	-3.40973e-10	-0.937239	0.000131725	-3.40973e-10	-1.03504
2345556	chr20:2345556:G:A	1.13803e-16	-3.40973e-10	-0.605237	0.000180622	-3.40973e-10	-0.719349
2345995	chr20:2345995:T:C	7.69719e-18	-1.93756	-1.3613	2.02241e-05	-1.61219	-1.29669
2346226	chr20:2346226:G:T	8.12448e-17	-3.40973e-10	-0.942243	0.000131484	-3.40973e-10	-1.03687
2346298	chr20:2346298:G:GA	1.18555e-17	-1.72608	-1.14084	2.76969e-05	-1.2871	-1.30733
2346473	chr20:2346473:C:T	9.99569e-18	-1.78596	-1.2516	2.4468e-05	-1.37352	-1.34487
2346480	chr20:2346480:C:T	9.28535e-18	-2.03707	-1.0742	1.81287e-05	-2.07156	-0.946693
2346771	chr20:2346771:T:C	7.21033e-18	-2.05386	-1.31033	1.69527e-05	-1.73874	-1.34658
2347115	chr20:2347115:G:A	3.37466e-16	-3.40973e-10	0.481756	0.000815047	-3.40973e-10	0.787494
2347183	chr20:2347183:T:C	5.14781e-17	-1.39855	-3.79894e-10	8.96555e-05	-1.41978	-3.79894e-10
2347557	chr20:2347557:C:T	7.10509e-18	-2.06047	-1.31843	1.27378e-05	-2.06057	-1.3106
2347915	chr20:2347915:T:C	7.28161e-18	-1.96396	-1.3904	1.2271e-05	-2.06051	-1.348
2348151	chr20:2348151:T:C	6.96115e-17	-3.40973e-10	-1.09678	0.000114632	-3.40973e-10	-1.17403
2348468	chr20:2348468:T:C	2.04342e-17	-2.09858	-0.223916	4.13354e-05	-1.90516	-0.288877
2349069	chr20:2349069:T:C	5.45691e-17	-3.40973e-10	-1.34024	9.40248e-05	-3.40973e-10	-1.37219
2349443	chr20:2349443:A:C	2.63994e-16	-3.40973e-10	0.236219	0.000635121	-3.40973e-10	0.538063
2349889	chr20:2349889:C:A	2.74356e-17	-2.02787	-3.79894e-10	4.93074e-05	-2.01768	-3.79894e-10
2349899	chr20:2349899:C:T	1.48465e-17	-2.11101	-0.530938	3.1885e-05	-2.1032	-0.350412
2349969	chr20:2349969:A:G	1.03719e-17	-1.66277	-1.33784	2.84926e-05	-1.27748	-1.28863
2350034	chr20:2350034:A:T	6.40331e-17	-3.40973e-10	-1.18031	0.00011041	-3.40973e-10	-1.21156
2350109	chr20:2350109:A:C	5.34722e-17	-3.40973e-10	-1.36055	9.41952e-05	-3.40973e-10	-1.37038
2350425	chr20:2350425:C:T	5.21492e-17	-3.40973e-10	-1.3856	9.25193e-05	-3.40973e-10	-1.38833
2350565	chr20:2350565:C:T	5.32453e-17	-3.40973e-10	-1.3648	9.38388e-05	-3.40973e-10	-1.37417
2350827	chr20:2350827:G:A	7.11365e-17	-3.40973e-10	-1.07511	0.000143381	-3.40973e-10	-0.95025
2350867	chr20:2350867:T:C	9.52696e-18	-1.75959	-1.326	2.38286e-05	-1.3585	-1.38637
2350960	chr20:2350960:G:A	6.6195e-17	-0.592927	-0.554178	8.53554e-05	-1.06865	-0.400276
2350980	chr20:2350980:C:T	1.04293e-16	-0.145933	-0.546576	0.000124468	-0.699819	-0.391882
2351080	chr20:2351080:C:T	1.31254e-17	-1.49322	-1.27194	2.44489e-05	-1.48414	-1.23503
2351090	chr20:2351090:T:C	5.43241e-17	-3.40973e-10	-1.34474	9.55634e-05	-3.40973e-10	-1.35596
2351137	chr20:2351137:G:A	5.31698e-17	-3.40973e-10	-1.36622	9.37317e-05	-3.40973e-10	-1.37532
2351200	chr20:2351200:A:G	9.94183e-18	-1.73979	-1.30316	2.71652e-05	-1.37135	-1.24247
2351440	chr20:2351440:C:T	7.41515e-17	-0.587914	-0.445684	9.54597e-05	-1.07311	-0.283941
2351763	chr20:2351763:G:A	6.32634e-18	-2.11097	-1.38402	1.31175e-05	-1.96509	-1.37671
2351931	chr20:2351931:T:C	4.3734e-17	-1.56158	-3.79894e-10	5.93017e-05	-1.83311	-3.79894e-10
2352041	chr20:2352041:G:A	1.72182e-17	-1.5378	-0.955938	3.12922e-05	-1.74414	-0.728245
2352314	chr20:2352314:G:C	8.23135e-17	-3.40973e-10	-0.929174	0.000126818	-3.40973e-10	-1.073
2352482	chr20:2352482:A:G	3.38179e-17	-1.81872	-3.79894e-10	5.83362e-05	-1.84953	-3.79894e-10
2352741	chr20:2352741:T:C	5.76411e-17	-3.40973e-10	-1.28547	0.000107596	-3.40973e-10	-1.23737
2353111	chr20:2353111:TTCTC:T	5.67133e-17	-3.40973e-10	-1.3017	0.000105241	-3.40973e-10	-1.2595
2353381	chr20:2353381:T:C	8.06944e-18	-1.88371	-1.36791	2.03894e-05	-1.55046	-1.35028
2353504	chr20:2353504:C:T	5.38967e-17	-3.40973e-10	-1.35264	9.46258e-05	-3.40973e-10	-1.36582
2354073	chr20:2354073:CTAT:C	1.34506e-17	-2.1017	-0.638986	2.7082e-05	-2.05157	-0.565314
2354333	chr20:2354333:C:T	9.51124e-18	-1.97339	-1.11384	2.13128e-05	-1.67174	-1.18471
2354368	chr20:2354368:AG:A	2.3537e-17	-1.43294	-0.748196	3.43394e-05	-1.74893	-0.630531
2354475	chr20:2354475:A:G	3.5503e-17	-1.77009	-3.79894e-10	6.12704e-05	-1.80046	-3.79894e-10
2354965	chr20:2354965:T:C	2.17612e-16	-3.40973e-10	0.0430058	0.000461196	-3.40973e-10	0.21807
2355049	chr20:2355049:CAT:C	5.97324e-17	-3.40973e-10	-1.24983	9.895e-05	-3.40973e-10	-1.32114
2355194	chr20:2355194:A:G	1.38255e-17	-1.41583	-1.29737	3.69473e-05	-0.916375	-1.38988
2355378	chr20:2355378:T:C	5.27118e-17	-3.40973e-10	-1.37487	9.53565e-05	-3.40973e-10	-1.35813
2355468	chr20:2355468:C:T	1.29407e-17	-2.10938	-0.669956	2.562e-05	-2.07173	-0.600647
2355814	chr20:2355814:G:T	1.99014e-16	-3.40973e-10	-0.0463317	0.000318795	-3.40973e-10	-0.151204
2355877	chr20:2355877:A:G	1.4868e-16	-3.40973e-10	-0.337912	0.000332041	-3.40973e-10	-0.110494
2356061	chr20:2356061:A:G	1.64458e-17	-1.18482	-1.35482	4.92897e-05	-0.640812	-1.37722
2356090	chr20:2356090:G:A	3.23764e-17	-1.86228	-3.79894e-10	5.61198e-05	-1.88826	-3.79894e-10
2356147	chr20:2356147:C:G	3.44409e-17	-1.80046	-3.79894e-10	5.9506e-05	-1.82968	-3.79894e-10
2356649	chr20:2356649:T:A	2.13435e-17	-1.17919	-1.09977	5.4047e-05	-1.04984	-0.876061
2356754	chr20:2356754:G:A	5.62944e-17	-3.40973e-10	-1.30911	0.000104459	-3.40973e-10	-1.26696
2356954	chr20:2356954:T:C	5.20612e-17	-3.40973e-10	-1.38729	9.2824e-05	-3.40973e-10	-1.38505
2357208	chr20:2357208:T:A	1.50059e-17	-2.1081	-0.523166	3.00382e-05	-2.06766	-0.445626
2357232	chr20:2357232:C:T	1.34156e-17	-2.10255	-0.640742	2.69467e-05	-2.05296	-0.568932
2357578	chr20:2357578:T:C	2.05268e-17	-1.19667	-1.12131	5.15626e-05	-1.06704	-0.905918
2357588	chr20:2357588:G:A	2.27621e-17	-1.12118	-1.09343	5.80941e-05	-0.985867	-0.867822
2357677	chr20:2357677:G:A	1.60879e-17	-1.20736	-1.35429	4.84216e-05	-0.658282	-1.37753
2357808	chr20:2357808:C:T	2.60334e-17	-1.15364	-0.926695	7.9418e-05	-0.954205	-0.586823
2358077	chr20:2358077:C:T	5.47729e-17	-3.40973e-10	-1.33651	9.45516e-05	-3.40973e-10	-1.36661
2358165	chr20:2358165:G:A	3.17692e-16	-1.06538	1.48675	0.000601269	-1.44226	1.92555
2358247	chr20:2358247:A:C	2.60073e-16	-3.40973e-10	0.221252	0.000511368	-3.40973e-10	0.321337
2358280	chr20:2358280:C:A	1.96191e-17	-1.16833	-1.19487	4.98875e-05	-0.682772	-1.32321
2358332	chr20:2358332:A:T	2.50687e-16	-3.40973e-10	0.184495	0.000400653	-3.40973e-10	0.077344
2358438	chr20:2358438:G:A	5.42956e-17	-3.40973e-10	-1.34527	9.49393e-05	-3.40973e-10	-1.36251
2358457	chr20:2358457:T:C	7.93791e-17	-3.40973e-10	-0.965474	0.000126892	-3.40973e-10	-1.07242
2358458	chr20:2358458:G:C	8.25543e-18	-1.86783	-1.36101	2.01435e-05	-1.5227	-1.39017
2358505	chr20:2358505:C:T	1.41091e-17	-1.5873	-1.10559	1.71811e-05	-1.90986	-1.16208
2358804	chr20:2358804:T:C	1.06475e-17	-1.70047	-1.27391	3.69866e-05	-1.19536	-1.10984
2358951	chr20:2358951:A:G	1.06458e-17	-1.65499	-1.31956	1.38442e-05	-1.95002	-1.33786
2358973	chr20:2358973:T:C	1.15291e-17	-1.69209	-1.20274	4.1652e-05	-1.18249	-1.00391
2359001	chr20:2359001:T:C	1.11819e-17	-1.71587	-1.20954	3.98383e-05	-1.21756	-1.01336
2359117	chr20:2359117:A:G	1.93388e-17	-2.08227	-0.29532	4.06844e-05	-2.01051	-0.199402
2359376	chr20:2359376:G:T	5.61824e-17	-3.40973e-10	-1.31111	9.67624e-05	-3.40973e-10	-1.34349
2359419	chr20:2359419:T:G	6.31706e-17	-1.13018	-0.0636887	0.000222083	-0.845323	0.332622
2359466	chr20:2359466:A:C	8.68399e-18	-2.05904	-1.11919	1.75668e-05	-1.85031	-1.19943
2359982	chr20:2359982:A:G	9.33863e-18	-1.86295	-1.2426	2.9774e-05	-1.46146	-1.06066
2360020	chr20:2360020:G:A	1.26484e-17	-1.74584	-1.05634	3.43568e-05	-1.15533	-1.22362
2360068	chr20:2360068:A:G	1.28333e-17	-1.74745	-1.04022	3.4439e-05	-1.16439	-1.21218
2360206	chr20:2360206:C:T	1.07981e-17	-1.72792	-1.23242	3.79033e-05	-1.23506	-1.04566
2360328	chr20:2360328:A:G	1.07774e-17	-1.7181	-1.24416	3.77639e-05	-1.22107	-1.06333
2360353	chr20:2360353:C:T	6.82622e-17	-3.40973e-10	-1.11635	0.000116532	-3.40973e-10	-1.15759
2360408	chr20:2360408:A:T	1.13469e-17	-1.6671	-1.24367	4.15921e-05	-1.12548	-1.06236
2360430	chr20:2360430:T:G	1.03045e-17	-1.66095	-1.34618	1.35025e-05	-1.95267	-1.3602
2360450	chr20:2360450:A:C	6.8065e-17	-1.07691	-0.0423398	0.000242156	-0.784579	0.358411
2360472	chr20:2360472:C:T	1.05964e-17	-1.72439	-1.2548	3.6819e-05	-1.23079	-1.07895
2360561	chr20:2360561:T:G	1.0315e-17	-1.75889	-1.24723	3.52536e-05	-1.28473	-1.06846
2360595	chr20:2360595:C:T	1.03429e-17	-1.76017	-1.24323	3.54184e-05	-1.28677	-1.06175
2360746	chr20:2360746:G:A	9.99507e-17	-3.40973e-10	-0.735032	0.000148763	-3.40973e-10	-0.913399
2360889	chr20:2360889:G:A	1.10112e-17	-1.74567	-1.19513	3.88734e-05	-1.26376	-0.991686
2361051	chr20:2361051:T:C	5.63753e-17	-3.40973e-10	-1.30768	9.6976e-05	-3.40973e-10	-1.34129
2361088	chr20:2361088:A:G	2.54793e-17	-2.10184	-3.79894e-10	4.48727e-05	-2.11192	-3.79894e-10
2361235	chr20:2361235:GC:G	1.05723e-17	-1.76432	-1.21715	3.66349e-05	-1.2917	-1.02305
2361314	chr20:2361314:T:C	9.11127e-18	-1.73877	-1.39143	1.80328e-05	-1.67379	-1.34977
2361331	chr20:2361331:T:C	3.23681e-17	-0.897447	-0.965089	8.01912e-05	-0.365246	-1.16609
2361472	chr20:2361472:T:C	1.06812e-17	-1.74567	-1.22555	3.67951e-05	-1.27476	-1.03563
2361542	chr20:2361542:G:A	1.11765e-17	-1.73172	-1.19417	3.93245e-05	-1.2535	-0.990402
2361547	chr20:2361547:C:T	1.08271e-17	-1.62371	-1.33394	1.40322e-05	-1.92536	-1.34903
2361733	chr20:2361733:A:C	3.13026e-17	-0.940387	-0.95562	7.56487e-05	-0.430149	-1.1595
2361773	chr20:2361773:A:G	8.8768e-18	-2.06404	-1.09222	1.77624e-05	-1.86175	-1.17691
2362116	chr20:2362116:C:T	2.2783e-17	-1.74155	-0.472147	5.59301e-05	-1.61334	-0.27831
2362174	chr20:2362174:T:C	3.41139e-17	-1.81	-3.79894e-10	5.8821e-05	-1.84125	-3.79894e-10
2362432	chr20:2362432:T:C	8.52734e-18	-2.07412	-1.12231	1.68087e-05	-1.89185	-1.202
2362433	chr20:2362433:G:A	9.90995e-18	-1.78865	-1.25751	3.29507e-05	-1.33878	-1.08196
2362777	chr20:2362777:G:A	5.18891e-17	-3.40973e-10	-1.3906	9.22102e-05	-3.40973e-10	-1.39168
2362888	chr20:2362888:T:C	5.44385e-17	-3.40973e-10	-1.34264	9.47002e-05	-3.40973e-10	-1.36504
2362910	chr20:2362910:C:T	5.36327e-17	-3.40973e-10	-1.35755	9.3958e-05	-3.40973e-10	-1.3729
2362976	chr20:2362976:A:T	3.09564e-17	-0.950397	-0.956731	7.41618e-05	-0.449874	-1.15963
2362981	chr20:2362981:T:G	7.97374e-17	-1.02699	0.0660164	0.00028977	-0.729713	0.48305
2363026	chr20:2363026:C:T	5.20254e-17	-3.40973e-10	-1.38798	9.22725e-05	-3.40973e-10	-1.39101
2363290	chr20:2363290:T:G	1.0325e-17	-1.66388	-1.34125	1.35264e-05	-1.95501	-1.3561
2363342	chr20:2363342:T:G	1.12163e-17	-1.70141	-1.22093	3.99557e-05	-1.19951	-1.02847
2363343	chr20:2363343:T:C	1.12605e-17	-1.69748	-1.22093	4.01846e-05	-1.1938	-1.02847
2363723	chr20:2363723:TAAG:T	1.59183e-17	-2.07769	-0.49455	3.25803e-05	-2.00202	-0.430022
2363766	chr20:2363766:C:A	1.06339e-17	-1.63063	-1.34503	1.37561e-05	-1.93494	-1.35933
2363826	chr20:2363826:GC:G	9.17017e-17	-3.40973e-10	-0.821168	0.000193278	-3.40973e-10	-0.651621
2364081	chr20:2364081:G:A	2.8636e-17	-1.98504	-3.79894e-10	5.53384e-05	-1.90229	-3.79894e-10
2364119	chr20:2364119:G:A	1.52523e-17	-2.08337	-0.531608	3.10282e-05	-2.01259	-0.468269
2364139	chr20:2364139:T:G	3.26484e-17	-0.934644	-0.919268	7.82544e-05	-0.424698	-1.13109
2364376	chr20:2364376:T:A	1.08162e-17	-1.69701	-1.26165	3.78823e-05	-1.19197	-1.0893
2364541	chr20:2364541:C:T	1.32013e-17	-1.75315	-1.00624	3.49486e-05	-1.1753	-1.18657
2364623	chr20:2364623:TCCTGGC:T	1.0655e-17	-1.7162	-1.25748	3.70272e-05	-1.22157	-1.08253
2364636	chr20:2364636:G:A	1.29266e-17	-1.74836	-1.03206	3.47734e-05	-1.16104	-1.20586
2364945	chr20:2364945:C:T	6.63613e-17	-3.40973e-10	-1.14459	0.000113643	-3.40973e-10	-1.18269
2365129	chr20:2365129:C:T	9.12753e-18	-2.0388	-1.08962	1.8778e-05	-1.80882	-1.17425
2365381	chr20:2365381:A:G	7.05627e-17	-1.12226	0.0390567	0.000249639	-0.841462	0.445725
2365393	chr20:2365393:G:T	5.60561e-17	-3.40973e-10	-1.31336	9.65953e-05	-3.40973e-10	-1.34522
2365554	chr20:2365554:G:A	1.32562e-17	-1.72734	-1.02791	3.602e-05	-1.12729	-1.20439
2365654	chr20:2365654:G:A	1.44843e-17	-2.07722	-0.589423	2.95652e-05	-2.00136	-0.527796
2365687	chr20:2365687:T:C	1.34861e-17	-1.72176	-1.01629	3.64993e-05	-1.12321	-1.19525
2365852	chr20:2365852:T:G	1.38539e-17	-1.67771	-1.03344	3.85862e-05	-1.05571	-1.20715
2365854	chr20:2365854:T:C	9.48921e-18	-1.93586	-1.15369	2.20354e-05	-1.60773	-1.21537
2365985	chr20:2365985:C:T	1.82409e-16	-3.40973e-10	-0.13346	0.000382525	-3.40973e-10	0.0310425
2366381	chr20:2366381:A:G	9.97883e-18	-1.67029	-1.36895	1.35096e-05	-1.95481	-1.35755
2366418	chr20:2366418:C:T	9.74172e-18	-1.67441	-1.38888	6.1941e-05	-0.498883	-1.29069
2366435	chr20:2366435:G:A	1.0013e-17	-1.70258	-1.33325	5.45905e-05	-0.544741	-1.37115
2366651	chr20:2366651:C:T	9.93864e-17	-0.779524	0.0388306	0.000367581	-0.468888	0.460078
2366841	chr20:2366841:C:T	1.12549e-17	-1.63425	-1.28466	5.65722e-05	-0.489701	-1.39053
2367062	chr20:2367062:G:A	1.14872e-17	-1.60933	-1.28914	5.91e-05	-0.445574	-1.39095
2367096	chr20:2367096:T:C	1.19191e-17	-1.59558	-1.26599	6.07738e-05	-0.420598	-1.388
2367117	chr20:2367117:T:A	1.62257e-17	-1.98072	-0.572388	3.31039e-05	-1.73856	-0.677542
2367277	chr20:2367277:G:T	1.39079e-17	-1.8369	-0.870352	3.24878e-05	-1.49065	-0.944242
2367482	chr20:2367482:G:A	1.12219e-17	-1.66206	-1.25978	5.3814e-05	-0.543357	-1.38686
2367488	chr20:2367488:T:C	9.99318e-18	-1.72187	-1.31594	1.35701e-05	-1.98324	-1.32465
2367503	chr20:2367503:G:C	1.14472e-17	-1.63851	-1.26345	5.62154e-05	-0.501228	-1.38533
2367609	chr20:2367609:T:C	8.00384e-18	-2.06109	-1.19869	1.91951e-05	-1.66734	-1.29376
2367795	chr20:2367795:G:A	1.11599e-17	-1.66389	-1.26349	5.36511e-05	-0.545688	-1.38756
2368236	chr20:2368236:T:C	1.14856e-17	-1.64475	-1.25387	5.57086e-05	-0.509981	-1.38564
2368293	chr20:2368293:G:A	1.20072e-17	-1.60682	-1.24738	5.97646e-05	-0.441118	-1.38422
2368664	chr20:2368664:T:G	2.11035e-17	-0.959532	-1.33074	0.000109548	0.14492	-1.36431
2368808	chr20:2368808:A:G	1.20351e-17	-1.59294	-1.25895	6.112e-05	-0.415731	-1.38718
2369073	chr20:2369073:A:G	1.20738e-17	-1.52152	-1.32715	1.52814e-05	-1.85287	-1.33625
2369546	chr20:2369546:C:T	1.17871e-17	-1.93862	-0.934087	2.60167e-05	-1.67261	-0.984409
2369669	chr20:2369669:A:G	4.51556e-17	-1.52959	-3.79894e-10	7.70362e-05	-1.57148	-3.79894e-10
2369822	chr20:2369822:A:G	1.21555e-17	-1.94608	-0.895849	2.66393e-05	-1.69061	-0.942753
2369892	chr20:2369892:G:A	5.19941e-17	-3.40973e-10	-1.38858	9.34331e-05	-3.40973e-10	-1.37851
2369909	chr20:2369909:G:A	8.31264e-18	-2.03862	-1.18331	2.07204e-05	-1.59944	-1.28519
2370022	chr20:2370022:G:T	2.87564e-17	-0.635153	-1.34569	0.000266116	0.637827	-0.969649
2370388	chr20:2370388:G:T	7.94664e-18	-2.05165	-1.21531	1.95093e-05	-1.63682	-1.30804
2371297	chr20:2371297:G:A	1.49358e-16	-3.40973e-10	-0.333365	0.0003213	-3.40973e-10	-0.143377
2371493	chr20:2371493:G:A	1.71055e-17	-1.43789	-1.06242	2.03159e-05	-1.80681	-1.09754
2371495	chr20:2371495:G:A	5.18617e-17	-3.40973e-10	-1.39113	9.23269e-05	-3.40973e-10	-1.39042
2371516	chr20:2371516:A:G	5.18821e-17	-3.40973e-10	-1.39074	9.33715e-05	-3.40973e-10	-1.37917
2371700	chr20:2371700:C:T	3.71494e-17	-1.72476	-3.79894e-10	6.41697e-05	-1.75422	-3.79894e-10
2371944	chr20:2371944:C:T	1.9419e-17	-1.12041	-1.25305	0.000138997	0.402122	-1.38342
2372036	chr20:2372036:T:G	1.05828e-17	-1.61029	-1.37019	2.8443e-05	-1.19237	-1.37548
2372051	chr20:2372051:ATG:A	2.51427e-16	-3.40973e-10	0.187443	0.000377768	-3.40973e-10	0.0185287
2372206	chr20:2372206:G:A	2.39397e-17	-1.44097	-0.723203	0.000111397	-0.162111	-1.04054
2372210	chr20:2372210:T:C	2.37711e-17	-1.43949	-0.731752	0.000112046	-0.162289	-1.03455
2372284	chr20:2372284:AC:A	2.09079e-17	-1.11715	-1.18244	0.000140753	0.388233	-1.35698
2372454	chr20:2372454:C:T	1.94801e-17	-1.34435	-1.02597	0.000113169	0.134525	-1.32139
2372505	chr20:2372505:G:T	3.56058e-17	-1.7672	-3.79894e-10	6.14484e-05	-1.79755	-3.79894e-10
2372806	chr20:2372806:A:C	2.16111e-17	-1.40677	-0.859732	0.000107879	-0.107804	-1.12694
2372890	chr20:2372890:A:G	2.6116e-17	-2.07716	-3.79894e-10	5.20746e-05	-1.96308	-3.79894e-10
2373004	chr20:2373004:A:C	8.42978e-18	-2.02568	-1.18226	2.12701e-05	-1.56554	-1.29291
2373242	chr20:2373242:A:G	1.50065e-17	-1.73547	-0.89576	3.27933e-05	-1.66095	-0.76458
2373276	chr20:2373276:T:G	1.22836e-17	-1.50449	-1.32695	1.55872e-05	-1.84038	-1.32892
2373403	chr20:2373403:T:C	1.02307e-17	-1.64939	-1.36492	2.00008e-05	-1.52859	-1.39139
2373462	chr20:2373462:T:C	7.71803e-18	-1.90702	-1.38913	2.55577e-05	-1.30115	-1.37367
2373547	chr20:2373547:C:T	3.50606e-17	-0.600384	-1.18225	0.000176153	0.641284	-1.38568
2373641	chr20:2373641:T:A	6.23794e-17	-3.40973e-10	-1.20647	0.000100926	-3.40973e-10	-1.30136
2373803	chr20:2373803:A:G	2.15824e-17	-0.976284	-1.29155	4.69431e-05	-0.844109	-1.22271
2373886	chr20:2373886:G:A	8.42327e-18	-2.03192	-1.17679	2.09682e-05	-1.58229	-1.29045
2373926	chr20:2373926:C:T	1.02508e-16	-3.40973e-10	-0.70977	0.000165045	-3.40973e-10	-0.809534
2374240	chr20:2374240:G:A	8.26867e-18	-2.04473	-1.18251	2.02336e-05	-1.61394	-1.29447
2374535	chr20:2374535:A:G	8.41178e-18	-2.03293	-1.17715	2.09175e-05	-1.58445	-1.29071
2374741	chr20:2374741:C:T	7.66178e-18	-2.01442	-1.28904	2.02515e-05	-1.55117	-1.35635
2374790	chr20:2374790:T:C	7.74835e-18	-1.90178	-1.39045	2.59399e-05	-1.29059	-1.36938
2374861	chr20:2374861:A:G	5.54705e-17	-3.40973e-10	-1.32386	9.39814e-05	-3.40973e-10	-1.37266
2375051	chr20:2375051:A:G	1.34723e-17	-1.44528	-1.29379	1.6595e-05	-1.80636	-1.3003
2375138	chr20:2375138:T:C	1.02352e-16	-3.40973e-10	-0.711287	0.000164814	-3.40973e-10	-0.810937
2375202	chr20:2375202:G:A	8.58868e-18	-2.02817	-1.16109	2.13968e-05	-1.57284	-1.27967
2375266	chr20:2375266:A:T	8.76389e-18	-2.01847	-1.1506	2.20619e-05	-1.5495	-1.2724
2375447	chr20:2375447:T:C	7.35165e-17	-3.40973e-10	-1.0422	0.000117004	-3.40973e-10	-1.15355
2375465	chr20:2375465:A:G	3.34631e-17	-1.63817	-0.191097	6.56957e-05	-1.29892	-0.431795
2375539	chr20:2375539:C:T	8.58117e-18	-2.01703	-1.17311	2.18204e-05	-1.54484	-1.28806
2375606	chr20:2375606:C:T	6.96903e-18	-2.01754	-1.38069	1.9299e-05	-1.56444	-1.39125
2375706	chr20:2375706:A:G	8.41223e-18	-2.03339	-1.17664	2.08975e-05	-1.58575	-1.29038
2375708	chr20:2375708:T:C	3.59688e-17	-1.75706	-3.79894e-10	6.20235e-05	-1.78824	-3.79894e-10
2375777	chr20:2375777:G:A	8.6714e-18	-2.02388	-1.1558	2.17054e-05	-1.56218	-1.27601
2375803	chr20:2375803:C:T	6.92762e-18	-2.02317	-1.38103	1.90045e-05	-1.57989	-1.39118
2375943	chr20:2375943:A:G	8.62654e-18	-2.02765	-1.15722	2.13896e-05	-1.5688	-1.28405
2376279	chr20:2376279:C:T	1.08464e-16	-3.40973e-10	-0.653294	0.00017393	-3.40973e-10	-0.7571
2376289	chr20:2376289:C:T	8.40771e-18	-2.00942	-1.20115	2.17815e-05	-1.52771	-1.30699
2376291	chr20:2376291:G:A	8.51572e-18	-2.01136	-1.18643	2.18939e-05	-1.53246	-1.29709
2377010	chr20:2377010:AGAAGAACATGATTTCTG:A	6.30993e-17	-3.40973e-10	-1.195	0.000107388	-3.40973e-10	-1.2393
2377027	chr20:2377027:G:A	7.58353e-18	-2.04525	-1.26848	1.90161e-05	-1.61951	-1.35096
2377174	chr20:2377174:T:C	5.67507e-17	-3.40973e-10	-1.30104	9.81517e-05	-3.40973e-10	-1.32924
2377217	chr20:2377217:T:G	1.64682e-17	-1.3432	-1.19508	2.85552e-05	-1.35289	-1.21102
2377368	chr20:2377368:G:A	3.28984e-17	-1.28772	-0.558567	9.43036e-05	-0.358386	-1.01085
2377591	chr20:2377591:A:G	9.03224e-17	-3.40973e-10	-0.836324	0.000130995	-3.40973e-10	-1.04059
2377693	chr20:2377693:C:T	5.61163e-17	-3.40973e-10	-1.31228	0.000109201	-3.40973e-10	-1.22256
2377704	chr20:2377704:T:C	7.98123e-18	-1.9542	-1.30842	1.7775e-05	-1.72569	-1.31227
2377789	chr20:2377789:T:C	7.13358e-18	-2.01709	-1.35781	1.9526e-05	-1.55493	-1.38908
2377915	chr20:2377915:A:G	3.61377e-17	-1.75237	-3.79894e-10	6.20622e-05	-1.78762	-3.79894e-10
2377921	chr20:2377921:T:C	1.03277e-17	-1.9057	-1.09918	2.38437e-05	-1.64064	-1.10359
2378099	chr20:2378099:A:G	7.43788e-18	-1.96047	-1.37265	2.1756e-05	-1.44894	-1.38693
2378160	chr20:2378160:T:C	2.00096e-16	-3.40973e-10	-0.0409132	0.000312886	-3.40973e-10	-0.169914
2378381	chr20:2378381:C:T	5.1981e-17	-3.40973e-10	-1.38883	9.24168e-05	-3.40973e-10	-1.38944
2378403	chr20:2378403:T:C	7.41332e-17	-3.40973e-10	-1.03385	0.000153791	-3.40973e-10	-0.88016
2378424	chr20:2378424:T:G	5.69267e-17	-3.40973e-10	-1.29795	0.000111764	-3.40973e-10	-1.19936
2378450	chr20:2378450:T:C	1.4165e-17	-1.84087	-0.848068	3.90167e-05	-1.68805	-0.563711
2378458	chr20:2378458:T:C	5.38732e-17	-3.40973e-10	-1.35308	9.72555e-05	-3.40973e-10	-1.33841
2378470	chr20:2378470:A:AT	9.70632e-18	-1.74135	-1.32559	1.8954e-05	-1.70772	-1.26601
2378473	chr20:2378473:A:T	3.91753e-17	-1.71353	0.0418707	9.41933e-05	-1.52098	0.150573
2378528	chr20:2378528:G:A	3.93351e-17	-1.44569	-0.221903	4.76933e-05	-1.78883	-0.262132
2378545	chr20:2378545:A:G	1.09458e-17	-1.70089	-1.24587	1.47925e-05	-1.90081	-1.32083
2378546	chr20:2378546:A:T	1.093e-17	-1.70978	-1.23842	2.16001e-05	-1.54551	-1.29755
2378564	chr20:2378564:T:C	5.29534e-17	-3.40973e-10	-1.3703	9.25627e-05	-3.40973e-10	-1.38787
2378612	chr20:2378612:A:G	6.19148e-17	-3.40973e-10	-1.21395	0.000104574	-3.40973e-10	-1.26586
2378783	chr20:2378783:T:C	1.58888e-17	-1.93211	-0.641988	2.53579e-05	-2.04981	-0.632851
2378942	chr20:2378942:C:T	7.29785e-17	-3.40973e-10	-1.04954	0.000123283	-3.40973e-10	-1.10127
2379361	chr20:2379361:T:C	5.3443e-17	-3.40973e-10	-1.36109	9.33939e-05	-3.40973e-10	-1.37893
2379422	chr20:2379422:C:T	8.57779e-17	-3.40973e-10	-0.887947	0.000167848	-3.40973e-10	-0.792691
2379522	chr20:2379522:G:A	1.14606e-17	-1.61392	-1.28687	3.04843e-05	-1.26617	-1.23237
2379541	chr20:2379541:GA:G	8.81811e-17	-3.40973e-10	-0.860317	0.000149064	-3.40973e-10	-0.911376
2380281	chr20:2380281:CT:C	7.21613e-17	-3.40973e-10	-1.06081	0.000119291	-3.40973e-10	-1.13418
2380344	chr20:2380344:T:C	2.92856e-17	-0.606602	-1.35601	0.000104083	0.113503	-1.38407
2380379	chr20:2380379:A:G	7.88906e-18	-1.89286	-1.38137	1.62629e-05	-1.74007	-1.38679
2380511	chr20:2380511:A:T	2.44663e-16	-3.40973e-10	0.160174	0.000400578	-3.40973e-10	0.0771561
2380859	chr20:2380859:A:G	8.37222e-18	-1.91726	-1.29753	1.57038e-05	-1.7806	-1.38125
2380967	chr20:2380967:A:G	1.10291e-16	-3.40973e-10	-0.636589	0.000182093	-3.40973e-10	-0.711236
2381021	chr20:2381021:G:A	5.29166e-17	-3.40973e-10	-1.37099	9.28344e-05	-3.40973e-10	-1.38494
2381038	chr20:2381038:C:T	4.58714e-17	-0.375963	-1.1379	0.000140464	0.314559	-1.28536
2381148	chr20:2381148:G:A	1.66646e-17	-2.11197	-0.414459	3.28525e-05	-2.08362	-0.340102
2381278	chr20:2381278:A:G	4.92859e-17	-0.63606	-0.80601	0.000116401	-0.0369057	-1.12181
2381383	chr20:2381383:C:T	2.60399e-17	-0.720854	-1.35923	0.000100467	0.0336291	-1.33956
2381409	chr20:2381409:C:T	8.33578e-17	-3.40973e-10	-0.916567	0.000136574	-3.40973e-10	-0.998885
2381804	chr20:2381804:G:T	6.28862e-17	-3.40973e-10	-1.19838	0.000106766	-3.40973e-10	-1.24511
2381933	chr20:2381933:T:A	7.661e-17	-0.438474	-0.562508	0.000175506	0.198794	-0.946873
2382126	chr20:2382126:GA:G	6.68022e-17	-3.40973e-10	-1.13797	0.000110132	-3.40973e-10	-1.21407
2382230	chr20:2382230:C:T	6.61326e-17	-3.40973e-10	-1.14805	0.000113213	-3.40973e-10	-1.18648
2382266	chr20:2382266:T:TCTC	6.48217e-17	-3.40973e-10	-1.16807	0.000107407	-3.40973e-10	-1.23913
2382315	chr20:2382315:T:G	4.90828e-17	-0.0906235	-1.35558	0.000195686	0.733789	-1.37303
2382558	chr20:2382558:C:T	6.2515e-17	-3.40973e-10	-1.2043	0.000106283	-3.40973e-10	-1.24964
2382840	chr20:2382840:C:G	8.39337e-17	-3.40973e-10	-0.909682	0.000138866	-3.40973e-10	-0.982241
2382893	chr20:2382893:G:C	1.6528e-16	-3.40973e-10	-0.232069	0.000328007	-3.40973e-10	-0.122718
2382899	chr20:2382899:G:T	7.06812e-17	-3.40973e-10	-1.08153	0.000120886	-3.40973e-10	-1.12091
2383238	chr20:2383238:A:G	6.68022e-17	-3.40973e-10	-1.13797	0.000110132	-3.40973e-10	-1.21407
2383394	chr20:2383394:G:A	6.2472e-17	-3.40973e-10	-1.20499	0.000106942	-3.40973e-10	-1.24346
2383493	chr20:2383493:A:G	5.26805e-17	-3.40973e-10	-1.37546	9.49886e-05	-3.40973e-10	-1.362
2383520	chr20:2383520:A:C	6.11476e-17	-3.40973e-10	-1.22642	0.000104399	-3.40973e-10	-1.26754
2383789	chr20:2383789:T:TG	6.28843e-17	-3.40973e-10	-1.19841	0.000105856	-3.40973e-10	-1.25367
2383859	chr20:2383859:G:A	1.4021e-17	-1.75728	-0.941866	2.15215e-05	-1.64722	-1.19948
2384029	chr20:2384029:C:T	5.18328e-17	-3.40973e-10	-1.39169	9.24039e-05	-3.40973e-10	-1.38958
2384085	chr20:2384085:C:T	5.20443e-17	-3.40973e-10	-1.38761	9.22609e-05	-3.40973e-10	-1.39113
2384309	chr20:2384309:A:AC	7.04329e-17	-3.40973e-10	-1.08505	0.0001167	-3.40973e-10	-1.15615
2384313	chr20:2384313:C:T	5.2221e-17	-3.40973e-10	-1.38423	9.56881e-05	-3.40973e-10	-1.35466
2384471	chr20:2384471:G:A	6.41173e-17	-3.40973e-10	-1.179	0.000111165	-3.40973e-10	-1.20474
2384483	chr20:2384483:A:G	9.78511e-18	-1.6723	-1.38655	2.11895e-05	-1.47067	-1.39158
2384935	chr20:2384935:G:A	5.66668e-17	-3.40973e-10	-1.30252	0.000104488	-3.40973e-10	-1.26668
2384940	chr20:2384940:C:T	5.3991e-17	-3.40973e-10	-1.35089	9.40063e-05	-3.40973e-10	-1.37239
2384944	chr20:2384944:A:G	1.5656e-17	-1.40847	-1.18038	3.35171e-05	-1.16807	-1.23563
2384963	chr20:2384963:G:A	5.97847e-17	-3.40973e-10	-1.24896	0.00010025	-3.40973e-10	-1.30809
2385025	chr20:2385025:C:T	5.23209e-17	-3.40973e-10	-1.38231	9.40828e-05	-3.40973e-10	-1.37158
2385089	chr20:2385089:G:A	9.84356e-17	0.640336	-1.39064	0.000436887	1.55432	-1.39039
2385112	chr20:2385112:G:A	5.5718e-17	-3.40973e-10	-1.31941	9.43018e-05	-3.40973e-10	-1.36925
2385211	chr20:2385211:C:T	1.5478e-17	-1.91277	-0.687521	5.37676e-05	-1.62418	-0.3069
2385524	chr20:2385524:G:A	3.04299e-17	-2.10281	0.178526	5.6905e-05	-2.10478	0.230409
2385690	chr20:2385690:G:A	5.36091e-17	-3.40973e-10	-1.35799	9.70924e-05	-3.40973e-10	-1.34009
2385746	chr20:2385746:C:T	4.74242e-17	-1.48058	-3.79894e-10	9.69369e-05	-1.34169	-3.79894e-10
2385867	chr20:2385867:T:C	5.34099e-17	-3.40973e-10	-1.36171	9.65736e-05	-3.40973e-10	-1.34545
2386232	chr20:2386232:C:T	1.00977e-16	0.612255	-1.33707	0.0004309	1.51119	-1.36106
2386234	chr20:2386234:G:A	9.95663e-17	0.601003	-1.33989	0.000424413	1.49806	-1.36311
2386320	chr20:2386320:C:T	1.20131e-17	-1.70493	-1.14878	2.07822e-05	-1.55845	-1.32321
2386515	chr20:2386515:C:T	6.63718e-17	0.241115	-1.38555	0.000237252	0.932152	-1.37878
2386588	chr20:2386588:A:C	5.33043e-17	-3.40973e-10	-1.36369	9.25623e-05	-3.40973e-10	-1.38787
2386809	chr20:2386809:AG:A	2.58219e-17	-2.08848	-3.79894e-10	4.48892e-05	-2.11155	-3.79894e-10
2387122	chr20:2387122:C:T	5.22081e-17	-3.40973e-10	-1.38447	9.54167e-05	-3.40973e-10	-1.3575
2387347	chr20:2387347:G:A	1.46523e-16	-3.40973e-10	-0.35253	0.000205112	-3.40973e-10	-0.592196
2387422	chr20:2387422:C:G	1.00718e-15	2.91389	-1.33869	0.00508653	3.98366	-1.36506
2387885	chr20:2387885:A:G	5.34158e-17	-3.40973e-10	-1.3616	9.93373e-05	-3.40973e-10	-1.31723
2388247	chr20:2388247:T:G	5.31016e-17	-3.40973e-10	-1.3675	9.84859e-05	-3.40973e-10	-1.32584
2388692	chr20:2388692:C:T	1.59615e-16	0.954271	-1.22122	0.000733667	1.9083	-1.226
2388734	chr20:2388734:T:C	9.25708e-17	-3.40973e-10	-0.811736	0.00015117	-3.40973e-10	-0.897345
2388855	chr20:2388855:G:A	4.14867e-17	-0.23619	-1.37815	0.000209127	0.814834	-1.38764
2388867	chr20:2388867:A:G	8.31313e-17	-3.40973e-10	-0.919287	0.000140733	-3.40973e-10	-0.968888
2389092	chr20:2389092:G:A	6.289e-17	-3.40973e-10	-1.19832	0.000107178	-3.40973e-10	-1.24126
2389596	chr20:2389596:T:A	8.01207e-18	-2.06763	-1.19113	1.38439e-05	-1.95036	-1.33754
2389759	chr20:2389759:ATGCCATCCTGCGAC:A	5.26842e-17	-3.40973e-10	-1.37539	9.72053e-05	-3.40973e-10	-1.33893
2389927	chr20:2389927:C:T	5.21072e-17	-3.40973e-10	-1.38641	9.34835e-05	-3.40973e-10	-1.37797
2390319	chr20:2390319:G:A	1.22603e-16	0.521943	-1.0527	0.000434832	1.31527	-1.15606
2390386	chr20:2390386:A:T	8.95477e-17	-3.40973e-10	-0.844938	0.000179974	-3.40973e-10	-0.722941
2390577	chr20:2390577:A:G	7.68717e-18	-2.07433	-1.22582	1.33909e-05	-1.9665	-1.35468
2390587	chr20:2390587:A:G	7.69312e-18	-2.07519	-1.2242	1.33829e-05	-1.96784	-1.35394
2390591	chr20:2390591:C:T	7.30243e-17	-3.40973e-10	-1.04892	0.000124078	-3.40973e-10	-1.09484
2390759	chr20:2390759:G:T	1.19115e-16	-3.40973e-10	-0.559618	0.000245122	-3.40973e-10	-0.413998
2391095	chr20:2391095:T:A	5.54723e-17	-3.40973e-10	-1.32383	0.000101157	-3.40973e-10	-1.29908
2391478	chr20:2391478:G:A	9.76617e-17	-3.40973e-10	-0.7582	0.000158905	-3.40973e-10	-0.847445
2391857	chr20:2391857:C:A	5.38565e-17	-3.40973e-10	-1.35339	9.76356e-05	-3.40973e-10	-1.33451
2391916	chr20:2391916:T:C	5.2162e-17	-3.40973e-10	-1.38535	9.35295e-05	-3.40973e-10	-1.37747
2392049	chr20:2392049:T:C	5.79031e-17	-3.40973e-10	-1.28094	9.85134e-05	-3.40973e-10	-1.32556
2392527	chr20:2392527:C:T	7.85998e-17	-3.40973e-10	-0.97534	0.000128036	-3.40973e-10	-1.06344
2392610	chr20:2392610:G:T	1.21771e-16	0.770019	-1.30759	0.000617773	1.77035	-1.25998
2392719	chr20:2392719:T:G	2.87468e-17	-1.98879	0.00760674	6.12529e-05	-1.81896	0.0182184
2392849	chr20:2392849:T:G	1.76131e-16	0.829395	-0.997874	0.000606836	1.60188	-1.10937
2392980	chr20:2392980:C:G	7.46716e-18	-2.07985	-1.24935	1.34708e-05	-1.97167	-1.34356
2393172	chr20:2393172:A:G	3.33056e-17	-0.467805	-1.36618	0.000168138	0.574267	-1.36524
2393361	chr20:2393361:C:T	6.71614e-18	-2.10113	-1.33406	1.22265e-05	-2.027	-1.38515
2393504	chr20:2393504:A:C	5.34458e-17	-3.40973e-10	-1.36104	9.66305e-05	-3.40973e-10	-1.34486
2393779	chr20:2393779:G:A	5.26311e-17	-3.40973e-10	-1.3764	9.47156e-05	-3.40973e-10	-1.36487
2393877	chr20:2393877:A:T	9.68253e-17	-3.40973e-10	-0.766801	0.000157182	-3.40973e-10	-0.85835
2393933	chr20:2393933:T:C	6.77421e-17	-3.40973e-10	-1.124	0.000132263	-3.40973e-10	-1.03096
2394011	chr20:2394011:T:C	5.21335e-17	-3.40973e-10	-1.3859	9.7497e-05	-3.40973e-10	-1.33593
2394456	chr20:2394456:C:G	5.48043e-17	-3.40973e-10	-1.33594	9.97855e-05	-3.40973e-10	-1.31273
2394616	chr20:2394616:A:G	3.7094e-17	-0.666719	-1.05953	0.000124688	-0.0190156	-1.07092
2394705	chr20:2394705:A:G	5.29326e-17	-3.40973e-10	-1.37069	9.79634e-05	-3.40973e-10	-1.33116
2395019	chr20:2395019:G:A	1.06452e-16	-3.40973e-10	-0.672017	0.000184896	-3.40973e-10	-0.695958
2395434	chr20:2395434:C:A	5.20313e-17	-3.40973e-10	-1.38786	9.23258e-05	-3.40973e-10	-1.39043
2395658	chr20:2395658:G:A	6.95378e-18	-2.11086	-1.28956	1.33005e-05	-2.04327	-1.28468
2395922	chr20:2395922:T:G	9.38344e-17	-3.40973e-10	-0.798178	0.00019647	-3.40973e-10	-0.635243
2396274	chr20:2396274:T:A	1.07615e-17	-1.91561	-1.04812	2.29646e-05	-1.79867	-0.983129
2396317	chr20:2396317:T:A	1.5199e-16	-0.666857	0.350963	0.000317032	-0.617832	0.461082
2396414	chr20:2396414:G:A	9.99305e-17	-3.40973e-10	-0.735234	0.000184991	-3.40973e-10	-0.695446
2396558	chr20:2396558:C:T	6.70091e-18	-2.06992	-1.36755	1.29373e-05	-1.96893	-1.38671
2396562	chr20:2396562:A:G	8.33489e-17	-3.40973e-10	-0.916674	0.000147523	-3.40973e-10	-0.92177
2396699	chr20:2396699:C:G	2.83704e-17	-1.99436	-3.79894e-10	6.30152e-05	-1.77238	-3.79894e-10
2396892	chr20:2396892:T:C	7.85758e-18	-2.11195	-1.16628	1.61075e-05	-2.05443	-1.08204
2397208	chr20:2397208:T:C	5.23566e-17	-3.40973e-10	-1.38163	9.23496e-05	-3.40973e-10	-1.39017
2397326	chr20:2397326:G:A	6.3942e-17	-3.40973e-10	-1.18173	0.000107633	-3.40973e-10	-1.23703
2397901	chr20:2397901:G:A	1.69703e-16	-3.40973e-10	-0.205661	0.000333382	-3.40973e-10	-0.106464
2398297	chr20:2398297:A:C	2.77167e-17	-2.01767	-3.79894e-10	4.62166e-05	-2.08241	-3.79894e-10
2398314	chr20:2398314:G:A	2.10829e-17	-1.83729	-0.453958	2.50763e-05	-2.07094	-0.622888
2398388	chr20:2398388:A:G	6.67663e-18	-2.05402	-1.38707	1.12498e-05	-2.11114	-1.38426
2398524	chr20:2398524:TC:T	6.93498e-18	-2.01157	-1.39156	1.11925e-05	-2.10891	-1.39159
2398827	chr20:2398827:C:T	1.76861e-17	-1.64242	-0.824515	2.91251e-05	-1.79844	-0.745709
2398952	chr20:2398952:T:C	1.71408e-17	-1.68978	-0.808463	1.88994e-05	-2.01997	-0.956655
2399196	chr20:2399196:T:C	8.18116e-17	-3.40973e-10	-0.93529	0.000135382	-3.40973e-10	-1.00765
2399677	chr20:2399677:G:A	1.64288e-17	-1.89215	-0.648523	2.15961e-05	-2.08656	-0.756681
2399750	chr20:2399750:G:A	1.01012e-17	-1.64253	-1.38452	2.65535e-05	-1.31532	-1.32127
2400460	chr20:2400460:A:G	6.10675e-17	-3.40973e-10	-1.22773	0.000110838	-3.40973e-10	-1.20769
2400588	chr20:2400588:G:A	1.20771e-16	-3.40973e-10	-0.545811	0.000186286	-3.40973e-10	-0.688469
2401032	chr20:2401032:C:T	2.52335e-17	-2.11154	-3.79894e-10	4.6341e-05	-2.07972	-3.79894e-10
2401201	chr20:2401201:T:C	8.63653e-18	-1.97534	-1.20836	1.7297e-05	-1.73623	-1.32899
2401436	chr20:2401436:C:T	6.48068e-17	-3.40973e-10	-1.1683	0.000127503	-3.40973e-10	-1.06761
2401764	chr20:2401764:G:A	5.7334e-17	-3.40973e-10	-1.29081	0.00011099	-3.40973e-10	-1.20631
2401941	chr20:2401941:A:G	2.87548e-17	-1.9809	-3.79894e-10	5.50244e-05	-1.90798	-3.79894e-10
2402804	chr20:2402804:C:T	5.20108e-17	-3.40973e-10	-1.38826	9.22649e-05	-3.40973e-10	-1.39109
2403143	chr20:2403143:C:G	5.18533e-17	-3.40973e-10	-1.39129	9.22596e-05	-3.40973e-10	-1.39115
2403590	chr20:2403590:G:A	5.1866e-17	-3.40973e-10	-1.39105	9.28105e-05	-3.40973e-10	-1.38519
2403722	chr20:2403722:G:A	9.14596e-17	-3.40973e-10	-0.823812	0.000155162	-3.40973e-10	-0.87128
2403951	chr20:2403951:C:T	1.4385e-16	-3.40973e-10	-0.370935	0.000214121	-3.40973e-10	-0.549212
2404158	chr20:2404158:C:T	9.49803e-18	-1.88941	-1.19922	1.36433e-05	-2.01382	-1.28868
2404270	chr20:2404270:T:C	5.24101e-17	-1.99974	0.619128	8.36965e-05	-1.95432	0.465766
2404295	chr20:2404295:G:T	8.54019e-17	-1.98953	1.09719	0.000131366	-1.94318	0.905415
2404349	chr20:2404349:T:C	1.08179e-17	-1.63136	-1.32714	3.78758e-05	-1.14274	-1.1387
2404710	chr20:2404710:A:G	1.16793e-17	-1.76048	-1.12141	4.29643e-05	-1.34269	-0.812695
2404790	chr20:2404790:G:A	1.27046e-17	-1.40662	-1.39113	3.33477e-05	-1.02966	-1.3791
2404830	chr20:2404830:G:A	5.26277e-17	-3.40973e-10	-1.37647	9.53801e-05	-3.40973e-10	-1.35788
2404896	chr20:2404896:C:T	5.18415e-17	-3.40973e-10	-1.39152	9.25244e-05	-3.40973e-10	-1.38828
2405125	chr20:2405125:T:C	5.22224e-17	-3.40973e-10	-1.3842	9.24651e-05	-3.40973e-10	-1.38892
2405130	chr20:2405130:C:G	5.19051e-17	-3.40973e-10	-1.39029	9.30194e-05	-3.40973e-10	-1.38294
2405143	chr20:2405143:C:T	1.5267e-17	-1.3707	-1.24331	4.87522e-05	-0.939006	-1.09
2405756	chr20:2405756:G:A	5.37088e-17	-3.40973e-10	-1.35613	9.94058e-05	-3.40973e-10	-1.31654
2405951	chr20:2405951:C:T	1.5397e-16	-3.40973e-10	-0.302955	0.000274205	-3.40973e-10	-0.301876
2406327	chr20:2406327:T:C	9.82728e-18	-1.69641	-1.35814	3.39895e-05	-1.21301	-1.17669
2406348	chr20:2406348:C:T	1.20261e-17	-1.47521	-1.37742	3.2201e-05	-1.1189	-1.32486
2406384	chr20:2406384:T:C	8.21989e-18	-1.8806	-1.35255	1.24127e-05	-2.01108	-1.38595
2406612	chr20:2406612:G:A	5.44718e-17	-3.40973e-10	-1.34203	9.43793e-05	-3.40973e-10	-1.36843
2406881	chr20:2406881:G:A	3.36623e-16	-3.40973e-10	0.479255	0.000487978	-3.40973e-10	0.274517
2407092	chr20:2407092:A:G	9.94847e-18	-1.71017	-1.33212	3.436e-05	-1.25256	-1.1263
2407298	chr20:2407298:C:T	5.5211e-17	-3.40973e-10	-1.32855	9.62424e-05	-3.40973e-10	-1.34888
2407473	chr20:2407473:G:A	5.18471e-17	-3.40973e-10	-1.39141	9.26707e-05	-3.40973e-10	-1.3867
2407716	chr20:2407716:G:A	5.32983e-17	-3.40973e-10	-1.3638	9.69476e-05	-3.40973e-10	-1.34158
2407845	chr20:2407845:G:A	7.93397e-18	-1.88715	-1.3814	1.25031e-05	-1.99841	-1.39137
2408220	chr20:2408220:T:A	3.11379e-17	-1.90128	-3.79894e-10	6.06986e-05	-1.80983	-3.79894e-10
2408529	chr20:2408529:G:A	6.36378e-18	-2.10287	-1.38622	1.12215e-05	-2.11172	-1.38621
2408724	chr20:2408724:T:C	5.80987e-17	-3.40973e-10	-1.27757	0.000102248	-3.40973e-10	-1.28835
2409148	chr20:2409148:G:A	5.50604e-17	-3.40973e-10	-1.33128	9.71742e-05	-3.40973e-10	-1.33925
2409220	chr20:2409220:C:T	3.35078e-16	-3.40973e-10	0.474655	0.000582435	-3.40973e-10	0.451466
2409358	chr20:2409358:G:A	1.49921e-16	-0.329603	-3.79894e-10	0.000176866	-0.740361	-3.79894e-10
2409382	chr20:2409382:G:A	5.20225e-17	-3.40973e-10	-1.38803	9.34066e-05	-3.40973e-10	-1.37879
2409594	chr20:2409594:T:C	1.05375e-17	-1.61345	-1.37131	3.75135e-05	-1.09219	-1.19886
2409601	chr20:2409601:A:G	5.5764e-17	-3.40973e-10	-1.31858	9.70055e-05	-3.40973e-10	-1.34099
2409692	chr20:2409692:A:G	2.46738e-16	-3.40973e-10	0.168619	0.000381235	-3.40973e-10	0.0276644
2410410	chr20:2410410:T:A	2.11145e-17	-1.1137	-1.17605	5.62549e-05	-0.56727	-1.31859
2410423	chr20:2410423:G:A	5.32822e-17	-1.95887	0.594761	8.44558e-05	-1.90658	0.427055
2410507	chr20:2410507:T:C	6.53853e-17	-1.94513	0.785715	0.000101246	-1.8943	0.596105
2411404	chr20:2411404:A:T	1.511e-16	-3.40973e-10	-0.321764	0.000267684	-3.40973e-10	-0.325947
2411861	chr20:2411861:G:T	4.19412e-17	-1.60344	-3.79894e-10	8.43061e-05	-1.4813	-3.79894e-10
2412253	chr20:2412253:G:T	1.29052e-17	-1.88167	-0.900413	2.46155e-05	-1.49882	-1.21355
2412463	chr20:2412463:A:C	5.82316e-17	-3.40973e-10	-1.27528	0.000102437	-3.40973e-10	-1.28651
2412488	chr20:2412488:ATGT:A	1.42054e-17	-1.87183	-0.814262	2.64648e-05	-1.47729	-1.16265
2412533	chr20:2412533:A:G	5.77598e-17	-3.40973e-10	-1.28342	0.000101681	-3.40973e-10	-1.29391
2412740	chr20:2412740:G:A	1.01225e-17	-1.65726	-1.36769	3.37773e-05	-1.17453	-1.22143
2413120	chr20:2413120:A:T	9.78774e-17	-1.95172	1.19572	0.000149394	-1.90094	0.991781
2413169	chr20:2413169:A:T	1.70249e-16	-3.40973e-10	-0.202449	0.000353135	-3.40973e-10	-0.0489017
2413289	chr20:2413289:C:T	6.20989e-17	-3.40973e-10	-1.21098	0.000108976	-3.40973e-10	-1.22463
2413340	chr20:2413340:T:C	2.34615e-16	-3.40973e-10	0.118238	0.000405386	-3.40973e-10	0.0890878
2413472	chr20:2413472:G:A	1.44913e-17	-1.87404	-0.792122	2.68074e-05	-1.47644	-1.15063
2413743	chr20:2413743:A:C	9.49638e-17	-3.40973e-10	-0.786214	0.000152417	-3.40973e-10	-0.889132
2413995	chr20:2413995:T:C	8.61051e-18	-1.86699	-1.31974	1.26738e-05	-2.00546	-1.37075
2414279	chr20:2414279:C:T	5.92548e-17	-3.40973e-10	-1.25786	0.00011	-3.40973e-10	-1.21528
2414528	chr20:2414528:T:C	1.46071e-16	-3.40973e-10	-0.355616	0.000285412	-3.40973e-10	-0.261817
2415280	chr20:2415280:G:A	8.50933e-17	-3.40973e-10	-0.895961	0.000137635	-3.40973e-10	-0.991149
2415408	chr20:2415408:C:T	5.18509e-17	-3.40973e-10	-1.39134	9.22898e-05	-3.40973e-10	-1.39082
2415458	chr20:2415458:C:T	5.19071e-17	-3.40973e-10	-1.39025	9.22209e-05	-3.40973e-10	-1.39157
2415536	chr20:2415536:T:C	5.19115e-17	-3.40973e-10	-1.39017	9.33645e-05	-3.40973e-10	-1.37924
2415590	chr20:2415590:G:A	8.43028e-18	-1.86787	-1.34001	1.86997e-05	-1.60673	-1.38051
2415932	chr20:2415932:C:T	1.59004e-16	-1.81108	1.5403	0.00012955	-2.01234	0.960653
2415960	chr20:2415960:G:A	5.29907e-17	-3.40973e-10	-1.36959	9.51748e-05	-3.40973e-10	-1.36004
2415972	chr20:2415972:T:C	8.4798e-17	-3.40973e-10	-0.899437	0.00013656	-3.40973e-10	-0.998985
2416276	chr20:2416276:A:C	8.47902e-17	-1.87429	0.974764	0.000177942	-1.7741	1.0398
2416296	chr20:2416296:G:A	8.31544e-17	-1.84419	0.925177	0.000175727	-1.73718	0.990362
2416447	chr20:2416447:G:A	6.12092e-17	-3.40973e-10	-1.22541	0.000114193	-3.40973e-10	-1.17786
2416873	chr20:2416873:C:T	3.01546e-17	-1.79714	-0.136228	6.91773e-05	-1.65765	-0.0214304
2416912	chr20:2416912:G:A	1.7833e-16	-1.76653	1.61046	0.000351476	-1.66044	1.60683
2417010	chr20:2417010:C:A	7.31338e-18	-2.00335	-1.34665	1.52049e-05	-1.80625	-1.38788
2417237	chr20:2417237:C:T	2.5261e-17	-2.11045	-3.79894e-10	4.57156e-05	-2.09331	-3.79894e-10
2417371	chr20:2417371:G:A	1.07337e-17	-1.854	-1.11232	2.2403e-05	-1.51302	-1.29354
2417551	chr20:2417551:C:T	5.61731e-17	-3.40973e-10	-1.31127	0.000100762	-3.40973e-10	-1.303
2417765	chr20:2417765:A:G	1.99145e-17	-1.91858	-0.429686	4.38589e-05	-1.80952	-0.325251
2417768	chr20:2417768:C:G	1.96979e-17	-1.92461	-0.434586	4.33145e-05	-1.81726	-0.330007
2417784	chr20:2417784:A:G	1.11048e-16	-1.68928	1.05953	0.000169003	-1.59667	0.810835
2417807	chr20:2417807:A:G	2.08891e-17	-1.88121	-0.419273	4.64244e-05	-1.76508	-0.312846
2417833	chr20:2417833:T:C	2.0896e-17	-1.88071	-0.419444	4.64592e-05	-1.7639	-0.313276
2418310	chr20:2418310:C:T	2.19206e-17	-1.82958	-0.422706	4.91439e-05	-1.70646	-0.314541
2418534	chr20:2418534:C:T	2.00246e-17	-1.83881	-0.503941	4.56831e-05	-1.713	-0.381021
2418827	chr20:2418827:AGCATTTTGGG:A	7.09056e-17	-3.40973e-10	-1.07836	0.000116795	-3.40973e-10	-1.15533
2418903	chr20:2418903:C:T	3.75871e-17	-1.71305	-3.79894e-10	5.78444e-05	-1.858	-3.79894e-10
2418904	chr20:2418904:A:G	2.84209e-17	-1.99258	-3.79894e-10	5.75732e-05	-1.8627	-3.79894e-10
2419167	chr20:2419167:G:C	1.16891e-17	-1.70663	-1.17442	2.82481e-05	-1.4971	-1.07763
2419292	chr20:2419292:A:G	8.40828e-17	-3.40973e-10	-0.907907	0.000137219	-3.40973e-10	-0.994175
2419793	chr20:2419793:G:C	8.88376e-18	-1.82642	-1.32906	2.20485e-05	-1.58591	-1.2366
2419857	chr20:2419857:C:A	1.78158e-17	-1.47122	-0.988402	3.86912e-05	-1.28624	-0.973903
2420026	chr20:2420026:C:T	6.1872e-17	-3.40973e-10	-1.21464	0.00011484	-3.40973e-10	-1.17221
2420056	chr20:2420056:AAC:A	3.16405e-16	-3.40973e-10	0.417315	0.000578961	-3.40973e-10	0.445484
2420152	chr20:2420152:G:A	5.91119e-17	-3.40973e-10	-1.26028	0.000100786	-3.40973e-10	-1.30276
2420194	chr20:2420194:G:A	7.45793e-17	-3.40973e-10	-1.02785	0.00012418	-3.40973e-10	-1.09402
2420386	chr20:2420386:C:T	1.53314e-16	-3.40973e-10	-0.307223	0.000213061	-3.40973e-10	-0.554175
2420472	chr20:2420472:G:A	7.95976e-18	-1.8739	-1.39141	1.82572e-05	-1.63321	-1.37798
2420585	chr20:2420585:C:T	1.31757e-17	-1.75218	-1.00916	2.91755e-05	-1.58792	-0.954499
2420864	chr20:2420864:ATGT:A	1.06796e-17	-1.86828	-1.10309	2.5202e-05	-1.68027	-1.00856
2420869	chr20:2420869:C:T	1.07758e-17	-1.85931	-1.10309	2.55025e-05	-1.66842	-1.00856
2421049	chr20:2421049:C:T	2.67286e-17	-1.83167	-0.222303	5.74476e-05	-1.68155	-0.183332
2421141	chr20:2421141:T:C	4.13404e-17	-1.04198	-0.575889	0.00020486	-0.40166	-0.191766
2421272	chr20:2421272:G:A	1.37425e-17	-1.88935	-0.829872	2.48679e-05	-1.96218	-0.739997
2421502	chr20:2421502:G:A	1.30485e-17	-1.9071	-0.863939	2.36241e-05	-1.9768	-0.776682
2421544	chr20:2421544:G:A	5.45621e-17	-3.40973e-10	-1.34037	9.47096e-05	-3.40973e-10	-1.36494
2421706	chr20:2421706:C:T	9.54945e-17	-3.40973e-10	-0.780641	0.000163892	-3.40973e-10	-0.816544
2421850	chr20:2421850:G:A	2.5484e-16	0.748808	-0.547882	0.000675415	1.1081	-0.508525
2421879	chr20:2421879:C:T	9.52536e-18	-1.9061	-1.17965	1.4427e-05	-2.00548	-1.24117
2422018	chr20:2422018:G:A	1.2947e-17	-1.8804	-0.898443	2.32634e-05	-1.95492	-0.813951
2422063	chr20:2422063:C:T	1.25996e-16	-0.503456	-3.79894e-10	0.000163166	-0.820987	-3.79894e-10
2422111	chr20:2422111:G:A	9.9203e-18	-1.76228	-1.28285	2.55568e-05	-1.49668	-1.17816
2422380	chr20:2422380:G:A	1.25027e-17	-1.89207	-0.921702	2.24653e-05	-1.96457	-0.839215
2422880	chr20:2422880:T:G	8.10977e-18	-2.07888	-1.16776	2.20197e-05	-1.93695	-0.88686
2423213	chr20:2423213:C:T	1.31085e-17	-1.87024	-0.896206	2.3544e-05	-1.94639	-0.810494
2423404	chr20:2423404:G:A	1.39645e-17	-1.34304	-1.36015	1.82942e-05	-1.62046	-1.3887
2423455	chr20:2423455:T:G	1.23682e-17	-1.90625	-0.918332	2.23051e-05	-1.97626	-0.834674
2423668	chr20:2423668:C:T	2.59052e-17	-2.08526	-3.79894e-10	4.73385e-05	-2.05843	-3.79894e-10
2424125	chr20:2424125:T:A	1.00663e-17	-1.90118	-1.12934	1.50936e-05	-2.00229	-1.19919
2424463	chr20:2424463:T:C	1.33712e-17	-1.89572	-0.85088	1.93781e-05	-2.00004	-0.951563
2424490	chr20:2424490:T:C	7.78384e-18	-1.92632	-1.36134	1.2671e-05	-2.00677	-1.36966
2424600	chr20:2424600:A:G	1.21824e-17	-1.89241	-0.947305	2.18494e-05	-1.9649	-0.866677
2424660	chr20:2424660:A:G	1.19272e-17	-1.88645	-0.974439	2.13302e-05	-1.96011	-0.895515
2424683	chr20:2424683:T:C	1.39122e-16	-3.40973e-10	-0.404355	0.000245742	-3.40973e-10	-0.411469
2424887	chr20:2424887:G:A	9.85222e-18	-1.88444	-1.16758	1.48023e-05	-1.98994	-1.23103
2424908	chr20:2424908:C:A	7.52366e-18	-2.08601	-1.23565	1.84446e-05	-1.96507	-1.03591
2424911	chr20:2424911:G:A	9.30565e-17	-3.40973e-10	-0.806503	0.000163997	-3.40973e-10	-0.815903
2425019	chr20:2425019:T:G	1.25443e-17	-1.87824	-0.9322	2.24764e-05	-1.95345	-0.849835
2425026	chr20:2425026:A:G	5.88533e-17	-3.40973e-10	-1.26466	0.000103648	-3.40973e-10	-1.27475
2425165	chr20:2425165:A:G	2.59069e-17	-2.0852	-3.79894e-10	4.83287e-05	-2.03773	-3.79894e-10
2425267	chr20:2425267:A:G	5.29354e-17	-3.40973e-10	-1.37064	9.5792e-05	-3.40973e-10	-1.35357
2425441	chr20:2425441:CA:C	1.2139e-17	-1.86739	-0.975897	2.16094e-05	-1.94395	-0.898669
2425446	chr20:2425446:CTT:C	1.25368e-17	-1.85902	-0.952022	2.23429e-05	-1.93699	-0.872255
2425663	chr20:2425663:T:C	7.49704e-17	-3.40973e-10	-1.02262	0.000123645	-3.40973e-10	-1.09834
2425709	chr20:2425709:T:C	7.46841e-18	-2.08447	-1.24455	1.82691e-05	-1.96081	-1.04973
2425744	chr20:2425744:A:G	1.20574e-17	-1.90614	-0.943891	2.16852e-05	-1.97632	-0.862802
2425855	chr20:2425855:G:A	1.21012e-17	-1.88306	-0.963336	2.16435e-05	-1.95688	-0.884166
2426009	chr20:2426009:C:T	7.95534e-17	-3.40973e-10	-0.963281	0.000129735	-3.40973e-10	-1.05026
2426081	chr20:2426081:G:C	7.54737e-17	-3.40973e-10	-1.01592	0.000124338	-3.40973e-10	-1.09275
2426090	chr20:2426090:A:T	1.70978e-17	-1.27383	-1.22693	2.09833e-05	-1.56202	-1.31
2426109	chr20:2426109:A:G	4.71819e-17	-1.4857	-3.79894e-10	7.15581e-05	-1.64524	-3.79894e-10
2426168	chr20:2426168:G:T	8.72161e-17	-3.40973e-10	-0.871321	0.000150105	-3.40973e-10	-0.904416
2426358	chr20:2426358:C:T	1.09641e-16	-1.7996	1.1571	9.22582e-05	-2.00366	0.612495
2426509	chr20:2426509:C:T	1.23755e-17	-1.88476	-0.939229	2.21812e-05	-1.95888	-0.857628
2426642	chr20:2426642:G:A	1.21757e-17	-1.89322	-0.947053	2.18417e-05	-1.96562	-0.866313
2426893	chr20:2426893:A:G	1.24094e-17	-1.89983	-0.921423	2.23275e-05	-1.97113	-0.838799
2427588	chr20:2427588:G:A	5.15666e-17	-1.39683	-3.79894e-10	7.91227e-05	-1.54475	-3.79894e-10
2427624	chr20:2427624:A:G	5.214e-17	-3.40973e-10	-1.38578	9.35513e-05	-3.40973e-10	-1.37724
2427861	chr20:2427861:T:G	5.72294e-17	-3.40973e-10	-1.29264	9.76746e-05	-3.40973e-10	-1.33411
2427902	chr20:2427902:C:T	6.14773e-17	-3.40973e-10	-1.22104	0.000115338	-3.40973e-10	-1.16788
2428066	chr20:2428066:CA:C	5.30985e-17	-3.40973e-10	-1.36756	9.30133e-05	-3.40973e-10	-1.38301
2428180	chr20:2428180:T:G	1.03668e-17	-1.62195	-1.37915	2.56256e-05	-1.33634	-1.33582
2428228	chr20:2428228:G:A	1.32098e-17	-1.87402	-0.884732	2.37229e-05	-1.95057	-0.798742
2428585	chr20:2428585:A:G	2.54237e-17	-2.10403	-3.79894e-10	4.70486e-05	-2.06457	-3.79894e-10
2428618	chr20:2428618:G:A	1.21951e-17	-1.90242	-0.936249	2.19489e-05	-1.97263	-0.854409
2428657	chr20:2428657:T:C	1.51646e-17	-1.38187	-1.23888	1.91209e-05	-1.64663	-1.31835
2428901	chr20:2428901:G:A	1.20446e-17	-1.90569	-0.945396	2.1681e-05	-1.97533	-0.863991
2429044	chr20:2429044:T:C	8.995e-18	-2.10303	-1.04001	2.40825e-05	-2.00587	-0.728401
2429105	chr20:2429105:G:A	5.1885e-17	-3.40973e-10	-1.39068	9.22243e-05	-3.40973e-10	-1.39153
2429501	chr20:2429501:T:C	1.31639e-17	-1.90236	-0.859875	2.37906e-05	-1.97072	-0.775741
2429646	chr20:2429646:G:A	3.28994e-17	-1.84626	-3.79894e-10	6.70546e-05	-1.71025	-3.79894e-10
2429655	chr20:2429655:G:A	1.43316e-17	-1.39855	-1.2787	1.85972e-05	-1.64792	-1.34482
2430306	chr20:2430306:C:T	8.91157e-18	-2.08946	-1.0629	2.31458e-05	-1.97396	-0.799981
2430722	chr20:2430722:G:A	9.59934e-18	-1.77672	-1.3013	2.40134e-05	-1.5353	-1.20183
2431146	chr20:2431146:C:T	1.06417e-17	-2.10313	-0.871802	2.9528e-05	-2.01068	-0.519735
2431233	chr20:2431233:CTCAG:C	1.01624e-17	-1.74157	-1.27944	2.59692e-05	-1.48908	-1.16976
2431795	chr20:2431795:C:T	7.3413e-17	-3.40973e-10	-1.04361	0.000120952	-3.40973e-10	-1.12036
2432189	chr20:2432189:C:G	8.96959e-18	-1.7594	-1.38647	2.20804e-05	-1.48369	-1.33737
2432355	chr20:2432355:ATGT:A	5.21204e-17	-3.40973e-10	-1.38615	9.22181e-05	-3.40973e-10	-1.3916
2432374	chr20:2432374:G:A	1.09075e-17	-2.10379	-0.84647	3.04657e-05	-2.01286	-0.486288
2432479	chr20:2432479:C:T	1.06748e-17	-2.0958	-0.876021	3.00259e-05	-1.98895	-0.524738
2432480	chr20:2432480:C:T	2.79259e-17	-2.01016	-3.79894e-10	5.38394e-05	-1.92975	-3.79894e-10
2432674	chr20:2432674:T:C	1.06152e-17	-2.10587	-0.871552	2.92617e-05	-2.02042	-0.519053
2432732	chr20:2432732:TC:T	1.22256e-16	-3.40973e-10	-0.533592	0.000180921	-3.40973e-10	-0.717694
2433505	chr20:2433505:G:A	5.21576e-17	-3.40973e-10	-1.38544	9.42901e-05	-3.40973e-10	-1.36938
2433842	chr20:2433842:A:G	7.2754e-17	-3.40973e-10	-1.05263	0.000134951	-3.40973e-10	-1.01084
2433853	chr20:2433853:T:C	6.6853e-17	-3.40973e-10	-1.13721	0.000111499	-3.40973e-10	-1.20173
2433959	chr20:2433959:T:C	1.58001e-17	-1.80298	-0.776714	2.93797e-05	-1.88353	-0.651916
2434042	chr20:2434042:G:A	2.98591e-17	-1.94322	-3.79894e-10	5.69891e-05	-1.87289	-3.79894e-10
2434400	chr20:2434400:T:C	8.54457e-17	-1.89847	1.00664	0.000213752	-2.02043	1.46949
2434471	chr20:2434471:C:T	9.75599e-18	-2.11193	-0.949894	2.64605e-05	-2.06687	-0.573225
2434476	chr20:2434476:G:A	9.42417e-18	-2.10313	-0.993305	2.32541e-05	-2.09811	-0.671158
2434530	chr20:2434530:G:A	5.29029e-17	-3.40973e-10	-1.37125	9.76403e-05	-3.40973e-10	-1.33446
2434882	chr20:2434882:T:C	5.18375e-17	-3.40973e-10	-1.3916	9.25237e-05	-3.40973e-10	-1.38829
2434947	chr20:2434947:C:T	1.04914e-16	-2.10936	1.42279	0.000147383	-2.11175	1.18903
2435036	chr20:2435036:G:A	8.09383e-17	-1.94451	0.998493	0.000152921	-1.87597	0.99014
2435083	chr20:2435083:A:C	5.20368e-17	-3.40973e-10	-1.38776	9.33972e-05	-3.40973e-10	-1.37889
2435211	chr20:2435211:T:C	1.77839e-17	-1.28428	-1.17714	2.33288e-05	-1.49657	-1.26949
2435294	chr20:2435294:C:T	5.41861e-17	-3.40973e-10	-1.34728	9.44202e-05	-3.40973e-10	-1.368
2435494	chr20:2435494:T:C	2.5812e-17	-2.08887	-3.79894e-10	5.0386e-05	-1.99604	-3.79894e-10
2435654	chr20:2435654:T:C	5.20298e-17	-3.40973e-10	-1.38789	9.22577e-05	-3.40973e-10	-1.39117
2435674	chr20:2435674:C:T	2.20397e-17	-0.909805	-1.33706	3.57414e-05	-1.0452	-1.29424
2436331	chr20:2436331:C:T	2.79655e-16	-2.0642	2.35805	0.000310448	-2.08215	1.90441
2436343	chr20:2436343:C:G	5.19471e-17	-3.40973e-10	-1.38948	9.30688e-05	-3.40973e-10	-1.38241
2436366	chr20:2436366:T:G	2.46878e-16	-1.99036	2.15955	0.000320552	-2.01479	1.86908
2436456	chr20:2436456:T:C	2.42111e-16	-2.08056	2.23025	0.000272075	-2.09473	1.78506
2436539	chr20:2436539:C:T	2.70014e-16	-2.06767	2.32644	0.000300695	-2.08484	1.87518
2437446	chr20:2437446:C:T	1.0282e-17	-2.10942	-0.899891	2.87134e-05	-2.08256	-0.475829
2438082	chr20:2438082:A:G	5.83691e-17	-3.40973e-10	-1.27292	0.000100071	-3.40973e-10	-1.30987
2438464	chr20:2438464:T:C	5.83383e-17	-3.40973e-10	-1.27345	9.87822e-05	-3.40973e-10	-1.32283
2438493	chr20:2438493:C:T	5.19252e-17	-3.40973e-10	-1.3899	9.22112e-05	-3.40973e-10	-1.39167
2438531	chr20:2438531:A:G	2.01062e-16	-2.07885	2.04275	0.000229033	-2.09355	1.61167
2438552	chr20:2438552:C:T	6.0877e-17	-3.40973e-10	-1.23085	0.000103711	-3.40973e-10	-1.27414
2438610	chr20:2438610:G:A	2.14773e-16	-2.06101	2.09088	0.000242745	-2.0785	1.65476
2438618	chr20:2438618:T:A	6.05973e-17	-3.40973e-10	-1.23546	0.000103311	-3.40973e-10	-1.27801
2439169	chr20:2439169:T:C	8.17104e-17	-3.40973e-10	-0.936528	0.000130808	-3.40973e-10	-1.04202
2439414	chr20:2439414:C:T	5.29613e-17	-3.40973e-10	-1.37015	9.60693e-05	-3.40973e-10	-1.35068
2439646	chr20:2439646:T:C	6.04888e-17	-3.40973e-10	-1.23725	0.000103124	-3.40973e-10	-1.27982
2439701	chr20:2439701:C:T	9.29578e-17	-3.40973e-10	-0.807563	0.000159865	-3.40973e-10	-0.841421
2439817	chr20:2439817:C:T	3.65819e-16	-2.0579	2.62033	0.000408324	-2.07481	2.17112
2439968	chr20:2439968:G:A	8.93136e-17	-3.40973e-10	-0.847556	0.000165636	-3.40973e-10	-0.805959
2440148	chr20:2440148:G:A	9.98866e-17	-3.40973e-10	-0.735674	0.00019884	-3.40973e-10	-0.623252
2440207	chr20:2440207:C:A	7.73948e-17	-3.40973e-10	-0.990789	0.00013187	-3.40973e-10	-1.03394
2441096	chr20:2441096:A:G	9.06277e-18	-1.74415	-1.39139	1.35421e-05	-1.94013	-1.36982
2441360	chr20:2441360:G:A	3.48717e-16	-2.0633	2.57785	0.000390885	-2.07939	2.13205
2441596	chr20:2441596:C:T	3.04105e-16	0.377662	-3.79894e-10	0.000312942	-0.169735	-3.79894e-10
2441772	chr20:2441772:C:T	1.78016e-17	-1.07972	-1.3807	2.93884e-05	-1.17653	-1.35862
2441795	chr20:2441795:C:T	4.35537e-17	-1.78849	0.222772	7.25812e-05	-1.70581	0.0747617
2441900	chr20:2441900:TAA:AAA	1.46696e-16	-3.40973e-10	-0.351348	0.000293361	-3.40973e-10	-0.234348
2441906	chr20:2441906:A:G	1.4718e-16	-3.40973e-10	-0.348056	0.000294377	-3.40973e-10	-0.230892
2441951	chr20:2441951:A:C	6.03838e-17	-3.40973e-10	-1.23899	0.000102974	-3.40973e-10	-1.28128
2442390	chr20:2442390:T:G	1.25731e-17	-1.56223	-1.24592	1.89935e-05	-1.68723	-1.28443
2442603	chr20:2442603:A:G	1.68114e-17	-2.02203	-0.49562	3.72679e-05	-2.09408	-0.203542
2442654	chr20:2442654:T:C	3.20961e-16	-2.03443	2.46604	0.000360364	-2.05555	2.02691
2443894	chr20:2443894:T:C	9.21466e-18	-2.09252	-1.0264	2.31644e-05	-2.10773	-0.665405
2444137	chr20:2444137:A:T	1.66719e-17	-2.01184	-0.514145	3.52594e-05	-2.0866	-0.266416
2444199	chr20:2444199:A:G	3.22661e-16	-2.07412	2.51101	0.000364941	-2.0881	2.07209
2444238	chr20:2444238:T:A	5.24946e-17	-3.40973e-10	-1.379	9.26738e-05	-3.40973e-10	-1.38667
2445110	chr20:2445110:G:A	1.67328e-17	-1.14607	-1.37627	2.77884e-05	-1.23953	-1.3516
2445281	chr20:2445281:A:T	1.49739e-16	-2.03882	1.708	0.000183333	-2.05801	1.35355
2445289	chr20:2445289:A:T	5.71014e-17	-3.40973e-10	-1.29488	9.94579e-05	-3.40973e-10	-1.31602
2445302	chr20:2445302:ATTAG:A	8.68927e-17	-3.40973e-10	-0.875035	0.000147461	-3.40973e-10	-0.922186
2445374	chr20:2445374:T:C	1.51232e-16	-2.04349	1.7226	0.000184854	-2.06155	1.36537
2445572	chr20:2445572:G:T	5.34792e-17	-3.40973e-10	-1.36042	9.38988e-05	-3.40973e-10	-1.37353
2446465	chr20:2446465:C:T	6.18499e-16	-2.03789	3.12548	0.000679671	-2.05654	2.66239
2446604	chr20:2446604:A:T	2.95043e-16	-2.04998	2.39739	0.000353832	-2.06589	2.01896
2446788	chr20:2446788:A:C	2.58853e-16	-3.40973e-10	0.216551	0.000574067	-3.40973e-10	0.436994
2446941	chr20:2446941:T:C	7.55387e-17	-3.40973e-10	-1.01506	0.000136397	-3.40973e-10	-1.00018
2446997	chr20:2446997:A:C	6.63557e-17	-3.40973e-10	-1.14468	0.000109969	-3.40973e-10	-1.21555
2447303	chr20:2447303:C:G	1.0098e-17	-2.10156	-0.92581	2.70557e-05	-2.1006	-0.517254
2447751	chr20:2447751:G:A	5.28273e-17	-3.40973e-10	-1.37268	9.30601e-05	-3.40973e-10	-1.38251
2447861	chr20:2447861:G:A	6.42247e-17	-3.40973e-10	-1.17732	0.000119678	-3.40973e-10	-1.13095
2448179	chr20:2448179:A:T	6.42628e-17	-3.40973e-10	-1.17673	0.000119757	-3.40973e-10	-1.13028
2448576	chr20:2448576:T:C	1.67248e-17	-1.66052	-0.862295	2.36959e-05	-1.78626	-0.964184
2448676	chr20:2448676:T:C	6.99242e-17	-3.40973e-10	-1.0923	0.000117013	-3.40973e-10	-1.15347
2448850	chr20:2448850:G:A	2.12141e-17	-0.998115	-1.28693	3.6681e-05	-1.05765	-1.25584
2448882	chr20:2448882:G:A	5.19517e-17	-3.40973e-10	-1.3894	9.22264e-05	-3.40973e-10	-1.39151
2449739	chr20:2449739:T:G	8.39949e-17	-3.40973e-10	-0.908954	0.000136263	-3.40973e-10	-1.00117
2449779	chr20:2449779:A:C	5.20747e-17	-3.40973e-10	-1.38703	9.2288e-05	-3.40973e-10	-1.39084
```
