## Supplementary material for "Characterization of shared and ancestry-specific signals driving complex traits using multi-ancestry fine-mapping": susiex_nc2.cs80.summary

```
# chr20:1443327-2450151
CS_ID	CS_LENGTH	CS_PURITY	MAX_PIP_SNP	BP	REF_ALLELE	ALT_ALLELE	REF_FRQ	BETA	SE	-LOG10P	MAX_PIP	POST-HOC_PROB_POP1	POST-HOC_PROB_POP2
1	7	0.807437	chr20:1950251:T:C	1950251	C,C	T,T	1,1	inf,inf	inf,inf	14.6556,3.86268	0.2534	1	0.949123
2	1653	0	chr20:1838634:T:C	1838634	C,C	T,T	1,1	-inf,-inf	inf,inf	3.33717,0.0661508	0.0659478	0.498179	0.359141
```
