## Supplementary material for "Characterization of shared and ancestry-specific signals driving complex traits using multi-ancestry fine-mapping": susiex_nc3.cs80.cs

```
CS_ID	SNP	BP	REF_ALLELE	ALT_ALLELE	REF_FRQ	BETA	SE	-LOG10P	CS_PIP	OVRL_PIP
1	chr20:1950251:T:C	1950251	C,C	T,T	1,1	inf,inf	inf,inf	14.6556,3.86268	0.253051	0.253086
1	chr20:1950355:C:T	1950355	T,T	C,C	1,1	inf,inf	inf,inf	14.507,4.00642	0.24323	0.243268
1	chr20:1950152:T:C	1950152	C,C	T,T	1,1	inf,inf	inf,inf	14.5039,3.54667	0.0944578	0.0944946
1	chr20:1950058:C:T	1950058	T,T	C,C	1,1	inf,inf	inf,inf	14.3957,3.66518	0.0939301	0.0939683
1	chr20:1950227:G:A	1950227	A,A	G,G	1,1	inf,inf	inf,inf	14.111,3.73603	0.0577239	0.057767
1	chr20:1943481:G:A	1943481	A,A	G,G	1,1	inf,inf	inf,inf	15.6052,2.11139	0.0527081	0.0528396
1	chr20:1943028:G:A	1943028	A,A	G,G	1,1	inf,inf	inf,inf	15.4976,2.15163	0.0449106	0.0450371
2	chr20:1838634:T:C	1838634	C,C	T,T	1,1	-inf,-inf	inf,inf	3.33717,0.0661508	0.0291156	0.053122
2	chr20:1832727:T:C	1832727	C,C	T,T	1,1	-inf,-inf	inf,inf	3.7993,0.110842	0.0218053	0.0405373
2	chr20:1647385:C:T	1647385	NA,T	NA,C	NA,1	NA,-inf	NA,inf	NA,2.86688	0.0140331	0.0281201
2	chr20:1577717:C:T	1577717	NA,T	NA,C	NA,1	NA,inf	NA,inf	NA,2.58039	0.00833819	0.0167367
2	chr20:1813696:G:A	1813696	A,A	G,G	1,1	inf,inf	inf,inf	4.25166,0.60808	0.00649243	0.0128671
2	chr20:1833620:A:G	1833620	G,NA	A,NA	1,NA	inf,NA	inf,NA	2.81926,NA	0.00555589	0.0110151
2	chr20:2387422:C:G	2387422	G,G	C,C	1,1	inf,inf	inf,inf	2.9163,0.130196	0.00533663	0.0107207
2	chr20:1856863:A:G	1856863	G,G	A,A	1,1	-inf,inf	inf,inf	3.23047,0.00956707	0.00502289	0.00941861
2	chr20:1853413:A:G	1853413	G,G	A,A	1,1	-inf,inf	inf,inf	3.21827,0.0235776	0.00490622	0.00920128
2	chr20:1462898:GCTAAAAATGATAATA:G	1462898	NA,G	NA,GCTAAAAATGATAATA	NA,1	NA,-inf	NA,inf	NA,2.24699	0.00449849	0.00904528
2	chr20:2194014:T:G	2194014	NA,G	NA,T	NA,1	NA,inf	NA,inf	NA,2.58953	0.00438696	0.0088435
2	chr20:1880514:G:A	1880514	NA,A	NA,G	NA,1	NA,-inf	NA,inf	NA,2.20319	0.00433613	0.00872764
2	chr20:1681760:C:T	1681760	T,NA	C,NA	1,NA	-inf,NA	inf,NA	3.00061,NA	0.00428657	0.00861736
2	chr20:1685570:G:C	1685570	C,NA	G,NA	1,NA	-inf,NA	inf,NA	2.97555,NA	0.00409104	0.00822514
2	chr20:2007842:G:C	2007842	C,C	G,G	1,1	-inf,inf	inf,inf	0.635399,1.70501	0.00407346	0.00817587
2	chr20:1516309:C:T	1516309	T,NA	C,NA	1,NA	inf,NA	inf,NA	2.21945,NA	0.00396521	0.00794377
2	chr20:1837967:T:C	1837967	C,C	T,T	1,1	-inf,-inf	inf,inf	2.84931,0.016326	0.00387295	0.00726538
2	chr20:1663125:A:G	1663125	NA,G	NA,A	NA,1	NA,inf	NA,inf	NA,2.49736	0.00384467	0.00775449
2	chr20:1862546:G:A	1862546	A,NA	G,NA	1,NA	inf,NA	inf,NA	2.65804,NA	0.00381904	0.00758377
2	chr20:1689673:C:T	1689673	T,NA	C,NA	1,NA	-inf,NA	inf,NA	2.91937,NA	0.00370158	0.00744371
2	chr20:1660324:T:C	1660324	NA,C	NA,T	NA,1	NA,inf	NA,inf	NA,2.44753	0.0036656	0.00739319
2	chr20:1855886:A:G	1855886	G,G	A,A	1,1	-inf,inf	inf,inf	3.18335,0.0713283	0.00347364	0.00653667
2	chr20:1855111:G:A	1855111	A,A	G,G	1,1	-inf,inf	inf,inf	3.16036,0.0845855	0.00334544	0.00629724
2	chr20:2012347:A:G	2012347	NA,G	NA,A	NA,1	NA,inf	NA,inf	NA,2.35038	0.00327608	0.00660541
2	chr20:1652652:G:A	1652652	NA,A	NA,G	NA,1	NA,inf	NA,inf	NA,2.38194	0.00325636	0.00656877
2	chr20:1855715:T:C	1855715	C,C	T,T	1,1	-inf,inf	inf,inf	3.14849,0.0819641	0.00324945	0.00611794
2	chr20:1529094:T:C	1529094	NA,C	NA,T	NA,1	NA,inf	NA,inf	NA,2.28653	0.00322423	0.00649713
2	chr20:1875813:G:A	1875813	A,A	G,G	1,1	-inf,inf	inf,inf	3.39001,0.346516	0.00303074	0.0058085
2	chr20:1854355:A:G	1854355	G,G	A,A	1,1	-inf,inf	inf,inf	3.0978,0.0100005	0.0029649	0.00558492
2	chr20:1853548:C:T	1853548	T,T	C,C	1,1	-inf,-inf	inf,inf	3.09316,0.00106613	0.00294399	0.00554589
2	chr20:1854261:G:A	1854261	A,A	G,G	1,1	-inf,-inf	inf,inf	3.08915,0.0128538	0.002932	0.00552344
2	chr20:1806078:T:C	1806078	NA,C	NA,T	NA,1	NA,-inf	NA,inf	NA,1.99521	0.00290347	0.00584262
2	chr20:2009513:G:C	2009513	NA,C	NA,G	NA,1	NA,inf	NA,inf	NA,2.32526	0.00254878	0.00513749
2	chr20:1904118:C:T	1904118	NA,T	NA,C	NA,1	NA,-inf	NA,inf	NA,1.96312	0.00251997	0.00507252
2	chr20:1857576:C:A	1857576	A,A	C,C	1,1	-inf,inf	inf,inf	3.3061,0.140325	0.00245733	0.00465436
2	chr20:1566123:C:T	1566123	NA,T	NA,C	NA,1	NA,inf	NA,inf	NA,2.14433	0.00245165	0.00494226
2	chr20:1628709:G:C	1628709	C,C	G,G	1,1	-inf,-inf	inf,inf	2.86074,0.617484	0.00220729	0.00443362
2	chr20:2015514:G:A	2015514	NA,A	NA,G	NA,1	NA,-inf	NA,inf	NA,1.77016	0.00220471	0.0044392
2	chr20:1815815:G:T	1815815	T,T	G,G	1,1	-inf,inf	inf,inf	3.91552,0.0828657	0.00215777	0.00421944
2	chr20:1651017:G:T	1651017	NA,T	NA,G	NA,1	NA,inf	NA,inf	NA,2.1466	0.00209911	0.00423592
2	chr20:2143478:C:T	2143478	NA,T	NA,C	NA,1	NA,inf	NA,inf	NA,1.88482	0.00202291	0.0040809
2	chr20:2009640:G:A	2009640	NA,A	NA,G	NA,1	NA,inf	NA,inf	NA,2.05665	0.00194113	0.00391575
2	chr20:2225616:T:C	2225616	NA,C	NA,T	NA,1	NA,inf	NA,inf	NA,2.12196	0.00189875	0.00383129
2	chr20:2009914:C:T	2009914	NA,T	NA,C	NA,1	NA,inf	NA,inf	NA,2.18174	0.00186961	0.00376941
2	chr20:2231671:A:G	2231671	NA,G	NA,A	NA,1	NA,inf	NA,inf	NA,1.93853	0.00186741	0.0037654
2	chr20:2201214:T:A	2201214	NA,A	NA,T	NA,1	NA,inf	NA,inf	NA,2.12096	0.0018589	0.00375064
2	chr20:2011734:C:T	2011734	NA,T	NA,C	NA,1	NA,inf	NA,inf	NA,2.03146	0.0018389	0.00370976
2	chr20:2196972:A:G	2196972	NA,G	NA,A	NA,1	NA,inf	NA,inf	NA,2.10559	0.00183544	0.00370301
2	chr20:1899759:C:T	1899759	NA,T	NA,C	NA,1	NA,-inf	NA,inf	NA,1.77315	0.00182659	0.00367765
2	chr20:1759346:C:T	1759346	NA,T	NA,C	NA,1	NA,inf	NA,inf	NA,1.97091	0.00182145	0.00367034
2	chr20:1989051:G:A	1989051	A,NA	G,NA	1,NA	-inf,NA	inf,NA	0.888911,NA	0.00181445	0.00363949
2	chr20:2250880:C:T	2250880	NA,T	NA,C	NA,1	NA,inf	NA,inf	NA,1.79805	0.00180075	0.00362914
2	chr20:2012237:G:T	2012237	NA,T	NA,G	NA,1	NA,inf	NA,inf	NA,2.22513	0.00177829	0.00358739
2	chr20:1461096:T:C	1461096	NA,C	NA,T	NA,1	NA,inf	NA,inf	NA,1.8994	0.00174728	0.00352046
2	chr20:2008036:A:G	2008036	G,G	A,A	1,1	-inf,inf	inf,inf	0.113809,1.9233	0.00174674	0.00350695
2	chr20:1876083:A:G	1876083	G,G	A,A	1,1	-inf,inf	inf,inf	2.92152,0.136932	0.00173482	0.00333555
2	chr20:2228582:T:C	2228582	NA,C	NA,T	NA,1	NA,-inf	NA,inf	NA,1.75425	0.00171278	0.00345197
2	chr20:1673545:T:C	1673545	NA,C	NA,T	NA,1	NA,-inf	NA,inf	NA,1.79475	0.0017104	0.00344478
2	chr20:2140568:T:C	2140568	NA,C	NA,T	NA,1	NA,inf	NA,inf	NA,1.86695	0.00170291	0.00343657
2	chr20:2200447:G:A	2200447	NA,A	NA,G	NA,1	NA,inf	NA,inf	NA,2.08055	0.0017024	0.00343521
2	chr20:2201399:C:T	2201399	NA,T	NA,C	NA,1	NA,inf	NA,inf	NA,2.05456	0.00170222	0.00343501
2	chr20:1627564:A:G	1627564	G,G	A,A	1,1	-inf,-inf	inf,inf	0.983339,2.35925	0.00169778	0.00341669
2	chr20:1876085:A:G	1876085	G,G	A,A	1,1	-inf,inf	inf,inf	2.9083,0.140003	0.00169344	0.00325652
2	chr20:2249100:T:A	2249100	NA,A	NA,T	NA,1	NA,inf	NA,inf	NA,2.05093	0.00168669	0.00340345
2	chr20:2140565:A:G	2140565	NA,G	NA,A	NA,1	NA,inf	NA,inf	NA,1.85627	0.00166928	0.00336875
2	chr20:2140501:C:T	2140501	NA,T	NA,C	NA,1	NA,inf	NA,inf	NA,1.84803	0.00164367	0.00331708
2	chr20:2181287:A:G	2181287	NA,G	NA,A	NA,1	NA,inf	NA,inf	NA,1.99567	0.00162986	0.0032887
2	chr20:2142303:A:G	2142303	NA,G	NA,A	NA,1	NA,inf	NA,inf	NA,1.87114	0.001628	0.00328535
2	chr20:1631272:G:A	1631272	A,NA	G,NA	1,NA	inf,NA	inf,NA	1.8023,NA	0.00161481	0.00323834
2	chr20:2140546:A:G	2140546	NA,G	NA,A	NA,1	NA,inf	NA,inf	NA,1.83717	0.00161108	0.00325134
2	chr20:1666980:C:T	1666980	NA,T	NA,C	NA,1	NA,inf	NA,inf	NA,1.90117	0.00160744	0.00324054
2	chr20:2225231:A:T	2225231	NA,T	NA,A	NA,1	NA,-inf	NA,inf	NA,1.71766	0.00159438	0.00321352
2	chr20:2193630:C:T	2193630	NA,T	NA,C	NA,1	NA,inf	NA,inf	NA,1.74189	0.00159428	0.00321439
2	chr20:2231781:A:G	2231781	NA,G	NA,A	NA,1	NA,inf	NA,inf	NA,2.02403	0.00159192	0.00321246
2	chr20:1493896:G:T	1493896	NA,T	NA,G	NA,1	NA,inf	NA,inf	NA,1.91213	0.00158163	0.00318901
2	chr20:1650767:C:T	1650767	NA,T	NA,C	NA,1	NA,inf	NA,inf	NA,1.89225	0.00158063	0.00318652
2	chr20:2000742:AG:A	2000742	A,NA	AG,NA	1,NA	inf,NA	inf,NA	3.11678,NA	0.00154819	0.0031205
2	chr20:1627462:T:G	1627462	G,G	T,T	1,1	-inf,-inf	inf,inf	0.954623,2.3419	0.00152693	0.00307303
2	chr20:2221874:C:T	2221874	NA,T	NA,C	NA,1	NA,-inf	NA,inf	NA,1.69248	0.0015215	0.00306669
2	chr20:2009846:G:A	2009846	NA,A	NA,G	NA,1	NA,inf	NA,inf	NA,1.92527	0.00150274	0.00303194
2	chr20:1871471:T:C	1871471	C,C	T,T	1,1	-inf,inf	inf,inf	2.21684,0.453983	0.00149513	0.00283492
2	chr20:1535894:T:C	1535894	NA,C	NA,T	NA,1	NA,inf	NA,inf	NA,1.86132	0.00149351	0.00301164
2	chr20:1741410:G:A	1741410	NA,A	NA,G	NA,1	NA,-inf	NA,inf	NA,1.53337	0.00149212	0.00300425
2	chr20:2223206:T:A	2223206	NA,A	NA,T	NA,1	NA,-inf	NA,inf	NA,1.66797	0.00145249	0.00292772
2	chr20:2223015:G:A	2223015	NA,A	NA,G	NA,1	NA,-inf	NA,inf	NA,1.66712	0.00145075	0.0029242
2	chr20:2222460:A:G	2222460	NA,G	NA,A	NA,1	NA,-inf	NA,inf	NA,1.66452	0.00144593	0.00291449
2	chr20:2225956:A:G	2225956	NA,G	NA,A	NA,1	NA,-inf	NA,inf	NA,1.66539	0.00144484	0.0029123
2	chr20:2227259:A:G	2227259	NA,G	NA,A	NA,1	NA,-inf	NA,inf	NA,1.66392	0.0014408	0.00290416
2	chr20:2225059:C:T	2225059	NA,T	NA,C	NA,1	NA,-inf	NA,inf	NA,1.66208	0.0014356	0.00289368
2	chr20:1876326:A:G	1876326	G,G	A,A	1,1	-inf,-inf	inf,inf	2.95233,0.181414	0.00143379	0.00275945
2	chr20:2225406:G:A	2225406	NA,A	NA,G	NA,1	NA,-inf	NA,inf	NA,1.66139	0.00143373	0.00288991
2	chr20:2101674:G:A	2101674	NA,A	NA,G	NA,1	NA,inf	NA,inf	NA,1.89779	0.00143205	0.0028861
2	chr20:2226436:T:C	2226436	NA,C	NA,T	NA,1	NA,-inf	NA,inf	NA,1.65828	0.00142511	0.00287255
2	chr20:2144907:C:T	2144907	NA,T	NA,C	NA,1	NA,inf	NA,inf	NA,1.79511	0.0014168	0.00285931
2	chr20:1671801:C:T	1671801	NA,T	NA,C	NA,1	NA,inf	NA,inf	NA,1.89833	0.00141618	0.00285795
2	chr20:2014155:C:T	2014155	T,T	C,C	1,1	-inf,inf	inf,inf	0.544928,0.444592	0.00140851	0.00281829
2	chr20:2140603:G:A	2140603	NA,A	NA,G	NA,1	NA,inf	NA,inf	NA,1.75871	0.00139309	0.00281156
2	chr20:2225643:A:C	2225643	NA,C	NA,A	NA,1	NA,-inf	NA,inf	NA,1.64418	0.00138712	0.00279602
2	chr20:1777454:G:A	1777454	A,A	G,G	1,1	inf,inf	inf,inf	1.58341,2.18723	0.00138542	0.00279654
2	chr20:1569190:A:T	1569190	NA,T	NA,A	NA,1	NA,inf	NA,inf	NA,1.79913	0.00134873	0.00272021
2	chr20:2207456:C:T	2207456	NA,T	NA,C	NA,1	NA,inf	NA,inf	NA,1.88024	0.00133993	0.00270323
2	chr20:2147038:C:T	2147038	NA,T	NA,C	NA,1	NA,inf	NA,inf	NA,1.76396	0.00133942	0.00270317
2	chr20:1663013:TC:T	1663013	NA,T	NA,TC	NA,1	NA,inf	NA,inf	NA,1.78867	0.00133684	0.00269518
2	chr20:2135814:C:T	2135814	NA,T	NA,C	NA,1	NA,inf	NA,inf	NA,1.77104	0.00131202	0.00264732
2	chr20:1867557:T:C	1867557	C,C	T,T	1,1	-inf,-inf	inf,inf	3.19814,0.208264	0.00127746	0.0024522
2	chr20:1885818:C:T	1885818	NA,T	NA,C	NA,1	NA,-inf	NA,inf	NA,1.85983	0.00126353	0.00254447
2	chr20:1842721:G:T	1842721	T,T	G,G	1,1	inf,inf	inf,inf	1.82559,1.32741	0.00124853	0.0025274
2	chr20:1882904:T:C	1882904	C,C	T,T	1,1	inf,-inf	inf,inf	0.30623,2.48946	0.00123221	0.00248254
2	chr20:1876320:C:T	1876320	T,T	C,C	1,1	-inf,-inf	inf,inf	3.22253,0.0916983	0.00122987	0.00236488
2	chr20:2294823:G:A	2294823	NA,A	NA,G	NA,1	NA,inf	NA,inf	NA,1.88959	0.00121413	0.0024503
2	chr20:2181177:G:A	2181177	NA,A	NA,G	NA,1	NA,-inf	NA,inf	NA,1.60803	0.00120901	0.00243518
2	chr20:1546027:A:G	1546027	NA,G	NA,A	NA,1	NA,inf	NA,inf	NA,1.74398	0.00120516	0.00243039
2	chr20:1777801:TAACAGA:T	1777801	NA,T	NA,TAACAGA	NA,1	NA,-inf	NA,inf	NA,1.4653	0.0011784	0.00237263
2	chr20:1866894:T:C	1866894	C,C	T,T	1,1	-inf,inf	inf,inf	2.09825,0.355587	0.00113406	0.00214564
2	chr20:2000184:C:T	2000184	NA,T	NA,C	NA,1	NA,-inf	NA,inf	NA,1.42354	0.00112669	0.00226956
2	chr20:2224392:G:A	2224392	NA,A	NA,G	NA,1	NA,-inf	NA,inf	NA,1.53268	0.00111703	0.00225184
2	chr20:1632639:C:T	1632639	NA,T	NA,C	NA,1	NA,inf	NA,inf	NA,1.67989	0.00109725	0.00221237
2	chr20:1886595:G:A	1886595	NA,A	NA,G	NA,1	NA,-inf	NA,inf	NA,1.77215	0.00108118	0.00217739
2	chr20:2220743:A:G	2220743	NA,G	NA,A	NA,1	NA,inf	NA,inf	NA,1.40915	0.00106814	0.0021536
2	chr20:1580430:C:T	1580430	NA,T	NA,C	NA,1	NA,inf	NA,inf	NA,1.73336	0.00105874	0.00213551
2	chr20:1711958:G:A	1711958	A,NA	G,NA	1,NA	-inf,NA	inf,NA	2.2397,NA	0.00105811	0.00213231
2	chr20:1871980:A:G	1871980	G,G	A,A	1,1	-inf,inf	inf,inf	2.09087,0.28587	0.0010507	0.00199514
2	chr20:1482382:C:T	1482382	NA,T	NA,C	NA,1	NA,inf	NA,inf	NA,1.70509	0.00104531	0.00210747
2	chr20:1622821:A:C	1622821	NA,C	NA,A	NA,1	NA,inf	NA,inf	NA,1.65408	0.00103477	0.00208624
2	chr20:2119702:G:A	2119702	NA,A	NA,G	NA,1	NA,inf	NA,inf	NA,1.77506	0.0010341	0.00208776
2	chr20:1872449:C:T	1872449	T,T	C,C	1,1	-inf,inf	inf,inf	2.06494,0.379043	0.00102855	0.00195447
2	chr20:2268080:G:A	2268080	NA,A	NA,G	NA,1	NA,inf	NA,inf	NA,1.75768	0.00102586	0.00207045
2	chr20:2226171:C:T	2226171	NA,T	NA,C	NA,1	NA,-inf	NA,inf	NA,1.47852	0.00101621	0.00204864
2	chr20:2326985:G:A	2326985	NA,A	NA,G	NA,1	NA,inf	NA,inf	NA,1.87054	0.001015	0.00204766
2	chr20:1777508:A:G	1777508	NA,G	NA,A	NA,1	NA,-inf	NA,inf	NA,1.31276	0.00100853	0.0020308
2	chr20:1941591:A:G	1941591	NA,G	NA,A	NA,1	NA,inf	NA,inf	NA,2.34005	0.00100373	0.00202177
2	chr20:1667128:C:T	1667128	NA,T	NA,C	NA,1	NA,inf	NA,inf	NA,1.71925	0.000993951	0.0020061
2	chr20:1781377:C:A	1781377	NA,A	NA,C	NA,1	NA,-inf	NA,inf	NA,1.47373	0.000989704	0.00199309
2	chr20:1781757:CTCTT:C	1781757	NA,C	NA,CTCTT	NA,1	NA,inf	NA,inf	NA,1.72535	0.000986882	0.00199036
2	chr20:1878109:G:A	1878109	A,A	G,G	1,1	-inf,-inf	inf,inf	3.00784,0.144442	0.000981168	0.00189248
2	chr20:1678016:A:G	1678016	G,NA	A,NA	1,NA	-inf,NA	inf,NA	2.23011,NA	0.000979131	0.00197269
2	chr20:1769955:G:T	1769955	NA,T	NA,G	NA,1	NA,inf	NA,inf	NA,1.57409	0.000971241	0.00195737
2	chr20:2219684:A:G	2219684	NA,G	NA,A	NA,1	NA,inf	NA,inf	NA,1.5313	0.000967175	0.00195061
2	chr20:1870344:T:C	1870344	C,C	T,T	1,1	-inf,-inf	inf,inf	3.03779,0.215582	0.000964582	0.00185487
2	chr20:2196747:A:T	2196747	NA,T	NA,A	NA,1	NA,inf	NA,inf	NA,1.446	0.000961662	0.0019393
2	chr20:2347115:G:A	2347115	NA,A	NA,G	NA,1	NA,-inf	NA,inf	NA,1.35216	0.00095503	0.0019234
2	chr20:1648954:C:G	1648954	NA,G	NA,C	NA,1	NA,inf	NA,inf	NA,1.63249	0.000953333	0.00192241
2	chr20:2233816:A:C	2233816	C,C	A,A	1,1	-inf,-inf	inf,inf	1.16058,1.31229	0.000949591	0.00191325
2	chr20:1875209:T:A	1875209	A,A	T,T	1,1	-inf,-inf	inf,inf	2.9863,0.00475122	0.000945881	0.00181983
2	chr20:2140582:C:T	2140582	NA,T	NA,C	NA,1	NA,inf	NA,inf	NA,1.4126	0.000936073	0.00188843
2	chr20:1708167:T:C	1708167	C,C	T,T	1,1	inf,inf	inf,inf	0.246285,2.29326	0.000932851	0.00187821
2	chr20:1978056:A:C	1978056	NA,C	NA,A	NA,1	NA,inf	NA,inf	NA,2.11108	0.000922013	0.0018589
2	chr20:1571955:A:G	1571955	NA,G	NA,A	NA,1	NA,inf	NA,inf	NA,1.58737	0.000909588	0.0018347
2	chr20:1576990:A:C	1576990	NA,C	NA,A	NA,1	NA,inf	NA,inf	NA,1.5794	0.000908919	0.00183314
2	chr20:1459210:TGGA:T	1459210	NA,T	NA,TGGA	NA,1	NA,inf	NA,inf	NA,1.51282	0.000908058	0.0018301
2	chr20:1831932:C:T	1831932	NA,T	NA,C	NA,1	NA,-inf	NA,inf	NA,1.3341	0.000900084	0.00181247
2	chr20:2032125:G:C	2032125	C,C	G,G	1,1	inf,-inf	inf,inf	0.272667,0.758013	0.00089423	0.00179147
2	chr20:1883721:T:G	1883721	G,G	T,T	1,1	inf,-inf	inf,inf	0.478115,2.22304	0.000886018	0.00178538
2	chr20:1566938:C:G	1566938	G,NA	C,NA	1,NA	inf,NA	inf,NA	1.60624,NA	0.000879716	0.0017702
2	chr20:1842680:C:G	1842680	G,G	C,C	1,1	-inf,inf	inf,inf	2.13586,0.51474	0.000877476	0.00167184
2	chr20:2327198:C:T	2327198	NA,T	NA,C	NA,1	NA,inf	NA,inf	NA,1.86716	0.000875605	0.00176698
2	chr20:2264722:G:A	2264722	NA,A	NA,G	NA,1	NA,inf	NA,inf	NA,1.67877	0.000875504	0.00176682
2	chr20:1671670:T:C	1671670	NA,C	NA,T	NA,1	NA,-inf	NA,inf	NA,1.32201	0.000859532	0.00173094
2	chr20:2189028:A:G	2189028	NA,G	NA,A	NA,1	NA,inf	NA,inf	NA,1.27078	0.000856723	0.00172741
2	chr20:1708815:A:G	1708815	G,G	A,A	1,1	inf,inf	inf,inf	0.254558,2.24173	0.000855401	0.0017223
2	chr20:2150248:A:G	2150248	NA,G	NA,A	NA,1	NA,inf	NA,inf	NA,1.40051	0.000854284	0.00172314
2	chr20:2279818:C:T	2279818	NA,T	NA,C	NA,1	NA,inf	NA,inf	NA,1.68087	0.000852888	0.00172126
2	chr20:1954278:G:A	1954278	A,A	G,G	1,1	-inf,-inf	inf,inf	0.619949,0.896258	0.000840197	0.00168862
2	chr20:1576522:T:G	1576522	NA,G	NA,T	NA,1	NA,inf	NA,inf	NA,1.53274	0.000836835	0.00168778
2	chr20:1632365:T:C	1632365	C,NA	T,NA	1,NA	inf,NA	inf,NA	1.45926,NA	0.000832082	0.0016695
2	chr20:2327199:A:G	2327199	NA,G	NA,A	NA,1	NA,inf	NA,inf	NA,1.84343	0.000829923	0.00167477
2	chr20:2008737:C:T	2008737	T,T	C,C	1,1	-inf,inf	inf,inf	0.936725,1.17098	0.000817498	0.00164285
2	chr20:1793837:A:T	1793837	NA,T	NA,A	NA,1	NA,inf	NA,inf	NA,1.50747	0.000812143	0.00163684
2	chr20:2300352:A:G	2300352	NA,G	NA,A	NA,1	NA,inf	NA,inf	NA,1.66202	0.000805599	0.00162589
2	chr20:2324121:A:G	2324121	NA,G	NA,A	NA,1	NA,-inf	NA,inf	NA,1.27194	0.000803868	0.00161915
2	chr20:2388692:C:T	2388692	T,T	C,C	1,1	inf,-inf	inf,inf	1.94344,0.265809	0.000803109	0.00161664
2	chr20:2421850:G:A	2421850	A,A	G,G	1,1	-inf,inf	inf,inf	1.80158,0.747808	0.000798487	0.0016081
2	chr20:1778833:T:A	1778833	A,NA	T,NA	1,NA	-inf,NA	inf,NA	1.97703,NA	0.000794599	0.00160342
2	chr20:2336045:T:C	2336045	NA,C	NA,T	NA,1	NA,inf	NA,inf	NA,1.45705	0.000790684	0.00159366
2	chr20:1674333:A:T	1674333	T,NA	A,NA	1,NA	inf,NA	inf,NA	1.57084,NA	0.000787002	0.00158689
2	chr20:2177834:T:C	2177834	NA,C	NA,T	NA,1	NA,inf	NA,inf	NA,1.32669	0.000779266	0.00157138
2	chr20:2446465:C:T	2446465	T,T	C,C	1,1	-inf,-inf	inf,inf	0.153638,2.73276	0.000778129	0.00156977
2	chr20:1869986:T:C	1869986	C,C	T,T	1,1	-inf,inf	inf,inf	2.00779,0.103398	0.000773482	0.00147201
2	chr20:1892118:C:T	1892118	NA,T	NA,C	NA,1	NA,-inf	NA,inf	NA,1.33254	0.000772686	0.00155664
2	chr20:2122310:C:T	2122310	NA,T	NA,C	NA,1	NA,-inf	NA,inf	NA,1.29816	0.000771511	0.00155445
2	chr20:1570156:A:G	1570156	NA,G	NA,A	NA,1	NA,inf	NA,inf	NA,1.49394	0.000767241	0.00154761
2	chr20:1939944:G:A	1939944	NA,A	NA,G	NA,1	NA,inf	NA,inf	NA,2.16484	0.000763176	0.00153747
2	chr20:2188733:T:A	2188733	NA,A	NA,T	NA,1	NA,-inf	NA,inf	NA,1.28374	0.000754267	0.00151967
2	chr20:2349443:A:C	2349443	NA,C	NA,A	NA,1	NA,-inf	NA,inf	NA,1.21075	0.000749495	0.00150998
2	chr20:2337589:G:A	2337589	NA,A	NA,G	NA,1	NA,inf	NA,inf	NA,1.43662	0.000747606	0.00150685
2	chr20:1555215:G:A	1555215	NA,A	NA,G	NA,1	NA,inf	NA,inf	NA,1.48197	0.000739658	0.00149181
2	chr20:1620217:C:T	1620217	T,NA	C,NA	1,NA	-inf,NA	inf,NA	1.74313,NA	0.000714739	0.00144109
2	chr20:2143374:A:G	2143374	NA,G	NA,A	NA,1	NA,inf	NA,inf	NA,1.43669	0.000714473	0.00144201
2	chr20:1656095:A:G	1656095	NA,G	NA,A	NA,1	NA,inf	NA,inf	NA,1.47096	0.000712789	0.00143744
2	chr20:1655433:A:G	1655433	NA,G	NA,A	NA,1	NA,inf	NA,inf	NA,1.46934	0.000710807	0.00143344
2	chr20:2358165:G:A	2358165	A,A	G,G	1,1	-inf,-inf	inf,inf	0.827658,1.89026	0.000706338	0.00142343
2	chr20:1864538:T:A	1864538	A,A	T,T	1,1	-inf,-inf	inf,inf	2.23389,0.421019	0.000705197	0.0013476
2	chr20:1860644:T:C	1860644	NA,C	NA,T	NA,1	NA,-inf	NA,inf	NA,1.1743	0.000697788	0.00140551
2	chr20:1704931:A:G	1704931	G,G	A,A	1,1	inf,inf	inf,inf	0.935517,1.85425	0.000697671	0.00140614
2	chr20:2409220:C:T	2409220	NA,T	NA,C	NA,1	NA,-inf	NA,inf	NA,1.33804	0.000696477	0.00140295
2	chr20:1825114:G:A	1825114	A,A	G,G	1,1	-inf,inf	inf,inf	2.96493,0.134729	0.000692361	0.00135597
2	chr20:2420056:AAC:A	2420056	NA,A	NA,AAC	NA,1	NA,-inf	NA,inf	NA,1.30654	0.000692219	0.00139434
2	chr20:2305958:C:T	2305958	NA,T	NA,C	NA,1	NA,inf	NA,inf	NA,1.5556	0.000692186	0.00139694
2	chr20:1837024:C:A	1837024	A,A	C,C	1,1	-inf,inf	inf,inf	1.9003,0.710204	0.000692098	0.00138941
2	chr20:1648510:A:AGAATGTAAGC	1648510	NA,AGAATGTAAGC	NA,A	NA,1	NA,inf	NA,inf	NA,1.47375	0.00068419	0.00138055
2	chr20:1664473:A:G	1664473	NA,G	NA,A	NA,1	NA,inf	NA,inf	NA,1.44379	0.000679833	0.00137099
2	chr20:2392610:G:T	2392610	T,T	G,G	1,1	inf,inf	inf,inf	1.85341,0.172067	0.000679294	0.00136697
2	chr20:2446788:A:C	2446788	NA,C	NA,A	NA,1	NA,-inf	NA,inf	NA,1.19988	0.000679006	0.00136782
2	chr20:2392849:T:G	2392849	G,G	T,T	1,1	inf,inf	inf,inf	1.87481,0.433616	0.000678709	0.0013672
2	chr20:1994995:C:T	1994995	NA,T	NA,C	NA,1	NA,-inf	NA,inf	NA,1.74735	0.000676722	0.0013634
2	chr20:1703866:A:AGT	1703866	NA,AGT	NA,A	NA,1	NA,-inf	NA,inf	NA,1.15672	0.000667745	0.00134513
2	chr20:2263375:G:A	2263375	A,A	G,G	1,1	-inf,inf	inf,inf	1.81779,0.596916	0.00066754	0.00134717
2	chr20:1861493:A:G	1861493	NA,G	NA,A	NA,1	NA,inf	NA,inf	NA,1.50144	0.000666572	0.00134443
2	chr20:1580219:C:T	1580219	NA,T	NA,C	NA,1	NA,-inf	NA,inf	NA,1.24336	0.000666536	0.00134281
2	chr20:1930679:T:C	1930679	NA,C	NA,T	NA,1	NA,-inf	NA,inf	NA,1.06951	0.000665667	0.00134094
2	chr20:1774064:C:T	1774064	NA,T	NA,C	NA,1	NA,-inf	NA,inf	NA,1.2071	0.000664601	0.00133911
2	chr20:1805255:G:A	1805255	NA,A	NA,G	NA,1	NA,-inf	NA,inf	NA,1.18089	0.000664593	0.00133867
2	chr20:1841271:C:A	1841271	A,A	C,C	1,1	-inf,inf	inf,inf	1.96822,0.576584	0.0006642	0.00126532
2	chr20:1703868:A:ATGAAAGT	1703868	NA,ATGAAAGT	NA,A	NA,1	NA,-inf	NA,inf	NA,1.15404	0.000664198	0.00133799
2	chr20:2117778:C:T	2117778	NA,T	NA,C	NA,1	NA,inf	NA,inf	NA,1.46752	0.000659672	0.00133153
2	chr20:2143957:TC:T	2143957	NA,T	NA,TC	NA,1	NA,inf	NA,inf	NA,1.37995	0.000657326	0.00132661
2	chr20:2305445:C:A	2305445	NA,A	NA,C	NA,1	NA,inf	NA,inf	NA,1.51937	0.000652062	0.00131596
2	chr20:1989918:C:T	1989918	T,T	C,C	1,1	inf,inf	inf,inf	0.0644431,0.539183	0.000651355	0.00130714
2	chr20:2073917:G:A	2073917	A,NA	G,NA	1,NA	inf,NA	inf,NA	2.6571,NA	0.000648829	0.00130685
2	chr20:1634999:C:T	1634999	NA,T	NA,C	NA,1	NA,inf	NA,inf	NA,1.38379	0.000648603	0.0013081
2	chr20:1552416:T:G	1552416	NA,G	NA,T	NA,1	NA,inf	NA,inf	NA,1.41451	0.000643703	0.00129769
2	chr20:1998558:C:T	1998558	NA,T	NA,C	NA,1	NA,-inf	NA,inf	NA,1.17423	0.000640719	0.001291
2	chr20:1658471:C:T	1658471	NA,T	NA,C	NA,1	NA,inf	NA,inf	NA,1.43301	0.000640411	0.00129221
2	chr20:1844458:G:A	1844458	NA,A	NA,G	NA,1	NA,-inf	NA,inf	NA,1.18506	0.000638598	0.00128646
2	chr20:1710739:C:T	1710739	T,T	C,C	1,1	inf,inf	inf,inf	0.451539,2.20323	0.000635001	0.00128028
2	chr20:1968041:T:A	1968041	NA,A	NA,T	NA,1	NA,inf	NA,inf	NA,2.08072	0.000626591	0.00126364
2	chr20:2246106:C:T	2246106	NA,T	NA,C	NA,1	NA,inf	NA,inf	NA,1.5257	0.00062592	0.00126306
2	chr20:1877495:C:T	1877495	T,T	C,C	1,1	-inf,-inf	inf,inf	2.94784,0.274567	0.00062266	0.00120507
2	chr20:2016776:A:G	2016776	NA,G	NA,A	NA,1	NA,inf	NA,inf	NA,1.07922	0.000619934	0.00124857
2	chr20:2303319:A:C	2303319	NA,C	NA,A	NA,1	NA,inf	NA,inf	NA,1.50128	0.000619118	0.00124948
2	chr20:2157194:A:G	2157194	NA,G	NA,A	NA,1	NA,-inf	NA,inf	NA,1.19074	0.000613698	0.00123656
2	chr20:2358247:A:C	2358247	NA,C	NA,A	NA,1	NA,-inf	NA,inf	NA,1.20102	0.000606178	0.00122131
2	chr20:1650214:C:T	1650214	T,NA	C,NA	1,NA	inf,NA	inf,NA	1.31966,NA	0.000598268	0.00120158
2	chr20:2306596:C:T	2306596	NA,T	NA,C	NA,1	NA,inf	NA,inf	NA,1.4673	0.000598162	0.00120716
2	chr20:1852635:T:C	1852635	C,C	T,T	1,1	-inf,-inf	inf,inf	2.53004,0.502071	0.000597436	0.00115256
2	chr20:2271079:G:A	2271079	NA,A	NA,G	NA,1	NA,inf	NA,inf	NA,1.46505	0.000595374	0.00120143
2	chr20:1672897:T:A	1672897	NA,A	NA,T	NA,1	NA,inf	NA,inf	NA,1.27647	0.000595119	0.0011996
2	chr20:1996399:A:T	1996399	T,T	A,A	1,1	-inf,inf	inf,inf	0.50579,0.029865	0.000593918	0.0011905
2	chr20:1713672:A:G	1713672	NA,G	NA,A	NA,1	NA,inf	NA,inf	NA,1.27231	0.000588078	0.00118543
2	chr20:2208520:G:A	2208520	A,A	G,G	1,1	-inf,inf	inf,inf	1.18165,1.80142	0.000587733	0.00118696
2	chr20:1755197:G:T	1755197	NA,T	NA,G	NA,1	NA,-inf	NA,inf	NA,1.16496	0.000586369	0.00118152
2	chr20:2406881:G:A	2406881	NA,A	NA,G	NA,1	NA,-inf	NA,inf	NA,1.33982	0.000578499	0.00116624
2	chr20:1706093:C:G	1706093	NA,G	NA,C	NA,1	NA,inf	NA,inf	NA,1.30137	0.000574197	0.00115867
2	chr20:1905483:A:G	1905483	NA,G	NA,A	NA,1	NA,inf	NA,inf	NA,1.36851	0.000573738	0.00115649
2	chr20:2240647:G:A	2240647	A,NA	G,NA	1,NA	inf,NA	inf,NA	1.5094,NA	0.000567231	0.00114223
2	chr20:2149725:A:G	2149725	NA,G	NA,A	NA,1	NA,inf	NA,inf	NA,1.26096	0.000567173	0.00114427
2	chr20:1722304:T:C	1722304	NA,C	NA,T	NA,1	NA,inf	NA,inf	NA,1.30969	0.000566187	0.00114253
2	chr20:1722779:T:G	1722779	NA,G	NA,T	NA,1	NA,inf	NA,inf	NA,1.30966	0.000566169	0.0011425
2	chr20:1721594:G:A	1721594	NA,A	NA,G	NA,1	NA,inf	NA,inf	NA,1.30966	0.000566169	0.0011425
2	chr20:1789393:A:C	1789393	NA,C	NA,A	NA,1	NA,inf	NA,inf	NA,1.37733	0.000565709	0.00114089
2	chr20:1669126:T:A	1669126	A,A	T,T	1,1	-inf,-inf	inf,inf	1.93155,1.25989	0.000564333	0.00113785
2	chr20:1767499:G:A	1767499	NA,A	NA,G	NA,1	NA,inf	NA,inf	NA,1.30324	0.000563449	0.00113579
2	chr20:1655441:T:A	1655441	NA,A	NA,T	NA,1	NA,-inf	NA,inf	NA,1.1759	0.000561924	0.00113198
2	chr20:1861687:T:A	1861687	A,A	T,T	1,1	-inf,-inf	inf,inf	2.82248,0.291123	0.000561901	0.00108336
2	chr20:1902189:C:T	1902189	NA,T	NA,C	NA,1	NA,inf	NA,inf	NA,1.33353	0.000560536	0.00112989
2	chr20:1705397:C:T	1705397	NA,T	NA,C	NA,1	NA,inf	NA,inf	NA,1.24622	0.000558241	0.00112529
2	chr20:2149878:A:C	2149878	NA,C	NA,A	NA,1	NA,inf	NA,inf	NA,1.25524	0.000557771	0.00112529
2	chr20:1534789:T:C	1534789	NA,C	NA,T	NA,1	NA,inf	NA,inf	NA,1.30351	0.000554232	0.00111781
2	chr20:1534973:G:A	1534973	NA,A	NA,G	NA,1	NA,inf	NA,inf	NA,1.30351	0.000554232	0.00111781
2	chr20:2196475:T:G	2196475	NA,G	NA,T	NA,1	NA,inf	NA,inf	NA,1.16668	0.000554204	0.00111769
2	chr20:1716302:A:G	1716302	NA,G	NA,A	NA,1	NA,inf	NA,inf	NA,1.28005	0.00055266	0.00111519
2	chr20:1904165:C:T	1904165	NA,T	NA,C	NA,1	NA,inf	NA,inf	NA,1.45338	0.000550156	0.00110913
2	chr20:1728712:C:T	1728712	NA,T	NA,C	NA,1	NA,inf	NA,inf	NA,1.25111	0.00054409	0.00109669
2	chr20:1785415:C:T	1785415	NA,T	NA,C	NA,1	NA,inf	NA,inf	NA,1.33833	0.000540698	0.00109048
2	chr20:1721414:A:T	1721414	NA,T	NA,A	NA,1	NA,inf	NA,inf	NA,1.27752	0.000540479	0.00109064
2	chr20:2354965:T:C	2354965	NA,C	NA,T	NA,1	NA,-inf	NA,inf	NA,1.10595	0.000539718	0.00108762
2	chr20:1633954:T:A	1633954	A,A	T,T	1,1	inf,inf	inf,inf	0.916149,1.52321	0.000537796	0.00108105
2	chr20:2246221:G:A	2246221	NA,A	NA,G	NA,1	NA,inf	NA,inf	NA,1.43361	0.000536799	0.00108319
2	chr20:1890146:G:A	1890146	NA,A	NA,G	NA,1	NA,inf	NA,inf	NA,1.31802	0.000536733	0.00108208
2	chr20:1667145:C:T	1667145	NA,T	NA,C	NA,1	NA,inf	NA,inf	NA,1.31201	0.00053614	0.00108115
2	chr20:2046173:A:G	2046173	NA,G	NA,A	NA,1	NA,-inf	NA,inf	NA,1.02443	0.000523529	0.001055
2	chr20:1894078:T:C	1894078	NA,C	NA,T	NA,1	NA,inf	NA,inf	NA,1.28973	0.000521476	0.00105124
2	chr20:1721599:G:GT	1721599	NA,GT	NA,G	NA,1	NA,inf	NA,inf	NA,1.26067	0.00051964	0.00104859
2	chr20:1826775:C:A	1826775	A,A	C,C	1,1	-inf,-inf	inf,inf	3.10377,0.00312817	0.000516544	0.00101441
2	chr20:1770962:G:A	1770962	NA,A	NA,G	NA,1	NA,inf	NA,inf	NA,1.22625	0.000516208	0.00104058
2	chr20:2023324:T:G	2023324	G,G	T,T	1,1	-inf,inf	inf,inf	0.204194,0.34625	0.000515735	0.0010334
2	chr20:2322348:G:A	2322348	NA,A	NA,G	NA,1	NA,inf	NA,inf	NA,1.24373	0.000514774	0.00103748
2	chr20:1902514:T:A	1902514	NA,A	NA,T	NA,1	NA,inf	NA,inf	NA,1.28196	0.000513641	0.00103538
2	chr20:1849943:C:T	1849943	T,T	C,C	1,1	-inf,-inf	inf,inf	2.24612,0.76084	0.000513063	0.000993124
2	chr20:2233936:A:G	2233936	G,G	A,A	1,1	-inf,-inf	inf,inf	1.92546,0.401589	0.000512689	0.0010355
2	chr20:1859888:C:T	1859888	T,T	C,C	1,1	-inf,-inf	inf,inf	2.77654,0.282489	0.000509957	0.000983745
2	chr20:1715807:C:A	1715807	NA,A	NA,C	NA,1	NA,inf	NA,inf	NA,1.23252	0.000508957	0.001027
2	chr20:1718737:G:A	1718737	NA,A	NA,G	NA,1	NA,inf	NA,inf	NA,1.21036	0.000508677	0.00102532
2	chr20:1702761:T:C	1702761	NA,C	NA,T	NA,1	NA,inf	NA,inf	NA,1.23185	0.000505595	0.00102022
2	chr20:1650780:A:G	1650780	NA,G	NA,A	NA,1	NA,inf	NA,inf	NA,1.20694	0.000505248	0.00101875
2	chr20:1720400:G:C	1720400	NA,C	NA,G	NA,1	NA,inf	NA,inf	NA,1.22662	0.000503764	0.00101652
2	chr20:1799939:G:A	1799939	A,A	G,G	1,1	inf,-inf	inf,inf	0.227532,2.49795	0.000501764	0.00101218
2	chr20:2142070:G:T	2142070	NA,T	NA,G	NA,1	NA,inf	NA,inf	NA,1.46884	0.000498215	0.00100528
2	chr20:1720374:T:C	1720374	NA,C	NA,T	NA,1	NA,inf	NA,inf	NA,1.21986	0.000497925	0.00100473
2	chr20:1735060:A:AC	1735060	NA,AC	NA,A	NA,1	NA,inf	NA,inf	NA,1.23574	0.000497784	0.00100447
2	chr20:1717921:G:A	1717921	NA,A	NA,G	NA,1	NA,inf	NA,inf	NA,1.21859	0.000496944	0.00100275
2	chr20:2125680:C:T	2125680	NA,T	NA,C	NA,1	NA,inf	NA,inf	NA,1.40979	0.000496895	0.00100308
2	chr20:1632456:T:C	1632456	NA,C	NA,T	NA,1	NA,-inf	NA,inf	NA,1.06525	0.000493146	0.000994104
2	chr20:2136118:G:C	2136118	C,C	G,G	1,1	-inf,inf	inf,inf	0.1454,1.8144	0.000491488	0.000990362
2	chr20:1795153:C:T	1795153	NA,T	NA,C	NA,1	NA,inf	NA,inf	NA,1.25245	0.000489591	0.000987095
2	chr20:1766960:A:T	1766960	NA,T	NA,A	NA,1	NA,-inf	NA,inf	NA,0.998255	0.000488276	0.00098382
2	chr20:2390319:G:A	2390319	A,A	G,G	1,1	inf,inf	inf,inf	1.72017,0.39269	0.000486798	0.000980603
2	chr20:1570840:G:A	1570840	NA,A	NA,G	NA,1	NA,-inf	NA,inf	NA,1.06377	0.00048632	0.000979903
2	chr20:2127773:C:T	2127773	NA,T	NA,C	NA,1	NA,inf	NA,inf	NA,1.2484	0.000485781	0.000980192
2	chr20:2413340:T:C	2413340	NA,C	NA,T	NA,1	NA,-inf	NA,inf	NA,1.13902	0.000484995	0.000977091
2	chr20:2385089:G:A	2385089	A,A	G,G	1,1	inf,-inf	inf,inf	1.78386,0.0172062	0.000482951	0.0009723
2	chr20:1719792:T:TTTC	1719792	NA,TTTC	NA,T	NA,1	NA,inf	NA,inf	NA,1.20159	0.000482867	0.000974342
2	chr20:1708828:G:A	1708828	NA,A	NA,G	NA,1	NA,-inf	NA,inf	NA,1.06046	0.000482859	0.000973032
2	chr20:1713079:T:C	1713079	NA,C	NA,T	NA,1	NA,inf	NA,inf	NA,1.19936	0.000480893	0.00097036
2	chr20:1713045:C:T	1713045	NA,T	NA,C	NA,1	NA,inf	NA,inf	NA,1.19936	0.000480885	0.000970343
2	chr20:1858762:T:C	1858762	C,C	T,T	1,1	-inf,-inf	inf,inf	1.81725,0.0774602	0.000478551	0.000910668
2	chr20:2311589:A:G	2311589	NA,G	NA,A	NA,1	NA,inf	NA,inf	NA,1.14995	0.000478496	0.00096442
2	chr20:2358332:A:T	2358332	NA,T	NA,A	NA,1	NA,inf	NA,inf	NA,1.17354	0.000477882	0.000963308
2	chr20:1721243:G:T	1721243	NA,T	NA,G	NA,1	NA,inf	NA,inf	NA,1.20656	0.000477783	0.000964102
2	chr20:2380511:A:T	2380511	NA,T	NA,A	NA,1	NA,inf	NA,inf	NA,1.1612	0.000477453	0.000962341
2	chr20:2336232:C:CCTG	2336232	NA,CCTG	NA,C	NA,1	NA,inf	NA,inf	NA,1.19443	0.000477049	0.00096165
2	chr20:1870935:C:T	1870935	NA,T	NA,C	NA,1	NA,-inf	NA,inf	NA,1.05414	0.000476503	0.000959819
2	chr20:1580195:C:T	1580195	NA,T	NA,C	NA,1	NA,-inf	NA,inf	NA,1.06602	0.000476312	0.000959692
2	chr20:1715352:A:G	1715352	NA,G	NA,A	NA,1	NA,inf	NA,inf	NA,1.19359	0.000476139	0.000960764
2	chr20:2336233:A:G	2336233	NA,G	NA,A	NA,1	NA,inf	NA,inf	NA,1.19236	0.000475386	0.000958298
2	chr20:1880760:T:C	1880760	C,C	T,T	1,1	-inf,inf	inf,inf	1.43413,0.871188	0.000473145	0.00092313
2	chr20:1998939:C:T	1998939	NA,T	NA,C	NA,1	NA,-inf	NA,inf	NA,0.977844	0.000472708	0.000952597
2	chr20:1718557:G:A	1718557	NA,A	NA,G	NA,1	NA,inf	NA,inf	NA,1.18871	0.000472427	0.000953269
2	chr20:1711715:C:G	1711715	NA,G	NA,C	NA,1	NA,inf	NA,inf	NA,1.18905	0.000472341	0.0009531
2	chr20:1652349:C:T	1652349	NA,T	NA,C	NA,1	NA,-inf	NA,inf	NA,1.05599	0.000472118	0.000951505
2	chr20:1711593:G:C	1711593	NA,C	NA,G	NA,1	NA,inf	NA,inf	NA,1.20553	0.000471992	0.000951466
2	chr20:1963284:G:A	1963284	NA,A	NA,G	NA,1	NA,inf	NA,inf	NA,1.86441	0.000470338	0.000948426
2	chr20:2181525:C:T	2181525	NA,T	NA,C	NA,1	NA,inf	NA,inf	NA,1.09947	0.000469277	0.000946421
2	chr20:2439817:C:T	2439817	T,T	C,C	1,1	-inf,-inf	inf,inf	0.128253,2.47563	0.000469198	0.000946629
2	chr20:1716492:G:A	1716492	NA,A	NA,G	NA,1	NA,inf	NA,inf	NA,1.1845	0.000468895	0.000946143
2	chr20:1714307:A:G	1714307	NA,G	NA,A	NA,1	NA,inf	NA,inf	NA,1.18435	0.000468747	0.000945845
2	chr20:2386232:C:T	2386232	T,T	C,C	1,1	inf,inf	inf,inf	1.77626,0.132084	0.000468596	0.000943714
2	chr20:1714223:A:G	1714223	NA,G	NA,A	NA,1	NA,inf	NA,inf	NA,1.18318	0.000467817	0.000943969
2	chr20:1711589:A:G	1711589	NA,G	NA,A	NA,1	NA,inf	NA,inf	NA,1.18286	0.000467613	0.000943556
2	chr20:1717935:A:G	1717935	NA,G	NA,A	NA,1	NA,inf	NA,inf	NA,1.18255	0.000467366	0.000943058
2	chr20:1712488:G:A	1712488	NA,A	NA,G	NA,1	NA,inf	NA,inf	NA,1.18207	0.000466947	0.000942213
2	chr20:1715201:C:T	1715201	NA,T	NA,C	NA,1	NA,inf	NA,inf	NA,1.18207	0.000466947	0.000942213
2	chr20:1717934:C:T	1717934	NA,T	NA,C	NA,1	NA,inf	NA,inf	NA,1.18207	0.000466947	0.000942213
2	chr20:1711921:G:A	1711921	NA,A	NA,G	NA,1	NA,inf	NA,inf	NA,1.18207	0.000466947	0.000942213
2	chr20:1654549:T:C	1654549	NA,C	NA,T	NA,1	NA,-inf	NA,inf	NA,1.02888	0.000465885	0.000938829
2	chr20:1718314:A:G	1718314	NA,G	NA,A	NA,1	NA,inf	NA,inf	NA,1.18077	0.000465832	0.000939963
2	chr20:1823673:G:A	1823673	A,NA	G,NA	1,NA	-inf,NA	inf,NA	1.41648,NA	0.000465378	0.000936133
2	chr20:1713553:C:T	1713553	NA,T	NA,C	NA,1	NA,inf	NA,inf	NA,1.18004	0.000465349	0.000938986
2	chr20:1719083:T:G	1719083	NA,G	NA,T	NA,1	NA,inf	NA,inf	NA,1.18006	0.000465348	0.000938984
2	chr20:1718104:T:C	1718104	NA,C	NA,T	NA,1	NA,inf	NA,inf	NA,1.18005	0.000465329	0.000938946
2	chr20:1720115:A:C	1720115	NA,C	NA,A	NA,1	NA,inf	NA,inf	NA,1.18	0.000465281	0.000938851
2	chr20:1963511:TAAGTA:T	1963511	NA,T	NA,TAAGTA	NA,1	NA,inf	NA,inf	NA,1.85599	0.000464991	0.000937644
2	chr20:1886213:T:C	1886213	NA,C	NA,T	NA,1	NA,-inf	NA,inf	NA,1.05767	0.000464896	0.000936722
2	chr20:1806313:C:T	1806313	T,NA	C,NA	1,NA	-inf,NA	inf,NA	1.63492,NA	0.000464789	0.000939242
2	chr20:1553828:T:G	1553828	NA,G	NA,T	NA,1	NA,-inf	NA,inf	NA,1.02754	0.000464779	0.000936201
2	chr20:1718355:T:C	1718355	NA,C	NA,T	NA,1	NA,inf	NA,inf	NA,1.17935	0.000464766	0.000937811
2	chr20:1714504:C:T	1714504	NA,T	NA,C	NA,1	NA,inf	NA,inf	NA,1.17902	0.000464569	0.000937413
2	chr20:1718320:G:A	1718320	NA,A	NA,G	NA,1	NA,inf	NA,inf	NA,1.17883	0.000464378	0.000937027
2	chr20:2336504:C:T	2336504	NA,T	NA,C	NA,1	NA,inf	NA,inf	NA,1.24435	0.000464017	0.000935575
2	chr20:1711738:A:G	1711738	NA,G	NA,A	NA,1	NA,inf	NA,inf	NA,1.17802	0.000463962	0.000936185
2	chr20:2042561:A:G	2042561	NA,G	NA,A	NA,1	NA,-inf	NA,inf	NA,1.21536	0.000463255	0.000934216
2	chr20:2101312:C:T	2101312	NA,T	NA,C	NA,1	NA,inf	NA,inf	NA,1.25677	0.000462439	0.000932316
2	chr20:1715735:C:T	1715735	NA,T	NA,C	NA,1	NA,inf	NA,inf	NA,1.17583	0.00046206	0.00093235
2	chr20:2386234:G:A	2386234	A,A	G,G	1,1	inf,inf	inf,inf	1.77052,0.128133	0.000461609	0.000929644
2	chr20:2148085:G:A	2148085	NA,A	NA,G	NA,1	NA,-inf	NA,inf	NA,1.03389	0.000460765	0.000928432
2	chr20:1717535:C:T	1717535	NA,T	NA,C	NA,1	NA,inf	NA,inf	NA,1.17378	0.0004605	0.000929202
2	chr20:1705082:T:C	1705082	NA,C	NA,T	NA,1	NA,inf	NA,inf	NA,1.17191	0.000459054	0.000926286
2	chr20:1826112:G:A	1826112	A,NA	G,NA	1,NA	-inf,NA	inf,NA	1.39418,NA	0.000458906	0.000923149
2	chr20:2174434:T:C	2174434	C,C	T,T	1,1	-inf,inf	inf,inf	0.504891,1.49543	0.00045873	0.000924206
2	chr20:1893413:G:C	1893413	NA,C	NA,G	NA,1	NA,inf	NA,inf	NA,1.16712	0.000457688	0.000922682
2	chr20:1669931:G:A	1669931	A,A	G,G	1,1	-inf,-inf	inf,inf	2.10122,1.00697	0.000456713	0.000920852
2	chr20:1849885:C:T	1849885	T,T	C,C	1,1	-inf,-inf	inf,inf	2.26841,0.695514	0.000455798	0.000882349
2	chr20:1827953:G:A	1827953	A,NA	G,NA	1,NA	-inf,NA	inf,NA	1.38739,NA	0.000455251	0.00091579
2	chr20:1712204:G:C	1712204	NA,C	NA,G	NA,1	NA,inf	NA,inf	NA,1.16684	0.000455205	0.000918497
2	chr20:2409692:A:G	2409692	NA,G	NA,A	NA,1	NA,inf	NA,inf	NA,1.16503	0.000454865	0.000916873
2	chr20:1881262:C:T	1881262	T,T	C,C	1,1	-inf,-inf	inf,inf	0.0368482,2.00942	0.000453979	0.000914231
2	chr20:2027489:C:T	2027489	NA,T	NA,C	NA,1	NA,-inf	NA,inf	NA,0.918344	0.000453253	0.000913397
2	chr20:2372051:ATG:A	2372051	NA,A	NA,ATG	NA,1	NA,inf	NA,inf	NA,1.17278	0.000453119	0.000913332
2	chr20:2259821:C:G	2259821	NA,G	NA,C	NA,1	NA,inf	NA,inf	NA,1.33537	0.000452877	0.000914125
2	chr20:2059468:G:A	2059468	NA,A	NA,G	NA,1	NA,inf	NA,inf	NA,1.3061	0.000452615	0.000912311
2	chr20:1715563:G:A	1715563	NA,A	NA,G	NA,1	NA,inf	NA,inf	NA,1.16306	0.000452111	0.000912269
2	chr20:1981129:C:T	1981129	T,T	C,C	1,1	-inf,inf	inf,inf	0.245343,1.05272	0.000450394	0.00090403
2	chr20:2441360:G:A	2441360	A,A	G,G	1,1	-inf,-inf	inf,inf	0.12076,2.45402	0.0004492	0.000906283
2	chr20:1821469:A:G	1821469	G,NA	A,NA	1,NA	-inf,NA	inf,NA	1.38032,NA	0.000448322	0.000901888
2	chr20:2365985:C:T	2365985	NA,T	NA,C	NA,1	NA,-inf	NA,inf	NA,1.00424	0.00044802	0.000902871
2	chr20:1705616:A:T	1705616	NA,T	NA,A	NA,1	NA,inf	NA,inf	NA,1.15764	0.000447071	0.000902101
2	chr20:1823937:C:T	1823937	T,NA	C,NA	1,NA	-inf,NA	inf,NA	1.38019,NA	0.000446462	0.000898132
2	chr20:1791072:A:C	1791072	C,NA	A,NA	1,NA	inf,NA	inf,NA	1.30847,NA	0.000446446	0.000898466
2	chr20:2037121:G:A	2037121	NA,A	NA,G	NA,1	NA,-inf	NA,inf	NA,1.16922	0.000446224	0.000899644
2	chr20:1826371:G:A	1826371	A,NA	G,NA	1,NA	-inf,NA	inf,NA	1.37573,NA	0.000445626	0.000896478
2	chr20:1673641:A:G	1673641	G,G	A,A	1,1	inf,inf	inf,inf	1.99837,0.175395	0.000441758	0.000887997
2	chr20:2031970:C:T	2031970	T,T	C,C	1,1	inf,-inf	inf,inf	0.145657,0.740117	0.000439114	0.000881386
2	chr20:1829623:A:G	1829623	G,NA	A,NA	1,NA	-inf,NA	inf,NA	1.35579,NA	0.000437685	0.00088048
2	chr20:1715955:T:C	1715955	NA,C	NA,T	NA,1	NA,inf	NA,inf	NA,1.15884	0.000436059	0.000879039
2	chr20:1659178:C:A	1659178	A,A	C,C	1,1	-inf,-inf	inf,inf	1.8532,1.17445	0.000434862	0.000876846
2	chr20:1827582:TG:T	1827582	T,NA	TG,NA	1,NA	-inf,NA	inf,NA	1.36467,NA	0.000434623	0.000874323
2	chr20:1628841:G:A	1628841	NA,A	NA,G	NA,1	NA,inf	NA,inf	NA,1.14711	0.000433214	0.000873544
2	chr20:1823797:C:G	1823797	G,NA	C,NA	1,NA	-inf,NA	inf,NA	1.3625,NA	0.00043193	0.000868914
2	chr20:2286853:A:G	2286853	G,NA	A,NA	1,NA	-inf,NA	inf,NA	1.64679,NA	0.000431634	0.00087038
2	chr20:1989288:A:G	1989288	G,G	A,A	1,1	-inf,inf	inf,inf	0.41959,0.0028207	0.000428197	0.000858022
2	chr20:2297495:C:A	2297495	A,A	C,C	1,1	-inf,-inf	inf,inf	2.49522,0.979111	0.000427852	0.000864194
2	chr20:1715014:T:G	1715014	NA,G	NA,T	NA,1	NA,inf	NA,inf	NA,1.12962	0.000427624	0.000862846
2	chr20:2082335:A:G	2082335	NA,G	NA,A	NA,1	NA,-inf	NA,inf	NA,0.95453	0.000426885	0.000859972
2	chr20:1823601:G:A	1823601	A,NA	G,NA	1,NA	-inf,NA	inf,NA	1.35642,NA	0.000426555	0.000858112
2	chr20:2192748:T:A	2192748	A,A	T,T	1,1	inf,-inf	inf,inf	1.20023,0.292862	0.000425396	0.000856927
2	chr20:1890483:A:G	1890483	NA,G	NA,A	NA,1	NA,inf	NA,inf	NA,1.10083	0.000423123	0.000853131
2	chr20:1827646:C:A	1827646	A,NA	C,NA	1,NA	-inf,NA	inf,NA	1.34877,NA	0.000422265	0.000849474
2	chr20:1831513:A:T	1831513	NA,T	NA,A	NA,1	NA,inf	NA,inf	NA,1.25911	0.000421778	0.000850311
2	chr20:2067499:G:A	2067499	NA,A	NA,G	NA,1	NA,-inf	NA,inf	NA,0.960829	0.000421208	0.000848548
2	chr20:2366651:C:T	2366651	T,T	C,C	1,1	-inf,-inf	inf,inf	1.02155,1.10437	0.000421143	0.00084716
2	chr20:1657585:G:A	1657585	A,A	G,G	1,1	-inf,-inf	inf,inf	1.87904,1.13261	0.000421095	0.000849068
2	chr20:1839680:AGT:A	1839680	NA,A	NA,AGT	NA,1	NA,inf	NA,inf	NA,1.14409	0.000420319	0.000847262
2	chr20:2444199:A:G	2444199	G,G	A,A	1,1	-inf,-inf	inf,inf	0.104844,2.42009	0.000419393	0.000846138
2	chr20:1750885:CAGG:C	1750885	NA,C	NA,CAGG	NA,1	NA,inf	NA,inf	NA,1.12398	0.000418255	0.000843136
2	chr20:2413169:A:T	2413169	NA,T	NA,A	NA,1	NA,-inf	NA,inf	NA,0.959263	0.000417773	0.000841838
2	chr20:2442654:T:C	2442654	C,C	T,T	1,1	-inf,-inf	inf,inf	0.157835,2.39688	0.000414423	0.000836134
2	chr20:1831190:C:T	1831190	NA,T	NA,C	NA,1	NA,inf	NA,inf	NA,1.24576	0.000413778	0.000834181
2	chr20:2139214:A:G	2139214	NA,G	NA,A	NA,1	NA,-inf	NA,inf	NA,0.97471	0.000412552	0.000831305
2	chr20:1826573:C:T	1826573	T,NA	C,NA	1,NA	-inf,NA	inf,NA	1.33662,NA	0.000411816	0.000828479
2	chr20:2416912:G:A	2416912	A,A	G,G	1,1	-inf,-inf	inf,inf	0.405148,1.94731	0.000410837	0.000827774
2	chr20:1991423:G:A	1991423	NA,A	NA,G	NA,1	NA,inf	NA,inf	NA,1.29159	0.00041042	0.000827559
2	chr20:1713114:C:T	1713114	NA,T	NA,C	NA,1	NA,inf	NA,inf	NA,1.12183	0.000409572	0.000825648
2	chr20:1718290:G:C	1718290	NA,C	NA,G	NA,1	NA,inf	NA,inf	NA,1.12183	0.000409572	0.000825648
2	chr20:1715276:A:G	1715276	NA,G	NA,A	NA,1	NA,inf	NA,inf	NA,1.12064	0.000408773	0.000824038
2	chr20:1724791:G:A	1724791	A,A	G,G	1,1	-inf,inf	inf,inf	0.0864922,2.08869	0.000408722	0.000824094
2	chr20:2153022:A:G	2153022	NA,G	NA,A	NA,1	NA,inf	NA,inf	NA,1.00292	0.000408488	0.00082388
2	chr20:2446604:A:T	2446604	T,T	A,A	1,1	-inf,-inf	inf,inf	0.13871,2.36273	0.000406612	0.000820305
2	chr20:1489838:G:A	1489838	NA,A	NA,G	NA,1	NA,inf	NA,inf	NA,1.07215	0.000403858	0.000814093
2	chr20:2131788:A:C	2131788	NA,C	NA,A	NA,1	NA,inf	NA,inf	NA,1.15491	0.00040297	0.000812398
2	chr20:1720644:C:A	1720644	NA,A	NA,C	NA,1	NA,inf	NA,inf	NA,1.09326	0.000402695	0.00081253
2	chr20:1721152:C:T	1721152	NA,T	NA,C	NA,1	NA,inf	NA,inf	NA,1.10088	0.000402038	0.000811219
2	chr20:2018529:C:T	2018529	NA,T	NA,C	NA,1	NA,-inf	NA,inf	NA,1.03237	0.000401868	0.000809679
2	chr20:1719049:C:T	1719049	NA,T	NA,C	NA,1	NA,inf	NA,inf	NA,1.09066	0.000400656	0.000808418
2	chr20:2017463:A:G	2017463	NA,G	NA,A	NA,1	NA,-inf	NA,inf	NA,1.02962	0.000399562	0.000805037
2	chr20:1720425:G:A	1720425	NA,A	NA,G	NA,1	NA,inf	NA,inf	NA,1.0995	0.0003977	0.000801731
2	chr20:1941419:G:T	1941419	NA,T	NA,G	NA,1	NA,-inf	NA,inf	NA,0.97041	0.000397697	0.000801296
2	chr20:2134610:G:C	2134610	NA,C	NA,G	NA,1	NA,-inf	NA,inf	NA,0.951034	0.000396036	0.000798036
2	chr20:2397901:G:A	2397901	NA,A	NA,G	NA,1	NA,-inf	NA,inf	NA,0.956586	0.000395015	0.000795997
2	chr20:2177797:A:G	2177797	NA,G	NA,A	NA,1	NA,-inf	NA,inf	NA,0.971071	0.000394984	0.000795963
2	chr20:1671014:T:C	1671014	C,C	T,T	1,1	-inf,-inf	inf,inf	1.84265,1.11861	0.000391999	0.000790383
2	chr20:2355877:A:G	2355877	NA,G	NA,A	NA,1	NA,-inf	NA,inf	NA,0.88226	0.000390502	0.000786891
2	chr20:1777426:A:C	1777426	C,C	A,A	1,1	-inf,-inf	inf,inf	1.07913,1.5323	0.000389298	0.000786324
2	chr20:2382893:G:C	2382893	NA,C	NA,G	NA,1	NA,-inf	NA,inf	NA,0.941783	0.000388465	0.000782771
2	chr20:1961620:A:C	1961620	NA,C	NA,A	NA,1	NA,-inf	NA,inf	NA,0.454789	0.000388116	0.000781685
2	chr20:1468884:C:A	1468884	A,NA	C,NA	1,NA	-inf,NA	inf,NA	1.67044,NA	0.000387746	0.000782114
2	chr20:1905171:C:T	1905171	NA,T	NA,C	NA,1	NA,-inf	NA,inf	NA,0.97706	0.000387147	0.000779953
2	chr20:1758805:T:A	1758805	NA,A	NA,T	NA,1	NA,-inf	NA,inf	NA,1.00455	0.000386133	0.000778055
2	chr20:1768333:T:G	1768333	NA,G	NA,T	NA,1	NA,-inf	NA,inf	NA,1.00208	0.000386071	0.000777929
2	chr20:2148208:G:A	2148208	NA,A	NA,G	NA,1	NA,-inf	NA,inf	NA,0.938733	0.000386058	0.000777932
2	chr20:1641040:T:A	1641040	A,A	T,T	1,1	-inf,-inf	inf,inf	1.70102,1.23873	0.000384364	0.000774965
2	chr20:1905681:A:T	1905681	NA,T	NA,A	NA,1	NA,-inf	NA,inf	NA,1.19109	0.0003842	0.00077403
2	chr20:2211267:T:G	2211267	NA,G	NA,T	NA,1	NA,-inf	NA,inf	NA,0.946433	0.000384048	0.000773866
2	chr20:2371297:G:A	2371297	NA,A	NA,G	NA,1	NA,-inf	NA,inf	NA,0.880059	0.000383063	0.000771567
2	chr20:1501037:C:T	1501037	NA,T	NA,C	NA,1	NA,inf	NA,inf	NA,1.05955	0.000382607	0.000771276
2	chr20:1750713:C:T	1750713	NA,T	NA,C	NA,1	NA,inf	NA,inf	NA,1.04054	0.00038203	0.000770185
2	chr20:2158434:G:T	2158434	NA,T	NA,G	NA,1	NA,inf	NA,inf	NA,0.957821	0.000381859	0.000770135
2	chr20:2355814:G:T	2355814	NA,T	NA,G	NA,1	NA,inf	NA,inf	NA,1.04172	0.000380824	0.000767671
2	chr20:2253792:C:A	2253792	A,NA	C,NA	1,NA	inf,NA	inf,NA	1.08847,NA	0.000379242	0.00076533
2	chr20:1964367:G:A	1964367	A,A	G,G	1,1	-inf,-inf	inf,inf	0.374718,0.712874	0.000377817	0.000759202
2	chr20:1647792:A:G	1647792	G,G	A,A	1,1	-inf,-inf	inf,inf	1.7765,1.19005	0.000377456	0.00076112
2	chr20:1547721:G:A	1547721	NA,A	NA,G	NA,1	NA,inf	NA,inf	NA,1.05823	0.000376827	0.000759612
2	chr20:1580208:G:T	1580208	NA,T	NA,G	NA,1	NA,-inf	NA,inf	NA,0.928153	0.000375518	0.000756654
2	chr20:1917471:C:T	1917471	NA,T	NA,C	NA,1	NA,-inf	NA,inf	NA,0.958624	0.00037543	0.000756359
2	chr20:2259719:A:G	2259719	G,G	A,A	1,1	inf,-inf	inf,inf	1.24977,1.3193	0.000374782	0.000756239
2	chr20:2007379:C:T	2007379	T,T	C,C	1,1	-inf,-inf	inf,inf	0.593792,0.059584	0.000374168	0.000751388
2	chr20:1636136:A:G	1636136	NA,G	NA,A	NA,1	NA,-inf	NA,inf	NA,0.876431	0.000374147	0.00075382
2	chr20:1726858:G:T	1726858	NA,T	NA,G	NA,1	NA,inf	NA,inf	NA,1.17987	0.000373032	0.000752273
2	chr20:1497490:C:T	1497490	NA,T	NA,C	NA,1	NA,-inf	NA,inf	NA,0.973387	0.000372791	0.00075118
2	chr20:1752215:A:G	1752215	NA,G	NA,A	NA,1	NA,inf	NA,inf	NA,1.02494	0.000372584	0.00075114
2	chr20:2285082:A:C	2285082	NA,C	NA,A	NA,1	NA,inf	NA,inf	NA,1.20718	0.000372143	0.000750849
2	chr20:1635851:C:A	1635851	NA,A	NA,C	NA,1	NA,-inf	NA,inf	NA,0.914978	0.00037206	0.000750038
2	chr20:1651070:A:G	1651070	G,G	A,A	1,1	-inf,-inf	inf,inf	1.62447,1.29904	0.000371785	0.000749692
2	chr20:1580215:C:A	1580215	NA,A	NA,C	NA,1	NA,-inf	NA,inf	NA,0.920288	0.000369937	0.000745409
2	chr20:1645761:C:T	1645761	T,T	C,C	1,1	-inf,-inf	inf,inf	1.81522,1.13962	0.000369783	0.000745629
2	chr20:2436366:T:G	2436366	G,G	T,T	1,1	-inf,-inf	inf,inf	0.206223,2.24071	0.000369665	0.000745602
2	chr20:2030612:A:G	2030612	NA,G	NA,A	NA,1	NA,inf	NA,inf	NA,1.07156	0.000369596	0.000745253
2	chr20:2378160:T:C	2378160	NA,C	NA,T	NA,1	NA,inf	NA,inf	NA,1.0502	0.00036937	0.000744794
2	chr20:2441596:C:T	2441596	T,NA	C,NA	1,NA	-inf,NA	inf,NA	1.60704,NA	0.000368656	0.000743797
2	chr20:2214631:G:A	2214631	NA,A	NA,G	NA,1	NA,-inf	NA,inf	NA,0.922834	0.000367973	0.000741481
2	chr20:2213261:G:A	2213261	NA,A	NA,G	NA,1	NA,-inf	NA,inf	NA,0.857928	0.000366705	0.000739033
2	chr20:2144458:A:G	2144458	NA,G	NA,A	NA,1	NA,inf	NA,inf	NA,1.48256	0.0003663	0.000739454
2	chr20:1751027:T:C	1751027	NA,C	NA,T	NA,1	NA,inf	NA,inf	NA,1.01357	0.000365629	0.00073712
2	chr20:1999270:A:G	1999270	NA,G	NA,A	NA,1	NA,-inf	NA,inf	NA,1.34343	0.000364704	0.000734911
2	chr20:1751772:T:A	1751772	NA,A	NA,T	NA,1	NA,inf	NA,inf	NA,1.01111	0.000364105	0.000734048
2	chr20:1754326:TAAC:T	1754326	NA,T	NA,TAAC	NA,1	NA,inf	NA,inf	NA,1.0102	0.000363561	0.00073295
2	chr20:2396317:T:A	2396317	A,A	T,T	1,1	inf,-inf	inf,inf	1.07705,1.27556	0.00036315	0.000731876
2	chr20:1691283:C:G	1691283	NA,G	NA,C	NA,1	NA,inf	NA,inf	NA,1.07009	0.000362526	0.000730995
2	chr20:1751765:A:T	1751765	NA,T	NA,A	NA,1	NA,inf	NA,inf	NA,1.00844	0.000362485	0.000730783
2	chr20:1744953:T:C	1744953	NA,C	NA,T	NA,1	NA,inf	NA,inf	NA,1.00927	0.000362218	0.000730248
2	chr20:1749350:A:G	1749350	NA,G	NA,A	NA,1	NA,inf	NA,inf	NA,1.00676	0.000361438	0.000728671
2	chr20:2133767:A:G	2133767	NA,G	NA,A	NA,1	NA,-inf	NA,inf	NA,0.901366	0.000360811	0.000727067
2	chr20:1726809:G:C	1726809	NA,C	NA,G	NA,1	NA,inf	NA,inf	NA,1.04065	0.000360708	0.000727157
2	chr20:1838498:G:A	1838498	NA,A	NA,G	NA,1	NA,inf	NA,inf	NA,1.04396	0.00035932	0.000724355
2	chr20:1752760:C:T	1752760	NA,T	NA,C	NA,1	NA,inf	NA,inf	NA,1.00193	0.000358663	0.000723076
2	chr20:2095902:T:C	2095902	NA,C	NA,T	NA,1	NA,inf	NA,inf	NA,1.19716	0.000358201	0.00072203
2	chr20:1635016:C:G	1635016	NA,G	NA,C	NA,1	NA,-inf	NA,inf	NA,0.848065	0.000357693	0.000720679
2	chr20:1661011:G:A	1661011	A,A	G,G	1,1	-inf,-inf	inf,inf	1.7412,1.15934	0.000357408	0.000720678
2	chr20:2436331:C:T	2436331	T,T	C,C	1,1	-inf,-inf	inf,inf	0.119668,2.34146	0.000357251	0.000720788
2	chr20:1516977:T:C	1516977	C,C	T,T	1,1	-inf,inf	inf,inf	0.437834,1.38662	0.000357134	0.000718756
2	chr20:1462145:T:A	1462145	NA,A	NA,T	NA,1	NA,inf	NA,inf	NA,0.707129	0.000355463	0.000715618
2	chr20:2191033:G:C	2191033	NA,C	NA,G	NA,1	NA,inf	NA,inf	NA,1.10278	0.000354827	0.000715656
2	chr20:2017658:C:A	2017658	NA,A	NA,C	NA,1	NA,-inf	NA,inf	NA,0.959248	0.000353892	0.000713043
2	chr20:1874032:C:T	1874032	T,T	C,C	1,1	-inf,inf	inf,inf	1.86787,0.0839257	0.000353788	0.000677639
2	chr20:2260845:C:T	2260845	NA,T	NA,C	NA,1	NA,-inf	NA,inf	NA,0.877611	0.000353776	0.00071285
2	chr20:2150543:T:C	2150543	NA,C	NA,T	NA,1	NA,inf	NA,inf	NA,0.947352	0.000352606	0.000711207
2	chr20:1857250:A:T	1857250	T,T	A,A	1,1	-inf,-inf	inf,inf	2.53742,0.3143	0.000350863	0.000678418
2	chr20:2014411:T:C	2014411	NA,C	NA,T	NA,1	NA,inf	NA,inf	NA,1.09512	0.000350476	0.000706485
2	chr20:2136719:G:A	2136719	NA,A	NA,G	NA,1	NA,inf	NA,inf	NA,1.42289	0.000350189	0.000706941
2	chr20:1775074:G:A	1775074	NA,A	NA,G	NA,1	NA,-inf	NA,inf	NA,0.860815	0.000350155	0.000705555
2	chr20:1972014:C:T	1972014	NA,T	NA,C	NA,1	NA,inf	NA,inf	NA,1.56561	0.000349735	0.000705174
2	chr20:2441906:A:G	2441906	NA,G	NA,A	NA,1	NA,-inf	NA,inf	NA,0.871527	0.000349575	0.000704419
2	chr20:1473575:G:A	1473575	NA,A	NA,G	NA,1	NA,-inf	NA,inf	NA,0.876262	0.000349559	0.000704346
2	chr20:2441900:TAA:AAA	2441900	NA,AAA	NA,TAA	NA,1	NA,-inf	NA,inf	NA,0.869545	0.000348374	0.000701999
2	chr20:2158154:GA:G	2158154	NA,G	NA,GA	NA,1	NA,inf	NA,inf	NA,0.904599	0.00034814	0.00070212
2	chr20:1937663:G:A	1937663	NA,A	NA,G	NA,1	NA,-inf	NA,inf	NA,0.888488	0.000347865	0.000700931
2	chr20:1858796:A:G	1858796	G,G	A,A	1,1	-inf,inf	inf,inf	1.67956,0.26291	0.000347732	0.00066341
2	chr20:2139634:G:A	2139634	NA,A	NA,G	NA,1	NA,inf	NA,inf	NA,1.08573	0.000347488	0.000700865
2	chr20:1525779:T:A	1525779	NA,A	NA,T	NA,1	NA,inf	NA,inf	NA,1.02867	0.00034739	0.000700606
2	chr20:2175000:G:A	2175000	NA,A	NA,G	NA,1	NA,-inf	NA,inf	NA,0.869871	0.000346479	0.000698237
2	chr20:2134924:G:A	2134924	NA,A	NA,G	NA,1	NA,inf	NA,inf	NA,1.41618	0.000346415	0.00069932
2	chr20:2436539:C:T	2436539	T,T	C,C	1,1	-inf,-inf	inf,inf	0.114662,2.3252	0.000346126	0.000698338
2	chr20:2047722:C:T	2047722	NA,T	NA,C	NA,1	NA,inf	NA,inf	NA,1.14231	0.00034541	0.000696309
2	chr20:1971588:C:T	1971588	NA,T	NA,C	NA,1	NA,inf	NA,inf	NA,1.53181	0.000344858	0.00069534
2	chr20:2186656:G:T	2186656	NA,T	NA,G	NA,1	NA,inf	NA,inf	NA,0.924559	0.000344396	0.000694544
2	chr20:1756529:C:G	1756529	NA,G	NA,C	NA,1	NA,inf	NA,inf	NA,0.975893	0.00034346	0.000692427
2	chr20:2031135:T:C	2031135	C,C	T,T	1,1	inf,-inf	inf,inf	0.159707,0.42398	0.000343456	0.000689645
2	chr20:1971936:A:G	1971936	G,G	A,A	1,1	inf,-inf	inf,inf	1.64653,1.35311	0.000343431	0.000691985
2	chr20:2066898:A:G	2066898	NA,G	NA,A	NA,1	NA,inf	NA,inf	NA,1.12082	0.000343053	0.000691477
2	chr20:1756632:G:T	1756632	NA,T	NA,G	NA,1	NA,inf	NA,inf	NA,0.974823	0.000342816	0.000691128
2	chr20:2215433:C:T	2215433	NA,T	NA,C	NA,1	NA,-inf	NA,inf	NA,0.879809	0.000342642	0.000690448
2	chr20:2250296:G:A	2250296	A,NA	G,NA	1,NA	inf,NA	inf,NA	1.03999,NA	0.000342072	0.000690308
2	chr20:2134657:G:A	2134657	NA,A	NA,G	NA,1	NA,-inf	NA,inf	NA,0.869754	0.000341595	0.000688354
2	chr20:2067889:T:C	2067889	NA,C	NA,T	NA,1	NA,inf	NA,inf	NA,1.11674	0.000340901	0.000687141
2	chr20:2061858:C:T	2061858	NA,T	NA,C	NA,1	NA,inf	NA,inf	NA,1.11616	0.000340573	0.000686479
2	chr20:2158319:G:A	2158319	NA,A	NA,G	NA,1	NA,inf	NA,inf	NA,0.89083	0.000339875	0.000685451
2	chr20:1974276:G:A	1974276	NA,A	NA,G	NA,1	NA,inf	NA,inf	NA,1.51714	0.000339692	0.000684922
2	chr20:1984258:C:T	1984258	NA,T	NA,C	NA,1	NA,-inf	NA,inf	NA,1.42467	0.000339683	0.000684155
2	chr20:2414528:T:C	2414528	NA,C	NA,T	NA,1	NA,-inf	NA,inf	NA,0.866754	0.000339277	0.000683653
2	chr20:2151115:C:T	2151115	NA,T	NA,C	NA,1	NA,inf	NA,inf	NA,0.923752	0.000338991	0.000683738
2	chr20:2014023:C:T	2014023	NA,T	NA,C	NA,1	NA,-inf	NA,inf	NA,0.931921	0.000338842	0.000682723
2	chr20:2012764:AT:A	2012764	NA,A	NA,AT	NA,1	NA,inf	NA,inf	NA,1.00076	0.000337755	0.000681089
2	chr20:1837699:T:C	1837699	NA,C	NA,T	NA,1	NA,inf	NA,inf	NA,1.02149	0.000336148	0.000677688
2	chr20:1975206:A:G	1975206	NA,G	NA,A	NA,1	NA,inf	NA,inf	NA,0.951236	0.000335443	0.000676252
2	chr20:2001681:A:C	2001681	NA,C	NA,A	NA,1	NA,-inf	NA,inf	NA,1.22844	0.000332914	0.00067086
2	chr20:1729410:G:A	1729410	NA,A	NA,G	NA,1	NA,inf	NA,inf	NA,0.991665	0.000332795	0.000670886
2	chr20:2362981:T:G	2362981	G,G	T,T	1,1	-inf,-inf	inf,inf	0.881601,1.12051	0.000332233	0.000668379
2	chr20:2152351:A:T	2152351	NA,T	NA,A	NA,1	NA,inf	NA,inf	NA,0.910195	0.000332017	0.000669668
2	chr20:2175764:T:C	2175764	NA,C	NA,T	NA,1	NA,-inf	NA,inf	NA,0.843848	0.000331425	0.000667905
2	chr20:1761632:T:A	1761632	NA,A	NA,T	NA,1	NA,inf	NA,inf	NA,0.954901	0.000331125	0.000667559
2	chr20:1760925:C:T	1760925	NA,T	NA,C	NA,1	NA,inf	NA,inf	NA,0.95458	0.000330454	0.000666206
2	chr20:2283748:C:T	2283748	NA,T	NA,C	NA,1	NA,inf	NA,inf	NA,0.962524	0.000329743	0.000664889
2	chr20:2018238:A:AATT	2018238	NA,AATT	NA,A	NA,1	NA,inf	NA,inf	NA,0.996792	0.000329323	0.00066407
2	chr20:2215205:G:C	2215205	NA,C	NA,G	NA,1	NA,-inf	NA,inf	NA,0.857729	0.000328793	0.000662546
2	chr20:2216629:T:G	2216629	NA,G	NA,T	NA,1	NA,-inf	NA,inf	NA,0.856206	0.000327946	0.000660842
2	chr20:2033110:A:G	2033110	NA,G	NA,A	NA,1	NA,-inf	NA,inf	NA,0.760225	0.00032723	0.000659413
2	chr20:2216630:A:C	2216630	NA,C	NA,A	NA,1	NA,-inf	NA,inf	NA,0.854517	0.000326987	0.000658908
2	chr20:2405951:C:T	2405951	NA,T	NA,C	NA,1	NA,inf	NA,inf	NA,0.893749	0.000326834	0.000658801
2	chr20:1968577:A:G	1968577	NA,G	NA,A	NA,1	NA,inf	NA,inf	NA,1.15282	0.000326004	0.000657293
2	chr20:2030162:T:C	2030162	NA,C	NA,T	NA,1	NA,-inf	NA,inf	NA,0.757372	0.000325605	0.000656138
2	chr20:1467612:T:G	1467612	NA,G	NA,T	NA,1	NA,inf	NA,inf	NA,0.933801	0.000325221	0.000655593
2	chr20:2131794:TG:T	2131794	NA,T	NA,TG	NA,1	NA,inf	NA,inf	NA,0.925589	0.000325088	0.00065552
2	chr20:1931645:C:T	1931645	NA,T	NA,C	NA,1	NA,inf	NA,inf	NA,1.06435	0.000324751	0.000654596
2	chr20:2019114:C:T	2019114	NA,T	NA,C	NA,1	NA,inf	NA,inf	NA,0.986796	0.000324362	0.000654065
2	chr20:2013138:A:T	2013138	T,T	A,A	1,1	-inf,-inf	inf,inf	1.37723,1.06903	0.000324104	0.000651891
2	chr20:1968833:G:A	1968833	NA,A	NA,G	NA,1	NA,inf	NA,inf	NA,1.47965	0.000323578	0.000652432
2	chr20:1892809:T:C	1892809	C,NA	T,NA	1,NA	inf,NA	inf,NA	1.10709,NA	0.000323301	0.000648177
2	chr20:1945629:C:T	1945629	NA,T	NA,C	NA,1	NA,inf	NA,inf	NA,1.65305	0.000322858	0.00065068
2	chr20:2222170:T:C	2222170	NA,C	NA,T	NA,1	NA,-inf	NA,inf	NA,0.734449	0.000321028	0.000646839
2	chr20:2023187:C:T	2023187	NA,T	NA,C	NA,1	NA,-inf	NA,inf	NA,0.794362	0.000320983	0.000646646
2	chr20:1859697:T:C	1859697	C,C	T,T	1,1	-inf,inf	inf,inf	1.5754,0.250096	0.000319877	0.00061009
2	chr20:2411404:A:T	2411404	NA,T	NA,A	NA,1	NA,inf	NA,inf	NA,0.882645	0.000319029	0.000643069
2	chr20:2023971:C:T	2023971	NA,T	NA,C	NA,1	NA,-inf	NA,inf	NA,0.787299	0.000317373	0.000639376
2	chr20:1954155:C:G	1954155	G,G	C,C	1,1	-inf,-inf	inf,inf	0.451039,0.771313	0.000317331	0.000638248
2	chr20:1485327:G:A	1485327	NA,A	NA,G	NA,1	NA,inf	NA,inf	NA,0.962666	0.000315875	0.000636772
2	chr20:2022943:C:T	2022943	NA,T	NA,C	NA,1	NA,-inf	NA,inf	NA,0.784471	0.000315163	0.000634925
2	chr20:2338194:G:A	2338194	NA,A	NA,G	NA,1	NA,inf	NA,inf	NA,1.00144	0.000314095	0.00063328
2	chr20:2022912:C:T	2022912	NA,T	NA,C	NA,1	NA,-inf	NA,inf	NA,0.781152	0.000313358	0.000631289
2	chr20:2436456:T:C	2436456	C,C	T,T	1,1	-inf,-inf	inf,inf	0.0945325,2.2758	0.000313341	0.000632184
2	chr20:1671845:C:T	1671845	T,NA	C,NA	1,NA	inf,NA	inf,NA	0.98899,NA	0.000312892	0.000628561
2	chr20:2150717:A:G	2150717	NA,G	NA,A	NA,1	NA,inf	NA,inf	NA,1.34531	0.000311328	0.000628401
2	chr20:2024534:T:A	2024534	NA,A	NA,T	NA,1	NA,-inf	NA,inf	NA,0.776263	0.000311312	0.00062717
2	chr20:2014949:A:C	2014949	NA,C	NA,A	NA,1	NA,inf	NA,inf	NA,0.981833	0.000310827	0.000626486
2	chr20:2260364:T:G	2260364	NA,G	NA,T	NA,1	NA,-inf	NA,inf	NA,0.803756	0.000309134	0.000622919
2	chr20:2014952:T:G	2014952	NA,G	NA,T	NA,1	NA,inf	NA,inf	NA,0.977507	0.000308727	0.000622255
2	chr20:1979667:A:G	1979667	G,G	A,A	1,1	inf,-inf	inf,inf	1.59543,1.34979	0.000308135	0.00062092
2	chr20:2152978:T:A	2152978	NA,A	NA,T	NA,1	NA,inf	NA,inf	NA,0.841705	0.000307251	0.000619661
2	chr20:1484642:A:G	1484642	NA,G	NA,A	NA,1	NA,-inf	NA,inf	NA,0.852397	0.000306983	0.000618618
2	chr20:2233978:C:T	2233978	NA,T	NA,C	NA,1	NA,-inf	NA,inf	NA,0.681202	0.000306584	0.000617672
2	chr20:1670410:A:T	1670410	T,NA	A,NA	1,NA	inf,NA	inf,NA	0.977492,NA	0.000305896	0.000614522
2	chr20:1670877:T:C	1670877	C,NA	T,NA	1,NA	inf,NA	inf,NA	0.977394,NA	0.00030562	0.000613968
2	chr20:2328813:C:A	2328813	NA,A	NA,C	NA,1	NA,inf	NA,inf	NA,0.913478	0.000305423	0.000615653
2	chr20:1642182:G:T	1642182	T,NA	G,NA	1,NA	inf,NA	inf,NA	0.975187,NA	0.000305417	0.000613559
2	chr20:1850054:G:A	1850054	A,A	G,G	1,1	-inf,-inf	inf,inf	1.9018,0.774618	0.000304614	0.000593102
2	chr20:2029688:A:G	2029688	G,G	A,A	1,1	inf,-inf	inf,inf	0.146487,0.404144	0.000303398	0.00060926
2	chr20:1996954:A:G	1996954	NA,G	NA,A	NA,1	NA,-inf	NA,inf	NA,0.851619	0.000303356	0.000611159
2	chr20:2020096:C:A	2020096	NA,A	NA,C	NA,1	NA,-inf	NA,inf	NA,0.696391	0.000302768	0.000610142
2	chr20:1979954:T:C	1979954	NA,C	NA,T	NA,1	NA,inf	NA,inf	NA,1.43641	0.000302579	0.000610097
2	chr20:2000377:G:A	2000377	A,A	G,G	1,1	inf,inf	inf,inf	0.298701,0.011256	0.000302352	0.000607696
2	chr20:1700889:G:A	1700889	A,NA	G,NA	1,NA	inf,NA	inf,NA	0.982069,NA	0.000302205	0.000606954
2	chr20:1464634:A:T	1464634	NA,T	NA,A	NA,1	NA,inf	NA,inf	NA,0.90037	0.000301951	0.000608687
2	chr20:1468903:A:C	1468903	NA,C	NA,A	NA,1	NA,inf	NA,inf	NA,0.903791	0.0003015	0.000607748
2	chr20:2024967:C:T	2024967	NA,T	NA,C	NA,1	NA,-inf	NA,inf	NA,0.64237	0.000301115	0.000606744
2	chr20:2207925:G:A	2207925	NA,A	NA,G	NA,1	NA,-inf	NA,inf	NA,0.763443	0.000300841	0.000606118
2	chr20:1500195:C:T	1500195	T,NA	C,NA	1,NA	inf,NA	inf,NA	1.13413,NA	0.000299789	0.000604124
2	chr20:1764909:A:G	1764909	NA,G	NA,A	NA,1	NA,-inf	NA,inf	NA,0.764053	0.000299544	0.000603571
2	chr20:2265430:A:G	2265430	G,NA	A,NA	1,NA	inf,NA	inf,NA	1.21868,NA	0.000298981	0.000602343
2	chr20:2370022:G:T	2370022	T,T	G,G	1,1	inf,inf	inf,inf	1.1123,0.131786	0.000298964	0.000600895
2	chr20:1671625:C:T	1671625	T,NA	C,NA	1,NA	inf,NA	inf,NA	0.966838,NA	0.000298718	0.000600119
2	chr20:1885372:C:CA	1885372	CA,CA	C,C	1,1	inf,-inf	inf,inf	0.369004,1.69847	0.0002978	0.000600081
2	chr20:2009190:T:A	2009190	NA,A	NA,T	NA,1	NA,-inf	NA,inf	NA,0.688172	0.000296994	0.000598383
2	chr20:2019036:C:T	2019036	NA,T	NA,C	NA,1	NA,inf	NA,inf	NA,0.925953	0.000294323	0.000593485
2	chr20:2302570:G:A	2302570	NA,A	NA,G	NA,1	NA,-inf	NA,inf	NA,0.799312	0.000294048	0.000592565
2	chr20:1976017:T:C	1976017	C,C	T,T	1,1	inf,-inf	inf,inf	1.60756,1.32308	0.00029318	0.000590789
2	chr20:2424683:T:C	2424683	NA,C	NA,T	NA,1	NA,inf	NA,inf	NA,0.832628	0.00029312	0.000590844
2	chr20:1639746:G:T	1639746	T,T	G,G	1,1	-inf,-inf	inf,inf	1.76795,1.07275	0.000293064	0.00059099
2	chr20:1728990:T:C	1728990	NA,C	NA,T	NA,1	NA,-inf	NA,inf	NA,0.790885	0.000292743	0.000589894
2	chr20:1654950:T:C	1654950	C,C	T,T	1,1	-inf,-inf	inf,inf	1.80067,0.994792	0.000292398	0.000589588
2	chr20:1853899:A:G	1853899	G,G	A,A	1,1	-inf,inf	inf,inf	1.5323,0.386744	0.000292201	0.000558413
2	chr20:2256371:C:T	2256371	NA,T	NA,C	NA,1	NA,-inf	NA,inf	NA,0.759557	0.000291864	0.000588236
2	chr20:2390759:G:T	2390759	NA,T	NA,G	NA,1	NA,-inf	NA,inf	NA,0.742387	0.000291267	0.000586905
2	chr20:1887225:C:T	1887225	NA,T	NA,C	NA,1	NA,-inf	NA,inf	NA,0.797203	0.000290366	0.000585532
2	chr20:1776782:T:C	1776782	NA,C	NA,T	NA,1	NA,-inf	NA,inf	NA,0.785053	0.000290343	0.000585053
2	chr20:2150701:G:A	2150701	NA,A	NA,G	NA,1	NA,inf	NA,inf	NA,0.839655	0.000290334	0.000585571
2	chr20:1728439:G:C	1728439	NA,C	NA,G	NA,1	NA,inf	NA,inf	NA,0.965038	0.000290243	0.000585238
2	chr20:1451949:C:A	1451949	NA,A	NA,C	NA,1	NA,inf	NA,inf	NA,0.872269	0.000289264	0.000583112
2	chr20:1706147:T:C	1706147	NA,C	NA,T	NA,1	NA,inf	NA,inf	NA,0.905835	0.000288773	0.000582156
2	chr20:2057221:T:C	2057221	C,C	T,T	1,1	-inf,-inf	inf,inf	1.04112,0.385175	0.000288671	0.000580058
2	chr20:2057707:A:G	2057707	G,G	A,A	1,1	-inf,-inf	inf,inf	1.04063,0.389101	0.000287881	0.000578442
2	chr20:2158296:C:T	2158296	NA,T	NA,C	NA,1	NA,inf	NA,inf	NA,0.801472	0.000287462	0.000579722
2	chr20:2365381:A:G	2365381	G,G	A,A	1,1	-inf,-inf	inf,inf	0.82611,1.10493	0.00028661	0.000576643
2	chr20:1973959:T:C	1973959	NA,C	NA,T	NA,1	NA,inf	NA,inf	NA,1.07665	0.000286528	0.000577688
2	chr20:1934355:G:A	1934355	NA,A	NA,G	NA,1	NA,inf	NA,inf	NA,1.04028	0.000286361	0.000577325
2	chr20:2256949:C:T	2256949	NA,T	NA,C	NA,1	NA,-inf	NA,inf	NA,0.763636	0.000285949	0.000576211
2	chr20:1722460:T:C	1722460	C,C	T,T	1,1	-inf,inf	inf,inf	0.181105,1.92743	0.000285904	0.000576603
2	chr20:1682438:C:T	1682438	NA,T	NA,C	NA,1	NA,inf	NA,inf	NA,0.915634	0.000285187	0.000575033
2	chr20:2148093:C:T	2148093	NA,T	NA,C	NA,1	NA,-inf	NA,inf	NA,0.770998	0.000284941	0.000574208
2	chr20:1655070:C:T	1655070	T,NA	C,NA	1,NA	inf,NA	inf,NA	0.938121,NA	0.000284368	0.000571326
2	chr20:1672117:C:T	1672117	T,NA	C,NA	1,NA	inf,NA	inf,NA	0.941459,NA	0.000283647	0.000569869
2	chr20:1838939:C:G	1838939	NA,G	NA,C	NA,1	NA,inf	NA,inf	NA,0.896187	0.000283616	0.000571749
2	chr20:1482858:T:C	1482858	NA,C	NA,T	NA,1	NA,inf	NA,inf	NA,0.872229	0.000283391	0.000571385
2	chr20:1669687:C:T	1669687	NA,T	NA,C	NA,1	NA,-inf	NA,inf	NA,0.736723	0.000283348	0.00057097
2	chr20:1632462:G:A	1632462	NA,A	NA,G	NA,1	NA,-inf	NA,inf	NA,0.711175	0.000283111	0.000570448
2	chr20:1652372:T:C	1652372	C,NA	T,NA	1,NA	inf,NA	inf,NA	0.93504,NA	0.000282569	0.000567718
2	chr20:1578613:C:T	1578613	NA,T	NA,C	NA,1	NA,-inf	NA,inf	NA,1.05157	0.000282272	0.000569376
2	chr20:2137813:CATGTTGATGTCTGAA:C	2137813	NA,C	NA,CATGTTGATGTCTGAA	NA,1	NA,inf	NA,inf	NA,0.94856	0.000281758	0.000568274
2	chr20:1732128:G:C	1732128	NA,C	NA,G	NA,1	NA,inf	NA,inf	NA,0.958238	0.000281692	0.000567988
2	chr20:1656567:T:C	1656567	NA,C	NA,T	NA,1	NA,-inf	NA,inf	NA,0.766595	0.00028116	0.000566719
2	chr20:1486573:C:T	1486573	NA,T	NA,C	NA,1	NA,inf	NA,inf	NA,0.867096	0.000280634	0.000565828
2	chr20:2438610:G:A	2438610	A,A	G,G	1,1	-inf,-inf	inf,inf	0.124064,2.20409	0.000279768	0.000564458
2	chr20:1713067:T:C	1713067	C,C	T,T	1,1	-inf,inf	inf,inf	0.158267,1.92093	0.000279004	0.00056268
2	chr20:2312137:C:T	2312137	T,T	C,C	1,1	-inf,-inf	inf,inf	2.07484,0.0410861	0.000278115	0.000560601
2	chr20:2360450:A:C	2360450	C,C	A,A	1,1	-inf,-inf	inf,inf	0.852658,1.0582	0.00027795	0.000559216
2	chr20:1871304:G:T	1871304	NA,T	NA,G	NA,1	NA,-inf	NA,inf	NA,0.710564	0.000277787	0.000559738
2	chr20:1657688:A:T	1657688	NA,T	NA,A	NA,1	NA,-inf	NA,inf	NA,0.758905	0.000277628	0.000559597
2	chr20:1969930:G:A	1969930	NA,A	NA,G	NA,1	NA,inf	NA,inf	NA,1.05511	0.000277305	0.000559091
2	chr20:1714342:T:C	1714342	NA,C	NA,T	NA,1	NA,inf	NA,inf	NA,0.889727	0.000277172	0.000558786
2	chr20:1663950:T:A	1663950	A,NA	T,NA	1,NA	inf,NA	inf,NA	0.930613,NA	0.000276257	0.000555033
2	chr20:2241586:T:C	2241586	NA,C	NA,T	NA,1	NA,-inf	NA,inf	NA,0.735294	0.000275987	0.000556255
2	chr20:2058579:T:C	2058579	C,C	T,T	1,1	-inf,-inf	inf,inf	1.022,0.386852	0.000275815	0.00055424
2	chr20:1563543:G:A	1563543	NA,A	NA,G	NA,1	NA,-inf	NA,inf	NA,0.722116	0.000275751	0.000555689
2	chr20:1499149:G:A	1499149	NA,A	NA,G	NA,1	NA,-inf	NA,inf	NA,0.787857	0.000275476	0.000555124
2	chr20:2343972:G:C	2343972	NA,C	NA,G	NA,1	NA,-inf	NA,inf	NA,0.716244	0.000274927	0.000553991
2	chr20:1852343:C:T	1852343	T,T	C,C	1,1	-inf,inf	inf,inf	1.51449,0.34614	0.000274914	0.000525479
2	chr20:1972717:A:G	1972717	G,G	A,A	1,1	inf,-inf	inf,inf	1.59714,1.2671	0.000274755	0.000553633
2	chr20:1985510:G:A	1985510	NA,A	NA,G	NA,1	NA,-inf	NA,inf	NA,0.715748	0.000274268	0.000552412
2	chr20:1655359:A:G	1655359	G,G	A,A	1,1	inf,inf	inf,inf	0.73029,1.37539	0.000274187	0.000551559
2	chr20:1816112:C:T	1816112	NA,T	NA,C	NA,1	NA,-inf	NA,inf	NA,0.917301	0.000274125	0.000552358
2	chr20:1496798:T:C	1496798	NA,C	NA,T	NA,1	NA,-inf	NA,inf	NA,0.784744	0.000274092	0.000552335
2	chr20:1846258:T:C	1846258	NA,C	NA,T	NA,1	NA,inf	NA,inf	NA,0.881858	0.000273811	0.000551978
2	chr20:1861447:G:A	1861447	NA,A	NA,G	NA,1	NA,inf	NA,inf	NA,0.911101	0.000273262	0.000551015
2	chr20:1852852:C:G	1852852	G,G	C,C	1,1	-inf,-inf	inf,inf	2.40579,0.251076	0.000272308	0.000527294
2	chr20:2112080:A:G	2112080	NA,G	NA,A	NA,1	NA,-inf	NA,inf	NA,0.738514	0.000271887	0.000547903
2	chr20:1790361:G:A	1790361	NA,A	NA,G	NA,1	NA,inf	NA,inf	NA,0.878189	0.000271335	0.000547119
2	chr20:2168632:C:T	2168632	NA,T	NA,C	NA,1	NA,-inf	NA,inf	NA,0.745267	0.000270996	0.000546099
2	chr20:2015606:A:G	2015606	NA,G	NA,A	NA,1	NA,inf	NA,inf	NA,0.898944	0.000270667	0.00054555
2	chr20:2333635:A:C	2333635	NA,C	NA,A	NA,1	NA,inf	NA,inf	NA,0.831581	0.000270597	0.000545454
2	chr20:1843588:C:T	1843588	T,T	C,C	1,1	-inf,inf	inf,inf	1.71356,0.285321	0.000268992	0.000515336
2	chr20:1869918:A:G	1869918	NA,G	NA,A	NA,1	NA,inf	NA,inf	NA,0.839011	0.000268938	0.000542186
2	chr20:2008643:G:A	2008643	NA,A	NA,G	NA,1	NA,-inf	NA,inf	NA,0.631407	0.000267941	0.000539866
2	chr20:1974231:A:C	1974231	C,C	A,A	1,1	inf,-inf	inf,inf	1.69979,1.24641	0.000267687	0.000539385
2	chr20:1838657:A:T	1838657	NA,T	NA,A	NA,1	NA,-inf	NA,inf	NA,0.595545	0.000265854	0.000535555
2	chr20:1706476:A:G	1706476	NA,G	NA,A	NA,1	NA,inf	NA,inf	NA,0.849909	0.000265843	0.000535931
2	chr20:2260235:C:T	2260235	NA,T	NA,C	NA,1	NA,-inf	NA,inf	NA,0.698875	0.000264939	0.000533965
2	chr20:2386515:C:T	2386515	T,T	C,C	1,1	inf,-inf	inf,inf	1.574,0.0447159	0.000264923	0.000533672
2	chr20:2438531:A:G	2438531	G,G	A,A	1,1	-inf,-inf	inf,inf	0.0973447,2.17908	0.000264087	0.000532812
2	chr20:1720419:T:C	1720419	NA,C	NA,T	NA,1	NA,-inf	NA,inf	NA,0.724026	0.000263853	0.000531746
2	chr20:2126434:T:C	2126434	NA,C	NA,T	NA,1	NA,-inf	NA,inf	NA,0.715386	0.000263186	0.000530375
2	chr20:1862338:G:C	1862338	NA,C	NA,G	NA,1	NA,inf	NA,inf	NA,0.871857	0.000262911	0.000530137
2	chr20:1861809:T:C	1861809	NA,C	NA,T	NA,1	NA,inf	NA,inf	NA,0.880372	0.000262907	0.000530133
2	chr20:1993666:T:C	1993666	NA,C	NA,T	NA,1	NA,-inf	NA,inf	NA,1.10085	0.000261773	0.000527501
2	chr20:2171243:C:CA	2171243	NA,CA	NA,C	NA,1	NA,inf	NA,inf	NA,0.871907	0.000260584	0.000525493
2	chr20:2157676:G:A	2157676	NA,A	NA,G	NA,1	NA,inf	NA,inf	NA,0.700422	0.00026051	0.000525308
2	chr20:2257184:G:A	2257184	A,A	G,G	1,1	inf,-inf	inf,inf	1.23798,1.12266	0.000260367	0.000525364
2	chr20:2160585:G:A	2160585	NA,A	NA,G	NA,1	NA,inf	NA,inf	NA,0.682199	0.000260199	0.000524637
2	chr20:2334207:G:A	2334207	NA,A	NA,G	NA,1	NA,inf	NA,inf	NA,0.796902	0.000260155	0.0005244
2	chr20:2115718:C:G	2115718	NA,G	NA,C	NA,1	NA,-inf	NA,inf	NA,0.719594	0.00025984	0.000523634
2	chr20:1813305:A:G	1813305	G,G	A,A	1,1	-inf,inf	inf,inf	2.4824,0.226594	0.000259806	0.000518338
2	chr20:1936160:G:A	1936160	NA,A	NA,G	NA,1	NA,inf	NA,inf	NA,0.989713	0.000259039	0.000522196
2	chr20:2336937:C:T	2336937	NA,T	NA,C	NA,1	NA,inf	NA,inf	NA,0.867938	0.000259033	0.00052225
2	chr20:1668645:C:A	1668645	NA,A	NA,C	NA,1	NA,inf	NA,inf	NA,0.879653	0.000258959	0.000522414
2	chr20:2004547:G:A	2004547	NA,A	NA,G	NA,1	NA,inf	NA,inf	NA,0.989828	0.000258675	0.000521559
2	chr20:2009539:A:G	2009539	NA,G	NA,A	NA,1	NA,inf	NA,inf	NA,0.897108	0.000257983	0.000520045
2	chr20:2312502:C:T	2312502	T,NA	C,NA	1,NA	inf,NA	inf,NA	1.21963,NA	0.000257414	0.000518934
2	chr20:1859162:C:A	1859162	NA,A	NA,C	NA,1	NA,inf	NA,inf	NA,0.863891	0.000257344	0.000518901
2	chr20:2004016:G:A	2004016	NA,A	NA,G	NA,1	NA,-inf	NA,inf	NA,0.620095	0.000257245	0.000518262
2	chr20:1668676:A:G	1668676	G,NA	A,NA	1,NA	inf,NA	inf,NA	0.973053,NA	0.000257069	0.000517681
2	chr20:1780165:G:C	1780165	C,C	G,G	1,1	-inf,inf	inf,inf	0.82737,0.918511	0.000257058	0.000517256
2	chr20:2403951:C:T	2403951	NA,T	NA,C	NA,1	NA,inf	NA,inf	NA,0.849707	0.000256041	0.000516201
2	chr20:2344025:T:C	2344025	NA,C	NA,T	NA,1	NA,-inf	NA,inf	NA,0.673735	0.000255931	0.000515722
2	chr20:1967609:G:T	1967609	NA,T	NA,G	NA,1	NA,inf	NA,inf	NA,1.00243	0.000255914	0.000515957
2	chr20:1868996:G:T	1868996	NA,T	NA,G	NA,1	NA,inf	NA,inf	NA,0.804448	0.000255897	0.000515893
2	chr20:1868855:G:T	1868855	NA,T	NA,G	NA,1	NA,inf	NA,inf	NA,0.80401	0.000255717	0.000515531
2	chr20:1718664:T:C	1718664	NA,C	NA,T	NA,1	NA,-inf	NA,inf	NA,0.708954	0.000255607	0.000515079
2	chr20:2052062:T:C	2052062	NA,C	NA,T	NA,1	NA,inf	NA,inf	NA,0.926956	0.000255292	0.000514567
2	chr20:2171331:G:C	2171331	NA,C	NA,G	NA,1	NA,-inf	NA,inf	NA,0.622113	0.000255221	0.000514284
2	chr20:2420386:C:T	2420386	NA,T	NA,C	NA,1	NA,inf	NA,inf	NA,0.885881	0.000255209	0.000514564
2	chr20:1473270:T:C	1473270	NA,C	NA,T	NA,1	NA,inf	NA,inf	NA,0.786278	0.000255172	0.000514424
2	chr20:2359419:T:G	2359419	G,G	T,T	1,1	-inf,-inf	inf,inf	0.821457,1.04585	0.000255079	0.000513224
2	chr20:1884965:T:C	1884965	NA,C	NA,T	NA,1	NA,-inf	NA,inf	NA,0.712489	0.000255009	0.000514217
2	chr20:1637718:T:C	1637718	NA,C	NA,T	NA,1	NA,-inf	NA,inf	NA,0.655288	0.000254609	0.000513025
2	chr20:1841037:G:A	1841037	NA,A	NA,G	NA,1	NA,inf	NA,inf	NA,0.785733	0.000254379	0.000512762
2	chr20:1951846:C:G	1951846	NA,G	NA,C	NA,1	NA,inf	NA,inf	NA,0.99095	0.000254313	0.000512636
2	chr20:1902495:A:G	1902495	NA,G	NA,A	NA,1	NA,-inf	NA,inf	NA,0.632156	0.000254098	0.000511975
2	chr20:2126159:T:C	2126159	NA,C	NA,T	NA,1	NA,-inf	NA,inf	NA,0.69246	0.00025341	0.000510678
2	chr20:2014317:G:A	2014317	A,A	G,G	1,1	-inf,inf	inf,inf	0.238118,1.09646	0.000252993	0.000508201
2	chr20:2258706:C:T	2258706	NA,T	NA,C	NA,1	NA,-inf	NA,inf	NA,0.688541	0.000252725	0.000509273
2	chr20:1934602:G:A	1934602	NA,A	NA,G	NA,1	NA,inf	NA,inf	NA,0.975851	0.000252438	0.000508885
2	chr20:1476570:T:C	1476570	NA,C	NA,T	NA,1	NA,inf	NA,inf	NA,0.780861	0.000252248	0.000508475
2	chr20:1707134:T:A	1707134	A,A	T,T	1,1	-inf,inf	inf,inf	0.0696906,1.48641	0.00025194	0.000506946
2	chr20:1500483:T:C	1500483	NA,C	NA,T	NA,1	NA,-inf	NA,inf	NA,0.733048	0.000251899	0.000507618
2	chr20:2266892:A:G	2266892	NA,G	NA,A	NA,1	NA,-inf	NA,inf	NA,0.675327	0.000251734	0.000507181
2	chr20:1859941:A:G	1859941	NA,G	NA,A	NA,1	NA,inf	NA,inf	NA,0.854619	0.000251387	0.000506901
2	chr20:1934136:T:C	1934136	C,C	T,T	1,1	inf,inf	inf,inf	1.06626,1.1294	0.000251223	0.000507936
2	chr20:1975035:G:A	1975035	NA,A	NA,G	NA,1	NA,inf	NA,inf	NA,0.790623	0.000251158	0.000506354
2	chr20:1831975:C:T	1831975	T,T	C,C	1,1	-inf,-inf	inf,inf	1.75764,0.0415313	0.000250172	0.00050288
2	chr20:2434400:T:C	2434400	C,C	T,T	1,1	-inf,inf	inf,inf	0.27857,1.64093	0.000249903	0.000503525
2	chr20:1979293:G:A	1979293	A,A	G,G	1,1	inf,-inf	inf,inf	0.632174,0.0753352	0.000249643	0.00050161
2	chr20:1470821:G:T	1470821	NA,T	NA,G	NA,1	NA,inf	NA,inf	NA,0.770703	0.000249606	0.000503144
2	chr20:2060303:C:A	2060303	NA,A	NA,C	NA,1	NA,-inf	NA,inf	NA,0.55928	0.000249244	0.000502289
2	chr20:2327628:A:G	2327628	G,G	A,A	1,1	inf,inf	inf,inf	0.308811,1.64474	0.000249189	0.000501969
2	chr20:1972826:T:A	1972826	NA,A	NA,T	NA,1	NA,inf	NA,inf	NA,0.979887	0.000249178	0.000502379
2	chr20:1833995:TTC:T	1833995	NA,T	NA,TTC	NA,1	NA,-inf	NA,inf	NA,0.605227	0.000248557	0.000500715
2	chr20:1860267:G:A	1860267	NA,A	NA,G	NA,1	NA,inf	NA,inf	NA,0.846407	0.00024833	0.000500734
2	chr20:1994677:G:T	1994677	NA,T	NA,G	NA,1	NA,-inf	NA,inf	NA,0.999175	0.000248238	0.00050018
2	chr20:1621978:C:T	1621978	T,NA	C,NA	1,NA	inf,NA	inf,NA	0.975602,NA	0.000248132	0.000499558
2	chr20:2202212:G:A	2202212	NA,A	NA,G	NA,1	NA,inf	NA,inf	NA,0.850736	0.000247553	0.000499025
2	chr20:1834382:T:A	1834382	NA,A	NA,T	NA,1	NA,inf	NA,inf	NA,0.897176	0.000247221	0.00049844
2	chr20:2014754:C:G	2014754	G,G	C,C	1,1	-inf,-inf	inf,inf	1.19732,0.0870506	0.000246749	0.000496563
2	chr20:1969722:C:T	1969722	NA,T	NA,C	NA,1	NA,inf	NA,inf	NA,1.34144	0.000246468	0.000496971
2	chr20:1948940:A:G	1948940	NA,G	NA,A	NA,1	NA,-inf	NA,inf	NA,0.707664	0.000246191	0.000496102
2	chr20:2276311:A:G	2276311	NA,G	NA,A	NA,1	NA,inf	NA,inf	NA,0.762448	0.000246095	0.000496053
2	chr20:2113257:A:G	2113257	NA,G	NA,A	NA,1	NA,-inf	NA,inf	NA,0.673878	0.000245254	0.000494244
2	chr20:2387347:G:A	2387347	NA,A	NA,G	NA,1	NA,inf	NA,inf	NA,0.860073	0.000245181	0.00049436
2	chr20:2115347:G:A	2115347	NA,A	NA,G	NA,1	NA,-inf	NA,inf	NA,0.673461	0.000245083	0.0004939
2	chr20:2117042:T:C	2117042	NA,C	NA,T	NA,1	NA,inf	NA,inf	NA,0.675727	0.000244807	0.000493653
2	chr20:2089331:C:T	2089331	NA,T	NA,C	NA,1	NA,inf	NA,inf	NA,0.90353	0.000244371	0.000492589
2	chr20:2018893:C:T	2018893	NA,T	NA,C	NA,1	NA,inf	NA,inf	NA,0.867685	0.00024393	0.000491739
2	chr20:1840825:A:G	1840825	NA,G	NA,A	NA,1	NA,inf	NA,inf	NA,0.803	0.000243861	0.000491598
2	chr20:1644404:C:A	1644404	NA,A	NA,C	NA,1	NA,-inf	NA,inf	NA,0.649669	0.000243545	0.00049078
2	chr20:1850092:G:T	1850092	NA,T	NA,G	NA,1	NA,inf	NA,inf	NA,0.748223	0.000242794	0.000489417
2	chr20:2226505:C:A	2226505	A,A	C,C	1,1	inf,-inf	inf,inf	1.06607,0.601934	0.000241989	0.000487755
2	chr20:1770672:A:G	1770672	G,G	A,A	1,1	-inf,inf	inf,inf	0.144887,1.71022	0.000241625	0.000486842
2	chr20:1860208:C:T	1860208	NA,T	NA,C	NA,1	NA,inf	NA,inf	NA,0.826501	0.000241279	0.000486514
2	chr20:2077363:G:A	2077363	NA,A	NA,G	NA,1	NA,-inf	NA,inf	NA,0.654666	0.000241051	0.000485706
2	chr20:2036638:G:A	2036638	NA,A	NA,G	NA,1	NA,-inf	NA,inf	NA,0.58922	0.000240855	0.00048539
2	chr20:1938510:G:A	1938510	NA,A	NA,G	NA,1	NA,-inf	NA,inf	NA,0.609144	0.000240738	0.000485098
2	chr20:1449592:T:A	1449592	NA,A	NA,T	NA,1	NA,-inf	NA,inf	NA,0.729174	0.000240588	0.000484842
2	chr20:1993291:C:T	1993291	NA,T	NA,C	NA,1	NA,-inf	NA,inf	NA,1.06727	0.000240296	0.000484237
2	chr20:2061862:T:C	2061862	NA,C	NA,T	NA,1	NA,-inf	NA,inf	NA,0.661909	0.00024016	0.000483935
2	chr20:1983449:C:A	1983449	NA,A	NA,C	NA,1	NA,-inf	NA,inf	NA,1.24963	0.000239522	0.000482485
2	chr20:1837378:C:T	1837378	NA,T	NA,C	NA,1	NA,-inf	NA,inf	NA,0.666616	0.000239107	0.000481809
2	chr20:1823904:G:A	1823904	NA,A	NA,G	NA,1	NA,inf	NA,inf	NA,0.888396	0.000239069	0.000481965
2	chr20:2002573:C:T	2002573	NA,T	NA,C	NA,1	NA,-inf	NA,inf	NA,0.777856	0.000239002	0.000481625
2	chr20:1886717:G:C	1886717	C,C	G,G	1,1	-inf,-inf	inf,inf	1.49117,0.402789	0.000238596	0.000469334
2	chr20:1518744:A:C	1518744	NA,C	NA,A	NA,1	NA,inf	NA,inf	NA,0.752459	0.000238235	0.000480239
2	chr20:2263393:A:C	2263393	C,C	A,A	1,1	-inf,inf	inf,inf	1.18111,0.959877	0.000237974	0.000479387
2	chr20:2178917:G:C	2178917	NA,C	NA,G	NA,1	NA,-inf	NA,inf	NA,0.667749	0.000237894	0.000479322
2	chr20:1672395:C:T	1672395	NA,T	NA,C	NA,1	NA,inf	NA,inf	NA,0.755091	0.000237356	0.00047855
2	chr20:1930945:G:A	1930945	NA,A	NA,G	NA,1	NA,inf	NA,inf	NA,0.931719	0.000237329	0.000478428
2	chr20:1478204:A:G	1478204	NA,G	NA,A	NA,1	NA,inf	NA,inf	NA,0.740402	0.000237214	0.000478219
2	chr20:2231027:C:T	2231027	T,T	C,C	1,1	-inf,inf	inf,inf	1.34,0.757258	0.000237045	0.000477894
2	chr20:1962395:G:A	1962395	NA,A	NA,G	NA,1	NA,inf	NA,inf	NA,1.19029	0.000236667	0.000476923
2	chr20:2339195:G:A	2339195	NA,A	NA,G	NA,1	NA,-inf	NA,inf	NA,0.612924	0.000236513	0.000476486
2	chr20:2154070:C:T	2154070	NA,T	NA,C	NA,1	NA,-inf	NA,inf	NA,0.708831	0.000236164	0.000475916
2	chr20:2440148:G:A	2440148	NA,A	NA,G	NA,1	NA,-inf	NA,inf	NA,0.630521	0.000236141	0.000475829
2	chr20:2157783:G:A	2157783	NA,A	NA,G	NA,1	NA,inf	NA,inf	NA,0.976471	0.00023614	0.000476439
2	chr20:2091875:A:G	2091875	NA,G	NA,A	NA,1	NA,inf	NA,inf	NA,0.699291	0.000235947	0.000475763
2	chr20:1483802:C:T	1483802	NA,T	NA,C	NA,1	NA,inf	NA,inf	NA,0.753251	0.000235737	0.000475291
2	chr20:2040528:T:C	2040528	NA,C	NA,T	NA,1	NA,-inf	NA,inf	NA,0.57778	0.000235398	0.000474329
2	chr20:1858365:C:T	1858365	NA,T	NA,C	NA,1	NA,inf	NA,inf	NA,0.804096	0.000235359	0.000474564
2	chr20:1859887:A:C	1859887	NA,C	NA,A	NA,1	NA,inf	NA,inf	NA,0.809654	0.000235296	0.000474447
2	chr20:1835843:G:A	1835843	NA,A	NA,G	NA,1	NA,inf	NA,inf	NA,0.712506	0.000235221	0.000474177
2	chr20:1736183:G:A	1736183	A,NA	G,NA	1,NA	inf,NA	inf,NA	0.912826,NA	0.000234967	0.000473714
2	chr20:2262400:A:G	2262400	NA,G	NA,A	NA,1	NA,-inf	NA,inf	NA,0.60025	0.000234838	0.000473235
2	chr20:2199040:T:A	2199040	NA,A	NA,T	NA,1	NA,-inf	NA,inf	NA,0.622389	0.000234627	0.000472686
2	chr20:2013894:T:A	2013894	NA,A	NA,T	NA,1	NA,-inf	NA,inf	NA,0.551822	0.000234545	0.000472687
2	chr20:2149092:C:CA	2149092	NA,CA	NA,C	NA,1	NA,-inf	NA,inf	NA,0.660756	0.000234475	0.000472536
2	chr20:2395922:T:G	2395922	NA,G	NA,T	NA,1	NA,-inf	NA,inf	NA,0.586689	0.000234459	0.000472403
2	chr20:2342506:G:A	2342506	NA,A	NA,G	NA,1	NA,inf	NA,inf	NA,0.781602	0.00023442	0.000472537
2	chr20:2252388:A:C	2252388	NA,C	NA,A	NA,1	NA,-inf	NA,inf	NA,0.627237	0.000234198	0.000471954
2	chr20:2114225:C:T	2114225	NA,T	NA,C	NA,1	NA,-inf	NA,inf	NA,0.644376	0.000234004	0.000471578
2	chr20:1486520:T:C	1486520	NA,C	NA,T	NA,1	NA,inf	NA,inf	NA,0.747711	0.000233706	0.000471194
2	chr20:2013084:G:A	2013084	NA,A	NA,G	NA,1	NA,-inf	NA,inf	NA,0.547309	0.000232731	0.000469031
2	chr20:2199014:T:A	2199014	NA,A	NA,T	NA,1	NA,-inf	NA,inf	NA,0.617285	0.000232661	0.000468727
2	chr20:2421141:T:C	2421141	C,C	T,T	1,1	-inf,-inf	inf,inf	0.881326,0.738601	0.000232341	0.000467245
2	chr20:2045230:A:T	2045230	T,T	A,A	1,1	-inf,-inf	inf,inf	0.0556815,0.711527	0.000231804	0.000464946
2	chr20:1847009:G:A	1847009	A,A	G,G	1,1	-inf,inf	inf,inf	1.5028,0.603713	0.00023172	0.000446306
2	chr20:2041216:C:G	2041216	NA,G	NA,C	NA,1	NA,-inf	NA,inf	NA,0.500247	0.000231541	0.000466584
2	chr20:2323935:A:T	2323935	NA,T	NA,A	NA,1	NA,inf	NA,inf	NA,0.810405	0.000231529	0.00046674
2	chr20:2282755:T:G	2282755	NA,G	NA,T	NA,1	NA,inf	NA,inf	NA,0.726785	0.000230912	0.000465451
2	chr20:1647120:CA:C	1647120	C,C	CA,CA	1,1	inf,inf	inf,inf	0.0802038,1.58825	0.00023068	0.000464615
2	chr20:2179826:A:G	2179826	NA,G	NA,A	NA,1	NA,-inf	NA,inf	NA,0.624621	0.000230656	0.000464838
2	chr20:2363826:GC:G	2363826	NA,G	NA,GC	NA,1	NA,-inf	NA,inf	NA,0.573626	0.000230136	0.000463613
2	chr20:1486316:G:A	1486316	NA,A	NA,G	NA,1	NA,inf	NA,inf	NA,0.737439	0.000229979	0.00046368
2	chr20:2337861:T:C	2337861	NA,C	NA,T	NA,1	NA,inf	NA,inf	NA,0.806373	0.000229883	0.00046352
2	chr20:2076021:C:A	2076021	A,NA	C,NA	1,NA	inf,NA	inf,NA	1.92471,NA	0.000229262	0.000461792
2	chr20:1882379:C:T	1882379	T,T	C,C	1,1	-inf,-inf	inf,inf	1.30632,0.752665	0.000228192	0.000449856
2	chr20:2098092:G:T	2098092	NA,T	NA,G	NA,1	NA,inf	NA,inf	NA,0.932851	0.000228168	0.000459966
2	chr20:2388855:G:A	2388855	A,A	G,G	1,1	inf,inf	inf,inf	1.34052,0.060404	0.000228145	0.000459287
2	chr20:1525019:A:G	1525019	NA,G	NA,A	NA,1	NA,-inf	NA,inf	NA,0.593143	0.000228059	0.000459478
2	chr20:1673787:T:C	1673787	NA,C	NA,T	NA,1	NA,inf	NA,inf	NA,0.72069	0.000227989	0.000459609
2	chr20:1899696:C:T	1899696	NA,T	NA,C	NA,1	NA,-inf	NA,inf	NA,0.628446	0.000227781	0.00045894
2	chr20:2122338:A:C	2122338	NA,C	NA,A	NA,1	NA,inf	NA,inf	NA,0.630502	0.000227705	0.000459159
2	chr20:1720982:A:G	1720982	G,G	A,A	1,1	-inf,inf	inf,inf	0.564379,1.56562	0.00022763	0.000459045
2	chr20:2072618:C:T	2072618	NA,T	NA,C	NA,1	NA,-inf	NA,inf	NA,0.592284	0.000227545	0.000458597
2	chr20:1486234:G:A	1486234	NA,A	NA,G	NA,1	NA,inf	NA,inf	NA,0.729607	0.00022742	0.000458519
2	chr20:1780974:G:A	1780974	NA,A	NA,G	NA,1	NA,-inf	NA,inf	NA,0.608454	0.000227173	0.000457833
2	chr20:1967866:C:T	1967866	NA,T	NA,C	NA,1	NA,inf	NA,inf	NA,0.920303	0.000227071	0.000457805
2	chr20:1898372:C:T	1898372	NA,T	NA,C	NA,1	NA,inf	NA,inf	NA,0.816435	0.000226921	0.000457476
2	chr20:2104399:A:G	2104399	NA,G	NA,A	NA,1	NA,inf	NA,inf	NA,0.630064	0.000226622	0.000456976
2	chr20:2012356:G:A	2012356	NA,A	NA,G	NA,1	NA,-inf	NA,inf	NA,0.607548	0.000226331	0.000456016
2	chr20:1982576:C:T	1982576	NA,T	NA,C	NA,1	NA,-inf	NA,inf	NA,1.1958	0.000226165	0.000455591
2	chr20:2013322:A:G	2013322	NA,G	NA,A	NA,1	NA,-inf	NA,inf	NA,0.472771	0.000226052	0.000455462
2	chr20:2229717:T:C	2229717	C,C	T,T	1,1	inf,-inf	inf,inf	1.01847,0.662624	0.000225982	0.000455543
2	chr20:2153197:G:T	2153197	NA,T	NA,G	NA,1	NA,inf	NA,inf	NA,1.07348	0.000225971	0.000455998
2	chr20:2077927:G:A	2077927	NA,A	NA,G	NA,1	NA,-inf	NA,inf	NA,0.636469	0.000225658	0.000454703
2	chr20:2210516:C:T	2210516	NA,T	NA,C	NA,1	NA,-inf	NA,inf	NA,0.529489	0.000225552	0.000454497
2	chr20:1933569:T:C	1933569	NA,C	NA,T	NA,1	NA,inf	NA,inf	NA,0.874768	0.000224867	0.000453306
2	chr20:2152252:T:C	2152252	NA,C	NA,T	NA,1	NA,inf	NA,inf	NA,0.937878	0.000224573	0.000453268
2	chr20:1684838:A:T	1684838	NA,T	NA,A	NA,1	NA,-inf	NA,inf	NA,0.603941	0.000224551	0.00045251
2	chr20:2047574:G:A	2047574	NA,A	NA,G	NA,1	NA,-inf	NA,inf	NA,0.547539	0.00022386	0.000451083
2	chr20:1854885:G:A	1854885	NA,A	NA,G	NA,1	NA,inf	NA,inf	NA,0.756901	0.00022326	0.000450161
2	chr20:2400588:G:A	2400588	NA,A	NA,G	NA,1	NA,inf	NA,inf	NA,0.742472	0.000223107	0.000449771
2	chr20:1850289:C:T	1850289	NA,T	NA,C	NA,1	NA,inf	NA,inf	NA,0.796338	0.000222715	0.000449044
2	chr20:1849565:C:T	1849565	T,T	C,C	1,1	-inf,-inf	inf,inf	2.28066,0.227356	0.000221734	0.00042994
2	chr20:2250446:C:T	2250446	T,NA	C,NA	1,NA	-inf,NA	inf,NA	0.995505,NA	0.000221602	0.000447063
2	chr20:1692467:A:G	1692467	NA,G	NA,A	NA,1	NA,-inf	NA,inf	NA,0.65708	0.0002212	0.000445771
2	chr20:1719078:G:A	1719078	A,A	G,G	1,1	inf,inf	inf,inf	0.0341566,1.98663	0.000220879	0.000445853
2	chr20:1658590:G:A	1658590	NA,A	NA,G	NA,1	NA,inf	NA,inf	NA,0.730648	0.000220659	0.000444862
2	chr20:2396414:G:A	2396414	NA,A	NA,G	NA,1	NA,-inf	NA,inf	NA,0.628745	0.00022035	0.000444047
2	chr20:1825209:G:A	1825209	NA,A	NA,G	NA,1	NA,-inf	NA,inf	NA,0.760208	0.0002201	0.000443512
2	chr20:2395019:G:A	2395019	NA,A	NA,G	NA,1	NA,inf	NA,inf	NA,0.667485	0.000219987	0.000443466
2	chr20:1533589:G:A	1533589	NA,A	NA,G	NA,1	NA,-inf	NA,inf	NA,0.622603	0.000219963	0.000443422
2	chr20:2045472:G:A	2045472	NA,A	NA,G	NA,1	NA,-inf	NA,inf	NA,0.537134	0.000219876	0.000443058
2	chr20:1990166:T:C	1990166	C,C	T,T	1,1	-inf,inf	inf,inf	0.33276,0.202553	0.000219103	0.00043988
2	chr20:2091199:G:C	2091199	NA,C	NA,G	NA,1	NA,inf	NA,inf	NA,0.714652	0.000218781	0.000441148
2	chr20:1863483:A:C	1863483	NA,C	NA,A	NA,1	NA,inf	NA,inf	NA,0.705546	0.00021855	0.000440583
2	chr20:1882247:C:T	1882247	T,T	C,C	1,1	-inf,-inf	inf,inf	1.26401,0.774006	0.000218425	0.000430793
2	chr20:1934491:A:G	1934491	G,NA	A,NA	1,NA	inf,NA	inf,NA	0.665322,NA	0.000217755	0.000437662
2	chr20:1931689:G:A	1931689	NA,A	NA,G	NA,1	NA,inf	NA,inf	NA,0.851103	0.000217625	0.000438705
2	chr20:2062763:C:T	2062763	NA,T	NA,C	NA,1	NA,-inf	NA,inf	NA,0.466174	0.000217557	0.000438398
2	chr20:1834529:G:A	1834529	NA,A	NA,G	NA,1	NA,inf	NA,inf	NA,0.808068	0.00021744	0.000438389
2	chr20:1630678:G:A	1630678	NA,A	NA,G	NA,1	NA,inf	NA,inf	NA,0.688617	0.00021736	0.000438235
2	chr20:2380967:A:G	2380967	NA,G	NA,A	NA,1	NA,inf	NA,inf	NA,0.689942	0.000216995	0.000437402
2	chr20:2432732:TC:T	2432732	NA,T	NA,TC	NA,1	NA,inf	NA,inf	NA,0.748581	0.000216906	0.000437294
2	chr20:2031776:C:A	2031776	A,NA	C,NA	1,NA	inf,NA	inf,NA	0.822376,NA	0.000216816	0.000436676
2	chr20:1880886:G:A	1880886	A,NA	G,NA	1,NA	-inf,NA	inf,NA	1.2722,NA	0.000216806	0.000434424
2	chr20:1849336:G:T	1849336	NA,T	NA,G	NA,1	NA,-inf	NA,inf	NA,0.690107	0.000216372	0.000435979
2	chr20:1450267:A:C	1450267	NA,C	NA,A	NA,1	NA,-inf	NA,inf	NA,0.587233	0.000216313	0.000435899
2	chr20:1631149:G:A	1631149	NA,A	NA,G	NA,1	NA,inf	NA,inf	NA,0.680681	0.000215759	0.000434887
2	chr20:1860318:G:T	1860318	T,NA	G,NA	1,NA	-inf,NA	inf,NA	1.22759,NA	0.000215606	0.000431404
2	chr20:2345556:G:A	2345556	NA,A	NA,G	NA,1	NA,inf	NA,inf	NA,0.709452	0.000215429	0.000434236
2	chr20:1836869:C:T	1836869	NA,T	NA,C	NA,1	NA,-inf	NA,inf	NA,0.754897	0.000215415	0.00043408
2	chr20:2382315:T:G	2382315	G,G	T,T	1,1	inf,inf	inf,inf	1.4115,0.104589	0.000215276	0.000433606
2	chr20:2244315:C:T	2244315	NA,T	NA,C	NA,1	NA,-inf	NA,inf	NA,0.587878	0.00021491	0.000433121
2	chr20:2125470:G:A	2125470	NA,A	NA,G	NA,1	NA,-inf	NA,inf	NA,0.536438	0.000214854	0.000433019
2	chr20:2390386:A:T	2390386	NA,T	NA,A	NA,1	NA,-inf	NA,inf	NA,0.555841	0.000214252	0.000431742
2	chr20:2026487:TGC:T	2026487	NA,T	NA,TGC	NA,1	NA,-inf	NA,inf	NA,0.598706	0.00021419	0.000431585
2	chr20:2344571:G:A	2344571	NA,A	NA,G	NA,1	NA,-inf	NA,inf	NA,0.566064	0.000214122	0.000431531
2	chr20:1578678:G:A	1578678	NA,A	NA,G	NA,1	NA,-inf	NA,inf	NA,0.651101	0.000213783	0.000430824
2	chr20:1931386:G:A	1931386	NA,A	NA,G	NA,1	NA,inf	NA,inf	NA,0.749353	0.000213699	0.00043094
2	chr20:2445374:T:C	2445374	C,C	T,T	1,1	-inf,-inf	inf,inf	0.146776,2.01339	0.000213492	0.000430717
2	chr20:2222578:C:A	2222578	A,A	C,C	1,1	inf,-inf	inf,inf	1.07437,0.552837	0.000213265	0.000429816
2	chr20:2200842:G:A	2200842	NA,A	NA,G	NA,1	NA,-inf	NA,inf	NA,0.561937	0.000212912	0.000428955
2	chr20:1473664:G:A	1473664	NA,A	NA,G	NA,1	NA,inf	NA,inf	NA,0.692751	0.000212772	0.000428884
2	chr20:1667483:G:A	1667483	NA,A	NA,G	NA,1	NA,inf	NA,inf	NA,0.649578	0.000212301	0.000427993
2	chr20:2409358:G:A	2409358	A,NA	G,NA	1,NA	-inf,NA	inf,NA	1.23334,NA	0.00021221	0.000428004
2	chr20:2010627:G:C	2010627	NA,C	NA,G	NA,1	NA,-inf	NA,inf	NA,0.479272	0.000212192	0.000427634
2	chr20:1708312:C:T	1708312	T,T	C,C	1,1	-inf,inf	inf,inf	0.0835405,1.4067	0.000212084	0.000426786
2	chr20:1679037:T:C	1679037	NA,C	NA,T	NA,1	NA,inf	NA,inf	NA,0.720624	0.000212031	0.000427507
2	chr20:1666570:T:C	1666570	NA,C	NA,T	NA,1	NA,inf	NA,inf	NA,0.64809	0.000211828	0.00042704
2	chr20:2445281:A:T	2445281	T,T	A,A	1,1	-inf,-inf	inf,inf	0.152556,2.0058	0.000211748	0.000427198
2	chr20:2049724:C:T	2049724	T,NA	C,NA	1,NA	inf,NA	inf,NA	0.677536,NA	0.000211437	0.000425961
2	chr20:1475370:A:G	1475370	NA,G	NA,A	NA,1	NA,inf	NA,inf	NA,0.665832	0.000211385	0.000426101
2	chr20:1962052:A:T	1962052	NA,T	NA,A	NA,1	NA,inf	NA,inf	NA,1.02657	0.000211273	0.000425746
2	chr20:2304128:C:A	2304128	NA,A	NA,C	NA,1	NA,inf	NA,inf	NA,0.683945	0.000211095	0.000425635
2	chr20:2089212:C:T	2089212	NA,T	NA,C	NA,1	NA,inf	NA,inf	NA,0.64414	0.000210848	0.000425163
2	chr20:2295255:A:G	2295255	NA,G	NA,A	NA,1	NA,inf	NA,inf	NA,0.663163	0.000210513	0.000424332
2	chr20:2026491:T:A	2026491	NA,A	NA,T	NA,1	NA,-inf	NA,inf	NA,0.587107	0.00021046	0.000424071
2	chr20:1996172:C:G	1996172	G,G	C,C	1,1	-inf,inf	inf,inf	1.21535,0.0909873	0.000210403	0.000422997
2	chr20:1990005:G:A	1990005	NA,A	NA,G	NA,1	NA,-inf	NA,inf	NA,0.71727	0.000210307	0.000423675
2	chr20:1866157:G:A	1866157	NA,A	NA,G	NA,1	NA,inf	NA,inf	NA,0.678974	0.000210157	0.00042366
2	chr20:2170123:A:C	2170123	NA,C	NA,A	NA,1	NA,-inf	NA,inf	NA,0.54255	0.000210119	0.000423444
2	chr20:1962072:G:A	1962072	NA,A	NA,G	NA,1	NA,inf	NA,inf	NA,1.02115	0.000209872	0.000422924
2	chr20:1494435:A:G	1494435	NA,G	NA,A	NA,1	NA,inf	NA,inf	NA,0.646498	0.000209721	0.000422754
2	chr20:2185642:T:C	2185642	NA,C	NA,T	NA,1	NA,inf	NA,inf	NA,0.773539	0.000209483	0.000422301
2	chr20:1836323:G:A	1836323	A,A	G,G	1,1	-inf,inf	inf,inf	1.05525,0.99382	0.000208854	0.000419953
2	chr20:2416276:A:C	2416276	C,C	A,A	1,1	-inf,-inf	inf,inf	0.321696,1.61179	0.00020877	0.000420632
2	chr20:2185623:A:G	2185623	NA,G	NA,A	NA,1	NA,inf	NA,inf	NA,0.770987	0.000208744	0.000420811
2	chr20:2087795:G:A	2087795	NA,A	NA,G	NA,1	NA,-inf	NA,inf	NA,0.518928	0.000208731	0.00042061
2	chr20:1573516:C:T	1573516	NA,T	NA,C	NA,1	NA,inf	NA,inf	NA,0.637726	0.000208224	0.000419745
2	chr20:1706892:G:T	1706892	NA,T	NA,G	NA,1	NA,-inf	NA,inf	NA,0.514663	0.000208129	0.000419289
2	chr20:2376279:C:T	2376279	NA,T	NA,C	NA,1	NA,inf	NA,inf	NA,0.67661	0.000208084	0.000419437
2	chr20:1995345:ACC:A	1995345	NA,A	NA,ACC	NA,1	NA,inf	NA,inf	NA,0.808356	0.00020761	0.000418524
2	chr20:2170485:T:A	2170485	NA,A	NA,T	NA,1	NA,inf	NA,inf	NA,0.700866	0.000207539	0.000418522
2	chr20:2149900:CAG:C	2149900	NA,C	NA,CAG	NA,1	NA,-inf	NA,inf	NA,0.58691	0.000207527	0.000418234
2	chr20:1692808:G:A	1692808	A,NA	G,NA	1,NA	inf,NA	inf,NA	0.85916,NA	0.00020748	0.000417857
2	chr20:1686902:TG:T	1686902	NA,T	NA,TG	NA,1	NA,inf	NA,inf	NA,0.637171	0.0002074	0.000418003
2	chr20:1927227:A:G	1927227	NA,G	NA,A	NA,1	NA,inf	NA,inf	NA,0.777432	0.000207185	0.000417687
2	chr20:2318399:G:A	2318399	NA,A	NA,G	NA,1	NA,-inf	NA,inf	NA,0.661833	0.000206893	0.00041691
2	chr20:1629416:A:C	1629416	C,C	A,A	1,1	-inf,inf	inf,inf	0.234388,1.66155	0.000206803	0.000417204
2	chr20:2081610:T:C	2081610	NA,C	NA,T	NA,1	NA,-inf	NA,inf	NA,0.578978	0.000206588	0.000416296
2	chr20:1721022:G:A	1721022	A,A	G,G	1,1	-inf,inf	inf,inf	0.560846,1.51883	0.00020645	0.000416333
2	chr20:1613703:A:G	1613703	NA,G	NA,A	NA,1	NA,-inf	NA,inf	NA,0.62255	0.000206431	0.000416
2	chr20:2202559:T:C	2202559	NA,C	NA,T	NA,1	NA,inf	NA,inf	NA,0.726061	0.000206305	0.000415874
2	chr20:2416296:G:A	2416296	A,A	G,G	1,1	-inf,-inf	inf,inf	0.345997,1.58526	0.000206113	0.000415272
2	chr20:2117787:C:T	2117787	NA,T	NA,C	NA,1	NA,-inf	NA,inf	NA,0.420198	0.000206051	0.000415216
2	chr20:2262821:A:G	2262821	NA,G	NA,A	NA,1	NA,-inf	NA,inf	NA,0.522441	0.000206046	0.000415231
2	chr20:2163872:G:A	2163872	NA,A	NA,G	NA,1	NA,-inf	NA,inf	NA,0.623043	0.000205985	0.00041511
2	chr20:2033590:A:G	2033590	NA,G	NA,A	NA,1	NA,-inf	NA,inf	NA,0.559764	0.000205896	0.000414885
2	chr20:1841321:G:T	1841321	NA,T	NA,G	NA,1	NA,inf	NA,inf	NA,0.687412	0.000204934	0.000413123
2	chr20:2131874:G:A	2131874	NA,A	NA,G	NA,1	NA,inf	NA,inf	NA,0.64859	0.000204398	0.00041207
2	chr20:1989155:T:C	1989155	NA,C	NA,T	NA,1	NA,-inf	NA,inf	NA,0.502542	0.000204057	0.000411064
2	chr20:1710013:G:T	1710013	T,T	G,G	1,1	inf,inf	inf,inf	0.00180023,1.53389	0.000203985	0.000410764
2	chr20:2032770:G:A	2032770	NA,A	NA,G	NA,1	NA,-inf	NA,inf	NA,0.466079	0.000203864	0.000410756
2	chr20:1781169:C:T	1781169	NA,T	NA,C	NA,1	NA,-inf	NA,inf	NA,0.559629	0.000203541	0.000410163
2	chr20:1659941:C:T	1659941	NA,T	NA,C	NA,1	NA,inf	NA,inf	NA,0.646105	0.000203277	0.000409827
2	chr20:2015004:G:A	2015004	NA,A	NA,G	NA,1	NA,-inf	NA,inf	NA,0.545697	0.000203009	0.000409042
2	chr20:2026810:T:C	2026810	NA,C	NA,T	NA,1	NA,-inf	NA,inf	NA,0.426313	0.000202268	0.000407582
2	chr20:2272351:C:T	2272351	NA,T	NA,C	NA,1	NA,inf	NA,inf	NA,0.502226	0.00020201	0.000407281
2	chr20:1960485:T:C	1960485	NA,C	NA,T	NA,1	NA,inf	NA,inf	NA,1.53587	0.000201939	0.000407172
2	chr20:1553702:T:G	1553702	NA,G	NA,T	NA,1	NA,-inf	NA,inf	NA,0.568498	0.000201925	0.000407057
2	chr20:2079652:C:A	2079652	A,NA	C,NA	1,NA	inf,NA	inf,NA	0.711288,NA	0.000201721	0.000406448
2	chr20:1660104:A:G	1660104	NA,G	NA,A	NA,1	NA,inf	NA,inf	NA,0.640705	0.000201697	0.000406641
2	chr20:1709856:C:T	1709856	T,T	C,C	1,1	-inf,inf	inf,inf	0.00322739,1.52962	0.000201689	0.000406142
2	chr20:1738186:T:C	1738186	NA,C	NA,T	NA,1	NA,-inf	NA,inf	NA,0.454776	0.000201632	0.000406262
2	chr20:1538623:C:T	1538623	NA,T	NA,C	NA,1	NA,-inf	NA,inf	NA,0.525319	0.000200819	0.000404695
2	chr20:1783084:A:G	1783084	NA,G	NA,A	NA,1	NA,-inf	NA,inf	NA,0.491998	0.000200684	0.000404252
2	chr20:1535635:C:T	1535635	NA,T	NA,C	NA,1	NA,-inf	NA,inf	NA,0.563428	0.000200601	0.000404387
2	chr20:1769036:C:T	1769036	T,NA	C,NA	1,NA	-inf,NA	inf,NA	1.39311,NA	0.000200536	0.00040253
2	chr20:2131646:C:T	2131646	NA,T	NA,C	NA,1	NA,-inf	NA,inf	NA,0.498246	0.000200294	0.00040353
2	chr20:2162144:C:T	2162144	NA,T	NA,C	NA,1	NA,inf	NA,inf	NA,0.529622	0.000200145	0.000403536
2	chr20:1627136:A:G	1627136	NA,G	NA,A	NA,1	NA,-inf	NA,inf	NA,0.526575	0.000200095	0.000403206
2	chr20:1716655:T:C	1716655	NA,C	NA,T	NA,1	NA,inf	NA,inf	NA,0.657802	0.000200072	0.000403327
2	chr20:1731770:T:C	1731770	NA,C	NA,T	NA,1	NA,inf	NA,inf	NA,0.700826	0.000199943	0.000403127
2	chr20:1963231:AAAG:A	1963231	NA,A	NA,AAAG	NA,1	NA,inf	NA,inf	NA,0.46815	0.000199914	0.000402975
2	chr20:1832380:C:T	1832380	NA,T	NA,C	NA,1	NA,-inf	NA,inf	NA,0.474495	0.000199794	0.000402515
2	chr20:2379422:C:T	2379422	NA,T	NA,C	NA,1	NA,-inf	NA,inf	NA,0.526535	0.000199725	0.000402493
2	chr20:2024597:G:A	2024597	NA,A	NA,G	NA,1	NA,-inf	NA,inf	NA,0.549128	0.000199485	0.000401964
2	chr20:2439968:G:A	2439968	NA,A	NA,G	NA,1	NA,-inf	NA,inf	NA,0.547664	0.000199462	0.000401886
2	chr20:2373547:C:T	2373547	T,T	C,C	1,1	inf,-inf	inf,inf	1.13015,0.286652	0.00019943	0.000401367
2	chr20:1794316:T:C	1794316	NA,C	NA,T	NA,1	NA,inf	NA,inf	NA,0.699947	0.00019939	0.000402004
2	chr20:1711539:C:A	1711539	A,NA	C,NA	1,NA	inf,NA	inf,NA	0.777967,NA	0.000199142	0.000400165
2	chr20:1893209:A:G	1893209	NA,G	NA,A	NA,1	NA,-inf	NA,inf	NA,0.534303	0.00019895	0.000401103
2	chr20:2417784:A:G	2417784	G,G	A,A	1,1	-inf,-inf	inf,inf	0.460034,1.65235	0.000198875	0.000400852
2	chr20:2095935:C:T	2095935	NA,T	NA,C	NA,1	NA,-inf	NA,inf	NA,0.53566	0.000198662	0.000400362
2	chr20:1984911:T:C	1984911	NA,C	NA,T	NA,1	NA,-inf	NA,inf	NA,0.519915	0.000198484	0.000399833
2	chr20:2180916:C:T	2180916	NA,T	NA,C	NA,1	NA,-inf	NA,inf	NA,0.518798	0.000198443	0.000399944
2	chr20:2373926:C:T	2373926	NA,T	NA,C	NA,1	NA,inf	NA,inf	NA,0.640253	0.000197461	0.000398024
2	chr20:1529982:G:C	1529982	C,NA	G,NA	1,NA	inf,NA	inf,NA	0.830901,NA	0.000197356	0.000396719
2	chr20:2375138:T:C	2375138	NA,C	NA,T	NA,1	NA,inf	NA,inf	NA,0.639258	0.000197187	0.000397471
2	chr20:1646367:C:T	1646367	NA,T	NA,C	NA,1	NA,inf	NA,inf	NA,0.620405	0.000197001	0.000397177
2	chr20:1954358:A:G	1954358	NA,G	NA,A	NA,1	NA,inf	NA,inf	NA,0.794941	0.000196932	0.000396962
2	chr20:2381933:T:A	2381933	A,A	T,T	1,1	inf,inf	inf,inf	1.22052,0.72252	0.000196841	0.000396877
2	chr20:2422063:C:T	2422063	T,NA	C,NA	1,NA	-inf,NA	inf,NA	1.1386,NA	0.000196785	0.000396837
2	chr20:2263090:A:AT	2263090	NA,AT	NA,A	NA,1	NA,-inf	NA,inf	NA,0.491654	0.000196651	0.0003963
2	chr20:2424911:G:A	2424911	NA,A	NA,G	NA,1	NA,inf	NA,inf	NA,0.575468	0.00019658	0.000396226
2	chr20:2138336:G:C	2138336	NA,C	NA,G	NA,1	NA,inf	NA,inf	NA,0.666236	0.000196545	0.000396327
2	chr20:1707810:T:G	1707810	G,G	T,T	1,1	-inf,inf	inf,inf	0.0528797,1.52514	0.000196029	0.000394781
2	chr20:1772028:C:T	1772028	NA,T	NA,C	NA,1	NA,inf	NA,inf	NA,0.629898	0.000195769	0.000394639
2	chr20:1486492:G:A	1486492	NA,A	NA,G	NA,1	NA,inf	NA,inf	NA,0.640078	0.000195547	0.000394172
2	chr20:2162561:T:TGC	2162561	NA,TGC	NA,T	NA,1	NA,inf	NA,inf	NA,0.547398	0.000195129	0.000393447
2	chr20:2075153:G:A	2075153	NA,A	NA,G	NA,1	NA,-inf	NA,inf	NA,0.540524	0.000194943	0.000392839
2	chr20:2135102:C:G	2135102	NA,G	NA,C	NA,1	NA,inf	NA,inf	NA,0.657439	0.000194838	0.000392883
2	chr20:2039379:G:A	2039379	NA,A	NA,G	NA,1	NA,-inf	NA,inf	NA,0.513987	0.000194731	0.00039239
2	chr20:2038120:C:T	2038120	NA,T	NA,C	NA,1	NA,inf	NA,inf	NA,0.806263	0.000194558	0.000392214
2	chr20:1563842:G:A	1563842	NA,A	NA,G	NA,1	NA,-inf	NA,inf	NA,0.540487	0.000194457	0.000392
2	chr20:2014929:A:G	2014929	NA,G	NA,A	NA,1	NA,-inf	NA,inf	NA,0.518368	0.000194369	0.00039164
2	chr20:2208826:T:C	2208826	C,NA	T,NA	1,NA	-inf,NA	inf,NA	1.14274,NA	0.000194306	0.000391574
2	chr20:1626219:T:C	1626219	C,NA	T,NA	1,NA	inf,NA	inf,NA	0.81542,NA	0.000193541	0.000389133
2	chr20:2170117:T:C	2170117	NA,C	NA,T	NA,1	NA,-inf	NA,inf	NA,0.489031	0.000193458	0.000389876
2	chr20:1883056:T:C	1883056	C,C	T,T	1,1	inf,-inf	inf,inf	0.287734,1.46937	0.000193149	0.000389403
2	chr20:2421706:C:T	2421706	NA,T	NA,C	NA,1	NA,inf	NA,inf	NA,0.604253	0.000193046	0.000389169
2	chr20:1932980:G:A	1932980	A,A	G,G	1,1	inf,inf	inf,inf	0.897381,1.1878	0.000192817	0.000389757
2	chr20:1844199:C:T	1844199	NA,T	NA,C	NA,1	NA,inf	NA,inf	NA,0.633405	0.000192308	0.000387752
2	chr20:1450364:T:C	1450364	NA,C	NA,T	NA,1	NA,inf	NA,inf	NA,0.583451	0.00019219	0.000387409
2	chr20:1993925:G:C	1993925	NA,C	NA,G	NA,1	NA,-inf	NA,inf	NA,0.502642	0.00019187	0.000386684
2	chr20:1488305:G:A	1488305	NA,A	NA,G	NA,1	NA,inf	NA,inf	NA,0.609098	0.000191847	0.000386778
2	chr20:2036459:G:A	2036459	NA,A	NA,G	NA,1	NA,inf	NA,inf	NA,0.819211	0.000191423	0.000385908
2	chr20:2067001:C:T	2067001	NA,T	NA,C	NA,1	NA,-inf	NA,inf	NA,0.476499	0.000191412	0.000385735
2	chr20:1614670:A:G	1614670	NA,G	NA,A	NA,1	NA,-inf	NA,inf	NA,0.543956	0.000191161	0.000385247
2	chr20:1450004:T:C	1450004	NA,C	NA,T	NA,1	NA,inf	NA,inf	NA,0.579913	0.000190909	0.000384828
2	chr20:1557122:G:A	1557122	NA,A	NA,G	NA,1	NA,-inf	NA,inf	NA,0.487538	0.000190536	0.000383959
2	chr20:2180353:G:A	2180353	NA,A	NA,G	NA,1	NA,-inf	NA,inf	NA,0.445172	0.000190496	0.000383885
2	chr20:1955801:A:C	1955801	NA,C	NA,A	NA,1	NA,inf	NA,inf	NA,0.721625	0.000190439	0.000383869
2	chr20:2010195:T:C	2010195	NA,C	NA,T	NA,1	NA,inf	NA,inf	NA,0.65166	0.000190265	0.000383497
2	chr20:2239036:A:C	2239036	NA,C	NA,A	NA,1	NA,-inf	NA,inf	NA,0.552106	0.000189925	0.00038286
2	chr20:1887400:G:A	1887400	NA,A	NA,G	NA,1	NA,-inf	NA,inf	NA,0.491482	0.000189899	0.000382683
2	chr20:2322608:C:A	2322608	NA,A	NA,C	NA,1	NA,inf	NA,inf	NA,0.659902	0.000189648	0.000382307
2	chr20:1995204:G:A	1995204	A,A	G,G	1,1	-inf,-inf	inf,inf	1.25243,0.367212	0.000189591	0.000381085
2	chr20:2391478:G:A	2391478	NA,A	NA,G	NA,1	NA,inf	NA,inf	NA,0.609387	0.000189504	0.000382039
2	chr20:1919274:C:T	1919274	NA,T	NA,C	NA,1	NA,inf	NA,inf	NA,0.624886	0.000189486	0.000381985
2	chr20:2200636:C:T	2200636	NA,T	NA,C	NA,1	NA,-inf	NA,inf	NA,0.536287	0.000189362	0.000381583
2	chr20:1932835:A:G	1932835	G,G	A,A	1,1	inf,inf	inf,inf	0.774315,1.36928	0.000188766	0.000381915
2	chr20:1727264:C:A	1727264	A,A	C,C	1,1	-inf,inf	inf,inf	0.527874,1.33932	0.00018866	0.00038
2	chr20:2014134:C:T	2014134	NA,T	NA,C	NA,1	NA,inf	NA,inf	NA,0.644398	0.00018863	0.000380202
2	chr20:2247090:C:T	2247090	T,T	C,C	1,1	inf,inf	inf,inf	2.14701,0.596703	0.000188388	0.000380943
2	chr20:2439701:C:T	2439701	NA,T	NA,C	NA,1	NA,inf	NA,inf	NA,0.58614	0.000188372	0.000379747
2	chr20:1533189:G:A	1533189	A,A	G,G	1,1	-inf,inf	inf,inf	0.394168,1.11455	0.000188317	0.000379129
2	chr20:2033560:G:A	2033560	NA,A	NA,G	NA,1	NA,inf	NA,inf	NA,0.794302	0.000188308	0.000379613
2	chr20:2070410:T:C	2070410	NA,C	NA,T	NA,1	NA,inf	NA,inf	NA,0.706453	0.000188219	0.000379399
2	chr20:2337728:A:G	2337728	NA,G	NA,A	NA,1	NA,-inf	NA,inf	NA,0.480319	0.000188094	0.000379059
2	chr20:2211453:G:T	2211453	NA,T	NA,G	NA,1	NA,-inf	NA,inf	NA,0.420937	0.000187989	0.000378822
2	chr20:1813907:A:G	1813907	NA,G	NA,A	NA,1	NA,-inf	NA,inf	NA,0.484519	0.000187949	0.000378761
2	chr20:2246692:C:G	2246692	G,G	C,C	1,1	inf,inf	inf,inf	2.26512,0.449268	0.000187714	0.000379585
2	chr20:1625891:G:C	1625891	C,NA	G,NA	1,NA	inf,NA	inf,NA	0.799502,NA	0.000187622	0.000377246
2	chr20:2393877:A:T	2393877	NA,T	NA,A	NA,1	NA,inf	NA,inf	NA,0.603373	0.000187557	0.000378111
2	chr20:2038872:A:T	2038872	NA,T	NA,A	NA,1	NA,inf	NA,inf	NA,0.776745	0.000187393	0.000377767
2	chr20:1507539:G:A	1507539	NA,A	NA,G	NA,1	NA,inf	NA,inf	NA,0.568854	0.000187374	0.000377701
2	chr20:2140879:A:G	2140879	NA,G	NA,A	NA,1	NA,inf	NA,inf	NA,0.663307	0.000187136	0.000377298
2	chr20:1913685:G:A	1913685	NA,A	NA,G	NA,1	NA,inf	NA,inf	NA,0.601818	0.000186946	0.000376842
2	chr20:2301372:T:G	2301372	NA,G	NA,T	NA,1	NA,inf	NA,inf	NA,0.596367	0.000186727	0.000376489
2	chr20:1630144:G:A	1630144	A,A	G,G	1,1	inf,inf	inf,inf	0.449871,1.54531	0.000186496	0.000375669
2	chr20:2155727:C:T	2155727	NA,T	NA,C	NA,1	NA,-inf	NA,inf	NA,0.560545	0.000186174	0.000375193
2	chr20:1647541:G:A	1647541	NA,A	NA,G	NA,1	NA,inf	NA,inf	NA,0.553834	0.000186124	0.000375196
2	chr20:1647347:C:T	1647347	NA,T	NA,C	NA,1	NA,inf	NA,inf	NA,0.55343	0.000186009	0.000374963
2	chr20:2088699:C:T	2088699	NA,T	NA,C	NA,1	NA,-inf	NA,inf	NA,0.474233	0.000185922	0.000374626
2	chr20:2044390:T:C	2044390	NA,C	NA,T	NA,1	NA,-inf	NA,inf	NA,0.489393	0.00018558	0.000373954
2	chr20:1848853:C:G	1848853	NA,G	NA,C	NA,1	NA,inf	NA,inf	NA,0.635189	0.00018515	0.000373256
2	chr20:1843948:C:T	1843948	T,T	C,C	1,1	-inf,-inf	inf,inf	1.94908,0.44704	0.000184904	0.000360079
2	chr20:2037746:T:A	2037746	NA,A	NA,T	NA,1	NA,inf	NA,inf	NA,0.777698	0.000184696	0.00037233
2	chr20:1726305:A:G	1726305	NA,G	NA,A	NA,1	NA,inf	NA,inf	NA,0.591592	0.000184687	0.000372287
2	chr20:2393172:A:G	2393172	G,G	A,A	1,1	inf,inf	inf,inf	1.21479,0.0874469	0.000184521	0.000371472
2	chr20:2247037:C:T	2247037	NA,T	NA,C	NA,1	NA,-inf	NA,inf	NA,0.398236	0.000184245	0.000371256
2	chr20:2037012:G:A	2037012	NA,A	NA,G	NA,1	NA,-inf	NA,inf	NA,0.452057	0.000184073	0.000370949
2	chr20:1853076:T:C	1853076	C,NA	T,NA	1,NA	-inf,NA	inf,NA	0.301915,NA	0.000183977	0.000368754
2	chr20:2327661:T:A	2327661	A,A	T,T	1,1	inf,inf	inf,inf	0.0958944,1.60539	0.000183827	0.000370325
2	chr20:1729687:G:A	1729687	NA,A	NA,G	NA,1	NA,inf	NA,inf	NA,0.587889	0.000183795	0.000370488
2	chr20:1878380:G:A	1878380	NA,A	NA,G	NA,1	NA,inf	NA,inf	NA,0.689033	0.00018365	0.000370194
2	chr20:2126031:G:A	2126031	A,NA	G,NA	1,NA	-inf,NA	inf,NA	1.00446,NA	0.000183521	0.000370043
2	chr20:1896187:C:T	1896187	NA,T	NA,C	NA,1	NA,inf	NA,inf	NA,0.568057	0.000183306	0.000369497
2	chr20:1849403:G:C	1849403	NA,C	NA,G	NA,1	NA,inf	NA,inf	NA,0.592582	0.000183252	0.000369403
2	chr20:2403722:G:A	2403722	NA,A	NA,G	NA,1	NA,inf	NA,inf	NA,0.574293	0.0001831	0.000369116
2	chr20:2032776:A:G	2032776	NA,G	NA,A	NA,1	NA,inf	NA,inf	NA,0.762256	0.000183013	0.000368934
2	chr20:1939677:C:T	1939677	NA,T	NA,C	NA,1	NA,inf	NA,inf	NA,0.854659	0.000182796	0.000368509
2	chr20:1737402:G:T	1737402	NA,T	NA,G	NA,1	NA,inf	NA,inf	NA,0.574376	0.000182792	0.000368445
2	chr20:1745382:C:T	1745382	NA,T	NA,C	NA,1	NA,-inf	NA,inf	NA,0.42762	0.000182596	0.00036788
2	chr20:2378403:T:C	2378403	NA,C	NA,T	NA,1	NA,-inf	NA,inf	NA,0.42387	0.000182525	0.000367792
2	chr20:1617362:G:T	1617362	NA,T	NA,G	NA,1	NA,inf	NA,inf	NA,0.580482	0.000182425	0.000367711
2	chr20:2248805:A:G	2248805	NA,G	NA,A	NA,1	NA,-inf	NA,inf	NA,0.392146	0.000182297	0.000367331
2	chr20:2413743:A:C	2413743	NA,C	NA,A	NA,1	NA,inf	NA,inf	NA,0.589981	0.000182245	0.000367367
2	chr20:1456295:A:C	1456295	NA,C	NA,A	NA,1	NA,inf	NA,inf	NA,0.567734	0.000181806	0.000366465
2	chr20:2222814:T:A	2222814	NA,A	NA,T	NA,1	NA,-inf	NA,inf	NA,0.399242	0.000181644	0.000365999
2	chr20:1643986:C:T	1643986	T,T	C,C	1,1	-inf,-inf	inf,inf	1.98018,0.472047	0.0001816	0.00036604
2	chr20:2135556:A:T	2135556	NA,T	NA,A	NA,1	NA,inf	NA,inf	NA,0.55975	0.000181126	0.000365146
2	chr20:2136834:C:T	2136834	NA,T	NA,C	NA,1	NA,inf	NA,inf	NA,0.558182	0.000180733	0.000364354
2	chr20:1775245:T:C	1775245	NA,C	NA,T	NA,1	NA,inf	NA,inf	NA,0.546128	0.00018061	0.000364071
2	chr20:1845122:CCCACAAGT:C	1845122	NA,C	NA,CCCACAAGT	NA,1	NA,-inf	NA,inf	NA,0.441894	0.000180511	0.00036373
2	chr20:1967202:T:A	1967202	NA,A	NA,T	NA,1	NA,-inf	NA,inf	NA,0.413061	0.00018049	0.000363739
2	chr20:1614636:C:T	1614636	NA,T	NA,C	NA,1	NA,-inf	NA,inf	NA,0.421531	0.000180433	0.000363482
2	chr20:1570186:G:A	1570186	NA,A	NA,G	NA,1	NA,-inf	NA,inf	NA,0.485298	0.000180368	0.000363476
2	chr20:2388734:T:C	2388734	NA,C	NA,T	NA,1	NA,inf	NA,inf	NA,0.573847	0.000180281	0.000363443
2	chr20:2031702:T:C	2031702	NA,C	NA,T	NA,1	NA,inf	NA,inf	NA,0.747016	0.000180238	0.00036334
2	chr20:2038519:C:T	2038519	NA,T	NA,C	NA,1	NA,-inf	NA,inf	NA,0.469399	0.00017999	0.000362697
2	chr20:1936562:C:T	1936562	NA,T	NA,C	NA,1	NA,-inf	NA,inf	NA,0.466098	0.000179961	0.000362663
2	chr20:2159519:G:C	2159519	NA,C	NA,G	NA,1	NA,inf	NA,inf	NA,0.517582	0.000179856	0.000362659
2	chr20:1620950:T:A	1620950	NA,A	NA,T	NA,1	NA,-inf	NA,inf	NA,0.420116	0.000179849	0.000362307
2	chr20:1625851:T:C	1625851	C,NA	T,NA	1,NA	inf,NA	inf,NA	0.776541,NA	0.000179606	0.000361143
2	chr20:1660550:G:A	1660550	NA,A	NA,G	NA,1	NA,inf	NA,inf	NA,0.532971	0.000179588	0.000362037
2	chr20:2032628:A:T	2032628	NA,T	NA,A	NA,1	NA,inf	NA,inf	NA,0.745857	0.000179436	0.000361722
2	chr20:1659349:T:A	1659349	NA,A	NA,T	NA,1	NA,inf	NA,inf	NA,0.531918	0.000179402	0.000361662
2	chr20:2030059:T:C	2030059	NA,C	NA,T	NA,1	NA,inf	NA,inf	NA,0.743473	0.00017924	0.000361327
2	chr20:2147890:T:G	2147890	NA,G	NA,T	NA,1	NA,-inf	NA,inf	NA,0.496525	0.00017912	0.000360937
2	chr20:2072920:TAGGA:T	2072920	NA,T	NA,TAGGA	NA,1	NA,inf	NA,inf	NA,0.668015	0.000179077	0.000360971
2	chr20:2014618:G:A	2014618	NA,A	NA,G	NA,1	NA,-inf	NA,inf	NA,0.430851	0.000178716	0.000360097
2	chr20:2379541:GA:G	2379541	NA,G	NA,GA	NA,1	NA,inf	NA,inf	NA,0.538207	0.000178713	0.000360241
2	chr20:2435036:G:A	2435036	A,A	G,G	1,1	-inf,-inf	inf,inf	0.259825,1.62813	0.000178375	0.00035947
2	chr20:1722966:C:G	1722966	NA,G	NA,C	NA,1	NA,inf	NA,inf	NA,0.565728	0.000178159	0.000359137
2	chr20:2039332:C:T	2039332	NA,T	NA,C	NA,1	NA,inf	NA,inf	NA,0.735369	0.000178071	0.000358984
2	chr20:2248679:G:A	2248679	NA,A	NA,G	NA,1	NA,-inf	NA,inf	NA,0.460337	0.000178051	0.000358858
2	chr20:2282256:T:C	2282256	NA,C	NA,T	NA,1	NA,inf	NA,inf	NA,0.574481	0.000177953	0.000358682
2	chr20:1466048:A:G	1466048	NA,G	NA,A	NA,1	NA,inf	NA,inf	NA,0.533087	0.000177942	0.000358686
2	chr20:2360746:G:A	2360746	NA,A	NA,G	NA,1	NA,inf	NA,inf	NA,0.623193	0.000177914	0.000358652
2	chr20:2083295:G:A	2083295	NA,A	NA,G	NA,1	NA,-inf	NA,inf	NA,0.411471	0.000177905	0.000358557
2	chr20:1863053:G:A	1863053	NA,A	NA,G	NA,1	NA,-inf	NA,inf	NA,0.419313	0.00017787	0.000358427
2	chr20:1562859:A:G	1562859	G,NA	A,NA	1,NA	inf,NA	inf,NA	0.826652,NA	0.000177772	0.000358495
2	chr20:1754534:T:C	1754534	NA,C	NA,T	NA,1	NA,-inf	NA,inf	NA,0.409555	0.000177752	0.000358123
2	chr20:1979580:A:G	1979580	G,G	A,A	1,1	inf,-inf	inf,inf	0.910646,0.304496	0.000177746	0.000357122
2	chr20:1972364:A:G	1972364	NA,G	NA,A	NA,1	NA,inf	NA,inf	NA,0.720888	0.000177718	0.000358288
2	chr20:2345459:C:T	2345459	NA,T	NA,C	NA,1	NA,inf	NA,inf	NA,0.624788	0.000177684	0.00035822
2	chr20:1541726:T:A	1541726	A,A	T,T	1,1	inf,inf	inf,inf	1.12529,0.509089	0.000177501	0.000356669
2	chr20:2113214:G:A	2113214	NA,A	NA,G	NA,1	NA,-inf	NA,inf	NA,0.468382	0.000177444	0.000357567
2	chr20:2099716:T:C	2099716	NA,C	NA,T	NA,1	NA,inf	NA,inf	NA,0.614747	0.000177267	0.000357359
2	chr20:2256252:C:T	2256252	NA,T	NA,C	NA,1	NA,inf	NA,inf	NA,0.58944	0.000177168	0.000357268
2	chr20:1523927:T:A	1523927	NA,A	NA,T	NA,1	NA,inf	NA,inf	NA,0.556918	0.0001771	0.000356978
2	chr20:2426168:G:T	2426168	NA,T	NA,G	NA,1	NA,inf	NA,inf	NA,0.542548	0.000177021	0.000356859
2	chr20:2396562:A:G	2396562	NA,G	NA,A	NA,1	NA,inf	NA,inf	NA,0.500074	0.00017673	0.000356224
2	chr20:1456853:C:A	1456853	NA,A	NA,C	NA,1	NA,inf	NA,inf	NA,0.547068	0.000176706	0.000356184
2	chr20:1453168:C:T	1453168	NA,T	NA,C	NA,1	NA,inf	NA,inf	NA,0.547068	0.000176706	0.000356184
2	chr20:1475343:C:T	1475343	NA,T	NA,C	NA,1	NA,-inf	NA,inf	NA,0.457221	0.000176611	0.000355787
2	chr20:2208819:C:T	2208819	NA,T	NA,C	NA,1	NA,inf	NA,inf	NA,0.601158	0.000176599	0.000355962
2	chr20:1625356:T:C	1625356	NA,C	NA,T	NA,1	NA,-inf	NA,inf	NA,0.407381	0.000176571	0.000355707
2	chr20:1861980:T:C	1861980	NA,C	NA,T	NA,1	NA,-inf	NA,inf	NA,0.413797	0.000176471	0.000355595
2	chr20:2079581:T:C	2079581	NA,C	NA,T	NA,1	NA,inf	NA,inf	NA,0.506715	0.000176375	0.000355616
2	chr20:1613772:G:A	1613772	NA,A	NA,G	NA,1	NA,-inf	NA,inf	NA,0.406559	0.000176192	0.000354943
2	chr20:1887572:T:C	1887572	C,C	T,T	1,1	inf,-inf	inf,inf	0.340519,1.46019	0.00017615	0.000355034
2	chr20:2413120:A:T	2413120	T,T	A,A	1,1	-inf,-inf	inf,inf	0.251824,1.72646	0.00017607	0.000354933
2	chr20:1756449:C:T	1756449	NA,T	NA,C	NA,1	NA,-inf	NA,inf	NA,0.399221	0.000175983	0.000354559
2	chr20:2022874:T:C	2022874	NA,C	NA,T	NA,1	NA,inf	NA,inf	NA,0.729264	0.000175978	0.00035475
2	chr20:2343942:C:T	2343942	NA,T	NA,C	NA,1	NA,inf	NA,inf	NA,0.577751	0.00017588	0.000354571
2	chr20:1519824:G:C	1519824	NA,C	NA,G	NA,1	NA,inf	NA,inf	NA,0.583009	0.000175827	0.000354458
2	chr20:2078804:T:C	2078804	NA,C	NA,T	NA,1	NA,-inf	NA,inf	NA,0.508522	0.000175789	0.0003543
2	chr20:1807502:C:G	1807502	NA,G	NA,C	NA,1	NA,-inf	NA,inf	NA,0.587393	0.000175732	0.000354127
2	chr20:2096810:C:T	2096810	NA,T	NA,C	NA,1	NA,-inf	NA,inf	NA,0.320222	0.000175626	0.000353814
2	chr20:1823338:C:T	1823338	T,NA	C,NA	1,NA	-inf,NA	inf,NA	0.918745,NA	0.000175532	0.000353385
2	chr20:1464804:T:C	1464804	NA,C	NA,T	NA,1	NA,inf	NA,inf	NA,0.523625	0.000175418	0.0003536
2	chr20:1662215:G:A	1662215	NA,A	NA,G	NA,1	NA,inf	NA,inf	NA,0.515836	0.00017525	0.000353291
2	chr20:1827097:C:T	1827097	NA,T	NA,C	NA,1	NA,-inf	NA,inf	NA,0.41592	0.000175013	0.000352665
2	chr20:1750446:A:G	1750446	NA,G	NA,A	NA,1	NA,-inf	NA,inf	NA,0.399635	0.000174907	0.000352396
2	chr20:1851765:G:C	1851765	C,C	G,G	1,1	inf,inf	inf,inf	1.74079,0.0508653	0.000174896	0.000353833
2	chr20:1907469:C:G	1907469	NA,G	NA,C	NA,1	NA,inf	NA,inf	NA,0.54667	0.000174853	0.000352434
2	chr20:1931892:A:G	1931892	NA,G	NA,A	NA,1	NA,inf	NA,inf	NA,0.837337	0.000174635	0.000352067
2	chr20:2445302:ATTAG:A	2445302	NA,A	NA,ATTAG	NA,1	NA,inf	NA,inf	NA,0.539124	0.000174134	0.000351039
2	chr20:1466236:C:CTCCA	1466236	NA,CTCCA	NA,C	NA,1	NA,inf	NA,inf	NA,0.519665	0.000174095	0.00035093
2	chr20:2047988:C:T	2047988	NA,T	NA,C	NA,1	NA,inf	NA,inf	NA,0.702492	0.00017407	0.000350902
2	chr20:2092648:A:T	2092648	T,NA	A,NA	1,NA	-inf,NA	inf,NA	0.101244,NA	0.000174063	0.000350003
2	chr20:1507542:A:C	1507542	NA,C	NA,A	NA,1	NA,inf	NA,inf	NA,0.57079	0.000173977	0.000350727
2	chr20:1714765:T:A	1714765	NA,A	NA,T	NA,1	NA,inf	NA,inf	NA,0.549847	0.000173671	0.000350088
2	chr20:1475105:C:G	1475105	NA,G	NA,C	NA,1	NA,inf	NA,inf	NA,0.575828	0.000173667	0.000350109
2	chr20:2250236:G:T	2250236	NA,T	NA,G	NA,1	NA,inf	NA,inf	NA,0.520905	0.000173424	0.000349708
2	chr20:2014205:C:A	2014205	NA,A	NA,C	NA,1	NA,-inf	NA,inf	NA,0.319374	0.000173422	0.000349472
2	chr20:2243178:A:AC	2243178	NA,AC	NA,A	NA,1	NA,-inf	NA,inf	NA,0.368672	0.000173171	0.000348962
2	chr20:1945079:G:A	1945079	A,A	G,G	1,1	-inf,-inf	inf,inf	0.111913,1.32849	0.00017281	0.000347823
2	chr20:1658282:T:C	1658282	C,C	T,T	1,1	inf,inf	inf,inf	0.707882,1.1206	0.000172808	0.000347543
2	chr20:1999923:A:G	1999923	NA,G	NA,A	NA,1	NA,-inf	NA,inf	NA,0.254001	0.000172788	0.000348167
2	chr20:2275119:AG:A	2275119	NA,A	NA,AG	NA,1	NA,-inf	NA,inf	NA,0.380883	0.000172615	0.000347849
2	chr20:1506967:T:C	1506967	NA,C	NA,T	NA,1	NA,inf	NA,inf	NA,0.565262	0.000172427	0.000347603
2	chr20:2084249:G:A	2084249	NA,A	NA,G	NA,1	NA,inf	NA,inf	NA,0.48853	0.000171975	0.000346742
2	chr20:1813524:T:A	1813524	NA,A	NA,T	NA,1	NA,inf	NA,inf	NA,0.538682	0.000171953	0.000346633
2	chr20:1544628:A:G	1544628	NA,G	NA,A	NA,1	NA,inf	NA,inf	NA,0.565646	0.000171913	0.000346565
2	chr20:2105016:A:C	2105016	NA,C	NA,A	NA,1	NA,-inf	NA,inf	NA,0.371972	0.000171881	0.000346359
2	chr20:2210569:T:C	2210569	NA,C	NA,T	NA,1	NA,-inf	NA,inf	NA,0.364941	0.000171805	0.000346212
2	chr20:1904079:G:C	1904079	NA,C	NA,G	NA,1	NA,inf	NA,inf	NA,0.579477	0.000171786	0.000346332
2	chr20:2264421:A:C	2264421	NA,C	NA,A	NA,1	NA,inf	NA,inf	NA,0.515316	0.000171627	0.000345949
2	chr20:1833259:G:A	1833259	NA,A	NA,G	NA,1	NA,-inf	NA,inf	NA,0.479562	0.000171504	0.00034586
2	chr20:1577601:G:A	1577601	NA,A	NA,G	NA,1	NA,-inf	NA,inf	NA,0.50422	0.000171475	0.000345589
2	chr20:2147145:G:A	2147145	NA,A	NA,G	NA,1	NA,inf	NA,inf	NA,0.59543	0.000171298	0.000345358
2	chr20:2097127:C:A	2097127	NA,A	NA,C	NA,1	NA,inf	NA,inf	NA,0.583696	0.000171253	0.00034523
2	chr20:1964430:G:T	1964430	T,T	G,G	1,1	-inf,-inf	inf,inf	0.329636,0.269657	0.000170949	0.000343468
2	chr20:2434947:C:T	2434947	T,T	C,C	1,1	-inf,-inf	inf,inf	0.0247471,1.85759	0.000170737	0.000344314
2	chr20:2018373:T:C	2018373	NA,C	NA,T	NA,1	NA,-inf	NA,inf	NA,0.823162	0.000170606	0.000343854
2	chr20:1491650:G:A	1491650	NA,A	NA,G	NA,1	NA,-inf	NA,inf	NA,0.408337	0.00017056	0.000343683
2	chr20:1454243:T:C	1454243	NA,C	NA,T	NA,1	NA,inf	NA,inf	NA,0.502569	0.000170501	0.000343687
2	chr20:1455431:A:G	1455431	NA,G	NA,A	NA,1	NA,inf	NA,inf	NA,0.502569	0.000170501	0.000343687
2	chr20:1508984:C:A	1508984	A,A	C,C	1,1	-inf,inf	inf,inf	0.384793,1.05269	0.000170415	0.000343016
2	chr20:2350827:G:A	2350827	NA,A	NA,G	NA,1	NA,-inf	NA,inf	NA,0.390151	0.000170289	0.000343199
2	chr20:2165934:A:G	2165934	NA,G	NA,A	NA,1	NA,inf	NA,inf	NA,0.41029	0.000170273	0.000343251
2	chr20:2028406:A:G	2028406	NA,G	NA,A	NA,1	NA,inf	NA,inf	NA,0.699828	0.000170189	0.000343079
2	chr20:1849721:G:A	1849721	NA,A	NA,G	NA,1	NA,inf	NA,inf	NA,0.538446	0.000170092	0.000342899
2	chr20:1647288:T:C	1647288	NA,C	NA,T	NA,1	NA,inf	NA,inf	NA,0.521598	0.000169988	0.000342699
2	chr20:2249973:A:G	2249973	NA,G	NA,A	NA,1	NA,inf	NA,inf	NA,0.505062	0.000169696	0.000342187
2	chr20:1646463:C:T	1646463	NA,T	NA,C	NA,1	NA,inf	NA,inf	NA,0.519926	0.000169611	0.00034194
2	chr20:1642456:G:C	1642456	NA,C	NA,G	NA,1	NA,inf	NA,inf	NA,0.519926	0.000169611	0.00034194
2	chr20:1976501:A:G	1976501	NA,G	NA,A	NA,1	NA,inf	NA,inf	NA,0.67863	0.000169595	0.000341845
2	chr20:2343195:C:T	2343195	NA,T	NA,C	NA,1	NA,-inf	NA,inf	NA,0.410919	0.000169418	0.000341406
2	chr20:1763373:G:A	1763373	NA,A	NA,G	NA,1	NA,inf	NA,inf	NA,0.533668	0.000169339	0.000341527
2	chr20:1634636:G:A	1634636	NA,A	NA,G	NA,1	NA,inf	NA,inf	NA,0.522633	0.000169256	0.000341199
2	chr20:1714509:C:T	1714509	T,T	C,C	1,1	-inf,inf	inf,inf	0.222491,1.32329	0.000169002	0.000340236
2	chr20:2176166:T:G	2176166	NA,G	NA,T	NA,1	NA,-inf	NA,inf	NA,0.426222	0.000168972	0.000340545
2	chr20:1450092:A:G	1450092	NA,G	NA,A	NA,1	NA,inf	NA,inf	NA,0.492209	0.000168724	0.000340105
2	chr20:2104573:C:T	2104573	NA,T	NA,C	NA,1	NA,-inf	NA,inf	NA,0.35243	0.000168502	0.000339536
2	chr20:1886856:G:A	1886856	NA,A	NA,G	NA,1	NA,-inf	NA,inf	NA,0.427588	0.000168379	0.000339336
2	chr20:2264721:C:T	2264721	NA,T	NA,C	NA,1	NA,-inf	NA,inf	NA,0.368545	0.00016832	0.0003392
2	chr20:2045311:A:G	2045311	NA,G	NA,A	NA,1	NA,inf	NA,inf	NA,0.674557	0.0001683	0.000339267
2	chr20:2021662:T:C	2021662	NA,C	NA,T	NA,1	NA,-inf	NA,inf	NA,0.521093	0.000168235	0.000338972
2	chr20:2388867:A:G	2388867	NA,G	NA,A	NA,1	NA,inf	NA,inf	NA,0.499357	0.000168202	0.000339059
2	chr20:2215144:T:G	2215144	NA,G	NA,T	NA,1	NA,inf	NA,inf	NA,0.555117	0.000168174	0.000338986
2	chr20:1708994:G:A	1708994	A,A	G,G	1,1	-inf,inf	inf,inf	0.0583827,1.43943	0.000167928	0.000338195
2	chr20:1577324:C:G	1577324	NA,G	NA,C	NA,1	NA,inf	NA,inf	NA,0.51684	0.000167885	0.000338455
2	chr20:2024095:C:A	2024095	NA,A	NA,C	NA,1	NA,-inf	NA,inf	NA,0.364969	0.00016788	0.000338308
2	chr20:2165096:G:A	2165096	NA,A	NA,G	NA,1	NA,-inf	NA,inf	NA,0.425448	0.000167761	0.00033809
2	chr20:1879993:T:C	1879993	NA,C	NA,T	NA,1	NA,-inf	NA,inf	NA,0.431112	0.000167496	0.000337557
2	chr20:2246709:A:G	2246709	G,G	A,A	1,1	inf,inf	inf,inf	2.21524,0.420479	0.00016741	0.000338508
2	chr20:2000203:C:T	2000203	NA,T	NA,C	NA,1	NA,-inf	NA,inf	NA,0.235029	0.000167393	0.000337297
2	chr20:1910148:G:A	1910148	NA,A	NA,G	NA,1	NA,inf	NA,inf	NA,0.546009	0.000167312	0.000337305
2	chr20:2247211:G:T	2247211	NA,T	NA,G	NA,1	NA,-inf	NA,inf	NA,0.37332	0.000167264	0.000337067
2	chr20:2083317:T:C	2083317	NA,C	NA,T	NA,1	NA,-inf	NA,inf	NA,0.337462	0.000167259	0.000337086
2	chr20:1754818:G:A	1754818	NA,A	NA,G	NA,1	NA,inf	NA,inf	NA,0.522084	0.000167187	0.000337186
2	chr20:1709275:A:G	1709275	NA,G	NA,A	NA,1	NA,inf	NA,inf	NA,0.564267	0.000167038	0.000336765
2	chr20:1963315:A:T	1963315	NA,T	NA,A	NA,1	NA,-inf	NA,inf	NA,0.136018	0.000166965	0.000336507
2	chr20:1988420:G:C	1988420	NA,C	NA,G	NA,1	NA,-inf	NA,inf	NA,0.317158	0.00016693	0.000336291
2	chr20:1989682:A:G	1989682	NA,G	NA,A	NA,1	NA,inf	NA,inf	NA,0.679487	0.000166925	0.000336476
2	chr20:1518048:C:T	1518048	NA,T	NA,C	NA,1	NA,-inf	NA,inf	NA,0.402352	0.00016689	0.000336335
2	chr20:1845449:G:T	1845449	T,T	G,G	1,1	-inf,inf	inf,inf	1.43652,0.413192	0.000166859	0.000321491
2	chr20:2254990:G:A	2254990	NA,A	NA,G	NA,1	NA,-inf	NA,inf	NA,0.413374	0.000166709	0.000336001
2	chr20:1470396:A:G	1470396	NA,G	NA,A	NA,1	NA,-inf	NA,inf	NA,0.408847	0.00016657	0.000335655
2	chr20:1862369:T:C	1862369	NA,C	NA,T	NA,1	NA,-inf	NA,inf	NA,0.37514	0.000166458	0.000335423
2	chr20:2382840:C:G	2382840	NA,G	NA,C	NA,1	NA,inf	NA,inf	NA,0.505007	0.000166397	0.000335395
2	chr20:1909441:C:G	1909441	NA,G	NA,C	NA,1	NA,inf	NA,inf	NA,0.499346	0.000166381	0.000335378
2	chr20:1498691:G:A	1498691	NA,A	NA,G	NA,1	NA,-inf	NA,inf	NA,0.428136	0.000166333	0.000335282
2	chr20:1760722:C:T	1760722	NA,T	NA,C	NA,1	NA,inf	NA,inf	NA,0.519321	0.000166285	0.000335365
2	chr20:1838895:C:T	1838895	T,NA	C,NA	1,NA	-inf,NA	inf,NA	1.14101,NA	0.000165966	0.00033606
2	chr20:1479846:G:A	1479846	NA,A	NA,G	NA,1	NA,inf	NA,inf	NA,0.484233	0.000165961	0.000334534
2	chr20:1910144:G:A	1910144	NA,A	NA,G	NA,1	NA,inf	NA,inf	NA,0.49736	0.00016595	0.000334509
2	chr20:1910011:C:T	1910011	NA,T	NA,C	NA,1	NA,inf	NA,inf	NA,0.497376	0.000165948	0.000334505
2	chr20:1708990:G:A	1708990	A,A	G,G	1,1	-inf,inf	inf,inf	0.0576056,1.43321	0.000165913	0.000334138
2	chr20:2077174:T:G	2077174	NA,G	NA,T	NA,1	NA,-inf	NA,inf	NA,0.385174	0.00016566	0.000333832
2	chr20:1986796:A:T	1986796	NA,T	NA,A	NA,1	NA,-inf	NA,inf	NA,0.776767	0.000165613	0.000333758
2	chr20:2253081:T:C	2253081	NA,C	NA,T	NA,1	NA,inf	NA,inf	NA,0.48602	0.000165517	0.000333757
2	chr20:1554442:C:T	1554442	NA,T	NA,C	NA,1	NA,inf	NA,inf	NA,0.549298	0.000165452	0.00033355
2	chr20:1877603:G:A	1877603	NA,A	NA,G	NA,1	NA,inf	NA,inf	NA,0.533996	0.000165451	0.000333518
2	chr20:1829866:A:AG	1829866	NA,AG	NA,A	NA,1	NA,-inf	NA,inf	NA,0.363998	0.000165372	0.000333202
2	chr20:2018245:A:G	2018245	NA,G	NA,A	NA,1	NA,-inf	NA,inf	NA,0.428321	0.000165358	0.000333199
2	chr20:1727772:G:A	1727772	A,A	G,G	1,1	-inf,inf	inf,inf	0.550324,1.22382	0.000165289	0.000332878
2	chr20:2161006:G:A	2161006	NA,A	NA,G	NA,1	NA,inf	NA,inf	NA,0.465721	0.000165278	0.00033326
2	chr20:1938523:C:G	1938523	NA,G	NA,C	NA,1	NA,-inf	NA,inf	NA,0.347722	0.000165244	0.000333017
2	chr20:1932335:A:C	1932335	C,C	A,A	1,1	inf,inf	inf,inf	1.01074,0.841947	0.000165236	0.000333861
2	chr20:2118422:TA:T	2118422	NA,T	NA,TA	NA,1	NA,inf	NA,inf	NA,0.897201	0.000165081	0.000333058
2	chr20:2198028:C:T	2198028	NA,T	NA,C	NA,1	NA,inf	NA,inf	NA,0.624501	0.000164684	0.000332006
2	chr20:1932177:T:A	1932177	NA,A	NA,T	NA,1	NA,inf	NA,inf	NA,0.790228	0.000164664	0.000331964
2	chr20:1491580:T:C	1491580	NA,C	NA,T	NA,1	NA,inf	NA,inf	NA,0.520064	0.00016466	0.000331915
2	chr20:1702885:TAGAC:T	1702885	T,NA	TAGAC,NA	1,NA	inf,NA	inf,NA	0.78167,NA	0.000164601	0.000331481
2	chr20:1963864:T:C	1963864	NA,C	NA,T	NA,1	NA,-inf	NA,inf	NA,0.12846	0.000164535	0.000331609
2	chr20:2415280:G:A	2415280	NA,A	NA,G	NA,1	NA,inf	NA,inf	NA,0.516047	0.000164431	0.000331457
2	chr20:1705885:C:T	1705885	NA,T	NA,C	NA,1	NA,-inf	NA,inf	NA,0.406371	0.000164378	0.000331243
2	chr20:1905107:A:G	1905107	NA,G	NA,A	NA,1	NA,inf	NA,inf	NA,0.485617	0.000164343	0.000331268
2	chr20:2419292:A:G	2419292	NA,G	NA,A	NA,1	NA,inf	NA,inf	NA,0.506307	0.000164234	0.000331059
2	chr20:1709212:T:C	1709212	C,C	T,T	1,1	-inf,inf	inf,inf	0.0554357,1.42824	0.000164189	0.000330666
2	chr20:2166717:A:G	2166717	NA,G	NA,A	NA,1	NA,inf	NA,inf	NA,0.495607	0.000164134	0.000330856
2	chr20:1455746:T:A	1455746	A,NA	T,NA	1,NA	inf,NA	inf,NA	0.805743,NA	0.000164043	0.000330763
2	chr20:2028583:TTG:T	2028583	NA,T	NA,TTG	NA,1	NA,-inf	NA,inf	NA,0.348762	0.000163982	0.000330486
2	chr20:1872685:T:C	1872685	NA,C	NA,T	NA,1	NA,inf	NA,inf	NA,0.481884	0.000163477	0.000329567
2	chr20:2156222:T:C	2156222	NA,C	NA,T	NA,1	NA,-inf	NA,inf	NA,0.380314	0.000163452	0.000329361
2	chr20:2287669:A:G	2287669	NA,G	NA,A	NA,1	NA,-inf	NA,inf	NA,0.422594	0.00016344	0.000329391
2	chr20:2162109:T:C	2162109	NA,C	NA,T	NA,1	NA,inf	NA,inf	NA,0.503487	0.000163391	0.000329475
2	chr20:2381409:C:T	2381409	NA,T	NA,C	NA,1	NA,inf	NA,inf	NA,0.500678	0.000163292	0.00032917
2	chr20:2415972:T:C	2415972	NA,C	NA,T	NA,1	NA,inf	NA,inf	NA,0.513068	0.000163273	0.000329121
2	chr20:2031079:T:C	2031079	NA,C	NA,T	NA,1	NA,inf	NA,inf	NA,0.676121	0.00016323	0.000329061
2	chr20:2243161:C:G	2243161	NA,G	NA,C	NA,1	NA,-inf	NA,inf	NA,0.330713	0.00016321	0.000328894
2	chr20:2174769:G:A	2174769	NA,A	NA,G	NA,1	NA,-inf	NA,inf	NA,0.374456	0.000163117	0.000328724
2	chr20:2449739:T:G	2449739	NA,G	NA,T	NA,1	NA,inf	NA,inf	NA,0.506349	0.000162989	0.000328542
2	chr20:2446941:T:C	2446941	NA,C	NA,T	NA,1	NA,-inf	NA,inf	NA,0.43362	0.000162947	0.000328363
2	chr20:2175849:C:T	2175849	NA,T	NA,C	NA,1	NA,-inf	NA,inf	NA,0.400429	0.000162901	0.00032831
2	chr20:2117928:A:G	2117928	NA,G	NA,A	NA,1	NA,-inf	NA,inf	NA,0.411893	0.000162771	0.000328041
2	chr20:1848660:C:G	1848660	NA,G	NA,C	NA,1	NA,inf	NA,inf	NA,0.43186	0.000162768	0.0003281
2	chr20:1778609:C:T	1778609	NA,T	NA,C	NA,1	NA,-inf	NA,inf	NA,0.364757	0.000162191	0.000326855
2	chr20:2433842:A:G	2433842	NA,G	NA,A	NA,1	NA,-inf	NA,inf	NA,0.401378	0.000162132	0.000326696
2	chr20:2165923:C:T	2165923	NA,T	NA,C	NA,1	NA,inf	NA,inf	NA,0.410023	0.000162126	0.00032686
2	chr20:1457886:C:T	1457886	NA,T	NA,C	NA,1	NA,-inf	NA,inf	NA,0.427078	0.000162103	0.00032675
2	chr20:1752482:T:C	1752482	NA,C	NA,T	NA,1	NA,inf	NA,inf	NA,0.496643	0.000162073	0.000326865
2	chr20:2251771:T:C	2251771	C,NA	T,NA	1,NA	inf,NA	inf,NA	0.820316,NA	0.000162063	0.000326557
2	chr20:2243160:A:G	2243160	NA,G	NA,A	NA,1	NA,-inf	NA,inf	NA,0.32558	0.000161971	0.000326397
2	chr20:1990784:T:A	1990784	NA,A	NA,T	NA,1	NA,inf	NA,inf	NA,0.522137	0.000161872	0.000326244
2	chr20:2342529:G:A	2342529	NA,A	NA,G	NA,1	NA,inf	NA,inf	NA,0.510759	0.000161768	0.000326063
2	chr20:1936644:A:G	1936644	G,G	A,A	1,1	-inf,-inf	inf,inf	2.55899,0.376898	0.000161661	0.000325175
2	chr20:2033901:C:T	2033901	NA,T	NA,C	NA,1	NA,inf	NA,inf	NA,0.674909	0.000161335	0.000325241
2	chr20:2119934:T:A	2119934	NA,A	NA,T	NA,1	NA,-inf	NA,inf	NA,0.404527	0.000161171	0.000324816
2	chr20:1638236:G:A	1638236	NA,A	NA,G	NA,1	NA,-inf	NA,inf	NA,0.373756	0.000161018	0.000324485
2	chr20:1987803:A:G	1987803	NA,G	NA,A	NA,1	NA,-inf	NA,inf	NA,0.294369	0.000160967	0.000324285
2	chr20:1868045:G:A	1868045	NA,A	NA,G	NA,1	NA,-inf	NA,inf	NA,0.447272	0.000160923	0.000324316
2	chr20:1763434:C:T	1763434	NA,T	NA,C	NA,1	NA,inf	NA,inf	NA,0.489978	0.000160816	0.000324327
2	chr20:1632891:T:TA	1632891	NA,TA	NA,T	NA,1	NA,-inf	NA,inf	NA,0.436916	0.000160736	0.000323931
2	chr20:1685971:C:A	1685971	A,A	C,C	1,1	inf,-inf	inf,inf	1.38894,0.000269368	0.000160693	0.000323088
2	chr20:2077218:G:A	2077218	NA,A	NA,G	NA,1	NA,-inf	NA,inf	NA,0.413614	0.000160514	0.000323427
2	chr20:2322505:G:A	2322505	NA,A	NA,G	NA,1	NA,inf	NA,inf	NA,0.583684	0.000160397	0.000323332
2	chr20:2151780:G:A	2151780	NA,A	NA,G	NA,1	NA,inf	NA,inf	NA,0.614974	0.000160356	0.000323298
2	chr20:2013466:C:T	2013466	NA,T	NA,C	NA,1	NA,inf	NA,inf	NA,0.853515	0.000160252	0.000323212
2	chr20:2399196:T:C	2399196	NA,C	NA,T	NA,1	NA,inf	NA,inf	NA,0.496463	0.000160188	0.000322912
2	chr20:2229953:A:G	2229953	NA,G	NA,A	NA,1	NA,-inf	NA,inf	NA,0.356201	0.000160078	0.000322583
2	chr20:1709226:C:T	1709226	NA,T	NA,C	NA,1	NA,inf	NA,inf	NA,0.529641	0.000159961	0.000322493
2	chr20:2150319:G:A	2150319	NA,A	NA,G	NA,1	NA,inf	NA,inf	NA,0.407533	0.000159955	0.000322488
2	chr20:2330300:G:C	2330300	NA,C	NA,G	NA,1	NA,-inf	NA,inf	NA,0.372427	0.000159919	0.00032226
2	chr20:1578167:A:G	1578167	NA,G	NA,A	NA,1	NA,-inf	NA,inf	NA,0.406403	0.000159895	0.000322236
2	chr20:1709223:T:A	1709223	NA,A	NA,T	NA,1	NA,inf	NA,inf	NA,0.528938	0.000159804	0.000322177
2	chr20:2156032:G:A	2156032	NA,A	NA,G	NA,1	NA,inf	NA,inf	NA,0.539718	0.000159716	0.000322071
2	chr20:1707223:C:T	1707223	NA,T	NA,C	NA,1	NA,inf	NA,inf	NA,0.525355	0.000159622	0.000321809
2	chr20:2339605:GC:G	2339605	NA,G	NA,GC	NA,1	NA,inf	NA,inf	NA,0.472043	0.00015951	0.000321517
2	chr20:2244580:C:T	2244580	NA,T	NA,C	NA,1	NA,-inf	NA,inf	NA,0.36394	0.000159442	0.000321271
2	chr20:2327784:C:T	2327784	T,T	C,C	1,1	inf,inf	inf,inf	0.935361,0.977433	0.000159438	0.000321577
2	chr20:2131470:T:TG	2131470	NA,TG	NA,T	NA,1	NA,-inf	NA,inf	NA,0.310044	0.000159339	0.000321137
2	chr20:2345518:G:A	2345518	NA,A	NA,G	NA,1	NA,inf	NA,inf	NA,0.479742	0.000159124	0.000320709
2	chr20:1675095:C:A	1675095	NA,A	NA,C	NA,1	NA,inf	NA,inf	NA,0.462661	0.000158998	0.00032049
2	chr20:1674622:A:C	1674622	NA,C	NA,A	NA,1	NA,inf	NA,inf	NA,0.461951	0.000158849	0.00032019
2	chr20:1745899:A:T	1745899	NA,T	NA,A	NA,1	NA,-inf	NA,inf	NA,0.388368	0.000158797	0.000320032
2	chr20:1466702:C:T	1466702	NA,T	NA,C	NA,1	NA,inf	NA,inf	NA,0.453481	0.000158733	0.000319939
2	chr20:1899416:G:A	1899416	NA,A	NA,G	NA,1	NA,inf	NA,inf	NA,0.548293	0.000158608	0.000319742
2	chr20:2096606:T:C	2096606	NA,C	NA,T	NA,1	NA,-inf	NA,inf	NA,0.250624	0.000158574	0.000319478
2	chr20:1654221:G:A	1654221	NA,A	NA,G	NA,1	NA,inf	NA,inf	NA,0.443447	0.000158503	0.000319523
2	chr20:1480673:C:T	1480673	NA,T	NA,C	NA,1	NA,inf	NA,inf	NA,0.431803	0.000158396	0.000319278
2	chr20:2259908:C:A	2259908	NA,A	NA,C	NA,1	NA,-inf	NA,inf	NA,0.369026	0.000158306	0.000319002
2	chr20:1940947:T:C	1940947	NA,C	NA,T	NA,1	NA,-inf	NA,inf	NA,0.238166	0.000158305	0.000319033
2	chr20:1454105:G:T	1454105	NA,T	NA,G	NA,1	NA,inf	NA,inf	NA,0.498085	0.000158301	0.000319124
2	chr20:1487300:AT:A	1487300	NA,A	NA,AT	NA,1	NA,inf	NA,inf	NA,0.46763	0.000158287	0.00031907
2	chr20:1936188:C:A	1936188	NA,A	NA,C	NA,1	NA,inf	NA,inf	NA,0.631267	0.000157863	0.000318203
2	chr20:1643522:C:T	1643522	NA,T	NA,C	NA,1	NA,inf	NA,inf	NA,0.469702	0.000157821	0.000318165
2	chr20:2031678:T:C	2031678	NA,C	NA,T	NA,1	NA,inf	NA,inf	NA,0.644481	0.000157758	0.000318026
2	chr20:2157677:C:T	2157677	NA,T	NA,C	NA,1	NA,inf	NA,inf	NA,0.395809	0.000157673	0.000317886
2	chr20:2393933:T:C	2393933	NA,C	NA,T	NA,1	NA,-inf	NA,inf	NA,0.349771	0.000157664	0.000317735
2	chr20:2377591:A:G	2377591	NA,G	NA,A	NA,1	NA,inf	NA,inf	NA,0.548467	0.000157635	0.000317818
2	chr20:1906938:C:A	1906938	A,A	C,C	1,1	-inf,inf	inf,inf	0.251025,1.78889	0.000157623	0.000316957
2	chr20:2346226:G:T	2346226	NA,T	NA,G	NA,1	NA,inf	NA,inf	NA,0.480741	0.000157587	0.000317669
2	chr20:2440207:C:A	2440207	NA,A	NA,C	NA,1	NA,inf	NA,inf	NA,0.449454	0.000157512	0.00031749
2	chr20:1727945:G:A	1727945	A,A	G,G	1,1	inf,inf	inf,inf	0.0227595,1.78929	0.00015748	0.000317851
2	chr20:2195436:T:TG	2195436	TG,NA	T,NA	1,NA	inf,NA	inf,NA	0.4266,NA	0.000157468	0.000316737
2	chr20:2132067:ATTG:A	2132067	NA,A	NA,ATTG	NA,1	NA,inf	NA,inf	NA,0.481515	0.000157422	0.000317347
2	chr20:1951697:C:T	1951697	NA,T	NA,C	NA,1	NA,-inf	NA,inf	NA,0.520092	0.000157348	0.000317119
2	chr20:2372284:AC:A	2372284	A,A	AC,AC	1,1	inf,-inf	inf,inf	0.847992,0.293232	0.000157335	0.000316415
2	chr20:1868418:C:A	1868418	NA,A	NA,C	NA,1	NA,inf	NA,inf	NA,0.45672	0.000157301	0.000317115
2	chr20:2003982:C:T	2003982	NA,T	NA,C	NA,1	NA,-inf	NA,inf	NA,0.494079	0.000157248	0.000316887
2	chr20:2129344:A:G	2129344	NA,G	NA,A	NA,1	NA,inf	NA,inf	NA,0.485193	0.000157191	0.000316892
2	chr20:1952255:G:T	1952255	NA,T	NA,G	NA,1	NA,-inf	NA,inf	NA,0.292536	0.00015704	0.000316469
2	chr20:2439169:T:C	2439169	NA,C	NA,T	NA,1	NA,inf	NA,inf	NA,0.484246	0.000156954	0.000316379
2	chr20:1450833:T:C	1450833	NA,C	NA,T	NA,1	NA,-inf	NA,inf	NA,0.339485	0.000156919	0.000316221
2	chr20:2183915:A:T	2183915	NA,T	NA,A	NA,1	NA,-inf	NA,inf	NA,0.33958	0.000156907	0.00031622
2	chr20:1782179:G:A	1782179	NA,A	NA,G	NA,1	NA,inf	NA,inf	NA,0.433467	0.000156906	0.000316291
2	chr20:1938678:C:T	1938678	T,T	C,C	1,1	inf,-inf	inf,inf	6.26097,0.0426905	0.000156728	0.000315983
2	chr20:1987126:A:G	1987126	NA,G	NA,A	NA,1	NA,-inf	NA,inf	NA,0.277526	0.000156628	0.00031555
2	chr20:2381038:C:T	2381038	T,T	C,C	1,1	inf,inf	inf,inf	1.25531,0.327371	0.000156501	0.000315394
2	chr20:2094258:C:T	2094258	NA,T	NA,C	NA,1	NA,-inf	NA,inf	NA,0.39319	0.000156468	0.000315268
2	chr20:2124002:A:G	2124002	NA,G	NA,A	NA,1	NA,inf	NA,inf	NA,0.577211	0.000156423	0.000315321
2	chr20:1882501:ACT:A	1882501	A,A	ACT,ACT	1,1	inf,-inf	inf,inf	0.276024,1.37321	0.000156247	0.00031501
2	chr20:2029599:T:C	2029599	NA,C	NA,T	NA,1	NA,-inf	NA,inf	NA,0.332494	0.000156193	0.000314768
2	chr20:2230069:A:G	2230069	G,G	A,A	1,1	inf,-inf	inf,inf	0.831274,0.677441	0.000156077	0.000314647
2	chr20:1880012:C:T	1880012	NA,T	NA,C	NA,1	NA,-inf	NA,inf	NA,0.371908	0.00015593	0.000314233
2	chr20:2032121:T:G	2032121	NA,G	NA,T	NA,1	NA,inf	NA,inf	NA,0.636843	0.000155905	0.00031429
2	chr20:2167026:A:G	2167026	NA,G	NA,A	NA,1	NA,inf	NA,inf	NA,0.599517	0.000155888	0.00031434
2	chr20:2193457:T:A	2193457	NA,A	NA,T	NA,1	NA,-inf	NA,inf	NA,0.31231	0.000155865	0.000314092
2	chr20:1991907:C:T	1991907	NA,T	NA,C	NA,1	NA,inf	NA,inf	NA,0.617169	0.000155745	0.000313938
2	chr20:2415932:C:T	2415932	T,T	C,C	1,1	-inf,-inf	inf,inf	0.354964,1.89594	0.000155675	0.00031414
2	chr20:1698118:T:C	1698118	NA,C	NA,T	NA,1	NA,inf	NA,inf	NA,0.497091	0.000155632	0.000313736
2	chr20:1904385:C:G	1904385	NA,G	NA,C	NA,1	NA,inf	NA,inf	NA,0.465809	0.000155505	0.000313456
2	chr20:2030511:G:A	2030511	NA,A	NA,G	NA,1	NA,inf	NA,inf	NA,0.631602	0.000155388	0.000313247
2	chr20:2254801:T:C	2254801	NA,C	NA,T	NA,1	NA,-inf	NA,inf	NA,0.28917	0.000155323	0.000312994
2	chr20:2426009:C:T	2426009	NA,T	NA,C	NA,1	NA,inf	NA,inf	NA,0.466544	0.000155311	0.000313075
2	chr20:2371944:C:T	2371944	T,T	C,C	1,1	inf,-inf	inf,inf	0.84657,0.227506	0.00015526	0.000312201
2	chr20:2139053:A:G	2139053	NA,G	NA,A	NA,1	NA,inf	NA,inf	NA,0.475891	0.000155237	0.000312951
2	chr20:2251281:A:T	2251281	NA,T	NA,A	NA,1	NA,inf	NA,inf	NA,0.437463	0.000155149	0.000312839
2	chr20:2094780:A:G	2094780	NA,G	NA,A	NA,1	NA,-inf	NA,inf	NA,0.236066	0.000155093	0.000312538
2	chr20:2000004:C:T	2000004	NA,T	NA,C	NA,1	NA,-inf	NA,inf	NA,0.185292	0.000155046	0.000312426
2	chr20:1935178:C:A	1935178	NA,A	NA,C	NA,1	NA,inf	NA,inf	NA,0.615315	0.000154919	0.00031227
2	chr20:2404295:G:T	2404295	T,T	G,G	1,1	-inf,-inf	inf,inf	0.215134,1.67428	0.00015488	0.00031223
2	chr20:1994584:A:G	1994584	NA,G	NA,A	NA,1	NA,-inf	NA,inf	NA,0.348985	0.000154771	0.000311927
2	chr20:1820650:T:C	1820650	NA,C	NA,T	NA,1	NA,inf	NA,inf	NA,0.46624	0.000154651	0.00031175
2	chr20:1707414:A:G	1707414	NA,G	NA,A	NA,1	NA,inf	NA,inf	NA,0.499208	0.000154554	0.000311589
2	chr20:2150120:ACT:A	2150120	NA,A	NA,ACT	NA,1	NA,inf	NA,inf	NA,0.446207	0.000154433	0.000311314
2	chr20:2071600:AC:A	2071600	NA,A	NA,AC	NA,1	NA,-inf	NA,inf	NA,0.241994	0.000154363	0.000311042
2	chr20:2140084:C:T	2140084	NA,T	NA,C	NA,1	NA,inf	NA,inf	NA,0.471974	0.000154346	0.000311155
2	chr20:1996507:C:T	1996507	NA,T	NA,C	NA,1	NA,-inf	NA,inf	NA,0.184604	0.000153789	0.000309896
2	chr20:1986238:G:A	1986238	NA,A	NA,G	NA,1	NA,-inf	NA,inf	NA,0.390827	0.000153787	0.000309844
2	chr20:1725977:G:A	1725977	NA,A	NA,G	NA,1	NA,-inf	NA,inf	NA,0.328102	0.000153683	0.000309668
2	chr20:2129595:A:G	2129595	NA,G	NA,A	NA,1	NA,inf	NA,inf	NA,0.393051	0.000153672	0.000309749
2	chr20:2197115:G:A	2197115	NA,A	NA,G	NA,1	NA,inf	NA,inf	NA,0.569243	0.000153662	0.000309782
2	chr20:2392527:C:T	2392527	NA,T	NA,C	NA,1	NA,inf	NA,inf	NA,0.455901	0.000153516	0.000309472
2	chr20:1817796:C:T	1817796	NA,T	NA,C	NA,1	NA,inf	NA,inf	NA,0.456735	0.000153446	0.000309312
2	chr20:2259140:C:G	2259140	NA,G	NA,C	NA,1	NA,inf	NA,inf	NA,0.457091	0.000153319	0.000309054
2	chr20:1566043:T:C	1566043	NA,C	NA,T	NA,1	NA,inf	NA,inf	NA,0.436199	0.000153261	0.000308963
2	chr20:2151779:A:AT	2151779	NA,AT	NA,A	NA,1	NA,inf	NA,inf	NA,0.574615	0.000153225	0.000308916
2	chr20:1946326:T:C	1946326	C,C	T,T	1,1	inf,inf	inf,inf	4.1725,0.461214	0.000153198	0.000309041
2	chr20:2089985:G:A	2089985	NA,A	NA,G	NA,1	NA,inf	NA,inf	NA,0.463911	0.000153191	0.000308807
2	chr20:1471234:T:G	1471234	NA,G	NA,T	NA,1	NA,-inf	NA,inf	NA,0.345288	0.000153144	0.000308608
2	chr20:2279292:T:C	2279292	NA,C	NA,T	NA,1	NA,inf	NA,inf	NA,0.379735	0.000152899	0.000308244
2	chr20:1714659:A:G	1714659	NA,G	NA,A	NA,1	NA,inf	NA,inf	NA,0.486125	0.000152854	0.000308161
2	chr20:2226348:G:A	2226348	NA,A	NA,G	NA,1	NA,-inf	NA,inf	NA,0.34764	0.000152748	0.000307813
2	chr20:1881576:C:T	1881576	NA,T	NA,C	NA,1	NA,-inf	NA,inf	NA,0.356543	0.000152735	0.000307813
2	chr20:1571945:G:A	1571945	NA,A	NA,G	NA,1	NA,inf	NA,inf	NA,0.425286	0.000152659	0.00030773
2	chr20:2125679:G:T	2125679	NA,T	NA,G	NA,1	NA,inf	NA,inf	NA,0.555745	0.00015254	0.000307492
2	chr20:2329724:C:T	2329724	NA,T	NA,C	NA,1	NA,inf	NA,inf	NA,0.453886	0.000152353	0.00030709
2	chr20:2401436:C:T	2401436	NA,T	NA,C	NA,1	NA,-inf	NA,inf	NA,0.313115	0.000152309	0.00030688
2	chr20:2255221:G:A	2255221	NA,A	NA,G	NA,1	NA,-inf	NA,inf	NA,0.352505	0.000152303	0.000306925
2	chr20:2337446:C:T	2337446	NA,T	NA,C	NA,1	NA,inf	NA,inf	NA,0.409428	0.000152299	0.00030698
2	chr20:2358457:T:C	2358457	NA,C	NA,T	NA,1	NA,inf	NA,inf	NA,0.463636	0.00015225	0.000306887
2	chr20:2074651:C:G	2074651	NA,G	NA,C	NA,1	NA,-inf	NA,inf	NA,0.232794	0.000152203	0.000306692
2	chr20:1945813:A:C	1945813	C,C	A,A	1,1	-inf,-inf	inf,inf	0.078132,1.11075	0.000152106	0.000306022
2	chr20:2192498:A:C	2192498	NA,C	NA,A	NA,1	NA,inf	NA,inf	NA,0.441298	0.000152095	0.00030657
2	chr20:1941656:A:G	1941656	NA,G	NA,A	NA,1	NA,inf	NA,inf	NA,0.492948	0.000152051	0.000306491
2	chr20:1806781:A:G	1806781	NA,G	NA,A	NA,1	NA,-inf	NA,inf	NA,0.24827	0.000152047	0.000306326
2	chr20:1545887:T:G	1545887	NA,G	NA,T	NA,1	NA,inf	NA,inf	NA,0.429671	0.000151955	0.000306314
2	chr20:1815600:G:C	1815600	NA,C	NA,G	NA,1	NA,-inf	NA,inf	NA,0.32403	0.000151916	0.000306142
2	chr20:2111663:C:T	2111663	NA,T	NA,C	NA,1	NA,-inf	NA,inf	NA,0.235041	0.000151803	0.00030592
2	chr20:1541873:C:A	1541873	NA,A	NA,C	NA,1	NA,inf	NA,inf	NA,0.421456	0.000151767	0.000305919
2	chr20:2352314:G:C	2352314	NA,C	NA,G	NA,1	NA,inf	NA,inf	NA,0.491624	0.000151502	0.000305424
2	chr20:2020515:A:G	2020515	G,G	A,A	1,1	-inf,-inf	inf,inf	0.570612,0.483855	0.000151469	0.000304676
2	chr20:1684744:G:C	1684744	NA,C	NA,G	NA,1	NA,inf	NA,inf	NA,0.521348	0.000151445	0.000305319
2	chr20:1894745:G:C	1894745	NA,C	NA,G	NA,1	NA,-inf	NA,inf	NA,0.24892	0.00015139	0.000305058
2	chr20:1914055:T:C	1914055	NA,C	NA,T	NA,1	NA,-inf	NA,inf	NA,0.310413	0.00015139	0.000305062
2	chr20:2181331:G:C	2181331	NA,C	NA,G	NA,1	NA,inf	NA,inf	NA,0.400595	0.000151295	0.000305039
2	chr20:1675537:A:G	1675537	NA,G	NA,A	NA,1	NA,inf	NA,inf	NA,0.430022	0.000151179	0.000304743
2	chr20:1830840:G:A	1830840	NA,A	NA,G	NA,1	NA,-inf	NA,inf	NA,0.415731	0.000151074	0.000304468
2	chr20:2117781:G:T	2117781	NA,T	NA,G	NA,1	NA,inf	NA,inf	NA,0.54606	0.00015104	0.000304467
2	chr20:2154014:T:C	2154014	NA,C	NA,T	NA,1	NA,inf	NA,inf	NA,0.366367	0.000151007	0.000304442
2	chr20:1676247:T:C	1676247	NA,C	NA,T	NA,1	NA,-inf	NA,inf	NA,0.349583	0.000150973	0.000304266
2	chr20:1706772:G:A	1706772	NA,A	NA,G	NA,1	NA,inf	NA,inf	NA,0.479766	0.000150954	0.000304327
2	chr20:1650700:A:G	1650700	G,G	A,A	1,1	inf,inf	inf,inf	0.771419,0.931755	0.000150738	0.000303073
2	chr20:2193818:A:C	2193818	NA,C	NA,A	NA,1	NA,-inf	NA,inf	NA,0.287846	0.000150594	0.000303474
2	chr20:1928855:C:T	1928855	NA,T	NA,C	NA,1	NA,-inf	NA,inf	NA,0.547451	0.000150553	0.000303293
2	chr20:2273554:G:A	2273554	NA,A	NA,G	NA,1	NA,-inf	NA,inf	NA,0.261339	0.000150531	0.000303354
2	chr20:2069362:T:C	2069362	NA,C	NA,T	NA,1	NA,-inf	NA,inf	NA,0.224681	0.000150416	0.000303091
2	chr20:2138229:A:G	2138229	NA,G	NA,A	NA,1	NA,inf	NA,inf	NA,0.471658	0.000150399	0.00030324
2	chr20:2137944:T:C	2137944	NA,C	NA,T	NA,1	NA,inf	NA,inf	NA,0.449855	0.000150359	0.000303115
2	chr20:2073841:G:A	2073841	NA,A	NA,G	NA,1	NA,-inf	NA,inf	NA,0.224639	0.000150313	0.000302885
2	chr20:2069350:G:A	2069350	NA,A	NA,G	NA,1	NA,-inf	NA,inf	NA,0.223868	0.000150242	0.000302741
2	chr20:1682996:C:T	1682996	NA,T	NA,C	NA,1	NA,-inf	NA,inf	NA,0.34613	0.000150207	0.000302724
2	chr20:2052972:C:T	2052972	NA,T	NA,C	NA,1	NA,inf	NA,inf	NA,0.615509	0.000150186	0.000302783
2	chr20:2069453:AATTG:A	2069453	NA,A	NA,AATTG	NA,1	NA,-inf	NA,inf	NA,0.222841	0.000150061	0.000302378
2	chr20:1919997:T:C	1919997	NA,C	NA,T	NA,1	NA,inf	NA,inf	NA,0.418424	0.000150057	0.000302477
2	chr20:2128925:C:T	2128925	NA,T	NA,C	NA,1	NA,inf	NA,inf	NA,0.448167	0.000150012	0.000302415
2	chr20:1568719:A:AG	1568719	NA,AG	NA,A	NA,1	NA,inf	NA,inf	NA,0.45826	0.000149937	0.000302316
2	chr20:1894391:G:A	1894391	NA,A	NA,G	NA,1	NA,inf	NA,inf	NA,0.48191	0.000149898	0.000302195
2	chr20:1570576:A:T	1570576	NA,T	NA,A	NA,1	NA,inf	NA,inf	NA,0.456	0.000149761	0.00030196
2	chr20:2025663:G:T	2025663	NA,T	NA,G	NA,1	NA,-inf	NA,inf	NA,0.317402	0.000149752	0.000301791
2	chr20:1530304:T:G	1530304	NA,G	NA,T	NA,1	NA,-inf	NA,inf	NA,0.225118	0.000149631	0.000301464
2	chr20:1722541:A:T	1722541	T,T	A,A	1,1	-inf,inf	inf,inf	0.0641712,1.63796	0.000149425	0.000301397
2	chr20:2005657:G:C	2005657	NA,C	NA,G	NA,1	NA,-inf	NA,inf	NA,0.448898	0.000149323	0.00030092
2	chr20:2072232:C:T	2072232	NA,T	NA,C	NA,1	NA,-inf	NA,inf	NA,0.220111	0.00014928	0.000300803
2	chr20:1548349:T:A	1548349	NA,A	NA,T	NA,1	NA,-inf	NA,inf	NA,0.276236	0.000149181	0.000300597
2	chr20:1680912:T:G	1680912	NA,G	NA,T	NA,1	NA,inf	NA,inf	NA,0.419226	0.000149151	0.000300654
2	chr20:2127095:A:G	2127095	NA,G	NA,A	NA,1	NA,inf	NA,inf	NA,0.368631	0.000149086	0.000300505
2	chr20:1784643:C:T	1784643	NA,T	NA,C	NA,1	NA,inf	NA,inf	NA,0.475561	0.000149036	0.000300455
2	chr20:1903474:T:C	1903474	C,C	T,T	1,1	-inf,inf	inf,inf	0.208964,1.79752	0.000149006	0.000299813
2	chr20:1708514:C:T	1708514	T,T	C,C	1,1	-inf,inf	inf,inf	0.0416891,1.37925	0.000148823	0.000299724
2	chr20:2426081:G:C	2426081	NA,C	NA,G	NA,1	NA,inf	NA,inf	NA,0.428579	0.000148794	0.000299931
2	chr20:1652136:T:C	1652136	NA,C	NA,T	NA,1	NA,inf	NA,inf	NA,0.408496	0.000148768	0.000299854
2	chr20:2030545:C:T	2030545	NA,T	NA,C	NA,1	NA,inf	NA,inf	NA,0.508026	0.000148757	0.000299872
2	chr20:2390591:C:T	2390591	NA,T	NA,C	NA,1	NA,inf	NA,inf	NA,0.403135	0.00014861	0.000299557
2	chr20:2150071:CATTTCCTTGGGTATATACCAAGCAGTGGAA:C	2150071	NA,C	NA,CATTTCCTTGGGTATATACCAAGCAGTGGAA	NA,1	NA,inf	NA,inf	NA,0.438954	0.000148552	0.00029947
2	chr20:2420194:G:A	2420194	NA,A	NA,G	NA,1	NA,inf	NA,inf	NA,0.420233	0.000148548	0.000299429
2	chr20:2313388:G:T	2313388	NA,T	NA,G	NA,1	NA,inf	NA,inf	NA,0.449065	0.000148472	0.000299267
2	chr20:1906202:C:T	1906202	NA,T	NA,C	NA,1	NA,inf	NA,inf	NA,0.400875	0.000148378	0.000299082
2	chr20:2174299:C:T	2174299	NA,T	NA,C	NA,1	NA,-inf	NA,inf	NA,0.279454	0.000148319	0.000298895
2	chr20:2068917:C:T	2068917	NA,T	NA,C	NA,1	NA,inf	NA,inf	NA,0.606231	0.000148316	0.000298983
2	chr20:2313384:T:C	2313384	NA,C	NA,T	NA,1	NA,inf	NA,inf	NA,0.448124	0.000148309	0.000298939
2	chr20:1708820:C:A	1708820	NA,A	NA,C	NA,1	NA,inf	NA,inf	NA,0.462021	0.000148235	0.000298838
2	chr20:2013704:A:G	2013704	NA,G	NA,A	NA,1	NA,-inf	NA,inf	NA,0.293273	0.00014815	0.000298553
2	chr20:1569895:A:T	1569895	NA,T	NA,A	NA,1	NA,inf	NA,inf	NA,0.446171	0.00014815	0.00029871
2	chr20:2075468:A:G	2075468	NA,G	NA,A	NA,1	NA,-inf	NA,inf	NA,0.215076	0.000148129	0.000298484
2	chr20:1579343:G:T	1579343	NA,T	NA,G	NA,1	NA,-inf	NA,inf	NA,0.35676	0.000148103	0.000298557
2	chr20:2350980:C:T	2350980	T,T	C,C	1,1	-inf,-inf	inf,inf	1.32043,0.753583	0.000147985	0.000298668
2	chr20:2425663:T:C	2425663	NA,C	NA,T	NA,1	NA,inf	NA,inf	NA,0.423588	0.000147963	0.000298256
2	chr20:2193989:G:A	2193989	NA,A	NA,G	NA,1	NA,-inf	NA,inf	NA,0.274537	0.000147883	0.000298012
2	chr20:1832511:C:T	1832511	NA,T	NA,C	NA,1	NA,-inf	NA,inf	NA,0.391736	0.000147825	0.000297883
2	chr20:2271364:C:T	2271364	NA,T	NA,C	NA,1	NA,-inf	NA,inf	NA,0.276687	0.000147814	0.000297886
2	chr20:1706047:C:T	1706047	T,T	C,C	1,1	-inf,inf	inf,inf	0.0393321,1.47485	0.00014779	0.000297756
2	chr20:2172217:C:CA	2172217	NA,CA	NA,C	NA,1	NA,-inf	NA,inf	NA,0.262146	0.000147754	0.00029774
2	chr20:1969686:A:G	1969686	NA,G	NA,A	NA,1	NA,inf	NA,inf	NA,0.817042	0.000147722	0.000297831
2	chr20:2295891:C:T	2295891	NA,T	NA,C	NA,1	NA,-inf	NA,inf	NA,0.317165	0.000147716	0.000297678
2	chr20:1708507:G:C	1708507	C,C	G,G	1,1	-inf,inf	inf,inf	0.0467318,1.37562	0.000147704	0.000297473
2	chr20:1992115:A:G	1992115	G,G	A,A	1,1	-inf,inf	inf,inf	0.22024,0.0447109	0.000147683	0.000296457
2	chr20:2074473:C:T	2074473	NA,T	NA,C	NA,1	NA,-inf	NA,inf	NA,0.212631	0.000147564	0.000297347
2	chr20:1443422:C:T	1443422	NA,T	NA,C	NA,1	NA,-inf	NA,inf	NA,0.317156	0.000147552	0.000297355
2	chr20:1776098:T:TA	1776098	TA,NA	T,NA	1,NA	-inf,NA	inf,NA	0.959859,NA	0.000147496	0.00029742
2	chr20:2378942:C:T	2378942	NA,T	NA,C	NA,1	NA,inf	NA,inf	NA,0.404072	0.000147474	0.000297259
2	chr20:2071335:T:C	2071335	NA,C	NA,T	NA,1	NA,-inf	NA,inf	NA,0.21159	0.000147422	0.000297061
2	chr20:1708473:C:T	1708473	T,T	C,C	1,1	-inf,inf	inf,inf	0.050771,1.37443	0.000147405	0.000296872
2	chr20:1983967:TTC:T	1983967	NA,T	NA,TTC	NA,1	NA,-inf	NA,inf	NA,0.295127	0.000147387	0.00029703
2	chr20:1485473:G:A	1485473	NA,A	NA,G	NA,1	NA,inf	NA,inf	NA,0.451006	0.000147386	0.000297133
2	chr20:1810342:A:G	1810342	NA,G	NA,A	NA,1	NA,-inf	NA,inf	NA,0.310991	0.000147381	0.000297001
2	chr20:2073786:C:T	2073786	NA,T	NA,C	NA,1	NA,-inf	NA,inf	NA,0.21107	0.000147274	0.000296764
2	chr20:1759819:G:A	1759819	NA,A	NA,G	NA,1	NA,-inf	NA,inf	NA,0.210891	0.000147274	0.000296745
2	chr20:2251255:T:C	2251255	NA,C	NA,T	NA,1	NA,-inf	NA,inf	NA,0.328811	0.000147212	0.000296707
2	chr20:1569713:A:G	1569713	NA,G	NA,A	NA,1	NA,inf	NA,inf	NA,0.440662	0.000147143	0.00029668
2	chr20:2070945:G:A	2070945	NA,A	NA,G	NA,1	NA,-inf	NA,inf	NA,0.210296	0.000147135	0.000296482
2	chr20:1968931:C:T	1968931	NA,T	NA,C	NA,1	NA,inf	NA,inf	NA,0.816338	0.000147107	0.00029659
2	chr20:2180805:A:G	2180805	NA,G	NA,A	NA,1	NA,inf	NA,inf	NA,0.387542	0.000147017	0.000296409
2	chr20:2071526:G:A	2071526	NA,A	NA,G	NA,1	NA,-inf	NA,inf	NA,0.210985	0.000147007	0.000296225
2	chr20:2076055:G:C	2076055	NA,C	NA,G	NA,1	NA,-inf	NA,inf	NA,0.209845	0.000146999	0.00029621
2	chr20:1568902:A:G	1568902	NA,G	NA,A	NA,1	NA,inf	NA,inf	NA,0.439765	0.000146996	0.000296383
2	chr20:2261534:T:C	2261534	NA,C	NA,T	NA,1	NA,inf	NA,inf	NA,0.398208	0.000146946	0.000296207
2	chr20:2070828:T:C	2070828	NA,C	NA,T	NA,1	NA,-inf	NA,inf	NA,0.209768	0.000146928	0.000296065
2	chr20:1570379:A:G	1570379	NA,G	NA,A	NA,1	NA,-inf	NA,inf	NA,0.289056	0.000146894	0.000296026
2	chr20:1566260:C:T	1566260	NA,T	NA,C	NA,1	NA,-inf	NA,inf	NA,0.292699	0.000146852	0.000295944
2	chr20:2277588:C:G	2277588	NA,G	NA,C	NA,1	NA,inf	NA,inf	NA,0.383379	0.000146811	0.000295936
2	chr20:1629711:T:C	1629711	NA,C	NA,T	NA,1	NA,-inf	NA,inf	NA,0.326407	0.000146693	0.000295631
2	chr20:2332551:G:T	2332551	NA,T	NA,G	NA,1	NA,inf	NA,inf	NA,0.415035	0.000146666	0.000295615
2	chr20:2075712:T:A	2075712	NA,A	NA,T	NA,1	NA,-inf	NA,inf	NA,0.208047	0.000146595	0.000295395
2	chr20:2069298:A:T	2069298	NA,T	NA,A	NA,1	NA,-inf	NA,inf	NA,0.207122	0.000146546	0.000295296
2	chr20:1725464:G:A	1725464	NA,A	NA,G	NA,1	NA,inf	NA,inf	NA,0.404354	0.000146377	0.000295052
2	chr20:2019218:G:A	2019218	NA,A	NA,G	NA,1	NA,inf	NA,inf	NA,0.540761	0.00014633	0.00029497
2	chr20:1925381:G:A	1925381	A,A	G,G	1,1	inf,-inf	inf,inf	0.339342,1.21753	0.000146278	0.00029477
2	chr20:2151079:T:C	2151079	NA,C	NA,T	NA,1	NA,inf	NA,inf	NA,0.582183	0.000146173	0.00029477
2	chr20:1682967:A:G	1682967	NA,G	NA,A	NA,1	NA,inf	NA,inf	NA,0.402237	0.00014616	0.000294624
2	chr20:2073310:A:G	2073310	NA,G	NA,A	NA,1	NA,-inf	NA,inf	NA,0.205626	0.000146131	0.000294461
2	chr20:1491215:T:C	1491215	NA,C	NA,T	NA,1	NA,inf	NA,inf	NA,0.416025	0.0001461	0.00029451
2	chr20:2069765:A:G	2069765	NA,G	NA,A	NA,1	NA,-inf	NA,inf	NA,0.205556	0.000146065	0.000294328
2	chr20:1693556:C:T	1693556	NA,T	NA,C	NA,1	NA,inf	NA,inf	NA,0.386681	0.00014603	0.000294344
2	chr20:2157604:C:T	2157604	NA,T	NA,C	NA,1	NA,inf	NA,inf	NA,0.400338	0.000145964	0.000294243
2	chr20:2246331:TTGTCTC:T	2246331	NA,T	NA,TTGTCTC	NA,1	NA,-inf	NA,inf	NA,0.242151	0.000145943	0.0002941
2	chr20:1881018:G:A	1881018	NA,A	NA,G	NA,1	NA,-inf	NA,inf	NA,0.308648	0.000145867	0.000293964
2	chr20:1867160:A:G	1867160	NA,G	NA,A	NA,1	NA,inf	NA,inf	NA,0.397018	0.00014584	0.00029397
2	chr20:1503198:T:C	1503198	NA,C	NA,T	NA,1	NA,inf	NA,inf	NA,0.392959	0.000145773	0.000293816
2	chr20:2071308:A:G	2071308	NA,G	NA,A	NA,1	NA,-inf	NA,inf	NA,0.204083	0.000145765	0.000293723
2	chr20:1925382:T:A	1925382	A,A	T,T	1,1	inf,-inf	inf,inf	0.334868,1.21753	0.000145754	0.000293706
2	chr20:2300575:G:C	2300575	NA,C	NA,G	NA,1	NA,-inf	NA,inf	NA,0.294794	0.000145754	0.000293728
2	chr20:2199886:T:C	2199886	NA,C	NA,T	NA,1	NA,-inf	NA,inf	NA,0.271172	0.000145725	0.000293677
2	chr20:1748748:T:C	1748748	NA,C	NA,T	NA,1	NA,inf	NA,inf	NA,0.372226	0.000145644	0.000293586
2	chr20:2076144:A:G	2076144	NA,G	NA,A	NA,1	NA,-inf	NA,inf	NA,0.203737	0.00014563	0.000293451
2	chr20:2241807:G:A	2241807	NA,A	NA,G	NA,1	NA,-inf	NA,inf	NA,0.358874	0.000145619	0.000293518
2	chr20:1830226:T:C	1830226	NA,C	NA,T	NA,1	NA,inf	NA,inf	NA,0.400327	0.000145568	0.00029344
2	chr20:1739400:C:T	1739400	NA,T	NA,C	NA,1	NA,-inf	NA,inf	NA,0.316716	0.00014555	0.000293324
2	chr20:2069835:G:T	2069835	NA,T	NA,G	NA,1	NA,-inf	NA,inf	NA,0.203402	0.000145546	0.000293284
2	chr20:1708911:A:G	1708911	G,G	A,A	1,1	-inf,inf	inf,inf	0.0530359,1.36901	0.000145534	0.000293105
2	chr20:2241897:G:A	2241897	NA,A	NA,G	NA,1	NA,-inf	NA,inf	NA,0.357704	0.000145499	0.000293278
2	chr20:2120155:G:A	2120155	NA,A	NA,G	NA,1	NA,-inf	NA,inf	NA,0.296117	0.000145465	0.000293121
2	chr20:1773068:G:A	1773068	NA,A	NA,G	NA,1	NA,-inf	NA,inf	NA,0.317201	0.000145454	0.00029312
2	chr20:1635884:G:A	1635884	NA,A	NA,G	NA,1	NA,-inf	NA,inf	NA,0.277313	0.000145361	0.000292858
2	chr20:1679796:A:G	1679796	NA,G	NA,A	NA,1	NA,inf	NA,inf	NA,0.387698	0.000145333	0.000292943
2	chr20:2334536:A:C	2334536	NA,C	NA,A	NA,1	NA,-inf	NA,inf	NA,0.301926	0.000145313	0.000292778
2	chr20:1543306:G:A	1543306	NA,A	NA,G	NA,1	NA,inf	NA,inf	NA,0.404115	0.000145241	0.00029278
2	chr20:1629968:C:G	1629968	NA,G	NA,C	NA,1	NA,-inf	NA,inf	NA,0.312948	0.000145212	0.000292615
2	chr20:1681008:T:C	1681008	NA,C	NA,T	NA,1	NA,inf	NA,inf	NA,0.386801	0.000145178	0.00029263
2	chr20:2278749:C:T	2278749	NA,T	NA,C	NA,1	NA,-inf	NA,inf	NA,0.28117	0.00014513	0.000292502
2	chr20:2094276:G:A	2094276	NA,A	NA,G	NA,1	NA,-inf	NA,inf	NA,0.55218	0.000145121	0.000292574
2	chr20:1678608:A:G	1678608	NA,G	NA,A	NA,1	NA,inf	NA,inf	NA,0.386353	0.000145099	0.00029247
2	chr20:2282486:G:A	2282486	NA,A	NA,G	NA,1	NA,-inf	NA,inf	NA,0.270023	0.000145081	0.000292302
2	chr20:2334800:A:T	2334800	NA,T	NA,A	NA,1	NA,inf	NA,inf	NA,0.450428	0.000145	0.000292311
2	chr20:2321497:C:T	2321497	NA,T	NA,C	NA,1	NA,inf	NA,inf	NA,0.380808	0.000144997	0.000292258
2	chr20:1676039:A:G	1676039	NA,G	NA,A	NA,1	NA,inf	NA,inf	NA,0.385739	0.000144991	0.000292254
2	chr20:2189230:G:A	2189230	NA,A	NA,G	NA,1	NA,-inf	NA,inf	NA,0.25627	0.000144968	0.000292146
2	chr20:1684123:A:G	1684123	NA,G	NA,A	NA,1	NA,inf	NA,inf	NA,0.385438	0.000144935	0.000292141
2	chr20:1897378:G:A	1897378	A,NA	G,NA	1,NA	-inf,NA	inf,NA	0.559239,NA	0.000144899	0.000290776
2	chr20:1683645:C:A	1683645	NA,A	NA,C	NA,1	NA,inf	NA,inf	NA,0.385134	0.000144888	0.000292046
2	chr20:1756863:C:T	1756863	NA,T	NA,C	NA,1	NA,inf	NA,inf	NA,0.389336	0.000144887	0.000292066
2	chr20:1679198:A:G	1679198	NA,G	NA,A	NA,1	NA,inf	NA,inf	NA,0.385012	0.000144866	0.000292002
2	chr20:1677665:A:C	1677665	NA,C	NA,A	NA,1	NA,inf	NA,inf	NA,0.38493	0.000144853	0.000291976
2	chr20:1955361:A:C	1955361	C,NA	A,NA	1,NA	-inf,NA	inf,NA	1.38025,NA	0.000144814	0.000292199
2	chr20:1680154:G:A	1680154	NA,A	NA,G	NA,1	NA,inf	NA,inf	NA,0.385029	0.000144783	0.000291833
2	chr20:2431795:C:T	2431795	NA,T	NA,C	NA,1	NA,inf	NA,inf	NA,0.407279	0.000144776	0.000291836
2	chr20:2382899:G:T	2382899	NA,T	NA,G	NA,1	NA,inf	NA,inf	NA,0.378081	0.000144752	0.000291779
2	chr20:1756839:A:G	1756839	NA,G	NA,A	NA,1	NA,inf	NA,inf	NA,0.388507	0.000144746	0.000291781
2	chr20:1683299:G:A	1683299	NA,A	NA,G	NA,1	NA,inf	NA,inf	NA,0.384209	0.000144733	0.000291732
2	chr20:1944654:T:A	1944654	NA,A	NA,T	NA,1	NA,inf	NA,inf	NA,0.537603	0.000144649	0.000291576
2	chr20:1942528:C:T	1942528	NA,T	NA,C	NA,1	NA,inf	NA,inf	NA,0.523671	0.000144607	0.000291493
2	chr20:1675927:A:G	1675927	NA,G	NA,A	NA,1	NA,inf	NA,inf	NA,0.383346	0.000144579	0.000291423
2	chr20:2070998:G:A	2070998	NA,A	NA,G	NA,1	NA,-inf	NA,inf	NA,0.198315	0.000144536	0.000291248
2	chr20:2071295:C:A	2071295	NA,A	NA,C	NA,1	NA,-inf	NA,inf	NA,0.206918	0.000144446	0.000291069
2	chr20:2189744:C:T	2189744	NA,T	NA,C	NA,1	NA,-inf	NA,inf	NA,0.253574	0.000144443	0.000291088
2	chr20:2207605:C:G	2207605	NA,G	NA,C	NA,1	NA,-inf	NA,inf	NA,0.277298	0.000144332	0.000290844
2	chr20:1948673:G:A	1948673	NA,A	NA,G	NA,1	NA,inf	NA,inf	NA,0.50254	0.000144277	0.000290843
2	chr20:1884705:C:G	1884705	NA,G	NA,C	NA,1	NA,-inf	NA,inf	NA,0.316002	0.000143918	0.000290048
2	chr20:2173005:T:A	2173005	A,A	T,T	1,1	-inf,inf	inf,inf	0.438259,1.17877	0.000143917	0.000290109
2	chr20:1884311:G:A	1884311	NA,A	NA,G	NA,1	NA,inf	NA,inf	NA,0.27214	0.000143915	0.000290078
2	chr20:2252729:G:A	2252729	NA,A	NA,G	NA,1	NA,inf	NA,inf	NA,0.408392	0.00014381	0.000289869
2	chr20:2247587:A:G	2247587	G,G	A,A	1,1	inf,inf	inf,inf	2.03425,0.67305	0.000143761	0.000290883
2	chr20:1673290:C:T	1673290	NA,T	NA,C	NA,1	NA,-inf	NA,inf	NA,0.301086	0.000143519	0.000289246
2	chr20:2271693:G:A	2271693	NA,A	NA,G	NA,1	NA,-inf	NA,inf	NA,0.253998	0.000143318	0.000288828
2	chr20:2259786:G:A	2259786	NA,A	NA,G	NA,1	NA,inf	NA,inf	NA,0.412461	0.00014317	0.00028867
2	chr20:2180872:G:T	2180872	NA,T	NA,G	NA,1	NA,inf	NA,inf	NA,0.36522	0.00014311	0.000288527
2	chr20:1690294:C:A	1690294	NA,A	NA,C	NA,1	NA,inf	NA,inf	NA,0.456731	0.000143022	0.000288343
2	chr20:2448179:A:T	2448179	NA,T	NA,A	NA,1	NA,-inf	NA,inf	NA,0.304891	0.000142924	0.000288033
2	chr20:1936534:C:T	1936534	NA,T	NA,C	NA,1	NA,inf	NA,inf	NA,0.334891	0.000142888	0.000288005
2	chr20:2131841:C:T	2131841	NA,T	NA,C	NA,1	NA,inf	NA,inf	NA,0.493045	0.000142883	0.000288025
2	chr20:1682915:G:T	1682915	NA,T	NA,G	NA,1	NA,inf	NA,inf	NA,0.482203	0.000142855	0.000288087
2	chr20:2447861:G:A	2447861	NA,A	NA,G	NA,1	NA,-inf	NA,inf	NA,0.304374	0.00014283	0.000287843
2	chr20:2228010:A:C	2228010	NA,C	NA,A	NA,1	NA,-inf	NA,inf	NA,0.296259	0.000142645	0.000287459
2	chr20:2380281:CT:C	2380281	NA,C	NA,CT	NA,1	NA,inf	NA,inf	NA,0.395489	0.000142518	0.000287294
2	chr20:2070628:A:G	2070628	NA,G	NA,A	NA,1	NA,-inf	NA,inf	NA,0.188783	0.000142514	0.000287175
2	chr20:1652612:T:C	1652612	NA,C	NA,T	NA,1	NA,inf	NA,inf	NA,0.37082	0.000142501	0.000287223
2	chr20:1910108:C:T	1910108	NA,T	NA,C	NA,1	NA,-inf	NA,inf	NA,0.24796	0.000142493	0.000287148
2	chr20:1998851:G:A	1998851	NA,A	NA,G	NA,1	NA,-inf	NA,inf	NA,0.137381	0.000142473	0.000287102
2	chr20:1995596:T:G	1995596	NA,G	NA,T	NA,1	NA,inf	NA,inf	NA,0.509436	0.000142414	0.000287081
2	chr20:2151789:A:C	2151789	NA,C	NA,A	NA,1	NA,inf	NA,inf	NA,0.504156	0.000142218	0.000286714
2	chr20:1857311:G:A	1857311	NA,A	NA,G	NA,1	NA,-inf	NA,inf	NA,0.288606	0.000142194	0.000286543
2	chr20:1964337:G:A	1964337	NA,A	NA,G	NA,1	NA,inf	NA,inf	NA,0.475947	0.000142181	0.000286577
2	chr20:2245649:G:A	2245649	NA,A	NA,G	NA,1	NA,inf	NA,inf	NA,0.370502	0.000142164	0.000286639
2	chr20:1807287:C:T	1807287	NA,T	NA,C	NA,1	NA,-inf	NA,inf	NA,0.204379	0.000142079	0.000286253
2	chr20:1937101:AAGACCCTTCAGGC:A	1937101	NA,A	NA,AAGACCCTTCAGGC	NA,1	NA,-inf	NA,inf	NA,0.128703	0.000142078	0.0002863
2	chr20:2151784:C:T	2151784	NA,T	NA,C	NA,1	NA,inf	NA,inf	NA,0.50354	0.000142021	0.000286317
2	chr20:2192291:A:G	2192291	NA,G	NA,A	NA,1	NA,inf	NA,inf	NA,0.507784	0.000141992	0.000286303
2	chr20:2394616:A:G	2394616	G,G	A,A	1,1	inf,inf	inf,inf	1.09117,0.391581	0.000141945	0.000285974
2	chr20:2069953:A:G	2069953	NA,G	NA,A	NA,1	NA,-inf	NA,inf	NA,0.185918	0.000141939	0.000286018
2	chr20:2237382:C:T	2237382	NA,T	NA,C	NA,1	NA,inf	NA,inf	NA,0.397335	0.000141927	0.000286073
2	chr20:1506084:A:G	1506084	NA,G	NA,A	NA,1	NA,-inf	NA,inf	NA,0.312568	0.000141904	0.000285973
2	chr20:1655556:T:C	1655556	NA,C	NA,T	NA,1	NA,inf	NA,inf	NA,0.362034	0.000141898	0.000286012
2	chr20:1694220:G:A	1694220	NA,A	NA,G	NA,1	NA,inf	NA,inf	NA,0.361868	0.000141846	0.00028591
2	chr20:2191738:C:T	2191738	NA,T	NA,C	NA,1	NA,-inf	NA,inf	NA,0.2391	0.000141768	0.000285698
2	chr20:1987119:G:A	1987119	NA,A	NA,G	NA,1	NA,-inf	NA,inf	NA,0.207295	0.000141748	0.000285593
2	chr20:1719933:A:C	1719933	C,C	A,A	1,1	-inf,inf	inf,inf	0.0698042,1.64461	0.000141665	0.00028578
2	chr20:2090499:C:T	2090499	NA,T	NA,C	NA,1	NA,-inf	NA,inf	NA,0.2675	0.000141637	0.000285443
2	chr20:1999842:T:C	1999842	NA,C	NA,T	NA,1	NA,inf	NA,inf	NA,0.567882	0.000141555	0.000285355
2	chr20:2300606:G:T	2300606	T,T	G,G	1,1	-inf,-inf	inf,inf	1.69246,0.584335	0.000141372	0.000285014
2	chr20:2239510:G:A	2239510	NA,A	NA,G	NA,1	NA,inf	NA,inf	NA,0.411781	0.000141179	0.00028466
2	chr20:2333519:C:A	2333519	NA,A	NA,C	NA,1	NA,-inf	NA,inf	NA,0.2688	0.000141111	0.000284366
2	chr20:2000112:T:C	2000112	NA,C	NA,T	NA,1	NA,-inf	NA,inf	NA,0.125074	0.000140968	0.000284068
2	chr20:1678328:A:G	1678328	NA,G	NA,A	NA,1	NA,inf	NA,inf	NA,0.371191	0.000140966	0.000284153
2	chr20:1718072:G:A	1718072	NA,A	NA,G	NA,1	NA,inf	NA,inf	NA,0.369742	0.00014092	0.000284051
2	chr20:2150480:A:AT	2150480	NA,AT	NA,A	NA,1	NA,-inf	NA,inf	NA,0.227164	0.000140842	0.00028386
2	chr20:2074779:C:T	2074779	NA,T	NA,C	NA,1	NA,-inf	NA,inf	NA,0.161525	0.00014077	0.00028364
2	chr20:1695267:C:T	1695267	NA,T	NA,C	NA,1	NA,inf	NA,inf	NA,0.354605	0.000140729	0.000283658
2	chr20:2069722:C:G	2069722	NA,G	NA,C	NA,1	NA,-inf	NA,inf	NA,0.188249	0.000140634	0.00028339
2	chr20:1695688:C:G	1695688	NA,G	NA,C	NA,1	NA,inf	NA,inf	NA,0.353846	0.000140605	0.000283407
2	chr20:2232220:G:A	2232220	A,NA	G,NA	1,NA	inf,NA	inf,NA	0.666214,NA	0.000140584	0.000283438
2	chr20:2000449:G:A	2000449	NA,A	NA,G	NA,1	NA,-inf	NA,inf	NA,0.176881	0.000140355	0.00028286
2	chr20:1874486:T:A	1874486	NA,A	NA,T	NA,1	NA,-inf	NA,inf	NA,0.305479	0.000140332	0.000282819
2	chr20:1917472:G:A	1917472	NA,A	NA,G	NA,1	NA,-inf	NA,inf	NA,0.230202	0.000140309	0.000282751
2	chr20:2172111:G:GAA	2172111	NA,GAA	NA,G	NA,1	NA,-inf	NA,inf	NA,0.249508	0.000140306	0.000282747
2	chr20:1894148:T:C	1894148	NA,C	NA,T	NA,1	NA,inf	NA,inf	NA,0.361376	0.000140216	0.00028263
2	chr20:2320575:G:A	2320575	NA,A	NA,G	NA,1	NA,-inf	NA,inf	NA,0.265018	0.000140158	0.000282449
2	chr20:1836157:A:G	1836157	NA,G	NA,A	NA,1	NA,-inf	NA,inf	NA,0.200266	0.000140154	0.000282423
2	chr20:1809650:A:G	1809650	NA,G	NA,A	NA,1	NA,-inf	NA,inf	NA,0.245858	0.000140146	0.000282404
2	chr20:1995824:A:G	1995824	NA,G	NA,A	NA,1	NA,-inf	NA,inf	NA,0.262988	0.000139933	0.00028202
2	chr20:2257817:G:A	2257817	NA,A	NA,G	NA,1	NA,inf	NA,inf	NA,0.377531	0.000139928	0.000282056
2	chr20:2418827:AGCATTTTGGG:A	2418827	NA,A	NA,AGCATTTTGGG	NA,1	NA,inf	NA,inf	NA,0.379507	0.000139924	0.000282057
2	chr20:2375447:T:C	2375447	NA,C	NA,T	NA,1	NA,inf	NA,inf	NA,0.409328	0.0001399	0.000282007
2	chr20:1635313:T:C	1635313	C,C	T,T	1,1	-inf,inf	inf,inf	1.14175,0.803276	0.000139821	0.00028204
2	chr20:1897900:C:T	1897900	NA,T	NA,C	NA,1	NA,-inf	NA,inf	NA,0.351745	0.000139816	0.000281765
2	chr20:2260863:C:G	2260863	NA,G	NA,C	NA,1	NA,inf	NA,inf	NA,0.354288	0.000139781	0.000281761
2	chr20:2448676:T:C	2448676	NA,C	NA,T	NA,1	NA,inf	NA,inf	NA,0.371679	0.000139751	0.000281702
2	chr20:1840850:G:A	1840850	NA,A	NA,G	NA,1	NA,inf	NA,inf	NA,0.346108	0.000139744	0.000281694
2	chr20:2068685:T:A	2068685	NA,A	NA,T	NA,1	NA,-inf	NA,inf	NA,0.175792	0.000139709	0.000281527
2	chr20:1624152:C:T	1624152	NA,T	NA,C	NA,1	NA,inf	NA,inf	NA,0.406552	0.000139676	0.000281559
2	chr20:2009281:G:A	2009281	NA,A	NA,G	NA,1	NA,-inf	NA,inf	NA,0.225521	0.000139673	0.000281492
2	chr20:2187536:T:C	2187536	NA,C	NA,T	NA,1	NA,-inf	NA,inf	NA,0.227529	0.000139573	0.000281276
2	chr20:2122207:G:A	2122207	NA,A	NA,G	NA,1	NA,-inf	NA,inf	NA,0.204542	0.000139571	0.000281295
2	chr20:2000859:T:C	2000859	NA,C	NA,T	NA,1	NA,-inf	NA,inf	NA,0.118658	0.000139484	0.000281078
2	chr20:1624407:GA:G	1624407	NA,G	NA,GA	NA,1	NA,inf	NA,inf	NA,0.370864	0.000139476	0.000281165
2	chr20:2384309:A:AC	2384309	NA,AC	NA,A	NA,1	NA,inf	NA,inf	NA,0.376596	0.000139459	0.00028112
2	chr20:2196978:A:G	2196978	NA,G	NA,A	NA,1	NA,-inf	NA,inf	NA,0.275075	0.000139372	0.000280883
2	chr20:2040673:T:C	2040673	NA,C	NA,T	NA,1	NA,-inf	NA,inf	NA,0.236187	0.00013932	0.000280785
2	chr20:1533809:G:A	1533809	NA,A	NA,G	NA,1	NA,-inf	NA,inf	NA,0.283532	0.000139224	0.000280589
2	chr20:2360353:C:T	2360353	NA,T	NA,C	NA,1	NA,inf	NA,inf	NA,0.353298	0.000139124	0.000280425
2	chr20:2110684:T:A	2110684	NA,A	NA,T	NA,1	NA,-inf	NA,inf	NA,0.200254	0.000138887	0.000279914
2	chr20:2185075:G:T	2185075	NA,T	NA,G	NA,1	NA,-inf	NA,inf	NA,0.269739	0.000138879	0.00027991
2	chr20:1738543:T:C	1738543	NA,C	NA,T	NA,1	NA,inf	NA,inf	NA,0.354003	0.000138868	0.00027991
2	chr20:1652689:A:G	1652689	NA,G	NA,A	NA,1	NA,-inf	NA,inf	NA,0.284743	0.000138868	0.000279858
2	chr20:1694992:G:A	1694992	NA,A	NA,G	NA,1	NA,inf	NA,inf	NA,0.348479	0.000138798	0.000279769
2	chr20:1725836:T:C	1725836	NA,C	NA,T	NA,1	NA,-inf	NA,inf	NA,0.282539	0.000138773	0.000279657
2	chr20:1967733:G:A	1967733	NA,A	NA,G	NA,1	NA,inf	NA,inf	NA,0.24079	0.000138727	0.000279624
2	chr20:2125879:G:A	2125879	NA,A	NA,G	NA,1	NA,-inf	NA,inf	NA,0.287428	0.000138674	0.000279491
2	chr20:1796960:C:G	1796960	NA,G	NA,C	NA,1	NA,-inf	NA,inf	NA,0.280397	0.000138645	0.000279435
2	chr20:2171695:CA:C	2171695	NA,C	NA,CA	NA,1	NA,-inf	NA,inf	NA,0.269853	0.000138589	0.000279316
2	chr20:2111890:G:A	2111890	NA,A	NA,G	NA,1	NA,inf	NA,inf	NA,0.380143	0.000138553	0.000279305
2	chr20:1462696:T:G	1462696	NA,G	NA,T	NA,1	NA,-inf	NA,inf	NA,0.280901	0.000138502	0.00027911
2	chr20:2001644:A:G	2001644	NA,G	NA,A	NA,1	NA,-inf	NA,inf	NA,0.11389	0.000138493	0.000279082
2	chr20:2131251:T:C	2131251	NA,C	NA,T	NA,1	NA,-inf	NA,inf	NA,0.258777	0.000138485	0.000279061
2	chr20:1652950:G:A	1652950	NA,A	NA,G	NA,1	NA,-inf	NA,inf	NA,0.248828	0.000138482	0.000279074
2	chr20:2124250:C:T	2124250	NA,T	NA,C	NA,1	NA,inf	NA,inf	NA,0.379959	0.00013846	0.000279117
2	chr20:1650740:C:T	1650740	NA,T	NA,C	NA,1	NA,-inf	NA,inf	NA,0.282431	0.000138444	0.000279005
2	chr20:1995041:C:T	1995041	NA,T	NA,C	NA,1	NA,-inf	NA,inf	NA,0.190853	0.000138442	0.000278981
2	chr20:1706547:A:G	1706547	NA,G	NA,A	NA,1	NA,-inf	NA,inf	NA,0.254948	0.000138423	0.000278955
2	chr20:2126308:T:G	2126308	NA,G	NA,T	NA,1	NA,inf	NA,inf	NA,0.378958	0.000138313	0.00027882
2	chr20:1628700:G:T	1628700	NA,T	NA,G	NA,1	NA,inf	NA,inf	NA,0.360217	0.000138304	0.000278778
2	chr20:1883639:T:C	1883639	NA,C	NA,T	NA,1	NA,-inf	NA,inf	NA,0.248311	0.000138294	0.000278685
2	chr20:1848506:C:G	1848506	NA,G	NA,C	NA,1	NA,inf	NA,inf	NA,0.346512	0.000138291	0.00027878
2	chr20:2068938:T:C	2068938	NA,C	NA,T	NA,1	NA,-inf	NA,inf	NA,0.169819	0.000138232	0.000278552
2	chr20:1913232:C:T	1913232	NA,T	NA,C	NA,1	NA,inf	NA,inf	NA,0.407586	0.000138219	0.000278626
2	chr20:2427902:C:T	2427902	NA,T	NA,C	NA,1	NA,-inf	NA,inf	NA,0.262598	0.000138065	0.000278237
2	chr20:1968487:C:A	1968487	NA,A	NA,C	NA,1	NA,inf	NA,inf	NA,0.236911	0.000138053	0.000278265
2	chr20:1805304:C:T	1805304	NA,T	NA,C	NA,1	NA,inf	NA,inf	NA,0.434434	0.000137904	0.000278007
2	chr20:1687314:G:A	1687314	NA,A	NA,G	NA,1	NA,inf	NA,inf	NA,0.398837	0.000137772	0.000277799
2	chr20:2124145:A:G	2124145	NA,G	NA,A	NA,1	NA,inf	NA,inf	NA,0.392345	0.000137766	0.000277715
2	chr20:1526938:A:G	1526938	NA,G	NA,A	NA,1	NA,-inf	NA,inf	NA,0.251015	0.000137666	0.000277419
2	chr20:1669090:G:A	1669090	NA,A	NA,G	NA,1	NA,inf	NA,inf	NA,0.337985	0.000137579	0.0002773
2	chr20:1793583:G:A	1793583	NA,A	NA,G	NA,1	NA,-inf	NA,inf	NA,0.282187	0.00013745	0.000277037
2	chr20:1737448:AAT:A	1737448	NA,A	NA,AAT	NA,1	NA,inf	NA,inf	NA,0.354295	0.00013738	0.000276928
2	chr20:2261459:T:C	2261459	NA,C	NA,T	NA,1	NA,inf	NA,inf	NA,0.382364	0.000137376	0.000276978
2	chr20:1920413:T:C	1920413	C,C	T,T	1,1	inf,-inf	inf,inf	0.233924,1.46923	0.000137322	0.00027638
2	chr20:2124663:A:G	2124663	NA,G	NA,A	NA,1	NA,inf	NA,inf	NA,0.372043	0.000137286	0.000276749
2	chr20:2119692:C:T	2119692	NA,T	NA,C	NA,1	NA,inf	NA,inf	NA,0.371644	0.000137218	0.000276613
2	chr20:2125109:G:A	2125109	NA,A	NA,G	NA,1	NA,inf	NA,inf	NA,0.371644	0.000137218	0.000276613
2	chr20:2115438:G:C	2115438	NA,C	NA,G	NA,1	NA,inf	NA,inf	NA,0.371644	0.000137218	0.000276613
2	chr20:2125090:C:T	2125090	NA,T	NA,C	NA,1	NA,inf	NA,inf	NA,0.371644	0.000137218	0.000276613
2	chr20:2118311:A:T	2118311	NA,T	NA,A	NA,1	NA,inf	NA,inf	NA,0.371644	0.000137218	0.000276613
2	chr20:2125108:G:C	2125108	NA,C	NA,G	NA,1	NA,inf	NA,inf	NA,0.371644	0.000137218	0.000276613
2	chr20:2116644:C:A	2116644	NA,A	NA,C	NA,1	NA,inf	NA,inf	NA,0.371644	0.000137218	0.000276613
2	chr20:2173694:C:G	2173694	NA,G	NA,C	NA,1	NA,inf	NA,inf	NA,0.390419	0.000137197	0.0002766
2	chr20:2115274:A:AG	2115274	NA,AG	NA,A	NA,1	NA,inf	NA,inf	NA,0.371528	0.000137193	0.000276562
2	chr20:2151791:G:GT	2151791	NA,GT	NA,G	NA,1	NA,inf	NA,inf	NA,0.468697	0.000137173	0.000276538
2	chr20:2420026:C:T	2420026	NA,T	NA,C	NA,1	NA,-inf	NA,inf	NA,0.270136	0.000137105	0.000276322
2	chr20:2068805:A:T	2068805	NA,T	NA,A	NA,1	NA,-inf	NA,inf	NA,0.164086	0.000137095	0.000276261
2	chr20:1718549:T:C	1718549	NA,C	NA,T	NA,1	NA,inf	NA,inf	NA,0.361788	0.000136955	0.000276151
2	chr20:1655392:G:A	1655392	NA,A	NA,G	NA,1	NA,inf	NA,inf	NA,0.335352	0.000136909	0.000275951
2	chr20:1732934:A:G	1732934	NA,G	NA,A	NA,1	NA,-inf	NA,inf	NA,0.242612	0.000136871	0.000275809
2	chr20:2348151:T:C	2348151	NA,C	NA,T	NA,1	NA,inf	NA,inf	NA,0.369244	0.000136839	0.000275823
2	chr20:1627301:T:C	1627301	NA,C	NA,T	NA,1	NA,-inf	NA,inf	NA,0.247721	0.000136824	0.000275719
2	chr20:2118670:T:C	2118670	NA,C	NA,T	NA,1	NA,inf	NA,inf	NA,0.368934	0.000136818	0.000275806
2	chr20:2153264:T:C	2153264	NA,C	NA,T	NA,1	NA,-inf	NA,inf	NA,0.272804	0.000136811	0.000275737
2	chr20:2035321:G:A	2035321	NA,A	NA,G	NA,1	NA,-inf	NA,inf	NA,0.420052	0.000136795	0.00027568
2	chr20:1482771:T:TA	1482771	NA,TA	NA,T	NA,1	NA,inf	NA,inf	NA,0.382778	0.000136794	0.000275737
2	chr20:2250293:C:T	2250293	NA,T	NA,C	NA,1	NA,-inf	NA,inf	NA,0.302353	0.000136737	0.000275607
2	chr20:2003239:A:G	2003239	NA,G	NA,A	NA,1	NA,inf	NA,inf	NA,0.532742	0.000136699	0.000275564
2	chr20:2003241:A:C	2003241	NA,C	NA,A	NA,1	NA,inf	NA,inf	NA,0.532725	0.000136695	0.000275554
2	chr20:2244799:C:T	2244799	NA,T	NA,C	NA,1	NA,-inf	NA,inf	NA,0.314907	0.000136658	0.000275451
2	chr20:2001665:C:T	2001665	NA,T	NA,C	NA,1	NA,inf	NA,inf	NA,0.309449	0.000136596	0.000275372
2	chr20:2228335:T:C	2228335	NA,C	NA,T	NA,1	NA,-inf	NA,inf	NA,0.226072	0.000136586	0.000275235
2	chr20:1472840:C:G	1472840	NA,G	NA,C	NA,1	NA,-inf	NA,inf	NA,0.289634	0.000136578	0.000275251
2	chr20:1844782:GC:G	1844782	NA,G	NA,GC	NA,1	NA,inf	NA,inf	NA,0.326946	0.000136458	0.00027508
2	chr20:1844784:T:A	1844784	NA,A	NA,T	NA,1	NA,inf	NA,inf	NA,0.326946	0.000136458	0.00027508
2	chr20:1760598:G:A	1760598	NA,A	NA,G	NA,1	NA,inf	NA,inf	NA,0.317631	0.000136454	0.000275057
2	chr20:1847135:G:A	1847135	NA,A	NA,G	NA,1	NA,inf	NA,inf	NA,0.326677	0.000136412	0.000274988
2	chr20:1779145:G:A	1779145	A,A	G,G	1,1	inf,-inf	inf,inf	1.51689,0.698951	0.000136294	0.000275541
2	chr20:2130094:G:A	2130094	NA,A	NA,G	NA,1	NA,inf	NA,inf	NA,0.328654	0.000136221	0.000274598
2	chr20:2211513:A:G	2211513	NA,G	NA,A	NA,1	NA,-inf	NA,inf	NA,0.229179	0.000136176	0.000274399
2	chr20:1728863:A:G	1728863	NA,G	NA,A	NA,1	NA,-inf	NA,inf	NA,0.232978	0.000136175	0.000274407
2	chr20:2416447:G:A	2416447	NA,A	NA,G	NA,1	NA,-inf	NA,inf	NA,0.261279	0.000136156	0.000274405
2	chr20:1971582:C:T	1971582	NA,T	NA,C	NA,1	NA,inf	NA,inf	NA,0.225851	0.000136151	0.000274431
2	chr20:2045310:C:T	2045310	NA,T	NA,C	NA,1	NA,-inf	NA,inf	NA,0.212883	0.00013609	0.000274277
2	chr20:2270973:G:T	2270973	NA,T	NA,G	NA,1	NA,inf	NA,inf	NA,0.345423	0.000136072	0.000274297
2	chr20:1711521:A:T	1711521	NA,T	NA,A	NA,1	NA,-inf	NA,inf	NA,0.301673	0.000136043	0.00027418
2	chr20:1714037:C:T	1714037	NA,T	NA,C	NA,1	NA,inf	NA,inf	NA,0.376228	0.000135925	0.000274016
2	chr20:1500118:A:C	1500118	NA,C	NA,A	NA,1	NA,-inf	NA,inf	NA,0.237257	0.000135911	0.00027385
2	chr20:2039706:G:A	2039706	NA,A	NA,G	NA,1	NA,inf	NA,inf	NA,0.502876	0.000135899	0.000273942
2	chr20:1725559:T:C	1725559	NA,C	NA,T	NA,1	NA,-inf	NA,inf	NA,0.266284	0.000135892	0.000273854
2	chr20:2177940:A:G	2177940	G,G	A,A	1,1	-inf,inf	inf,inf	0.446785,1.72942	0.000135808	0.000273919
2	chr20:2364945:C:T	2364945	NA,T	NA,C	NA,1	NA,inf	NA,inf	NA,0.330006	0.000135698	0.000273519
2	chr20:1996549:G:A	1996549	NA,A	NA,G	NA,1	NA,inf	NA,inf	NA,0.524194	0.000135692	0.000273533
2	chr20:2336265:G:T	2336265	NA,T	NA,G	NA,1	NA,inf	NA,inf	NA,0.304841	0.000135608	0.000273348
2	chr20:1968251:A:G	1968251	NA,G	NA,A	NA,1	NA,inf	NA,inf	NA,0.222291	0.000135542	0.000273204
2	chr20:1530844:C:A	1530844	NA,A	NA,C	NA,1	NA,inf	NA,inf	NA,0.314929	0.0001355	0.000273111
2	chr20:2069003:A:C	2069003	NA,C	NA,A	NA,1	NA,-inf	NA,inf	NA,0.155277	0.00013547	0.000272989
2	chr20:1621405:T:C	1621405	NA,C	NA,T	NA,1	NA,-inf	NA,inf	NA,0.270823	0.000135405	0.000272886
2	chr20:2021675:T:C	2021675	NA,C	NA,T	NA,1	NA,-inf	NA,inf	NA,0.29836	0.000135368	0.000272785
2	chr20:2382230:C:T	2382230	NA,T	NA,C	NA,1	NA,inf	NA,inf	NA,0.325459	0.000135366	0.000272859
2	chr20:2009435:G:C	2009435	NA,C	NA,G	NA,1	NA,inf	NA,inf	NA,0.385099	0.000135287	0.00027269
2	chr20:2204615:G:A	2204615	NA,A	NA,G	NA,1	NA,-inf	NA,inf	NA,0.233608	0.000135254	0.000272578
2	chr20:2109817:T:C	2109817	NA,C	NA,T	NA,1	NA,inf	NA,inf	NA,0.357384	0.000135207	0.000272558
2	chr20:1860939:C:T	1860939	NA,T	NA,C	NA,1	NA,inf	NA,inf	NA,0.314776	0.000135159	0.000272461
2	chr20:1911473:A:G	1911473	NA,G	NA,A	NA,1	NA,inf	NA,inf	NA,0.325571	0.000135139	0.000272395
2	chr20:1930233:G:A	1930233	NA,A	NA,G	NA,1	NA,inf	NA,inf	NA,0.306901	0.00013512	0.000272411
2	chr20:1739154:A:T	1739154	NA,T	NA,A	NA,1	NA,inf	NA,inf	NA,0.380773	0.000135089	0.000272405
2	chr20:1635015:T:C	1635015	C,C	T,T	1,1	inf,inf	inf,inf	0.0724361,1.80139	0.000135085	0.000272597
2	chr20:2305332:A:G	2305332	NA,G	NA,A	NA,1	NA,inf	NA,inf	NA,0.33983	0.000134983	0.000272099
2	chr20:2110887:G:A	2110887	NA,A	NA,G	NA,1	NA,inf	NA,inf	NA,0.355631	0.00013495	0.000272039
2	chr20:1956712:T:C	1956712	NA,C	NA,T	NA,1	NA,inf	NA,inf	NA,0.864124	0.000134707	0.000271582
2	chr20:1635237:A:G	1635237	G,G	A,A	1,1	-inf,inf	inf,inf	0.915083,1.27694	0.000134601	0.000271609
2	chr20:1508750:G:A	1508750	NA,A	NA,G	NA,1	NA,-inf	NA,inf	NA,0.256442	0.000134564	0.000271187
2	chr20:1996919:G:A	1996919	NA,A	NA,G	NA,1	NA,-inf	NA,inf	NA,0.0942656	0.000134443	0.000270926
2	chr20:2247385:G:A	2247385	NA,A	NA,G	NA,1	NA,inf	NA,inf	NA,0.323692	0.000134437	0.000271048
2	chr20:1796811:C:T	1796811	NA,T	NA,C	NA,1	NA,-inf	NA,inf	NA,0.2166	0.000134401	0.000270823
2	chr20:1960781:CAG:C	1960781	NA,C	NA,CAG	NA,1	NA,inf	NA,inf	NA,0.527476	0.000134252	0.000270612
2	chr20:1934082:G:T	1934082	NA,T	NA,G	NA,1	NA,-inf	NA,inf	NA,0.693543	0.000134194	0.000270391
2	chr20:1694818:C:T	1694818	NA,T	NA,C	NA,1	NA,inf	NA,inf	NA,0.36285	0.000134141	0.000270404
2	chr20:2081836:T:C	2081836	NA,C	NA,T	NA,1	NA,-inf	NA,inf	NA,0.220147	0.000134005	0.000270066
2	chr20:1865423:G:T	1865423	NA,T	NA,G	NA,1	NA,-inf	NA,inf	NA,0.245904	0.000134004	0.000270051
2	chr20:1476048:A:G	1476048	NA,G	NA,A	NA,1	NA,-inf	NA,inf	NA,0.221676	0.000133946	0.000269955
2	chr20:2178880:C:T	2178880	NA,T	NA,C	NA,1	NA,-inf	NA,inf	NA,0.230498	0.00013393	0.000269911
2	chr20:2050948:A:G	2050948	NA,G	NA,A	NA,1	NA,-inf	NA,inf	NA,0.206718	0.000133896	0.000269857
2	chr20:1964726:T:A	1964726	NA,A	NA,T	NA,1	NA,inf	NA,inf	NA,0.155812	0.000133835	0.000269762
2	chr20:1947500:GC:G	1947500	NA,G	NA,GC	NA,1	NA,inf	NA,inf	NA,0.810736	0.000133802	0.000269681
2	chr20:1564197:C:A	1564197	NA,A	NA,C	NA,1	NA,inf	NA,inf	NA,0.314447	0.000133746	0.000269598
2	chr20:2040666:A:C	2040666	NA,C	NA,A	NA,1	NA,-inf	NA,inf	NA,0.203847	0.000133717	0.000269494
2	chr20:2040039:G:A	2040039	NA,A	NA,G	NA,1	NA,-inf	NA,inf	NA,0.202583	0.000133497	0.000269053
2	chr20:2222189:C:T	2222189	NA,T	NA,C	NA,1	NA,inf	NA,inf	NA,0.326453	0.000133461	0.000269027
2	chr20:2433853:T:C	2433853	NA,C	NA,T	NA,1	NA,inf	NA,inf	NA,0.333368	0.000133443	0.000268987
2	chr20:2169224:C:T	2169224	NA,T	NA,C	NA,1	NA,-inf	NA,inf	NA,0.239582	0.00013334	0.000268741
2	chr20:2328848:A:G	2328848	NA,G	NA,A	NA,1	NA,inf	NA,inf	NA,0.288246	0.00013334	0.000268765
2	chr20:2210639:G:A	2210639	A,NA	G,NA	1,NA	inf,NA	inf,NA	0.452739,NA	0.000133209	0.000268298
2	chr20:1517693:C:T	1517693	NA,T	NA,C	NA,1	NA,-inf	NA,inf	NA,0.262683	0.000133144	0.000268329
2	chr20:1927990:A:G	1927990	NA,G	NA,A	NA,1	NA,inf	NA,inf	NA,0.37255	0.000133095	0.000268283
2	chr20:2378424:T:G	2378424	NA,G	NA,T	NA,1	NA,-inf	NA,inf	NA,0.188759	0.000133062	0.000268145
2	chr20:2249415:A:T	2249415	NA,T	NA,A	NA,1	NA,-inf	NA,inf	NA,0.238338	0.000133033	0.000268123
2	chr20:1910013:G:C	1910013	NA,C	NA,G	NA,1	NA,inf	NA,inf	NA,0.363145	0.000132921	0.000267972
2	chr20:2249412:T:A	2249412	NA,A	NA,T	NA,1	NA,-inf	NA,inf	NA,0.237198	0.000132856	0.000267767
2	chr20:2384471:G:A	2384471	NA,A	NA,G	NA,1	NA,inf	NA,inf	NA,0.300354	0.000132721	0.00026753
2	chr20:1656886:T:C	1656886	C,C	T,T	1,1	inf,inf	inf,inf	0.749809,0.878529	0.000132715	0.000266853
2	chr20:2078942:T:C	2078942	NA,C	NA,T	NA,1	NA,inf	NA,inf	NA,0.482707	0.000132653	0.0002674
2	chr20:2179528:C:T	2179528	NA,T	NA,C	NA,1	NA,-inf	NA,inf	NA,0.268052	0.000132594	0.000267235
2	chr20:2056375:C:T	2056375	NA,T	NA,C	NA,1	NA,inf	NA,inf	NA,0.432468	0.00013255	0.000267188
2	chr20:2259129:T:C	2259129	NA,C	NA,T	NA,1	NA,inf	NA,inf	NA,0.309395	0.000132502	0.000267087
2	chr20:1529642:T:C	1529642	NA,C	NA,T	NA,1	NA,inf	NA,inf	NA,0.304307	0.000132473	0.000267036
2	chr20:1651275:T:C	1651275	C,C	T,T	1,1	inf,inf	inf,inf	0.739921,0.889736	0.000132437	0.000266298
2	chr20:2401764:G:A	2401764	NA,A	NA,G	NA,1	NA,-inf	NA,inf	NA,0.194852	0.000132417	0.000266856
2	chr20:2206324:A:G	2206324	NA,G	NA,A	NA,1	NA,inf	NA,inf	NA,0.650406	0.000132373	0.000267028
2	chr20:1718447:A:T	1718447	NA,T	NA,A	NA,1	NA,-inf	NA,inf	NA,0.243271	0.000132364	0.000266745
2	chr20:2400460:A:G	2400460	NA,G	NA,A	NA,1	NA,-inf	NA,inf	NA,0.258784	0.000132272	0.000266579
2	chr20:1706782:C:A	1706782	A,A	C,C	1,1	inf,inf	inf,inf	0.268333,1.33199	0.000132271	0.000266488
2	chr20:2015111:A:G	2015111	NA,G	NA,A	NA,1	NA,inf	NA,inf	NA,0.362633	0.000132213	0.000266468
2	chr20:2141357:G:A	2141357	NA,A	NA,G	NA,1	NA,inf	NA,inf	NA,0.28917	0.000132135	0.000266418
2	chr20:1497143:A:G	1497143	NA,G	NA,A	NA,1	NA,inf	NA,inf	NA,0.327187	0.000132061	0.000266203
2	chr20:1716038:T:C	1716038	NA,C	NA,T	NA,1	NA,-inf	NA,inf	NA,0.241139	0.000132053	0.000266119
2	chr20:2093490:C:A	2093490	NA,A	NA,C	NA,1	NA,-inf	NA,inf	NA,0.203892	0.000131986	0.000266
2	chr20:2322051:T:C	2322051	C,C	T,T	1,1	inf,-inf	inf,inf	1.39679,0.538914	0.000131978	0.000266332
2	chr20:1787450:G:A	1787450	NA,A	NA,G	NA,1	NA,inf	NA,inf	NA,0.365974	0.00013197	0.000266016
2	chr20:1838781:A:G	1838781	NA,G	NA,A	NA,1	NA,inf	NA,inf	NA,0.295883	0.000131814	0.000265704
2	chr20:1653275:A:G	1653275	NA,G	NA,A	NA,1	NA,-inf	NA,inf	NA,0.241927	0.000131794	0.000265609
2	chr20:2446997:A:C	2446997	NA,C	NA,A	NA,1	NA,inf	NA,inf	NA,0.325783	0.000131794	0.00026566
2	chr20:2065726:C:A	2065726	NA,A	NA,C	NA,1	NA,inf	NA,inf	NA,0.755247	0.000131794	0.000265856
2	chr20:2350034:A:T	2350034	NA,T	NA,A	NA,1	NA,inf	NA,inf	NA,0.30007	0.000131791	0.00026564
2	chr20:1884230:G:A	1884230	NA,A	NA,G	NA,1	NA,inf	NA,inf	NA,0.205819	0.00013176	0.000265577
2	chr20:1815534:C:T	1815534	NA,T	NA,C	NA,1	NA,inf	NA,inf	NA,0.338062	0.000131757	0.000265585
2	chr20:2382126:GA:G	2382126	NA,G	NA,GA	NA,1	NA,inf	NA,inf	NA,0.333547	0.000131637	0.000265355
2	chr20:2383238:A:G	2383238	NA,G	NA,A	NA,1	NA,inf	NA,inf	NA,0.333547	0.000131637	0.000265355
2	chr20:2174553:A:G	2174553	G,G	A,A	1,1	-inf,inf	inf,inf	0.669304,0.785234	0.000131616	0.000265295
2	chr20:1491731:A:G	1491731	NA,G	NA,A	NA,1	NA,inf	NA,inf	NA,0.322279	0.000131471	0.000265013
2	chr20:1988126:G:A	1988126	NA,A	NA,G	NA,1	NA,-inf	NA,inf	NA,0.207837	0.000131429	0.000264887
2	chr20:1664421:TA:T	1664421	NA,T	NA,TA	NA,1	NA,-inf	NA,inf	NA,0.231872	0.000131428	0.000264882
2	chr20:1538209:G:A	1538209	NA,A	NA,G	NA,1	NA,inf	NA,inf	NA,0.299346	0.000131428	0.000264944
2	chr20:1997519:C:T	1997519	NA,T	NA,C	NA,1	NA,-inf	NA,inf	NA,0.0775092	0.000131401	0.000264797
2	chr20:2003829:C:T	2003829	NA,T	NA,C	NA,1	NA,inf	NA,inf	NA,0.26938	0.000131333	0.000264756
2	chr20:2414279:C:T	2414279	NA,T	NA,C	NA,1	NA,-inf	NA,inf	NA,0.229505	0.000131201	0.00026442
2	chr20:1782865:T:C	1782865	NA,C	NA,T	NA,1	NA,inf	NA,inf	NA,0.315008	0.000131182	0.000264438
2	chr20:2040541:T:C	2040541	NA,C	NA,T	NA,1	NA,-inf	NA,inf	NA,0.187685	0.000131159	0.00026434
2	chr20:1804395:C:T	1804395	NA,T	NA,C	NA,1	NA,-inf	NA,inf	NA,0.254221	0.000131148	0.000264305
2	chr20:2204900:T:G	2204900	NA,G	NA,T	NA,1	NA,inf	NA,inf	NA,0.307793	0.000131043	0.000264139
2	chr20:2041061:A:C	2041061	NA,C	NA,A	NA,1	NA,-inf	NA,inf	NA,0.186743	0.000130999	0.000264018
2	chr20:1975396:G:A	1975396	NA,A	NA,G	NA,1	NA,inf	NA,inf	NA,0.200885	0.000130982	0.000264012
2	chr20:1997030:A:ATC	1997030	NA,ATC	NA,A	NA,1	NA,-inf	NA,inf	NA,0.0751344	0.000130948	0.000263887
2	chr20:2144867:G:A	2144867	NA,A	NA,G	NA,1	NA,inf	NA,inf	NA,0.322408	0.000130905	0.000263883
2	chr20:2381278:A:G	2381278	G,G	A,A	1,1	inf,inf	inf,inf	1.11232,0.566517	0.000130882	0.000263865
2	chr20:2289134:T:C	2289134	NA,C	NA,T	NA,1	NA,inf	NA,inf	NA,0.311254	0.000130864	0.000263768
2	chr20:2239179:C:T	2239179	NA,T	NA,C	NA,1	NA,inf	NA,inf	NA,0.392079	0.000130853	0.000263859
2	chr20:1898106:C:T	1898106	NA,T	NA,C	NA,1	NA,inf	NA,inf	NA,0.307872	0.000130852	0.000263726
2	chr20:2052646:G:A	2052646	NA,A	NA,G	NA,1	NA,-inf	NA,inf	NA,0.184087	0.000130849	0.000263716
2	chr20:1673379:G:A	1673379	NA,A	NA,G	NA,1	NA,inf	NA,inf	NA,0.320713	0.000130843	0.000263741
2	chr20:1773347:C:A	1773347	NA,A	NA,C	NA,1	NA,inf	NA,inf	NA,0.312138	0.00013083	0.000263721
2	chr20:1658294:G:A	1658294	NA,A	NA,G	NA,1	NA,-inf	NA,inf	NA,0.235192	0.000130788	0.000263583
2	chr20:1730823:G:A	1730823	NA,A	NA,G	NA,1	NA,-inf	NA,inf	NA,0.201212	0.000130776	0.000263536
2	chr20:1964746:T:C	1964746	NA,C	NA,T	NA,1	NA,inf	NA,inf	NA,0.137658	0.000130726	0.000263494
2	chr20:2170015:C:T	2170015	NA,T	NA,C	NA,1	NA,-inf	NA,inf	NA,0.222847	0.000130719	0.000263458
2	chr20:2040842:A:G	2040842	NA,G	NA,A	NA,1	NA,-inf	NA,inf	NA,0.184956	0.000130718	0.000263452
2	chr20:2040844:T:C	2040844	NA,C	NA,T	NA,1	NA,-inf	NA,inf	NA,0.184937	0.000130715	0.000263445
2	chr20:2054318:G:A	2054318	NA,A	NA,G	NA,1	NA,-inf	NA,inf	NA,0.183369	0.000130694	0.000263404
2	chr20:2041093:A:G	2041093	NA,G	NA,A	NA,1	NA,-inf	NA,inf	NA,0.184527	0.000130655	0.000263324
2	chr20:2052447:A:T	2052447	NA,T	NA,A	NA,1	NA,-inf	NA,inf	NA,0.183091	0.000130652	0.000263318
2	chr20:2054306:C:T	2054306	NA,T	NA,C	NA,1	NA,-inf	NA,inf	NA,0.183005	0.000130637	0.000263289
2	chr20:2052454:A:G	2052454	NA,G	NA,A	NA,1	NA,-inf	NA,inf	NA,0.18289	0.00013062	0.000263255
2	chr20:2041338:C:T	2041338	NA,T	NA,C	NA,1	NA,-inf	NA,inf	NA,0.184301	0.000130619	0.000263252
2	chr20:1819819:G:C	1819819	NA,C	NA,G	NA,1	NA,inf	NA,inf	NA,0.314265	0.000130605	0.00026324
2	chr20:2052187:A:G	2052187	NA,G	NA,A	NA,1	NA,-inf	NA,inf	NA,0.182766	0.000130602	0.000263218
2	chr20:1620197:C:T	1620197	NA,T	NA,C	NA,1	NA,inf	NA,inf	NA,0.322947	0.000130584	0.000263204
2	chr20:2053091:G:T	2053091	NA,T	NA,G	NA,1	NA,-inf	NA,inf	NA,0.182429	0.000130548	0.000263109
2	chr20:2053777:G:A	2053777	NA,A	NA,G	NA,1	NA,-inf	NA,inf	NA,0.182429	0.000130548	0.000263109
2	chr20:2053409:A:T	2053409	NA,T	NA,A	NA,1	NA,-inf	NA,inf	NA,0.182429	0.000130548	0.000263109
2	chr20:2053302:C:G	2053302	NA,G	NA,C	NA,1	NA,-inf	NA,inf	NA,0.182429	0.000130548	0.000263109
2	chr20:2053613:T:C	2053613	NA,C	NA,T	NA,1	NA,-inf	NA,inf	NA,0.182426	0.000130547	0.000263107
2	chr20:1787547:G:A	1787547	NA,A	NA,G	NA,1	NA,-inf	NA,inf	NA,0.231058	0.000130546	0.000263093
2	chr20:2413289:C:T	2413289	NA,T	NA,C	NA,1	NA,inf	NA,inf	NA,0.269629	0.000130479	0.000262993
2	chr20:2051372:T:C	2051372	NA,C	NA,T	NA,1	NA,-inf	NA,inf	NA,0.181941	0.000130474	0.000262959
2	chr20:1916530:CT:C	1916530	NA,C	NA,CT	NA,1	NA,-inf	NA,inf	NA,0.195259	0.000130402	0.000262814
2	chr20:1976995:C:T	1976995	NA,T	NA,C	NA,1	NA,inf	NA,inf	NA,0.197336	0.000130301	0.000262639
2	chr20:1680766:A:T	1680766	NA,T	NA,A	NA,1	NA,inf	NA,inf	NA,0.360856	0.000130268	0.000262596
2	chr20:1720462:A:G	1720462	NA,G	NA,A	NA,1	NA,inf	NA,inf	NA,0.372276	0.000130112	0.000262359
2	chr20:1841696:G:T	1841696	NA,T	NA,G	NA,1	NA,-inf	NA,inf	NA,0.194616	0.000130088	0.000262107
2	chr20:2173015:A:G	2173015	G,G	A,A	1,1	-inf,inf	inf,inf	0.55336,1.06182	0.000130058	0.000262229
2	chr20:2155259:A:G	2155259	NA,G	NA,A	NA,1	NA,inf	NA,inf	NA,0.419344	0.000130009	0.000262122
2	chr20:2377693:C:T	2377693	NA,T	NA,C	NA,1	NA,-inf	NA,inf	NA,0.171854	0.000129973	0.000261934
2	chr20:1917476:A:G	1917476	NA,G	NA,A	NA,1	NA,inf	NA,inf	NA,0.343098	0.000129936	0.000261925
2	chr20:2151521:A:G	2151521	NA,G	NA,A	NA,1	NA,-inf	NA,inf	NA,0.229836	0.000129833	0.000261656
2	chr20:2015665:G:A	2015665	NA,A	NA,G	NA,1	NA,-inf	NA,inf	NA,0.136124	0.000129819	0.000261631
2	chr20:1830281:G:A	1830281	NA,A	NA,G	NA,1	NA,inf	NA,inf	NA,0.278224	0.000129803	0.000261644
2	chr20:1859422:C:T	1859422	NA,T	NA,C	NA,1	NA,inf	NA,inf	NA,0.249119	0.000129681	0.000261394
2	chr20:2106424:A:G	2106424	NA,G	NA,A	NA,1	NA,inf	NA,inf	NA,0.316056	0.000129676	0.000261402
2	chr20:1814268:C:T	1814268	NA,T	NA,C	NA,1	NA,inf	NA,inf	NA,0.405984	0.000129673	0.000261422
2	chr20:1971612:C:T	1971612	NA,T	NA,C	NA,1	NA,inf	NA,inf	NA,0.112137	0.000129664	0.000261377
2	chr20:1837179:T:C	1837179	NA,C	NA,T	NA,1	NA,-inf	NA,inf	NA,0.206443	0.000129648	0.000261267
2	chr20:1696296:C:T	1696296	NA,T	NA,C	NA,1	NA,inf	NA,inf	NA,0.265482	0.0001296	0.000261296
2	chr20:2274856:T:C	2274856	NA,C	NA,T	NA,1	NA,inf	NA,inf	NA,0.286343	0.000129515	0.000261068
2	chr20:2154374:G:A	2154374	NA,A	NA,G	NA,1	NA,inf	NA,inf	NA,0.716439	0.000129443	0.000261135
2	chr20:1671783:T:C	1671783	NA,C	NA,T	NA,1	NA,-inf	NA,inf	NA,0.22357	0.000129373	0.000260731
2	chr20:1891442:T:C	1891442	C,C	T,T	1,1	inf,-inf	inf,inf	0.0273333,1.42681	0.000129283	0.000260346
2	chr20:1944424:G:A	1944424	NA,A	NA,G	NA,1	NA,inf	NA,inf	NA,0.422483	0.000129272	0.000260574
2	chr20:2261386:G:A	2261386	NA,A	NA,G	NA,1	NA,-inf	NA,inf	NA,0.218769	0.00012924	0.000260481
2	chr20:1629324:T:C	1629324	NA,C	NA,T	NA,1	NA,inf	NA,inf	NA,0.343569	0.000129204	0.000260461
2	chr20:2397326:G:A	2397326	NA,A	NA,G	NA,1	NA,inf	NA,inf	NA,0.29284	0.000129204	0.000260432
2	chr20:2104898:A:G	2104898	NA,G	NA,A	NA,1	NA,inf	NA,inf	NA,0.312442	0.000129177	0.000260396
2	chr20:1654340:A:G	1654340	G,G	A,A	1,1	inf,inf	inf,inf	0.725968,0.891388	0.000129161	0.000259719
2	chr20:1495276:C:G	1495276	NA,G	NA,C	NA,1	NA,inf	NA,inf	NA,0.337526	0.000129042	0.000260133
2	chr20:1892202:A:AG	1892202	AG,AG	A,A	1,1	inf,inf	inf,inf	0.219077,1.55266	0.000129037	0.000260634
2	chr20:2258423:T:G	2258423	NA,G	NA,T	NA,1	NA,inf	NA,inf	NA,0.283583	0.00012889	0.000259803
2	chr20:1647678:G:T	1647678	NA,T	NA,G	NA,1	NA,-inf	NA,inf	NA,0.221963	0.000128837	0.000259663
2	chr20:1498397:C:T	1498397	NA,T	NA,C	NA,1	NA,inf	NA,inf	NA,0.335385	0.000128785	0.000259613
2	chr20:1998381:G:T	1998381	NA,T	NA,G	NA,1	NA,-inf	NA,inf	NA,0.0599359	0.00012872	0.000259397
2	chr20:1652430:T:C	1652430	C,C	T,T	1,1	inf,inf	inf,inf	0.724239,0.891448	0.000128711	0.000258815
2	chr20:2377010:AGAAGAACATGATTTCTG:A	2377010	NA,A	NA,AGAAGAACATGATTTCTG	NA,1	NA,inf	NA,inf	NA,0.283457	0.000128668	0.000259341
2	chr20:1481208:G:A	1481208	NA,A	NA,G	NA,1	NA,inf	NA,inf	NA,0.321009	0.00012866	0.000259355
2	chr20:2041662:G:A	2041662	A,NA	G,NA	1,NA	inf,NA	inf,NA	0.415561,NA	0.000128595	0.000259104
2	chr20:2284713:A:G	2284713	NA,G	NA,A	NA,1	NA,inf	NA,inf	NA,0.295659	0.000128568	0.000259138
2	chr20:2162324:T:G	2162324	NA,G	NA,T	NA,1	NA,inf	NA,inf	NA,0.216024	0.000128551	0.000259191
2	chr20:2234313:C:T	2234313	NA,T	NA,C	NA,1	NA,-inf	NA,inf	NA,0.175235	0.00012853	0.000259
2	chr20:1997874:A:T	1997874	NA,T	NA,A	NA,1	NA,-inf	NA,inf	NA,0.0617213	0.000128513	0.000258981
2	chr20:1998659:C:T	1998659	NA,T	NA,C	NA,1	NA,-inf	NA,inf	NA,0.0611734	0.000128421	0.000258797
2	chr20:2342162:A:G	2342162	NA,G	NA,A	NA,1	NA,inf	NA,inf	NA,0.341172	0.000128399	0.00025883
2	chr20:2382266:T:TCTC	2382266	NA,TCTC	NA,T	NA,1	NA,inf	NA,inf	NA,0.308189	0.000128384	0.000258795
2	chr20:1754790:G:T	1754790	NA,T	NA,G	NA,1	NA,inf	NA,inf	NA,0.284966	0.000128366	0.000258744
2	chr20:1998298:C:A	1998298	NA,A	NA,C	NA,1	NA,-inf	NA,inf	NA,0.110367	0.000128286	0.000258542
2	chr20:2105717:T:G	2105717	NA,G	NA,T	NA,1	NA,-inf	NA,inf	NA,0.109047	0.000128274	0.000258518
2	chr20:2352741:T:C	2352741	NA,C	NA,T	NA,1	NA,-inf	NA,inf	NA,0.202818	0.000128264	0.00025847
2	chr20:1700696:T:G	1700696	G,G	T,T	1,1	inf,-inf	inf,inf	0.920558,0.648963	0.000128248	0.000257962
2	chr20:2079505:G:A	2079505	NA,A	NA,G	NA,1	NA,-inf	NA,inf	NA,0.107201	0.000128191	0.000258308
2	chr20:1553172:G:T	1553172	NA,T	NA,G	NA,1	NA,inf	NA,inf	NA,0.273751	0.000128178	0.000258388
2	chr20:2389092:G:A	2389092	NA,A	NA,G	NA,1	NA,inf	NA,inf	NA,0.282188	0.000128147	0.000258301
2	chr20:2220784:C:T	2220784	NA,T	NA,C	NA,1	NA,inf	NA,inf	NA,0.295445	0.000128139	0.000258299
2	chr20:1997965:A:G	1997965	NA,G	NA,A	NA,1	NA,-inf	NA,inf	NA,0.0595712	0.000128132	0.000258213
2	chr20:1676586:A:G	1676586	NA,G	NA,A	NA,1	NA,inf	NA,inf	NA,0.34209	0.000127985	0.000257993
2	chr20:2113649:T:TA	2113649	NA,TA	NA,T	NA,1	NA,inf	NA,inf	NA,0.271151	0.000127978	0.000257975
2	chr20:2001426:G:A	2001426	NA,A	NA,G	NA,1	NA,-inf	NA,inf	NA,0.0588701	0.000127972	0.000257891
2	chr20:1833184:G:T	1833184	NA,T	NA,G	NA,1	NA,inf	NA,inf	NA,0.366973	0.000127967	0.000257964
2	chr20:2078465:C:A	2078465	NA,A	NA,C	NA,1	NA,inf	NA,inf	NA,0.354075	0.000127961	0.000257915
2	chr20:1756724:A:G	1756724	NA,G	NA,A	NA,1	NA,inf	NA,inf	NA,0.281376	0.000127953	0.000257912
2	chr20:2210587:C:T	2210587	NA,T	NA,C	NA,1	NA,-inf	NA,inf	NA,0.232946	0.000127933	0.000257839
2	chr20:2060802:G:A	2060802	NA,A	NA,G	NA,1	NA,inf	NA,inf	NA,0.394807	0.000127932	0.000257877
2	chr20:1885330:C:G	1885330	NA,G	NA,C	NA,1	NA,inf	NA,inf	NA,0.178651	0.000127908	0.000257812
2	chr20:1954524:G:A	1954524	NA,A	NA,G	NA,1	NA,-inf	NA,inf	NA,0.141269	0.000127886	0.000257741
2	chr20:2251898:G:A	2251898	NA,A	NA,G	NA,1	NA,inf	NA,inf	NA,0.230173	0.000127883	0.00025777
2	chr20:1923592:C:T	1923592	NA,T	NA,C	NA,1	NA,-inf	NA,inf	NA,0.163991	0.000127861	0.000257689
2	chr20:2383394:G:A	2383394	NA,A	NA,G	NA,1	NA,inf	NA,inf	NA,0.276569	0.00012785	0.000257697
2	chr20:2060278:T:G	2060278	NA,G	NA,T	NA,1	NA,inf	NA,inf	NA,0.395765	0.000127849	0.000257708
2	chr20:1998469:A:G	1998469	NA,G	NA,A	NA,1	NA,-inf	NA,inf	NA,0.0576697	0.00012782	0.000257586
2	chr20:2008748:A:G	2008748	NA,G	NA,A	NA,1	NA,inf	NA,inf	NA,0.325366	0.000127807	0.000257611
2	chr20:2249051:CTTCTCTTTCT:C	2249051	C,C	CTTCTCTTTCT,CTTCTCTTTCT	1,1	inf,inf	inf,inf	0.795563,1.12279	0.000127788	0.00025827
2	chr20:2046323:C:T	2046323	NA,T	NA,C	NA,1	NA,-inf	NA,inf	NA,0.165983	0.000127737	0.000257444
2	chr20:2381804:G:T	2381804	NA,T	NA,G	NA,1	NA,inf	NA,inf	NA,0.281752	0.00012765	0.000257307
2	chr20:2076561:T:C	2076561	NA,C	NA,T	NA,1	NA,inf	NA,inf	NA,0.45156	0.000127631	0.000257274
2	chr20:1973728:A:G	1973728	NA,G	NA,A	NA,1	NA,inf	NA,inf	NA,0.171764	0.000127517	0.000257027
2	chr20:1794216:T:C	1794216	NA,C	NA,T	NA,1	NA,-inf	NA,inf	NA,0.177641	0.000127505	0.000256941
2	chr20:1776973:G:A	1776973	NA,A	NA,G	NA,1	NA,inf	NA,inf	NA,0.285793	0.000127502	0.000257019
2	chr20:2125418:A:G	2125418	NA,G	NA,A	NA,1	NA,-inf	NA,inf	NA,0.161145	0.000127498	0.000256964
2	chr20:1855064:C:T	1855064	NA,T	NA,C	NA,1	NA,inf	NA,inf	NA,0.261474	0.000127419	0.000256853
2	chr20:2372454:C:T	2372454	T,T	C,C	1,1	inf,-inf	inf,inf	0.710867,0.412867	0.000127384	0.0002562
2	chr20:2236352:G:A	2236352	NA,A	NA,G	NA,1	NA,inf	NA,inf	NA,0.174336	0.000127366	0.000256685
2	chr20:2106811:A:G	2106811	NA,G	NA,A	NA,1	NA,inf	NA,inf	NA,0.297633	0.000127354	0.00025672
2	chr20:2043428:A:G	2043428	NA,G	NA,A	NA,1	NA,-inf	NA,inf	NA,0.218344	0.000127281	0.00025651
2	chr20:2221093:A:G	2221093	NA,G	NA,A	NA,1	NA,-inf	NA,inf	NA,0.188642	0.000127232	0.000256423
2	chr20:2166546:T:C	2166546	NA,C	NA,T	NA,1	NA,inf	NA,inf	NA,0.323081	0.000127121	0.000256255
2	chr20:2382558:C:T	2382558	NA,T	NA,C	NA,1	NA,inf	NA,inf	NA,0.276445	0.000127069	0.000256135
2	chr20:1984176:C:T	1984176	NA,T	NA,C	NA,1	NA,inf	NA,inf	NA,0.571596	0.000127046	0.000256123
2	chr20:1495120:C:T	1495120	NA,T	NA,C	NA,1	NA,inf	NA,inf	NA,0.320311	0.000126988	0.00025599
2	chr20:2101493:C:T	2101493	NA,T	NA,C	NA,1	NA,-inf	NA,inf	NA,0.167366	0.000126918	0.000255778
2	chr20:2263792:G:A	2263792	NA,A	NA,G	NA,1	NA,inf	NA,inf	NA,0.297031	0.000126815	0.00025561
2	chr20:1974830:G:A	1974830	NA,A	NA,G	NA,1	NA,inf	NA,inf	NA,0.172325	0.000126811	0.000255604
2	chr20:2372210:T:C	2372210	C,C	T,T	1,1	inf,-inf	inf,inf	0.647235,0.62437	0.000126685	0.000254943
2	chr20:2031235:G:C	2031235	NA,C	NA,G	NA,1	NA,-inf	NA,inf	NA,0.118175	0.000126679	0.0002553
2	chr20:2198171:C:T	2198171	NA,T	NA,C	NA,1	NA,inf	NA,inf	NA,0.314733	0.000126671	0.000255321
2	chr20:2068021:C:T	2068021	NA,T	NA,C	NA,1	NA,-inf	NA,inf	NA,0.145022	0.000126668	0.000255183
2	chr20:1869336:C:T	1869336	NA,T	NA,C	NA,1	NA,-inf	NA,inf	NA,0.161334	0.000126653	0.000255237
2	chr20:2383789:T:TG	2383789	NA,TG	NA,T	NA,1	NA,inf	NA,inf	NA,0.281289	0.000126591	0.000255173
2	chr20:1681937:A:G	1681937	NA,G	NA,A	NA,1	NA,inf	NA,inf	NA,0.328739	0.000126554	0.000255104
2	chr20:1674687:G:A	1674687	NA,A	NA,G	NA,1	NA,inf	NA,inf	NA,0.270742	0.00012653	0.000255039
2	chr20:1997336:C:A	1997336	NA,A	NA,C	NA,1	NA,-inf	NA,inf	NA,0.0497361	0.000126497	0.000254921
2	chr20:1863155:T:C	1863155	NA,C	NA,T	NA,1	NA,-inf	NA,inf	NA,0.170062	0.000126431	0.000254792
2	chr20:2206702:C:A	2206702	NA,A	NA,C	NA,1	NA,-inf	NA,inf	NA,0.154906	0.00012643	0.0002548
2	chr20:1515240:A:G	1515240	NA,G	NA,A	NA,1	NA,inf	NA,inf	NA,0.269436	0.000126426	0.000254839
2	chr20:2253446:A:G	2253446	G,NA	A,NA	1,NA	inf,NA	inf,NA	0.675059,NA	0.000126424	0.000254671
2	chr20:1997213:C:T	1997213	NA,T	NA,C	NA,1	NA,-inf	NA,inf	NA,0.0489239	0.000126358	0.00025464
2	chr20:1841062:G:A	1841062	NA,A	NA,G	NA,1	NA,-inf	NA,inf	NA,0.186977	0.000126223	0.000254372
2	chr20:1863127:C:T	1863127	NA,T	NA,C	NA,1	NA,-inf	NA,inf	NA,0.16831	0.000126194	0.000254314
2	chr20:2315577:A:G	2315577	NA,G	NA,A	NA,1	NA,inf	NA,inf	NA,0.413022	0.000126169	0.000254381
2	chr20:2006287:C:T	2006287	NA,T	NA,C	NA,1	NA,inf	NA,inf	NA,0.152338	0.000126165	0.000254334
3	chr20:1838634:T:C	1838634	C,C	T,T	1,1	-inf,-inf	inf,inf	3.33717,0.0661508	0.0247263	0.053122
3	chr20:1832727:T:C	1832727	C,C	T,T	1,1	-inf,-inf	inf,inf	3.7993,0.110842	0.0191496	0.0405373
3	chr20:1647385:C:T	1647385	NA,T	NA,C	NA,1	NA,-inf	NA,inf	NA,2.86688	0.0142875	0.0281201
3	chr20:1577717:C:T	1577717	NA,T	NA,C	NA,1	NA,inf	NA,inf	NA,2.58039	0.00846916	0.0167367
3	chr20:1813696:G:A	1813696	A,A	G,G	1,1	inf,inf	inf,inf	4.25166,0.60808	0.00641636	0.0128671
3	chr20:1833620:A:G	1833620	G,NA	A,NA	1,NA	inf,NA	inf,NA	2.81926,NA	0.0054897	0.0110151
3	chr20:2387422:C:G	2387422	G,G	C,C	1,1	inf,inf	inf,inf	2.9163,0.130196	0.00541295	0.0107207
3	chr20:1462898:GCTAAAAATGATAATA:G	1462898	NA,G	NA,GCTAAAAATGATAATA	NA,1	NA,-inf	NA,inf	NA,2.24699	0.00456733	0.00904528
3	chr20:2194014:T:G	2194014	NA,G	NA,T	NA,1	NA,inf	NA,inf	NA,2.58953	0.00447618	0.0088435
3	chr20:1856863:A:G	1856863	G,G	A,A	1,1	-inf,inf	inf,inf	3.23047,0.00956707	0.00441791	0.00941861
3	chr20:1880514:G:A	1880514	NA,A	NA,G	NA,1	NA,-inf	NA,inf	NA,2.20319	0.00441064	0.00872764
3	chr20:1681760:C:T	1681760	T,NA	C,NA	1,NA	-inf,NA	inf,NA	3.00061,NA	0.00434944	0.00861736
3	chr20:1853413:A:G	1853413	G,G	A,A	1,1	-inf,inf	inf,inf	3.21827,0.0235776	0.00431624	0.00920128
3	chr20:1685570:G:C	1685570	C,NA	G,NA	1,NA	-inf,NA	inf,NA	2.97555,NA	0.00415108	0.00822514
3	chr20:2007842:G:C	2007842	C,C	G,G	1,1	-inf,inf	inf,inf	0.635399,1.70501	0.00411919	0.00817587
3	chr20:1516309:C:T	1516309	T,NA	C,NA	1,NA	inf,NA	inf,NA	2.21945,NA	0.0039944	0.00794377
3	chr20:1663125:A:G	1663125	NA,G	NA,A	NA,1	NA,inf	NA,inf	NA,2.49736	0.0039249	0.00775449
3	chr20:1862546:G:A	1862546	A,NA	G,NA	1,NA	inf,NA	inf,NA	2.65804,NA	0.00377916	0.00758377
3	chr20:1689673:C:T	1689673	T,NA	C,NA	1,NA	-inf,NA	inf,NA	2.91937,NA	0.00375603	0.00744371
3	chr20:1660324:T:C	1660324	NA,C	NA,T	NA,1	NA,inf	NA,inf	NA,2.44753	0.0037413	0.00739319
3	chr20:1837967:T:C	1837967	C,C	T,T	1,1	-inf,-inf	inf,inf	2.84931,0.016326	0.00340562	0.00726538
3	chr20:2012347:A:G	2012347	NA,G	NA,A	NA,1	NA,inf	NA,inf	NA,2.35038	0.00334028	0.00660541
3	chr20:1652652:G:A	1652652	NA,A	NA,G	NA,1	NA,inf	NA,inf	NA,2.38194	0.00332324	0.00656877
3	chr20:1529094:T:C	1529094	NA,C	NA,T	NA,1	NA,inf	NA,inf	NA,2.28653	0.00328349	0.00649713
3	chr20:1855886:A:G	1855886	G,G	A,A	1,1	-inf,inf	inf,inf	3.18335,0.0713283	0.00307371	0.00653667
3	chr20:1855111:G:A	1855111	A,A	G,G	1,1	-inf,inf	inf,inf	3.16036,0.0845855	0.00296171	0.00629724
3	chr20:1806078:T:C	1806078	NA,C	NA,T	NA,1	NA,-inf	NA,inf	NA,1.99521	0.00294771	0.00584262
3	chr20:1855715:T:C	1855715	C,C	T,T	1,1	-inf,inf	inf,inf	3.14849,0.0819641	0.00287784	0.00611794
3	chr20:1875813:G:A	1875813	A,A	G,G	1,1	-inf,inf	inf,inf	3.39001,0.346516	0.0027862	0.0058085
3	chr20:1854355:A:G	1854355	G,G	A,A	1,1	-inf,inf	inf,inf	3.0978,0.0100005	0.00262781	0.00558492
3	chr20:1853548:C:T	1853548	T,T	C,C	1,1	-inf,-inf	inf,inf	3.09316,0.00106613	0.00260959	0.00554589
3	chr20:1854261:G:A	1854261	A,A	G,G	1,1	-inf,-inf	inf,inf	3.08915,0.0128538	0.00259907	0.00552344
3	chr20:2009513:G:C	2009513	NA,C	NA,G	NA,1	NA,inf	NA,inf	NA,2.32526	0.00259533	0.00513749
3	chr20:1904118:C:T	1904118	NA,T	NA,C	NA,1	NA,-inf	NA,inf	NA,1.96312	0.002559	0.00507252
3	chr20:1566123:C:T	1566123	NA,T	NA,C	NA,1	NA,inf	NA,inf	NA,2.14433	0.00249673	0.00494226
3	chr20:2015514:G:A	2015514	NA,A	NA,G	NA,1	NA,-inf	NA,inf	NA,1.77016	0.00223943	0.0044392
3	chr20:1628709:G:C	1628709	C,C	G,G	1,1	-inf,-inf	inf,inf	2.86074,0.617484	0.00223125	0.00443362
3	chr20:1857576:C:A	1857576	A,A	C,C	1,1	-inf,inf	inf,inf	3.3061,0.140325	0.00220245	0.00465436
3	chr20:1651017:G:T	1651017	NA,T	NA,G	NA,1	NA,inf	NA,inf	NA,2.1466	0.00214131	0.00423592
3	chr20:1815815:G:T	1815815	T,T	G,G	1,1	-inf,inf	inf,inf	3.91552,0.0828657	0.00206613	0.00421944
3	chr20:2143478:C:T	2143478	NA,T	NA,C	NA,1	NA,inf	NA,inf	NA,1.88482	0.00206217	0.0040809
3	chr20:2009640:G:A	2009640	NA,A	NA,G	NA,1	NA,inf	NA,inf	NA,2.05665	0.00197846	0.00391575
3	chr20:2225616:T:C	2225616	NA,C	NA,T	NA,1	NA,inf	NA,inf	NA,2.12196	0.00193622	0.00383129
3	chr20:2009914:C:T	2009914	NA,T	NA,C	NA,1	NA,inf	NA,inf	NA,2.18174	0.00190336	0.00376941
3	chr20:2231671:A:G	2231671	NA,G	NA,A	NA,1	NA,inf	NA,inf	NA,1.93853	0.00190154	0.0037654
3	chr20:2201214:T:A	2201214	NA,A	NA,T	NA,1	NA,inf	NA,inf	NA,2.12096	0.00189526	0.00375064
3	chr20:2011734:C:T	2011734	NA,T	NA,C	NA,1	NA,inf	NA,inf	NA,2.03146	0.00187431	0.00370976
3	chr20:2196972:A:G	2196972	NA,G	NA,A	NA,1	NA,inf	NA,inf	NA,2.10559	0.001871	0.00370301
3	chr20:1899759:C:T	1899759	NA,T	NA,C	NA,1	NA,-inf	NA,inf	NA,1.77315	0.00185445	0.00367765
3	chr20:1759346:C:T	1759346	NA,T	NA,C	NA,1	NA,inf	NA,inf	NA,1.97091	0.00185226	0.00367034
3	chr20:2250880:C:T	2250880	NA,T	NA,C	NA,1	NA,inf	NA,inf	NA,1.79805	0.00183169	0.00362914
3	chr20:1989051:G:A	1989051	A,NA	G,NA	1,NA	-inf,NA	inf,NA	0.888911,NA	0.00182836	0.00363949
3	chr20:2012237:G:T	2012237	NA,T	NA,G	NA,1	NA,inf	NA,inf	NA,2.22513	0.00181232	0.00358739
3	chr20:1461096:T:C	1461096	NA,C	NA,T	NA,1	NA,inf	NA,inf	NA,1.8994	0.00177629	0.00352046
3	chr20:2008036:A:G	2008036	G,G	A,A	1,1	-inf,inf	inf,inf	0.113809,1.9233	0.00176329	0.00350695
3	chr20:2228582:T:C	2228582	NA,C	NA,T	NA,1	NA,-inf	NA,inf	NA,1.75425	0.00174218	0.00345197
3	chr20:1673545:T:C	1673545	NA,C	NA,T	NA,1	NA,-inf	NA,inf	NA,1.79475	0.00173736	0.00344478
3	chr20:2140568:T:C	2140568	NA,C	NA,T	NA,1	NA,inf	NA,inf	NA,1.86695	0.00173662	0.00343657
3	chr20:2200447:G:A	2200447	NA,A	NA,G	NA,1	NA,inf	NA,inf	NA,2.08055	0.00173576	0.00343521
3	chr20:2201399:C:T	2201399	NA,T	NA,C	NA,1	NA,inf	NA,inf	NA,2.05456	0.00173574	0.00343501
3	chr20:1627564:A:G	1627564	G,G	A,A	1,1	-inf,-inf	inf,inf	0.983339,2.35925	0.00172184	0.00341669
3	chr20:2249100:T:A	2249100	NA,A	NA,T	NA,1	NA,inf	NA,inf	NA,2.05093	0.00171966	0.00340345
3	chr20:2140565:A:G	2140565	NA,G	NA,A	NA,1	NA,inf	NA,inf	NA,1.85627	0.00170231	0.00336875
3	chr20:2140501:C:T	2140501	NA,T	NA,C	NA,1	NA,inf	NA,inf	NA,1.84803	0.00167616	0.00331708
3	chr20:2181287:A:G	2181287	NA,G	NA,A	NA,1	NA,inf	NA,inf	NA,1.99567	0.00166154	0.0032887
3	chr20:2142303:A:G	2142303	NA,G	NA,A	NA,1	NA,inf	NA,inf	NA,1.87114	0.00166006	0.00328535
3	chr20:2140546:A:G	2140546	NA,G	NA,A	NA,1	NA,inf	NA,inf	NA,1.83717	0.00164291	0.00325134
3	chr20:1666980:C:T	1666980	NA,T	NA,C	NA,1	NA,inf	NA,inf	NA,1.90117	0.00163573	0.00324054
3	chr20:1631272:G:A	1631272	A,NA	G,NA	1,NA	inf,NA	inf,NA	1.8023,NA	0.00162615	0.00323834
3	chr20:2231781:A:G	2231781	NA,G	NA,A	NA,1	NA,inf	NA,inf	NA,2.02403	0.00162312	0.00321246
3	chr20:2193630:C:T	2193630	NA,T	NA,C	NA,1	NA,inf	NA,inf	NA,1.74189	0.0016227	0.00321439
3	chr20:2225231:A:T	2225231	NA,T	NA,A	NA,1	NA,-inf	NA,inf	NA,1.71766	0.00162173	0.00321352
3	chr20:1493896:G:T	1493896	NA,T	NA,G	NA,1	NA,inf	NA,inf	NA,1.91213	0.00160993	0.00318901
3	chr20:1650767:C:T	1650767	NA,T	NA,C	NA,1	NA,inf	NA,inf	NA,1.89225	0.00160843	0.00318652
3	chr20:1876083:A:G	1876083	G,G	A,A	1,1	-inf,inf	inf,inf	2.92152,0.136932	0.00160351	0.00333555
3	chr20:2000742:AG:A	2000742	A,NA	AG,NA	1,NA	inf,NA	inf,NA	3.11678,NA	0.00157476	0.0031205
3	chr20:1876085:A:G	1876085	G,G	A,A	1,1	-inf,inf	inf,inf	2.9083,0.140003	0.00156573	0.00325652
3	chr20:1627462:T:G	1627462	G,G	T,T	1,1	-inf,-inf	inf,inf	0.954623,2.3419	0.00154846	0.00307303
3	chr20:2221874:C:T	2221874	NA,T	NA,C	NA,1	NA,-inf	NA,inf	NA,1.69248	0.00154755	0.00306669
3	chr20:2009846:G:A	2009846	NA,A	NA,G	NA,1	NA,inf	NA,inf	NA,1.92527	0.0015315	0.00303194
3	chr20:1535894:T:C	1535894	NA,C	NA,T	NA,1	NA,inf	NA,inf	NA,1.86132	0.0015204	0.00301164
3	chr20:1741410:G:A	1741410	NA,A	NA,G	NA,1	NA,-inf	NA,inf	NA,1.53337	0.00151438	0.00300425
3	chr20:2223206:T:A	2223206	NA,A	NA,T	NA,1	NA,-inf	NA,inf	NA,1.66797	0.00147737	0.00292772
3	chr20:2223015:G:A	2223015	NA,A	NA,G	NA,1	NA,-inf	NA,inf	NA,1.66712	0.0014756	0.0029242
3	chr20:2222460:A:G	2222460	NA,G	NA,A	NA,1	NA,-inf	NA,inf	NA,1.66452	0.00147069	0.00291449
3	chr20:2225956:A:G	2225956	NA,G	NA,A	NA,1	NA,-inf	NA,inf	NA,1.66539	0.00146958	0.0029123
3	chr20:2227259:A:G	2227259	NA,G	NA,A	NA,1	NA,-inf	NA,inf	NA,1.66392	0.00146547	0.00290416
3	chr20:2225059:C:T	2225059	NA,T	NA,C	NA,1	NA,-inf	NA,inf	NA,1.66208	0.00146018	0.00289368
3	chr20:2225406:G:A	2225406	NA,A	NA,G	NA,1	NA,-inf	NA,inf	NA,1.66139	0.00145828	0.00288991
3	chr20:2101674:G:A	2101674	NA,A	NA,G	NA,1	NA,inf	NA,inf	NA,1.89779	0.00145614	0.0028861
3	chr20:2226436:T:C	2226436	NA,C	NA,T	NA,1	NA,-inf	NA,inf	NA,1.65828	0.00144951	0.00287255
3	chr20:2144907:C:T	2144907	NA,T	NA,C	NA,1	NA,inf	NA,inf	NA,1.79511	0.00144456	0.00285931
3	chr20:1671801:C:T	1671801	NA,T	NA,C	NA,1	NA,inf	NA,inf	NA,1.89833	0.00144381	0.00285795
3	chr20:2140603:G:A	2140603	NA,A	NA,G	NA,1	NA,inf	NA,inf	NA,1.75871	0.00142044	0.00281156
3	chr20:1777454:G:A	1777454	A,A	G,G	1,1	inf,inf	inf,inf	1.58341,2.18723	0.00141308	0.00279654
3	chr20:2014155:C:T	2014155	T,T	C,C	1,1	-inf,inf	inf,inf	0.544928,0.444592	0.00141177	0.00281829
3	chr20:2225643:A:C	2225643	NA,C	NA,A	NA,1	NA,-inf	NA,inf	NA,1.64418	0.00141086	0.00279602
3	chr20:1569190:A:T	1569190	NA,T	NA,A	NA,1	NA,inf	NA,inf	NA,1.79913	0.00137333	0.00272021
3	chr20:2147038:C:T	2147038	NA,T	NA,C	NA,1	NA,inf	NA,inf	NA,1.76396	0.00136558	0.00270317
3	chr20:2207456:C:T	2207456	NA,T	NA,C	NA,1	NA,inf	NA,inf	NA,1.88024	0.00136513	0.00270323
3	chr20:1663013:TC:T	1663013	NA,T	NA,TC	NA,1	NA,inf	NA,inf	NA,1.78867	0.00136015	0.00269518
3	chr20:1871471:T:C	1871471	C,C	T,T	1,1	-inf,inf	inf,inf	2.21684,0.453983	0.0013418	0.00283492
3	chr20:2135814:C:T	2135814	NA,T	NA,C	NA,1	NA,inf	NA,inf	NA,1.77104	0.00133706	0.00264732
3	chr20:1876326:A:G	1876326	G,G	A,A	1,1	-inf,-inf	inf,inf	2.95233,0.181414	0.00132756	0.00275945
3	chr20:1885818:C:T	1885818	NA,T	NA,C	NA,1	NA,-inf	NA,inf	NA,1.85983	0.00128257	0.00254447
3	chr20:1842721:G:T	1842721	T,T	G,G	1,1	inf,inf	inf,inf	1.82559,1.32741	0.00128046	0.0025274
3	chr20:1882904:T:C	1882904	C,C	T,T	1,1	inf,-inf	inf,inf	0.30623,2.48946	0.00125187	0.00248254
3	chr20:2294823:G:A	2294823	NA,A	NA,G	NA,1	NA,inf	NA,inf	NA,1.88959	0.00123768	0.0024503
3	chr20:2181177:G:A	2181177	NA,A	NA,G	NA,1	NA,-inf	NA,inf	NA,1.60803	0.00122765	0.00243518
3	chr20:1546027:A:G	1546027	NA,G	NA,A	NA,1	NA,inf	NA,inf	NA,1.74398	0.00122671	0.00243039
3	chr20:1777801:TAACAGA:T	1777801	NA,T	NA,TAACAGA	NA,1	NA,-inf	NA,inf	NA,1.4653	0.00119563	0.00237263
3	chr20:1867557:T:C	1867557	C,C	T,T	1,1	-inf,-inf	inf,inf	3.19814,0.208264	0.00117625	0.0024522
3	chr20:2000184:C:T	2000184	NA,T	NA,C	NA,1	NA,-inf	NA,inf	NA,1.42354	0.00114416	0.00226956
3	chr20:1876320:C:T	1876320	T,T	C,C	1,1	-inf,-inf	inf,inf	3.22253,0.0916983	0.0011364	0.00236488
3	chr20:2224392:G:A	2224392	NA,A	NA,G	NA,1	NA,-inf	NA,inf	NA,1.53268	0.00113607	0.00225184
3	chr20:1632639:C:T	1632639	NA,T	NA,C	NA,1	NA,inf	NA,inf	NA,1.67989	0.00111635	0.00221237
3	chr20:1886595:G:A	1886595	NA,A	NA,G	NA,1	NA,-inf	NA,inf	NA,1.77215	0.00109739	0.00217739
3	chr20:2220743:A:G	2220743	NA,G	NA,A	NA,1	NA,inf	NA,inf	NA,1.40915	0.00108662	0.0021536
3	chr20:1580430:C:T	1580430	NA,T	NA,C	NA,1	NA,inf	NA,inf	NA,1.73336	0.00107791	0.00213551
3	chr20:1711958:G:A	1711958	A,NA	G,NA	1,NA	-inf,NA	inf,NA	2.2397,NA	0.00107534	0.00213231
3	chr20:1482382:C:T	1482382	NA,T	NA,C	NA,1	NA,inf	NA,inf	NA,1.70509	0.00106327	0.00210747
3	chr20:2119702:G:A	2119702	NA,A	NA,G	NA,1	NA,inf	NA,inf	NA,1.77506	0.00105474	0.00208776
3	chr20:1622821:A:C	1622821	NA,C	NA,A	NA,1	NA,inf	NA,inf	NA,1.65408	0.00105256	0.00208624
3	chr20:2268080:G:A	2268080	NA,A	NA,G	NA,1	NA,inf	NA,inf	NA,1.75768	0.00104566	0.00207045
3	chr20:2326985:G:A	2326985	NA,A	NA,G	NA,1	NA,inf	NA,inf	NA,1.87054	0.00103371	0.00204766
3	chr20:2226171:C:T	2226171	NA,T	NA,C	NA,1	NA,-inf	NA,inf	NA,1.47852	0.00103348	0.00204864
3	chr20:1777508:A:G	1777508	NA,G	NA,A	NA,1	NA,-inf	NA,inf	NA,1.31276	0.0010233	0.0020308
3	chr20:1941591:A:G	1941591	NA,G	NA,A	NA,1	NA,inf	NA,inf	NA,2.34005	0.00101906	0.00202177
3	chr20:1667128:C:T	1667128	NA,T	NA,C	NA,1	NA,inf	NA,inf	NA,1.71925	0.00101316	0.0020061
3	chr20:1866894:T:C	1866894	C,C	T,T	1,1	-inf,inf	inf,inf	2.09825,0.355587	0.00101273	0.00214564
3	chr20:1781757:CTCTT:C	1781757	NA,C	NA,CTCTT	NA,1	NA,inf	NA,inf	NA,1.72535	0.00100447	0.00199036
3	chr20:1781377:C:A	1781377	NA,A	NA,C	NA,1	NA,-inf	NA,inf	NA,1.47373	0.00100438	0.00199309
3	chr20:1678016:A:G	1678016	G,NA	A,NA	1,NA	-inf,NA	inf,NA	2.23011,NA	0.000994532	0.00197269
3	chr20:1769955:G:T	1769955	NA,T	NA,G	NA,1	NA,inf	NA,inf	NA,1.57409	0.000987091	0.00195737
3	chr20:2219684:A:G	2219684	NA,G	NA,A	NA,1	NA,inf	NA,inf	NA,1.5313	0.00098439	0.00195061
3	chr20:2196747:A:T	2196747	NA,T	NA,A	NA,1	NA,inf	NA,inf	NA,1.446	0.000978581	0.0019393
3	chr20:1648954:C:G	1648954	NA,G	NA,C	NA,1	NA,inf	NA,inf	NA,1.63249	0.000970007	0.00192241
3	chr20:2347115:G:A	2347115	NA,A	NA,G	NA,1	NA,-inf	NA,inf	NA,1.35216	0.0009693	0.0019234
3	chr20:2233816:A:C	2233816	C,C	A,A	1,1	-inf,-inf	inf,inf	1.16058,1.31229	0.000964572	0.00191325
3	chr20:2140582:C:T	2140582	NA,T	NA,C	NA,1	NA,inf	NA,inf	NA,1.4126	0.000953245	0.00188843
3	chr20:1708167:T:C	1708167	C,C	T,T	1,1	inf,inf	inf,inf	0.246285,2.29326	0.00094624	0.00187821
3	chr20:1871980:A:G	1871980	G,G	A,A	1,1	-inf,inf	inf,inf	2.09087,0.28587	0.000945433	0.00199514
3	chr20:1978056:A:C	1978056	NA,C	NA,A	NA,1	NA,inf	NA,inf	NA,2.11108	0.000937753	0.0018589
3	chr20:1872449:C:T	1872449	T,T	C,C	1,1	-inf,inf	inf,inf	2.06494,0.379043	0.000926872	0.00195447
3	chr20:1571955:A:G	1571955	NA,G	NA,A	NA,1	NA,inf	NA,inf	NA,1.58737	0.000925953	0.0018347
3	chr20:1576990:A:C	1576990	NA,C	NA,A	NA,1	NA,inf	NA,inf	NA,1.5794	0.000925059	0.00183314
3	chr20:1459210:TGGA:T	1459210	NA,T	NA,TGGA	NA,1	NA,inf	NA,inf	NA,1.51282	0.00092288	0.0018301
3	chr20:1831932:C:T	1831932	NA,T	NA,C	NA,1	NA,-inf	NA,inf	NA,1.3341	0.000913212	0.00181247
3	chr20:1878109:G:A	1878109	A,A	G,G	1,1	-inf,-inf	inf,inf	3.00784,0.144442	0.000912203	0.00189248
3	chr20:1883721:T:G	1883721	G,G	T,T	1,1	inf,-inf	inf,inf	0.478115,2.22304	0.000900158	0.00178538
3	chr20:2032125:G:C	2032125	C,C	G,G	1,1	inf,-inf	inf,inf	0.272667,0.758013	0.000898043	0.00179147
3	chr20:2327198:C:T	2327198	NA,T	NA,C	NA,1	NA,inf	NA,inf	NA,1.86716	0.000892154	0.00176698
3	chr20:2264722:G:A	2264722	NA,A	NA,G	NA,1	NA,inf	NA,inf	NA,1.67877	0.000892094	0.00176682
3	chr20:1566938:C:G	1566938	G,NA	C,NA	1,NA	inf,NA	inf,NA	1.60624,NA	0.000891267	0.0017702
3	chr20:1870344:T:C	1870344	C,C	T,T	1,1	-inf,-inf	inf,inf	3.03779,0.215582	0.000891148	0.00185487
3	chr20:1875209:T:A	1875209	A,A	T,T	1,1	-inf,-inf	inf,inf	2.9863,0.00475122	0.000874772	0.00181983
3	chr20:1671670:T:C	1671670	NA,C	NA,T	NA,1	NA,-inf	NA,inf	NA,1.32201	0.000872159	0.00173094
3	chr20:2189028:A:G	2189028	NA,G	NA,A	NA,1	NA,inf	NA,inf	NA,1.27078	0.000871438	0.00172741
3	chr20:2150248:A:G	2150248	NA,G	NA,A	NA,1	NA,inf	NA,inf	NA,1.40051	0.0008696	0.00172314
3	chr20:2279818:C:T	2279818	NA,T	NA,C	NA,1	NA,inf	NA,inf	NA,1.68087	0.00086911	0.00172126
3	chr20:1708815:A:G	1708815	G,G	A,A	1,1	inf,inf	inf,inf	0.254558,2.24173	0.00086764	0.0017223
3	chr20:1576522:T:G	1576522	NA,G	NA,T	NA,1	NA,inf	NA,inf	NA,1.53274	0.000851658	0.00168778
3	chr20:1954278:G:A	1954278	A,A	G,G	1,1	-inf,-inf	inf,inf	0.619949,0.896258	0.000849139	0.00168862
3	chr20:2327199:A:G	2327199	NA,G	NA,A	NA,1	NA,inf	NA,inf	NA,1.84343	0.000845552	0.00167477
3	chr20:1632365:T:C	1632365	C,NA	T,NA	1,NA	inf,NA	inf,NA	1.45926,NA	0.000838117	0.0016695
3	chr20:2008737:C:T	2008737	T,T	C,C	1,1	-inf,inf	inf,inf	0.936725,1.17098	0.000826032	0.00164285
3	chr20:1793837:A:T	1793837	NA,T	NA,A	NA,1	NA,inf	NA,inf	NA,1.50747	0.000825369	0.00163684
3	chr20:2300352:A:G	2300352	NA,G	NA,A	NA,1	NA,inf	NA,inf	NA,1.66202	0.000820953	0.00162589
3	chr20:2324121:A:G	2324121	NA,G	NA,A	NA,1	NA,-inf	NA,inf	NA,1.27194	0.000815937	0.00161915
3	chr20:2388692:C:T	2388692	T,T	C,C	1,1	inf,-inf	inf,inf	1.94344,0.265809	0.000814188	0.00161664
3	chr20:2421850:G:A	2421850	A,A	G,G	1,1	-inf,inf	inf,inf	1.80158,0.747808	0.000810263	0.0016081
3	chr20:1778833:T:A	1778833	A,NA	T,NA	1,NA	-inf,NA	inf,NA	1.97703,NA	0.000809465	0.00160342
3	chr20:2336045:T:C	2336045	NA,C	NA,T	NA,1	NA,inf	NA,inf	NA,1.45705	0.000803608	0.00159366
3	chr20:1674333:A:T	1674333	T,NA	A,NA	1,NA	inf,NA	inf,NA	1.57084,NA	0.00080052	0.00158689
3	chr20:1842680:C:G	1842680	G,G	C,C	1,1	-inf,inf	inf,inf	2.13586,0.51474	0.000795064	0.00167184
3	chr20:2177834:T:C	2177834	NA,C	NA,T	NA,1	NA,inf	NA,inf	NA,1.32669	0.000792735	0.00157138
3	chr20:2446465:C:T	2446465	T,T	C,C	1,1	-inf,-inf	inf,inf	0.153638,2.73276	0.000792262	0.00156977
3	chr20:1892118:C:T	1892118	NA,T	NA,C	NA,1	NA,-inf	NA,inf	NA,1.33254	0.000784565	0.00155664
3	chr20:2122310:C:T	2122310	NA,T	NA,C	NA,1	NA,-inf	NA,inf	NA,1.29816	0.000783541	0.00155445
3	chr20:1570156:A:G	1570156	NA,G	NA,A	NA,1	NA,inf	NA,inf	NA,1.49394	0.000780969	0.00154761
3	chr20:1939944:G:A	1939944	NA,A	NA,G	NA,1	NA,inf	NA,inf	NA,2.16484	0.000774883	0.00153747
3	chr20:2188733:T:A	2188733	NA,A	NA,T	NA,1	NA,-inf	NA,inf	NA,1.28374	0.000765984	0.00151967
3	chr20:2349443:A:C	2349443	NA,C	NA,A	NA,1	NA,-inf	NA,inf	NA,1.21075	0.000761058	0.00150998
3	chr20:2337589:G:A	2337589	NA,A	NA,G	NA,1	NA,inf	NA,inf	NA,1.43662	0.000759816	0.00150685
3	chr20:1555215:G:A	1555215	NA,A	NA,G	NA,1	NA,inf	NA,inf	NA,1.48197	0.000752709	0.00149181
3	chr20:2143374:A:G	2143374	NA,G	NA,A	NA,1	NA,inf	NA,inf	NA,1.43669	0.000728061	0.00144201
3	chr20:1620217:C:T	1620217	T,NA	C,NA	1,NA	-inf,NA	inf,NA	1.74313,NA	0.000726867	0.00144109
3	chr20:1656095:A:G	1656095	NA,G	NA,A	NA,1	NA,inf	NA,inf	NA,1.47096	0.000725164	0.00143744
3	chr20:1655433:A:G	1655433	NA,G	NA,A	NA,1	NA,inf	NA,inf	NA,1.46934	0.000723146	0.00143344
3	chr20:2358165:G:A	2358165	A,A	G,G	1,1	-inf,-inf	inf,inf	0.827658,1.89026	0.000717596	0.00142343
3	chr20:1704931:A:G	1704931	G,G	A,A	1,1	inf,inf	inf,inf	0.935517,1.85425	0.000708964	0.00140614
3	chr20:1860644:T:C	1860644	NA,C	NA,T	NA,1	NA,-inf	NA,inf	NA,1.1743	0.00070822	0.00140551
3	chr20:2409220:C:T	2409220	NA,T	NA,C	NA,1	NA,-inf	NA,inf	NA,1.33804	0.000706964	0.00140295
3	chr20:2305958:C:T	2305958	NA,T	NA,C	NA,1	NA,inf	NA,inf	NA,1.5556	0.000705242	0.00139694
3	chr20:2420056:AAC:A	2420056	NA,A	NA,AAC	NA,1	NA,-inf	NA,inf	NA,1.30654	0.000702604	0.00139434
3	chr20:1869986:T:C	1869986	C,C	T,T	1,1	-inf,inf	inf,inf	2.00779,0.103398	0.000699071	0.00147201
3	chr20:1837024:C:A	1837024	A,A	C,C	1,1	-inf,inf	inf,inf	1.9003,0.710204	0.000697791	0.00138941
3	chr20:1648510:A:AGAATGTAAGC	1648510	NA,AGAATGTAAGC	NA,A	NA,1	NA,inf	NA,inf	NA,1.47375	0.000696839	0.00138055
3	chr20:1664473:A:G	1664473	NA,G	NA,A	NA,1	NA,inf	NA,inf	NA,1.44379	0.000691625	0.00137099
3	chr20:2446788:A:C	2446788	NA,C	NA,A	NA,1	NA,-inf	NA,inf	NA,1.19988	0.00068928	0.00136782
3	chr20:2392849:T:G	2392849	G,G	T,T	1,1	inf,inf	inf,inf	1.87481,0.433616	0.00068896	0.0013672
3	chr20:2392610:G:T	2392610	T,T	G,G	1,1	inf,inf	inf,inf	1.85341,0.172067	0.000688143	0.00136697
3	chr20:1994995:C:T	1994995	NA,T	NA,C	NA,1	NA,-inf	NA,inf	NA,1.74735	0.000687143	0.0013634
3	chr20:2263375:G:A	2263375	A,A	G,G	1,1	-inf,inf	inf,inf	1.81779,0.596916	0.000680084	0.00134717
3	chr20:1861493:A:G	1861493	NA,G	NA,A	NA,1	NA,inf	NA,inf	NA,1.50144	0.000678313	0.00134443
3	chr20:1703866:A:AGT	1703866	NA,AGT	NA,A	NA,1	NA,-inf	NA,inf	NA,1.15672	0.000677838	0.00134513
3	chr20:1580219:C:T	1580219	NA,T	NA,C	NA,1	NA,-inf	NA,inf	NA,1.24336	0.000676722	0.00134281
3	chr20:1930679:T:C	1930679	NA,C	NA,T	NA,1	NA,-inf	NA,inf	NA,1.06951	0.000675725	0.00134094
3	chr20:1774064:C:T	1774064	NA,T	NA,C	NA,1	NA,-inf	NA,inf	NA,1.2071	0.000674953	0.00133911
3	chr20:1805255:G:A	1805255	NA,A	NA,G	NA,1	NA,-inf	NA,inf	NA,1.18089	0.000674524	0.00133867
3	chr20:1703868:A:ATGAAAGT	1703868	NA,ATGAAAGT	NA,A	NA,1	NA,-inf	NA,inf	NA,1.15404	0.000674238	0.00133799
3	chr20:2117778:C:T	2117778	NA,T	NA,C	NA,1	NA,inf	NA,inf	NA,1.46752	0.000672304	0.00133153
3	chr20:2143957:TC:T	2143957	NA,T	NA,TC	NA,1	NA,inf	NA,inf	NA,1.37995	0.000669729	0.00132661
3	chr20:2305445:C:A	2305445	NA,A	NA,C	NA,1	NA,inf	NA,inf	NA,1.51937	0.00066433	0.00131596
3	chr20:1825114:G:A	1825114	A,A	G,G	1,1	-inf,inf	inf,inf	2.96493,0.134729	0.000664064	0.00135597
3	chr20:1634999:C:T	1634999	NA,T	NA,C	NA,1	NA,inf	NA,inf	NA,1.38379	0.000659929	0.0013081
3	chr20:2073917:G:A	2073917	A,NA	G,NA	1,NA	inf,NA	inf,NA	2.6571,NA	0.000658448	0.00130685
3	chr20:1989918:C:T	1989918	T,T	C,C	1,1	inf,inf	inf,inf	0.0644431,0.539183	0.000656213	0.00130714
3	chr20:1552416:T:G	1552416	NA,G	NA,T	NA,1	NA,inf	NA,inf	NA,1.41451	0.000654405	0.00129769
3	chr20:1658471:C:T	1658471	NA,T	NA,C	NA,1	NA,inf	NA,inf	NA,1.43301	0.000652218	0.00129221
3	chr20:1998558:C:T	1998558	NA,T	NA,C	NA,1	NA,-inf	NA,inf	NA,1.17423	0.0006507	0.001291
3	chr20:1844458:G:A	1844458	NA,A	NA,G	NA,1	NA,-inf	NA,inf	NA,1.18506	0.000648275	0.00128646
3	chr20:1710739:C:T	1710739	T,T	C,C	1,1	inf,inf	inf,inf	0.451539,2.20323	0.000645688	0.00128028
3	chr20:1864538:T:A	1864538	A,A	T,T	1,1	-inf,-inf	inf,inf	2.23389,0.421019	0.000642854	0.0013476
3	chr20:2246106:C:T	2246106	NA,T	NA,C	NA,1	NA,inf	NA,inf	NA,1.5257	0.000637536	0.00126306
3	chr20:1968041:T:A	1968041	NA,A	NA,T	NA,1	NA,inf	NA,inf	NA,2.08072	0.000637444	0.00126364
3	chr20:2303319:A:C	2303319	NA,C	NA,A	NA,1	NA,inf	NA,inf	NA,1.50128	0.000630751	0.00124948
3	chr20:2016776:A:G	2016776	NA,G	NA,A	NA,1	NA,inf	NA,inf	NA,1.07922	0.000629028	0.00124857
3	chr20:2157194:A:G	2157194	NA,G	NA,A	NA,1	NA,-inf	NA,inf	NA,1.19074	0.000623247	0.00123656
3	chr20:2358247:A:C	2358247	NA,C	NA,A	NA,1	NA,-inf	NA,inf	NA,1.20102	0.000615507	0.00122131
3	chr20:2306596:C:T	2306596	NA,T	NA,C	NA,1	NA,inf	NA,inf	NA,1.4673	0.000609365	0.00120716
3	chr20:2271079:G:A	2271079	NA,A	NA,G	NA,1	NA,inf	NA,inf	NA,1.46505	0.000606413	0.00120143
3	chr20:1672897:T:A	1672897	NA,A	NA,T	NA,1	NA,inf	NA,inf	NA,1.27647	0.000604844	0.0011996
3	chr20:1650214:C:T	1650214	T,NA	C,NA	1,NA	inf,NA	inf,NA	1.31966,NA	0.000603674	0.00120158
3	chr20:1841271:C:A	1841271	A,A	C,C	1,1	-inf,inf	inf,inf	1.96822,0.576584	0.000601524	0.00126532
3	chr20:2208520:G:A	2208520	A,A	G,G	1,1	-inf,inf	inf,inf	1.18165,1.80142	0.000599583	0.00118696
3	chr20:1713672:A:G	1713672	NA,G	NA,A	NA,1	NA,inf	NA,inf	NA,1.27231	0.000597701	0.00118543
3	chr20:1996399:A:T	1996399	T,T	A,A	1,1	-inf,inf	inf,inf	0.50579,0.029865	0.00059694	0.0011905
3	chr20:1755197:G:T	1755197	NA,T	NA,G	NA,1	NA,-inf	NA,inf	NA,1.16496	0.000595498	0.00118152
3	chr20:2406881:G:A	2406881	NA,A	NA,G	NA,1	NA,-inf	NA,inf	NA,1.33982	0.000588079	0.00116624
3	chr20:1706093:C:G	1706093	NA,G	NA,C	NA,1	NA,inf	NA,inf	NA,1.30137	0.000584812	0.00115867
3	chr20:1905483:A:G	1905483	NA,G	NA,A	NA,1	NA,inf	NA,inf	NA,1.36851	0.000583087	0.00115649
3	chr20:1877495:C:T	1877495	T,T	C,C	1,1	-inf,-inf	inf,inf	2.94784,0.274567	0.000582778	0.00120507
3	chr20:2149725:A:G	2149725	NA,G	NA,A	NA,1	NA,inf	NA,inf	NA,1.26096	0.000577425	0.00114427
3	chr20:1722304:T:C	1722304	NA,C	NA,T	NA,1	NA,inf	NA,inf	NA,1.30969	0.000576672	0.00114253
3	chr20:1721594:G:A	1721594	NA,A	NA,G	NA,1	NA,inf	NA,inf	NA,1.30966	0.000576653	0.0011425
3	chr20:1722779:T:G	1722779	NA,G	NA,T	NA,1	NA,inf	NA,inf	NA,1.30966	0.000576653	0.0011425
3	chr20:1789393:A:C	1789393	NA,C	NA,A	NA,1	NA,inf	NA,inf	NA,1.37733	0.000575502	0.00114089
3	chr20:2240647:G:A	2240647	A,NA	G,NA	1,NA	inf,NA	inf,NA	1.5094,NA	0.000575322	0.00114223
3	chr20:1669126:T:A	1669126	A,A	T,T	1,1	-inf,-inf	inf,inf	1.93155,1.25989	0.000573841	0.00113785
3	chr20:1767499:G:A	1767499	NA,A	NA,G	NA,1	NA,inf	NA,inf	NA,1.30324	0.000572661	0.00113579
3	chr20:1655441:T:A	1655441	NA,A	NA,T	NA,1	NA,-inf	NA,inf	NA,1.1759	0.000570379	0.00113198
3	chr20:1902189:C:T	1902189	NA,T	NA,C	NA,1	NA,inf	NA,inf	NA,1.33353	0.000569675	0.00112989
3	chr20:2149878:A:C	2149878	NA,C	NA,A	NA,1	NA,inf	NA,inf	NA,1.25524	0.000567831	0.00112529
3	chr20:1705397:C:T	1705397	NA,T	NA,C	NA,1	NA,inf	NA,inf	NA,1.24622	0.000567366	0.00112529
3	chr20:1534789:T:C	1534789	NA,C	NA,T	NA,1	NA,inf	NA,inf	NA,1.30351	0.000563894	0.00111781
3	chr20:1534973:G:A	1534973	NA,A	NA,G	NA,1	NA,inf	NA,inf	NA,1.30351	0.000563894	0.00111781
3	chr20:2196475:T:G	2196475	NA,G	NA,T	NA,1	NA,inf	NA,inf	NA,1.16668	0.0005638	0.00111769
3	chr20:1716302:A:G	1716302	NA,G	NA,A	NA,1	NA,inf	NA,inf	NA,1.28005	0.000562839	0.00111519
3	chr20:1904165:C:T	1904165	NA,T	NA,C	NA,1	NA,inf	NA,inf	NA,1.45338	0.000559284	0.00110913
3	chr20:1852635:T:C	1852635	C,C	T,T	1,1	-inf,-inf	inf,inf	2.53004,0.502071	0.000555454	0.00115256
3	chr20:1728712:C:T	1728712	NA,T	NA,C	NA,1	NA,inf	NA,inf	NA,1.25111	0.0005529	0.00109669
3	chr20:1721414:A:T	1721414	NA,T	NA,A	NA,1	NA,inf	NA,inf	NA,1.27752	0.000550456	0.00109064
3	chr20:1785415:C:T	1785415	NA,T	NA,C	NA,1	NA,inf	NA,inf	NA,1.33833	0.000550082	0.00109048
3	chr20:2354965:T:C	2354965	NA,C	NA,T	NA,1	NA,-inf	NA,inf	NA,1.10595	0.000548195	0.00108762
3	chr20:2246221:G:A	2246221	NA,A	NA,G	NA,1	NA,inf	NA,inf	NA,1.43361	0.000546689	0.00108319
3	chr20:1890146:G:A	1890146	NA,A	NA,G	NA,1	NA,inf	NA,inf	NA,1.31802	0.000545639	0.00108208
3	chr20:1667145:C:T	1667145	NA,T	NA,C	NA,1	NA,inf	NA,inf	NA,1.31201	0.000545306	0.00108115
3	chr20:1633954:T:A	1633954	A,A	T,T	1,1	inf,inf	inf,inf	0.916149,1.52321	0.000543542	0.00108105
3	chr20:2046173:A:G	2046173	NA,G	NA,A	NA,1	NA,-inf	NA,inf	NA,1.02443	0.000531747	0.001055
3	chr20:1894078:T:C	1894078	NA,C	NA,T	NA,1	NA,inf	NA,inf	NA,1.28973	0.000530045	0.00105124
3	chr20:1721599:G:GT	1721599	NA,GT	NA,G	NA,1	NA,inf	NA,inf	NA,1.26067	0.000529223	0.00104859
3	chr20:1770962:G:A	1770962	NA,A	NA,G	NA,1	NA,inf	NA,inf	NA,1.22625	0.000524645	0.00104058
3	chr20:2233936:A:G	2233936	G,G	A,A	1,1	-inf,-inf	inf,inf	1.92546,0.401589	0.000523081	0.0010355
3	chr20:2322348:G:A	2322348	NA,A	NA,G	NA,1	NA,inf	NA,inf	NA,1.24373	0.000522973	0.00103748
3	chr20:1902514:T:A	1902514	NA,A	NA,T	NA,1	NA,inf	NA,inf	NA,1.28196	0.000522006	0.00103538
3	chr20:1861687:T:A	1861687	A,A	T,T	1,1	-inf,-inf	inf,inf	2.82248,0.291123	0.000521748	0.00108336
3	chr20:1715807:C:A	1715807	NA,A	NA,C	NA,1	NA,inf	NA,inf	NA,1.23252	0.000518306	0.001027
3	chr20:2023324:T:G	2023324	G,G	T,T	1,1	-inf,inf	inf,inf	0.204194,0.34625	0.00051793	0.0010334
3	chr20:1718737:G:A	1718737	NA,A	NA,G	NA,1	NA,inf	NA,inf	NA,1.21036	0.000516905	0.00102532
3	chr20:1702761:T:C	1702761	NA,C	NA,T	NA,1	NA,inf	NA,inf	NA,1.23185	0.000514883	0.00102022
3	chr20:1650780:A:G	1650780	NA,G	NA,A	NA,1	NA,inf	NA,inf	NA,1.20694	0.000513758	0.00101875
3	chr20:1720400:G:C	1720400	NA,C	NA,G	NA,1	NA,inf	NA,inf	NA,1.22662	0.000513013	0.00101652
3	chr20:1799939:G:A	1799939	A,A	G,G	1,1	inf,-inf	inf,inf	0.227532,2.49795	0.000510673	0.00101218
3	chr20:2142070:G:T	2142070	NA,T	NA,G	NA,1	NA,inf	NA,inf	NA,1.46884	0.000507318	0.00100528
3	chr20:1720374:T:C	1720374	NA,C	NA,T	NA,1	NA,inf	NA,inf	NA,1.21986	0.000507061	0.00100473
3	chr20:1735060:A:AC	1735060	NA,AC	NA,A	NA,1	NA,inf	NA,inf	NA,1.23574	0.000506939	0.00100447
3	chr20:2125680:C:T	2125680	NA,T	NA,C	NA,1	NA,inf	NA,inf	NA,1.40979	0.000506437	0.00100308
3	chr20:1717921:G:A	1717921	NA,A	NA,G	NA,1	NA,inf	NA,inf	NA,1.21859	0.000506062	0.00100275
3	chr20:1632456:T:C	1632456	NA,C	NA,T	NA,1	NA,-inf	NA,inf	NA,1.06525	0.000501205	0.000994104
3	chr20:2136118:G:C	2136118	C,C	G,G	1,1	-inf,inf	inf,inf	0.1454,1.8144	0.000499119	0.000990362
3	chr20:1826775:C:A	1826775	A,A	C,C	1,1	-inf,-inf	inf,inf	3.10377,0.00312817	0.000498128	0.00101441
3	chr20:1795153:C:T	1795153	NA,T	NA,C	NA,1	NA,inf	NA,inf	NA,1.25245	0.000497748	0.000987095
3	chr20:1766960:A:T	1766960	NA,T	NA,A	NA,1	NA,-inf	NA,inf	NA,0.998255	0.000495787	0.00098382
3	chr20:2127773:C:T	2127773	NA,T	NA,C	NA,1	NA,inf	NA,inf	NA,1.2484	0.000494652	0.000980192
3	chr20:2390319:G:A	2390319	A,A	G,G	1,1	inf,inf	inf,inf	1.72017,0.39269	0.000494045	0.000980603
3	chr20:1570840:G:A	1570840	NA,A	NA,G	NA,1	NA,-inf	NA,inf	NA,1.06377	0.000493822	0.000979903
3	chr20:2413340:T:C	2413340	NA,C	NA,T	NA,1	NA,-inf	NA,inf	NA,1.13902	0.000492334	0.000977091
3	chr20:1719792:T:TTTC	1719792	NA,TTTC	NA,T	NA,1	NA,inf	NA,inf	NA,1.20159	0.000491713	0.000974342
3	chr20:1708828:G:A	1708828	NA,A	NA,G	NA,1	NA,-inf	NA,inf	NA,1.06046	0.00049041	0.000973032
3	chr20:1713079:T:C	1713079	NA,C	NA,T	NA,1	NA,inf	NA,inf	NA,1.19936	0.000489702	0.00097036
3	chr20:1713045:C:T	1713045	NA,T	NA,C	NA,1	NA,inf	NA,inf	NA,1.19936	0.000489693	0.000970343
3	chr20:2385089:G:A	2385089	A,A	G,G	1,1	inf,-inf	inf,inf	1.78386,0.0172062	0.000489586	0.0009723
3	chr20:1721243:G:T	1721243	NA,T	NA,G	NA,1	NA,inf	NA,inf	NA,1.20656	0.000486552	0.000964102
3	chr20:2311589:A:G	2311589	NA,G	NA,A	NA,1	NA,inf	NA,inf	NA,1.14995	0.000486156	0.00096442
3	chr20:2358332:A:T	2358332	NA,T	NA,A	NA,1	NA,inf	NA,inf	NA,1.17354	0.000485658	0.000963308
3	chr20:2380511:A:T	2380511	NA,T	NA,A	NA,1	NA,inf	NA,inf	NA,1.1612	0.00048512	0.000962341
3	chr20:1715352:A:G	1715352	NA,G	NA,A	NA,1	NA,inf	NA,inf	NA,1.19359	0.000484856	0.000960764
3	chr20:2336232:C:CCTG	2336232	NA,CCTG	NA,C	NA,1	NA,inf	NA,inf	NA,1.19443	0.000484832	0.00096165
3	chr20:1580195:C:T	1580195	NA,T	NA,C	NA,1	NA,-inf	NA,inf	NA,1.06602	0.00048361	0.000959692
3	chr20:1870935:C:T	1870935	NA,T	NA,C	NA,1	NA,-inf	NA,inf	NA,1.05414	0.000483546	0.000959819
3	chr20:2336233:A:G	2336233	NA,G	NA,A	NA,1	NA,inf	NA,inf	NA,1.19236	0.000483142	0.000958298
3	chr20:1718557:G:A	1718557	NA,A	NA,G	NA,1	NA,inf	NA,inf	NA,1.18871	0.000481069	0.000953269
3	chr20:1711715:C:G	1711715	NA,G	NA,C	NA,1	NA,inf	NA,inf	NA,1.18905	0.000480986	0.0009531
3	chr20:1849943:C:T	1849943	T,T	C,C	1,1	-inf,-inf	inf,inf	2.24612,0.76084	0.000480308	0.000993124
3	chr20:1998939:C:T	1998939	NA,T	NA,C	NA,1	NA,-inf	NA,inf	NA,0.977844	0.000480116	0.000952597
3	chr20:1711593:G:C	1711593	NA,C	NA,G	NA,1	NA,inf	NA,inf	NA,1.20553	0.000479701	0.000951466
3	chr20:1652349:C:T	1652349	NA,T	NA,C	NA,1	NA,-inf	NA,inf	NA,1.05599	0.000479614	0.000951505
3	chr20:1963284:G:A	1963284	NA,A	NA,G	NA,1	NA,inf	NA,inf	NA,1.86441	0.000478313	0.000948426
3	chr20:2439817:C:T	2439817	T,T	C,C	1,1	-inf,-inf	inf,inf	0.128253,2.47563	0.000477655	0.000946629
3	chr20:1716492:G:A	1716492	NA,A	NA,G	NA,1	NA,inf	NA,inf	NA,1.1845	0.000477473	0.000946143
3	chr20:2181525:C:T	2181525	NA,T	NA,C	NA,1	NA,inf	NA,inf	NA,1.09947	0.000477368	0.000946421
3	chr20:1714307:A:G	1714307	NA,G	NA,A	NA,1	NA,inf	NA,inf	NA,1.18435	0.000477322	0.000945845
3	chr20:1714223:A:G	1714223	NA,G	NA,A	NA,1	NA,inf	NA,inf	NA,1.18318	0.000476374	0.000943969
3	chr20:1711589:A:G	1711589	NA,G	NA,A	NA,1	NA,inf	NA,inf	NA,1.18286	0.000476166	0.000943556
3	chr20:1717935:A:G	1717935	NA,G	NA,A	NA,1	NA,inf	NA,inf	NA,1.18255	0.000475914	0.000943058
3	chr20:1712488:G:A	1712488	NA,A	NA,G	NA,1	NA,inf	NA,inf	NA,1.18207	0.000475488	0.000942213
3	chr20:1715201:C:T	1715201	NA,T	NA,C	NA,1	NA,inf	NA,inf	NA,1.18207	0.000475488	0.000942213
3	chr20:1717934:C:T	1717934	NA,T	NA,C	NA,1	NA,inf	NA,inf	NA,1.18207	0.000475488	0.000942213
3	chr20:1711921:G:A	1711921	NA,A	NA,G	NA,1	NA,inf	NA,inf	NA,1.18207	0.000475488	0.000942213
3	chr20:2386232:C:T	2386232	T,T	C,C	1,1	inf,inf	inf,inf	1.77626,0.132084	0.00047534	0.000943714
3	chr20:1806313:C:T	1806313	T,NA	C,NA	1,NA	-inf,NA	inf,NA	1.63492,NA	0.000474674	0.000939242
3	chr20:1718314:A:G	1718314	NA,G	NA,A	NA,1	NA,inf	NA,inf	NA,1.18077	0.000474352	0.000939963
3	chr20:1859888:C:T	1859888	T,T	C,C	1,1	-inf,-inf	inf,inf	2.77654,0.282489	0.00047403	0.000983745
3	chr20:1713553:C:T	1713553	NA,T	NA,C	NA,1	NA,inf	NA,inf	NA,1.18004	0.000473858	0.000938986
3	chr20:1719083:T:G	1719083	NA,G	NA,T	NA,1	NA,inf	NA,inf	NA,1.18006	0.000473857	0.000938984
3	chr20:1718104:T:C	1718104	NA,C	NA,T	NA,1	NA,inf	NA,inf	NA,1.18005	0.000473838	0.000938946
3	chr20:1720115:A:C	1720115	NA,C	NA,A	NA,1	NA,inf	NA,inf	NA,1.18	0.00047379	0.000938851
3	chr20:1718355:T:C	1718355	NA,C	NA,T	NA,1	NA,inf	NA,inf	NA,1.17935	0.000473265	0.000937811
3	chr20:1654549:T:C	1654549	NA,C	NA,T	NA,1	NA,-inf	NA,inf	NA,1.02888	0.000473164	0.000938829
3	chr20:1714504:C:T	1714504	NA,T	NA,C	NA,1	NA,inf	NA,inf	NA,1.17902	0.000473064	0.000937413
3	chr20:1963511:TAAGTA:T	1963511	NA,T	NA,TAAGTA	NA,1	NA,inf	NA,inf	NA,1.85599	0.000472873	0.000937644
3	chr20:1718320:G:A	1718320	NA,A	NA,G	NA,1	NA,inf	NA,inf	NA,1.17883	0.000472869	0.000937027
3	chr20:1711738:A:G	1711738	NA,G	NA,A	NA,1	NA,inf	NA,inf	NA,1.17802	0.000472442	0.000936185
3	chr20:1886213:T:C	1886213	NA,C	NA,T	NA,1	NA,-inf	NA,inf	NA,1.05767	0.000472045	0.000936722
3	chr20:2336504:C:T	2336504	NA,T	NA,C	NA,1	NA,inf	NA,inf	NA,1.24435	0.000471777	0.000935575
3	chr20:1553828:T:G	1553828	NA,G	NA,T	NA,1	NA,-inf	NA,inf	NA,1.02754	0.000471641	0.000936201
3	chr20:2042561:A:G	2042561	NA,G	NA,A	NA,1	NA,-inf	NA,inf	NA,1.21536	0.000471179	0.000934216
3	chr20:1823673:G:A	1823673	A,NA	G,NA	1,NA	-inf,NA	inf,NA	1.41648,NA	0.000470974	0.000936133
3	chr20:1715735:C:T	1715735	NA,T	NA,C	NA,1	NA,inf	NA,inf	NA,1.17583	0.000470507	0.00093235
3	chr20:2101312:C:T	2101312	NA,T	NA,C	NA,1	NA,inf	NA,inf	NA,1.25677	0.000470094	0.000932316
3	chr20:1717535:C:T	1717535	NA,T	NA,C	NA,1	NA,inf	NA,inf	NA,1.17378	0.000468917	0.000929202
3	chr20:2386234:G:A	2386234	A,A	G,G	1,1	inf,inf	inf,inf	1.77052,0.128133	0.000468252	0.000929644
3	chr20:2148085:G:A	2148085	NA,A	NA,G	NA,1	NA,-inf	NA,inf	NA,1.03389	0.000467883	0.000928432
3	chr20:1705082:T:C	1705082	NA,C	NA,T	NA,1	NA,inf	NA,inf	NA,1.17191	0.000467446	0.000926286
3	chr20:2174434:T:C	2174434	C,C	T,T	1,1	-inf,inf	inf,inf	0.504891,1.49543	0.000465689	0.000924206
3	chr20:1893413:G:C	1893413	NA,C	NA,G	NA,1	NA,inf	NA,inf	NA,1.16712	0.000465207	0.000922682
3	chr20:1826112:G:A	1826112	A,NA	G,NA	1,NA	-inf,NA	inf,NA	1.39418,NA	0.000464456	0.000923149
3	chr20:1669931:G:A	1669931	A,A	G,G	1,1	-inf,-inf	inf,inf	2.10122,1.00697	0.00046435	0.000920852
3	chr20:1712204:G:C	1712204	NA,C	NA,G	NA,1	NA,inf	NA,inf	NA,1.16684	0.000463502	0.000918497
3	chr20:2409692:A:G	2409692	NA,G	NA,A	NA,1	NA,inf	NA,inf	NA,1.16503	0.000462219	0.000916873
3	chr20:2259821:C:G	2259821	NA,G	NA,C	NA,1	NA,inf	NA,inf	NA,1.33537	0.000461457	0.000914125
3	chr20:1827953:G:A	1827953	A,NA	G,NA	1,NA	-inf,NA	inf,NA	1.38739,NA	0.000460748	0.00091579
3	chr20:1881262:C:T	1881262	T,T	C,C	1,1	-inf,-inf	inf,inf	0.0368482,2.00942	0.00046046	0.000914231
3	chr20:2372051:ATG:A	2372051	NA,A	NA,ATG	NA,1	NA,inf	NA,inf	NA,1.17278	0.000460421	0.000913332
3	chr20:1715563:G:A	1715563	NA,A	NA,G	NA,1	NA,inf	NA,inf	NA,1.16306	0.000460367	0.000912269
3	chr20:2027489:C:T	2027489	NA,T	NA,C	NA,1	NA,-inf	NA,inf	NA,0.918344	0.000460353	0.000913397
3	chr20:2059468:G:A	2059468	NA,A	NA,G	NA,1	NA,inf	NA,inf	NA,1.3061	0.000459904	0.000912311
3	chr20:2441360:G:A	2441360	A,A	G,G	1,1	-inf,-inf	inf,inf	0.12076,2.45402	0.000457288	0.000906283
3	chr20:1705616:A:T	1705616	NA,T	NA,A	NA,1	NA,inf	NA,inf	NA,1.15764	0.000455233	0.000902101
3	chr20:2365985:C:T	2365985	NA,T	NA,C	NA,1	NA,-inf	NA,inf	NA,1.00424	0.000455055	0.000902871
3	chr20:1981129:C:T	1981129	T,T	C,C	1,1	-inf,inf	inf,inf	0.245343,1.05272	0.000453841	0.00090403
3	chr20:1821469:A:G	1821469	G,NA	A,NA	1,NA	-inf,NA	inf,NA	1.38032,NA	0.000453769	0.000901888
3	chr20:2037121:G:A	2037121	NA,A	NA,G	NA,1	NA,-inf	NA,inf	NA,1.16922	0.000453622	0.000899644
3	chr20:1791072:A:C	1791072	C,NA	A,NA	1,NA	inf,NA	inf,NA	1.30847,NA	0.000452222	0.000898466
3	chr20:1823937:C:T	1823937	T,NA	C,NA	1,NA	-inf,NA	inf,NA	1.38019,NA	0.000451871	0.000898132
3	chr20:1826371:G:A	1826371	A,NA	G,NA	1,NA	-inf,NA	inf,NA	1.37573,NA	0.000451053	0.000896478
3	chr20:1880760:T:C	1880760	C,C	T,T	1,1	-inf,inf	inf,inf	1.43413,0.871188	0.000450198	0.00092313
3	chr20:1673641:A:G	1673641	G,G	A,A	1,1	inf,inf	inf,inf	1.99837,0.175395	0.000446436	0.000887997
3	chr20:1715955:T:C	1715955	NA,C	NA,T	NA,1	NA,inf	NA,inf	NA,1.15884	0.000443173	0.000879039
3	chr20:1829623:A:G	1829623	G,NA	A,NA	1,NA	-inf,NA	inf,NA	1.35579,NA	0.000442989	0.00088048
3	chr20:2031970:C:T	2031970	T,T	C,C	1,1	inf,-inf	inf,inf	0.145657,0.740117	0.000442466	0.000881386
3	chr20:1659178:C:A	1659178	A,A	C,C	1,1	-inf,-inf	inf,inf	1.8532,1.17445	0.000442176	0.000876846
3	chr20:1628841:G:A	1628841	NA,A	NA,G	NA,1	NA,inf	NA,inf	NA,1.14711	0.000440521	0.000873544
3	chr20:1827582:TG:T	1827582	T,NA	TG,NA	1,NA	-inf,NA	inf,NA	1.36467,NA	0.000439891	0.000874323
3	chr20:2286853:A:G	2286853	G,NA	A,NA	1,NA	-inf,NA	inf,NA	1.64679,NA	0.000438935	0.00087038
3	chr20:1823797:C:G	1823797	G,NA	C,NA	1,NA	-inf,NA	inf,NA	1.3625,NA	0.000437173	0.000868914
3	chr20:2297495:C:A	2297495	A,A	C,C	1,1	-inf,-inf	inf,inf	2.49522,0.979111	0.000436529	0.000864194
3	chr20:1715014:T:G	1715014	NA,G	NA,T	NA,1	NA,inf	NA,inf	NA,1.12962	0.000435408	0.000862846
3	chr20:2082335:A:G	2082335	NA,G	NA,A	NA,1	NA,-inf	NA,inf	NA,0.95453	0.000433272	0.000859972
3	chr20:1858762:T:C	1858762	C,C	T,T	1,1	-inf,-inf	inf,inf	1.81725,0.0774602	0.000432324	0.000910668
3	chr20:1823601:G:A	1823601	A,NA	G,NA	1,NA	-inf,NA	inf,NA	1.35642,NA	0.00043174	0.000858112
3	chr20:2192748:T:A	2192748	A,A	T,T	1,1	inf,-inf	inf,inf	1.20023,0.292862	0.000431714	0.000856927
3	chr20:1890483:A:G	1890483	NA,G	NA,A	NA,1	NA,inf	NA,inf	NA,1.10083	0.000430191	0.000853131
3	chr20:1989288:A:G	1989288	G,G	A,A	1,1	-inf,inf	inf,inf	0.41959,0.0028207	0.00043001	0.000858022
3	chr20:1831513:A:T	1831513	NA,T	NA,A	NA,1	NA,inf	NA,inf	NA,1.25911	0.000428713	0.000850311
3	chr20:1657585:G:A	1657585	A,A	G,G	1,1	-inf,-inf	inf,inf	1.87904,1.13261	0.000428153	0.000849068
3	chr20:2067499:G:A	2067499	NA,A	NA,G	NA,1	NA,-inf	NA,inf	NA,0.960829	0.00042752	0.000848548
3	chr20:1827646:C:A	1827646	A,NA	C,NA	1,NA	-inf,NA	inf,NA	1.34877,NA	0.00042739	0.000849474
3	chr20:1839680:AGT:A	1839680	NA,A	NA,AGT	NA,1	NA,inf	NA,inf	NA,1.14409	0.000427123	0.000847262
3	chr20:2444199:A:G	2444199	G,G	A,A	1,1	-inf,-inf	inf,inf	0.104844,2.42009	0.000426923	0.000846138
3	chr20:1849885:C:T	1849885	T,T	C,C	1,1	-inf,-inf	inf,inf	2.26841,0.695514	0.000426745	0.000882349
3	chr20:2366651:C:T	2366651	T,T	C,C	1,1	-inf,-inf	inf,inf	1.02155,1.10437	0.000426196	0.00084716
3	chr20:1750885:CAGG:C	1750885	NA,C	NA,CAGG	NA,1	NA,inf	NA,inf	NA,1.12398	0.000425058	0.000843136
3	chr20:2413169:A:T	2413169	NA,T	NA,A	NA,1	NA,-inf	NA,inf	NA,0.959263	0.000424243	0.000841838
3	chr20:2442654:T:C	2442654	C,C	T,T	1,1	-inf,-inf	inf,inf	0.157835,2.39688	0.000421886	0.000836134
3	chr20:1831190:C:T	1831190	NA,T	NA,C	NA,1	NA,inf	NA,inf	NA,1.24576	0.000420578	0.000834181
3	chr20:2139214:A:G	2139214	NA,G	NA,A	NA,1	NA,-inf	NA,inf	NA,0.97471	0.000418926	0.000831305
3	chr20:1991423:G:A	1991423	NA,A	NA,G	NA,1	NA,inf	NA,inf	NA,1.29159	0.00041731	0.000827559
3	chr20:2416912:G:A	2416912	A,A	G,G	1,1	-inf,-inf	inf,inf	0.405148,1.94731	0.000417108	0.000827774
3	chr20:1826573:C:T	1826573	T,NA	C,NA	1,NA	-inf,NA	inf,NA	1.33662,NA	0.000416834	0.000828479
3	chr20:1713114:C:T	1713114	NA,T	NA,C	NA,1	NA,inf	NA,inf	NA,1.12183	0.000416246	0.000825648
3	chr20:1718290:G:C	1718290	NA,C	NA,G	NA,1	NA,inf	NA,inf	NA,1.12183	0.000416246	0.000825648
3	chr20:2153022:A:G	2153022	NA,G	NA,A	NA,1	NA,inf	NA,inf	NA,1.00292	0.000415561	0.00082388
3	chr20:1724791:G:A	1724791	A,A	G,G	1,1	-inf,inf	inf,inf	0.0864922,2.08869	0.000415542	0.000824094
3	chr20:1715276:A:G	1715276	NA,G	NA,A	NA,1	NA,inf	NA,inf	NA,1.12064	0.000415435	0.000824038
3	chr20:2446604:A:T	2446604	T,T	A,A	1,1	-inf,-inf	inf,inf	0.13871,2.36273	0.000413862	0.000820305
3	chr20:1489838:G:A	1489838	NA,A	NA,G	NA,1	NA,inf	NA,inf	NA,1.07215	0.000410402	0.000814093
3	chr20:1720644:C:A	1720644	NA,A	NA,C	NA,1	NA,inf	NA,inf	NA,1.09326	0.00041	0.00081253
3	chr20:2131788:A:C	2131788	NA,C	NA,A	NA,1	NA,inf	NA,inf	NA,1.15491	0.000409594	0.000812398
3	chr20:1721152:C:T	1721152	NA,T	NA,C	NA,1	NA,inf	NA,inf	NA,1.10088	0.000409345	0.000811219
3	chr20:2018529:C:T	2018529	NA,T	NA,C	NA,1	NA,-inf	NA,inf	NA,1.03237	0.000407975	0.000809679
3	chr20:1719049:C:T	1719049	NA,T	NA,C	NA,1	NA,inf	NA,inf	NA,1.09066	0.000407926	0.000808418
3	chr20:2017463:A:G	2017463	NA,G	NA,A	NA,1	NA,-inf	NA,inf	NA,1.02962	0.000405637	0.000805037
3	chr20:1720425:G:A	1720425	NA,A	NA,G	NA,1	NA,inf	NA,inf	NA,1.0995	0.000404191	0.000801731
3	chr20:1941419:G:T	1941419	NA,T	NA,G	NA,1	NA,-inf	NA,inf	NA,0.97041	0.00040376	0.000801296
3	chr20:2134610:G:C	2134610	NA,C	NA,G	NA,1	NA,-inf	NA,inf	NA,0.951034	0.000402159	0.000798036
3	chr20:2397901:G:A	2397901	NA,A	NA,G	NA,1	NA,-inf	NA,inf	NA,0.956586	0.000401141	0.000795997
3	chr20:2177797:A:G	2177797	NA,G	NA,A	NA,1	NA,-inf	NA,inf	NA,0.971071	0.000401137	0.000795963
3	chr20:1671014:T:C	1671014	C,C	T,T	1,1	-inf,-inf	inf,inf	1.84265,1.11861	0.000398541	0.000790383
3	chr20:1777426:A:C	1777426	C,C	A,A	1,1	-inf,-inf	inf,inf	1.07913,1.5323	0.00039718	0.000786324
3	chr20:2355877:A:G	2355877	NA,G	NA,A	NA,1	NA,-inf	NA,inf	NA,0.88226	0.000396544	0.000786891
3	chr20:1468884:C:A	1468884	A,NA	C,NA	1,NA	-inf,NA	inf,NA	1.67044,NA	0.000394521	0.000782114
3	chr20:2382893:G:C	2382893	NA,C	NA,G	NA,1	NA,-inf	NA,inf	NA,0.941783	0.00039446	0.000782771
3	chr20:1961620:A:C	1961620	NA,C	NA,A	NA,1	NA,-inf	NA,inf	NA,0.454789	0.000393722	0.000781685
3	chr20:1905171:C:T	1905171	NA,T	NA,C	NA,1	NA,-inf	NA,inf	NA,0.97706	0.000392958	0.000779953
3	chr20:1758805:T:A	1758805	NA,A	NA,T	NA,1	NA,-inf	NA,inf	NA,1.00455	0.000392074	0.000778055
3	chr20:2148208:G:A	2148208	NA,A	NA,G	NA,1	NA,-inf	NA,inf	NA,0.938733	0.000392025	0.000777932
3	chr20:1768333:T:G	1768333	NA,G	NA,T	NA,1	NA,-inf	NA,inf	NA,1.00208	0.000392009	0.000777929
3	chr20:1641040:T:A	1641040	A,A	T,T	1,1	-inf,-inf	inf,inf	1.70102,1.23873	0.000390752	0.000774965
3	chr20:1905681:A:T	1905681	NA,T	NA,A	NA,1	NA,-inf	NA,inf	NA,1.19109	0.000389979	0.00077403
3	chr20:2211267:T:G	2211267	NA,G	NA,T	NA,1	NA,-inf	NA,inf	NA,0.946433	0.000389968	0.000773866
3	chr20:1501037:C:T	1501037	NA,T	NA,C	NA,1	NA,inf	NA,inf	NA,1.05955	0.000388817	0.000771276
3	chr20:2371297:G:A	2371297	NA,A	NA,G	NA,1	NA,-inf	NA,inf	NA,0.880059	0.000388653	0.000771567
3	chr20:2158434:G:T	2158434	NA,T	NA,G	NA,1	NA,inf	NA,inf	NA,0.957821	0.000388424	0.000770135
3	chr20:1750713:C:T	1750713	NA,T	NA,C	NA,1	NA,inf	NA,inf	NA,1.04054	0.000388303	0.000770185
3	chr20:2355814:G:T	2355814	NA,T	NA,G	NA,1	NA,inf	NA,inf	NA,1.04172	0.000386995	0.000767671
3	chr20:2253792:C:A	2253792	A,NA	C,NA	1,NA	inf,NA	inf,NA	1.08847,NA	0.000386235	0.00076533
3	chr20:1647792:A:G	1647792	G,G	A,A	1,1	-inf,-inf	inf,inf	1.7765,1.19005	0.000383809	0.00076112
3	chr20:1547721:G:A	1547721	NA,A	NA,G	NA,1	NA,inf	NA,inf	NA,1.05823	0.000382929	0.000759612
3	chr20:2259719:A:G	2259719	G,G	A,A	1,1	inf,-inf	inf,inf	1.24977,1.3193	0.000381599	0.000756239
3	chr20:1964367:G:A	1964367	A,A	G,G	1,1	-inf,-inf	inf,inf	0.374718,0.712874	0.00038153	0.000759202
3	chr20:1580208:G:T	1580208	NA,T	NA,G	NA,1	NA,-inf	NA,inf	NA,0.928153	0.000381279	0.000756654
3	chr20:1917471:C:T	1917471	NA,T	NA,C	NA,1	NA,-inf	NA,inf	NA,0.958624	0.000381072	0.000756359
3	chr20:1636136:A:G	1636136	NA,G	NA,A	NA,1	NA,-inf	NA,inf	NA,0.876431	0.000379815	0.00075382
3	chr20:1726858:G:T	1726858	NA,T	NA,G	NA,1	NA,inf	NA,inf	NA,1.17987	0.000379383	0.000752273
3	chr20:2285082:A:C	2285082	NA,C	NA,A	NA,1	NA,inf	NA,inf	NA,1.20718	0.000378847	0.000750849
3	chr20:1752215:A:G	1752215	NA,G	NA,A	NA,1	NA,inf	NA,inf	NA,1.02494	0.000378698	0.00075114
3	chr20:1497490:C:T	1497490	NA,T	NA,C	NA,1	NA,-inf	NA,inf	NA,0.973387	0.00037853	0.00075118
3	chr20:1635851:C:A	1635851	NA,A	NA,C	NA,1	NA,-inf	NA,inf	NA,0.914978	0.000378119	0.000750038
3	chr20:1651070:A:G	1651070	G,G	A,A	1,1	-inf,-inf	inf,inf	1.62447,1.29904	0.000378047	0.000749692
3	chr20:2007379:C:T	2007379	T,T	C,C	1,1	-inf,-inf	inf,inf	0.593792,0.059584	0.000377361	0.000751388
3	chr20:2436366:T:G	2436366	G,G	T,T	1,1	-inf,-inf	inf,inf	0.206223,2.24071	0.000376076	0.000745602
3	chr20:1645761:C:T	1645761	T,T	C,C	1,1	-inf,-inf	inf,inf	1.81522,1.13962	0.000375985	0.000745629
3	chr20:2030612:A:G	2030612	NA,G	NA,A	NA,1	NA,inf	NA,inf	NA,1.07156	0.000375795	0.000745253
3	chr20:1580215:C:A	1580215	NA,A	NA,C	NA,1	NA,-inf	NA,inf	NA,0.920288	0.000375611	0.000745409
3	chr20:2378160:T:C	2378160	NA,C	NA,T	NA,1	NA,inf	NA,inf	NA,1.0502	0.000375562	0.000744794
3	chr20:2441596:C:T	2441596	T,NA	C,NA	1,NA	-inf,NA	inf,NA	1.60704,NA	0.000375279	0.000743797
3	chr20:2214631:G:A	2214631	NA,A	NA,G	NA,1	NA,-inf	NA,inf	NA,0.922834	0.000373645	0.000741481
3	chr20:2144458:A:G	2144458	NA,G	NA,A	NA,1	NA,inf	NA,inf	NA,1.48256	0.000373291	0.000739454
3	chr20:2213261:G:A	2213261	NA,A	NA,G	NA,1	NA,-inf	NA,inf	NA,0.857928	0.000372465	0.000739033
3	chr20:1751027:T:C	1751027	NA,C	NA,T	NA,1	NA,inf	NA,inf	NA,1.01357	0.000371627	0.00073712
3	chr20:1999270:A:G	1999270	NA,G	NA,A	NA,1	NA,-inf	NA,inf	NA,1.34343	0.000370342	0.000734911
3	chr20:1751772:T:A	1751772	NA,A	NA,T	NA,1	NA,inf	NA,inf	NA,1.01111	0.000370077	0.000734048
3	chr20:1754326:TAAC:T	1754326	NA,T	NA,TAAC	NA,1	NA,inf	NA,inf	NA,1.0102	0.000369524	0.00073295
3	chr20:2396317:T:A	2396317	A,A	T,T	1,1	inf,-inf	inf,inf	1.07705,1.27556	0.00036886	0.000731876
3	chr20:1691283:C:G	1691283	NA,G	NA,C	NA,1	NA,inf	NA,inf	NA,1.07009	0.000368603	0.000730995
3	chr20:1751765:A:T	1751765	NA,T	NA,A	NA,1	NA,inf	NA,inf	NA,1.00844	0.000368431	0.000730783
3	chr20:1744953:T:C	1744953	NA,C	NA,T	NA,1	NA,inf	NA,inf	NA,1.00927	0.000368164	0.000730248
3	chr20:1749350:A:G	1749350	NA,G	NA,A	NA,1	NA,inf	NA,inf	NA,1.00676	0.000367366	0.000728671
3	chr20:1726809:G:C	1726809	NA,C	NA,G	NA,1	NA,inf	NA,inf	NA,1.04065	0.00036658	0.000727157
3	chr20:2133767:A:G	2133767	NA,G	NA,A	NA,1	NA,-inf	NA,inf	NA,0.901366	0.000366388	0.000727067
3	chr20:1838498:G:A	1838498	NA,A	NA,G	NA,1	NA,inf	NA,inf	NA,1.04396	0.000365166	0.000724355
3	chr20:1752760:C:T	1752760	NA,T	NA,C	NA,1	NA,inf	NA,inf	NA,1.00193	0.000364544	0.000723076
3	chr20:2095902:T:C	2095902	NA,C	NA,T	NA,1	NA,inf	NA,inf	NA,1.19716	0.00036396	0.00072203
3	chr20:2436331:C:T	2436331	T,T	C,C	1,1	-inf,-inf	inf,inf	0.119668,2.34146	0.000363666	0.000720788
3	chr20:1661011:G:A	1661011	A,A	G,G	1,1	-inf,-inf	inf,inf	1.7412,1.15934	0.0003634	0.000720678
3	chr20:1635016:C:G	1635016	NA,G	NA,C	NA,1	NA,-inf	NA,inf	NA,0.848065	0.000363117	0.000720679
3	chr20:1516977:T:C	1516977	C,C	T,T	1,1	-inf,inf	inf,inf	0.437834,1.38662	0.000361751	0.000718756
3	chr20:2191033:G:C	2191033	NA,C	NA,G	NA,1	NA,inf	NA,inf	NA,1.10278	0.000360958	0.000715656
3	chr20:1462145:T:A	1462145	NA,A	NA,T	NA,1	NA,inf	NA,inf	NA,0.707129	0.000360284	0.000715618
3	chr20:2017658:C:A	2017658	NA,A	NA,C	NA,1	NA,-inf	NA,inf	NA,0.959248	0.000359277	0.000713043
3	chr20:2260845:C:T	2260845	NA,T	NA,C	NA,1	NA,-inf	NA,inf	NA,0.877611	0.0003592	0.00071285
3	chr20:2150543:T:C	2150543	NA,C	NA,T	NA,1	NA,inf	NA,inf	NA,0.947352	0.000358727	0.000711207
3	chr20:2136719:G:A	2136719	NA,A	NA,G	NA,1	NA,inf	NA,inf	NA,1.42289	0.000356878	0.000706941
3	chr20:2014411:T:C	2014411	NA,C	NA,T	NA,1	NA,inf	NA,inf	NA,1.09512	0.000356134	0.000706485
3	chr20:1972014:C:T	1972014	NA,T	NA,C	NA,1	NA,inf	NA,inf	NA,1.56561	0.000355564	0.000705174
3	chr20:1775074:G:A	1775074	NA,A	NA,G	NA,1	NA,-inf	NA,inf	NA,0.860815	0.000355525	0.000705555
3	chr20:2441906:A:G	2441906	NA,G	NA,A	NA,1	NA,-inf	NA,inf	NA,0.871527	0.000354968	0.000704419
3	chr20:1473575:G:A	1473575	NA,A	NA,G	NA,1	NA,-inf	NA,inf	NA,0.876262	0.000354911	0.000704346
3	chr20:2158154:GA:G	2158154	NA,G	NA,GA	NA,1	NA,inf	NA,inf	NA,0.904599	0.000354104	0.00070212
3	chr20:2441900:TAA:AAA	2441900	NA,AAA	NA,TAA	NA,1	NA,-inf	NA,inf	NA,0.869545	0.000353749	0.000701999
3	chr20:2139634:G:A	2139634	NA,A	NA,G	NA,1	NA,inf	NA,inf	NA,1.08573	0.0003535	0.000700865
3	chr20:1525779:T:A	1525779	NA,A	NA,T	NA,1	NA,inf	NA,inf	NA,1.02867	0.000353339	0.000700606
3	chr20:1937663:G:A	1937663	NA,A	NA,G	NA,1	NA,-inf	NA,inf	NA,0.888488	0.000353189	0.000700931
3	chr20:2134924:G:A	2134924	NA,A	NA,G	NA,1	NA,inf	NA,inf	NA,1.41618	0.000353027	0.00069932
3	chr20:2436539:C:T	2436539	T,T	C,C	1,1	-inf,-inf	inf,inf	0.114662,2.3252	0.000352334	0.000698338
3	chr20:2175000:G:A	2175000	NA,A	NA,G	NA,1	NA,-inf	NA,inf	NA,0.869871	0.000351881	0.000698237
3	chr20:2047722:C:T	2047722	NA,T	NA,C	NA,1	NA,inf	NA,inf	NA,1.14231	0.00035102	0.000696309
3	chr20:1971588:C:T	1971588	NA,T	NA,C	NA,1	NA,inf	NA,inf	NA,1.53181	0.000350602	0.00069534
3	chr20:2186656:G:T	2186656	NA,T	NA,G	NA,1	NA,inf	NA,inf	NA,0.924559	0.000350269	0.000694544
3	chr20:1756529:C:G	1756529	NA,G	NA,C	NA,1	NA,inf	NA,inf	NA,0.975893	0.000349087	0.000692427
3	chr20:1971936:A:G	1971936	G,G	A,A	1,1	inf,-inf	inf,inf	1.64653,1.35311	0.000348674	0.000691985
3	chr20:2066898:A:G	2066898	NA,G	NA,A	NA,1	NA,inf	NA,inf	NA,1.12082	0.000348544	0.000691477
3	chr20:1756632:G:T	1756632	NA,T	NA,G	NA,1	NA,inf	NA,inf	NA,0.974823	0.000348432	0.000691128
3	chr20:2250296:G:A	2250296	A,NA	G,NA	1,NA	inf,NA	inf,NA	1.03999,NA	0.000348355	0.000690308
3	chr20:2215433:C:T	2215433	NA,T	NA,C	NA,1	NA,-inf	NA,inf	NA,0.879809	0.000347925	0.000690448
3	chr20:2134657:G:A	2134657	NA,A	NA,G	NA,1	NA,-inf	NA,inf	NA,0.869754	0.000346878	0.000688354
3	chr20:2067889:T:C	2067889	NA,C	NA,T	NA,1	NA,inf	NA,inf	NA,1.11674	0.000346358	0.000687141
3	chr20:2031135:T:C	2031135	C,C	T,T	1,1	inf,-inf	inf,inf	0.159707,0.42398	0.000346308	0.000689645
3	chr20:2061858:C:T	2061858	NA,T	NA,C	NA,1	NA,inf	NA,inf	NA,1.11616	0.000346024	0.000686479
3	chr20:2158319:G:A	2158319	NA,A	NA,G	NA,1	NA,inf	NA,inf	NA,0.89083	0.000345693	0.000685451
3	chr20:1974276:G:A	1974276	NA,A	NA,G	NA,1	NA,inf	NA,inf	NA,1.51714	0.000345348	0.000684922
3	chr20:2151115:C:T	2151115	NA,T	NA,C	NA,1	NA,inf	NA,inf	NA,0.923752	0.000344864	0.000683738
3	chr20:1984258:C:T	1984258	NA,T	NA,C	NA,1	NA,-inf	NA,inf	NA,1.42467	0.00034459	0.000684155
3	chr20:2414528:T:C	2414528	NA,C	NA,T	NA,1	NA,-inf	NA,inf	NA,0.866754	0.000344493	0.000683653
3	chr20:2014023:C:T	2014023	NA,T	NA,C	NA,1	NA,-inf	NA,inf	NA,0.931921	0.000343998	0.000682723
3	chr20:2012764:AT:A	2012764	NA,A	NA,AT	NA,1	NA,inf	NA,inf	NA,1.00076	0.00034345	0.000681089
3	chr20:1837699:T:C	1837699	NA,C	NA,T	NA,1	NA,inf	NA,inf	NA,1.02149	0.000341655	0.000677688
3	chr20:1975206:A:G	1975206	NA,G	NA,A	NA,1	NA,inf	NA,inf	NA,0.951236	0.000340923	0.000676252
3	chr20:1729410:G:A	1729410	NA,A	NA,G	NA,1	NA,inf	NA,inf	NA,0.991665	0.000338204	0.000670886
3	chr20:2001681:A:C	2001681	NA,C	NA,A	NA,1	NA,-inf	NA,inf	NA,1.22844	0.000338059	0.00067086
3	chr20:2152351:A:T	2152351	NA,T	NA,A	NA,1	NA,inf	NA,inf	NA,0.910195	0.000337763	0.000669668
3	chr20:2175764:T:C	2175764	NA,C	NA,T	NA,1	NA,-inf	NA,inf	NA,0.843848	0.000336592	0.000667905
3	chr20:1761632:T:A	1761632	NA,A	NA,T	NA,1	NA,inf	NA,inf	NA,0.954901	0.000336545	0.000667559
3	chr20:2362981:T:G	2362981	G,G	T,T	1,1	-inf,-inf	inf,inf	0.881601,1.12051	0.000336258	0.000668379
3	chr20:1760925:C:T	1760925	NA,T	NA,C	NA,1	NA,inf	NA,inf	NA,0.95458	0.000335863	0.000666206
3	chr20:2283748:C:T	2283748	NA,T	NA,C	NA,1	NA,inf	NA,inf	NA,0.962524	0.000335257	0.000664889
3	chr20:2018238:A:AATT	2018238	NA,AATT	NA,A	NA,1	NA,inf	NA,inf	NA,0.996792	0.000334857	0.00066407
3	chr20:2215205:G:C	2215205	NA,C	NA,G	NA,1	NA,-inf	NA,inf	NA,0.857729	0.000333863	0.000662546
3	chr20:2216629:T:G	2216629	NA,G	NA,T	NA,1	NA,-inf	NA,inf	NA,0.856206	0.000333004	0.000660842
3	chr20:2033110:A:G	2033110	NA,G	NA,A	NA,1	NA,-inf	NA,inf	NA,0.760225	0.000332291	0.000659413
3	chr20:2405951:C:T	2405951	NA,T	NA,C	NA,1	NA,inf	NA,inf	NA,0.893749	0.000332076	0.000658801
3	chr20:2216630:A:C	2216630	NA,C	NA,A	NA,1	NA,-inf	NA,inf	NA,0.854517	0.00033203	0.000658908
3	chr20:1968577:A:G	1968577	NA,G	NA,A	NA,1	NA,inf	NA,inf	NA,1.15282	0.000331397	0.000657293
3	chr20:2030162:T:C	2030162	NA,C	NA,T	NA,1	NA,-inf	NA,inf	NA,0.757372	0.000330641	0.000656138
3	chr20:2131794:TG:T	2131794	NA,T	NA,TG	NA,1	NA,inf	NA,inf	NA,0.925589	0.00033054	0.00065552
3	chr20:1467612:T:G	1467612	NA,G	NA,T	NA,1	NA,inf	NA,inf	NA,0.933801	0.000330479	0.000655593
3	chr20:1931645:C:T	1931645	NA,T	NA,C	NA,1	NA,inf	NA,inf	NA,1.06435	0.000329953	0.000654596
3	chr20:2019114:C:T	2019114	NA,T	NA,C	NA,1	NA,inf	NA,inf	NA,0.986796	0.00032981	0.000654065
3	chr20:1968833:G:A	1968833	NA,A	NA,G	NA,1	NA,inf	NA,inf	NA,1.47965	0.00032896	0.000652432
3	chr20:1945629:C:T	1945629	NA,T	NA,C	NA,1	NA,inf	NA,inf	NA,1.65305	0.000327928	0.00065068
3	chr20:2013138:A:T	2013138	T,T	A,A	1,1	-inf,-inf	inf,inf	1.37723,1.06903	0.000327894	0.000651891
3	chr20:1857250:A:T	1857250	T,T	A,A	1,1	-inf,-inf	inf,inf	2.53742,0.3143	0.00032767	0.000678418
3	chr20:2222170:T:C	2222170	NA,C	NA,T	NA,1	NA,-inf	NA,inf	NA,0.734449	0.000325915	0.000646839
3	chr20:2023187:C:T	2023187	NA,T	NA,C	NA,1	NA,-inf	NA,inf	NA,0.794362	0.000325767	0.000646646
3	chr20:1892809:T:C	1892809	C,NA	T,NA	1,NA	inf,NA	inf,NA	1.10709,NA	0.000324981	0.000648177
3	chr20:2411404:A:T	2411404	NA,T	NA,A	NA,1	NA,inf	NA,inf	NA,0.882645	0.000324144	0.000643069
3	chr20:1874032:C:T	1874032	T,T	C,C	1,1	-inf,inf	inf,inf	1.86787,0.0839257	0.000323966	0.000677639
3	chr20:2023971:C:T	2023971	NA,T	NA,C	NA,1	NA,-inf	NA,inf	NA,0.787299	0.000322105	0.000639376
3	chr20:1954155:C:G	1954155	G,G	C,C	1,1	-inf,-inf	inf,inf	0.451039,0.771313	0.000321019	0.000638248
3	chr20:1485327:G:A	1485327	NA,A	NA,G	NA,1	NA,inf	NA,inf	NA,0.962666	0.000320998	0.000636772
3	chr20:2022943:C:T	2022943	NA,T	NA,C	NA,1	NA,-inf	NA,inf	NA,0.784471	0.000319863	0.000634925
3	chr20:2338194:G:A	2338194	NA,A	NA,G	NA,1	NA,inf	NA,inf	NA,1.00144	0.000319285	0.00063328
3	chr20:2436456:T:C	2436456	C,C	T,T	1,1	-inf,-inf	inf,inf	0.0945325,2.2758	0.000318943	0.000632184
3	chr20:2022912:C:T	2022912	NA,T	NA,C	NA,1	NA,-inf	NA,inf	NA,0.781152	0.000318031	0.000631289
3	chr20:2150717:A:G	2150717	NA,G	NA,A	NA,1	NA,inf	NA,inf	NA,1.34531	0.000317172	0.000628401
3	chr20:2024534:T:A	2024534	NA,A	NA,T	NA,1	NA,-inf	NA,inf	NA,0.776263	0.000315956	0.00062717
3	chr20:1858796:A:G	1858796	G,G	A,A	1,1	-inf,inf	inf,inf	1.67956,0.26291	0.000315788	0.00066341
3	chr20:1671845:C:T	1671845	T,NA	C,NA	1,NA	inf,NA	inf,NA	0.98899,NA	0.000315769	0.000628561
3	chr20:2014949:A:C	2014949	NA,C	NA,A	NA,1	NA,inf	NA,inf	NA,0.981833	0.000315758	0.000626486
3	chr20:2260364:T:G	2260364	NA,G	NA,T	NA,1	NA,-inf	NA,inf	NA,0.803756	0.000313882	0.000622919
3	chr20:2014952:T:G	2014952	NA,G	NA,T	NA,1	NA,inf	NA,inf	NA,0.977507	0.000313625	0.000622255
3	chr20:1979667:A:G	1979667	G,G	A,A	1,1	inf,-inf	inf,inf	1.59543,1.34979	0.000312881	0.00062092
3	chr20:2152978:T:A	2152978	NA,A	NA,T	NA,1	NA,inf	NA,inf	NA,0.841705	0.000312506	0.000619661
3	chr20:1484642:A:G	1484642	NA,G	NA,A	NA,1	NA,-inf	NA,inf	NA,0.852397	0.000311731	0.000618618
3	chr20:2233978:C:T	2233978	NA,T	NA,C	NA,1	NA,-inf	NA,inf	NA,0.681202	0.000311183	0.000617672
3	chr20:2328813:C:A	2328813	NA,A	NA,C	NA,1	NA,inf	NA,inf	NA,0.913478	0.000310325	0.000615653
3	chr20:1670410:A:T	1670410	T,NA	A,NA	1,NA	inf,NA	inf,NA	0.977492,NA	0.00030872	0.000614522
3	chr20:1670877:T:C	1670877	C,NA	T,NA	1,NA	inf,NA	inf,NA	0.977394,NA	0.000308442	0.000613968
3	chr20:1642182:G:T	1642182	T,NA	G,NA	1,NA	inf,NA	inf,NA	0.975187,NA	0.000308236	0.000613559
3	chr20:1996954:A:G	1996954	NA,G	NA,A	NA,1	NA,-inf	NA,inf	NA,0.851619	0.000307897	0.000611159
3	chr20:1979954:T:C	1979954	NA,C	NA,T	NA,1	NA,inf	NA,inf	NA,1.43641	0.000307611	0.000610097
3	chr20:2020096:C:A	2020096	NA,A	NA,C	NA,1	NA,-inf	NA,inf	NA,0.696391	0.000307467	0.000610142
3	chr20:1464634:A:T	1464634	NA,T	NA,A	NA,1	NA,inf	NA,inf	NA,0.90037	0.000306829	0.000608687
3	chr20:1468903:A:C	1468903	NA,C	NA,A	NA,1	NA,inf	NA,inf	NA,0.903791	0.00030634	0.000607748
3	chr20:2029688:A:G	2029688	G,G	A,A	1,1	inf,-inf	inf,inf	0.146487,0.404144	0.000305955	0.00060926
3	chr20:2024967:C:T	2024967	NA,T	NA,C	NA,1	NA,-inf	NA,inf	NA,0.64237	0.000305721	0.000606744
3	chr20:2000377:G:A	2000377	A,A	G,G	1,1	inf,inf	inf,inf	0.298701,0.011256	0.000305437	0.000607696
3	chr20:2207925:G:A	2207925	NA,A	NA,G	NA,1	NA,-inf	NA,inf	NA,0.763443	0.000305369	0.000606118
3	chr20:1700889:G:A	1700889	A,NA	G,NA	1,NA	inf,NA	inf,NA	0.982069,NA	0.000304841	0.000606954
3	chr20:1500195:C:T	1500195	T,NA	C,NA	1,NA	inf,NA	inf,NA	1.13413,NA	0.000304426	0.000604124
3	chr20:1764909:A:G	1764909	NA,G	NA,A	NA,1	NA,-inf	NA,inf	NA,0.764053	0.000304118	0.000603571
3	chr20:2265430:A:G	2265430	G,NA	A,NA	1,NA	inf,NA	inf,NA	1.21868,NA	0.000303453	0.000602343
3	chr20:1885372:C:CA	1885372	CA,CA	C,C	1,1	inf,-inf	inf,inf	0.369004,1.69847	0.000302371	0.000600081
3	chr20:2370022:G:T	2370022	T,T	G,G	1,1	inf,inf	inf,inf	1.1123,0.131786	0.000302021	0.000600895
3	chr20:1671625:C:T	1671625	T,NA	C,NA	1,NA	inf,NA	inf,NA	0.966838,NA	0.000301491	0.000600119
3	chr20:2009190:T:A	2009190	NA,A	NA,T	NA,1	NA,-inf	NA,inf	NA,0.688172	0.000301478	0.000598383
3	chr20:2019036:C:T	2019036	NA,T	NA,C	NA,1	NA,inf	NA,inf	NA,0.925953	0.000299251	0.000593485
3	chr20:2302570:G:A	2302570	NA,A	NA,G	NA,1	NA,-inf	NA,inf	NA,0.799312	0.000298605	0.000592565
3	chr20:1639746:G:T	1639746	T,T	G,G	1,1	-inf,-inf	inf,inf	1.76795,1.07275	0.000298013	0.00059099
3	chr20:2424683:T:C	2424683	NA,C	NA,T	NA,1	NA,inf	NA,inf	NA,0.832628	0.000297811	0.000590844
3	chr20:1976017:T:C	1976017	C,C	T,T	1,1	inf,-inf	inf,inf	1.60756,1.32308	0.000297696	0.000590789
3	chr20:1654950:T:C	1654950	C,C	T,T	1,1	-inf,-inf	inf,inf	1.80067,0.994792	0.000297277	0.000589588
3	chr20:1728990:T:C	1728990	NA,C	NA,T	NA,1	NA,-inf	NA,inf	NA,0.790885	0.000297239	0.000589894
3	chr20:2256371:C:T	2256371	NA,T	NA,C	NA,1	NA,-inf	NA,inf	NA,0.759557	0.000296458	0.000588236
3	chr20:2390759:G:T	2390759	NA,T	NA,G	NA,1	NA,-inf	NA,inf	NA,0.742387	0.000295724	0.000586905
3	chr20:2150701:G:A	2150701	NA,A	NA,G	NA,1	NA,inf	NA,inf	NA,0.839655	0.000295323	0.000585571
3	chr20:1887225:C:T	1887225	NA,T	NA,C	NA,1	NA,-inf	NA,inf	NA,0.797203	0.000295252	0.000585532
3	chr20:1728439:G:C	1728439	NA,C	NA,G	NA,1	NA,inf	NA,inf	NA,0.965038	0.00029508	0.000585238
3	chr20:1776782:T:C	1776782	NA,C	NA,T	NA,1	NA,-inf	NA,inf	NA,0.785053	0.000294796	0.000585053
3	chr20:1451949:C:A	1451949	NA,A	NA,C	NA,1	NA,inf	NA,inf	NA,0.872269	0.000293933	0.000583112
3	chr20:1706147:T:C	1706147	NA,C	NA,T	NA,1	NA,inf	NA,inf	NA,0.905835	0.000293467	0.000582156
3	chr20:2158296:C:T	2158296	NA,T	NA,C	NA,1	NA,inf	NA,inf	NA,0.801472	0.000292344	0.000579722
3	chr20:2057221:T:C	2057221	C,C	T,T	1,1	-inf,-inf	inf,inf	1.04112,0.385175	0.000291471	0.000580058
3	chr20:1973959:T:C	1973959	NA,C	NA,T	NA,1	NA,inf	NA,inf	NA,1.07665	0.000291243	0.000577688
3	chr20:1934355:G:A	1934355	NA,A	NA,G	NA,1	NA,inf	NA,inf	NA,1.04028	0.000291047	0.000577325
3	chr20:1722460:T:C	1722460	C,C	T,T	1,1	-inf,inf	inf,inf	0.181105,1.92743	0.000290782	0.000576603
3	chr20:2057707:A:G	2057707	G,G	A,A	1,1	-inf,-inf	inf,inf	1.04063,0.389101	0.000290644	0.000578442
3	chr20:2256949:C:T	2256949	NA,T	NA,C	NA,1	NA,-inf	NA,inf	NA,0.763636	0.000290344	0.000576211
3	chr20:1859697:T:C	1859697	C,C	T,T	1,1	-inf,inf	inf,inf	1.5754,0.250096	0.000290306	0.00061009
3	chr20:2365381:A:G	2365381	G,G	A,A	1,1	-inf,-inf	inf,inf	0.82611,1.10493	0.000290117	0.000576643
3	chr20:1682438:C:T	1682438	NA,T	NA,C	NA,1	NA,inf	NA,inf	NA,0.915634	0.000289929	0.000575033
3	chr20:2148093:C:T	2148093	NA,T	NA,C	NA,1	NA,-inf	NA,inf	NA,0.770998	0.000289349	0.000574208
3	chr20:1850054:G:A	1850054	A,A	G,G	1,1	-inf,-inf	inf,inf	1.9018,0.774618	0.000288576	0.000593102
3	chr20:1838939:C:G	1838939	NA,G	NA,C	NA,1	NA,inf	NA,inf	NA,0.896187	0.000288215	0.000571749
3	chr20:1482858:T:C	1482858	NA,C	NA,T	NA,1	NA,inf	NA,inf	NA,0.872229	0.000288075	0.000571385
3	chr20:1669687:C:T	1669687	NA,T	NA,C	NA,1	NA,-inf	NA,inf	NA,0.736723	0.000287704	0.00057097
3	chr20:1632462:G:A	1632462	NA,A	NA,G	NA,1	NA,-inf	NA,inf	NA,0.711175	0.000287418	0.000570448
3	chr20:1578613:C:T	1578613	NA,T	NA,C	NA,1	NA,-inf	NA,inf	NA,1.05157	0.000287185	0.000569376
3	chr20:1655070:C:T	1655070	T,NA	C,NA	1,NA	inf,NA	inf,NA	0.938121,NA	0.000287039	0.000571326
3	chr20:2137813:CATGTTGATGTCTGAA:C	2137813	NA,C	NA,CATGTTGATGTCTGAA	NA,1	NA,inf	NA,inf	NA,0.94856	0.000286597	0.000568274
3	chr20:1732128:G:C	1732128	NA,C	NA,G	NA,1	NA,inf	NA,inf	NA,0.958238	0.000286377	0.000567988
3	chr20:1672117:C:T	1672117	T,NA	C,NA	1,NA	inf,NA	inf,NA	0.941459,NA	0.000286302	0.000569869
3	chr20:1656567:T:C	1656567	NA,C	NA,T	NA,1	NA,-inf	NA,inf	NA,0.766595	0.000285639	0.000566719
3	chr20:1486573:C:T	1486573	NA,T	NA,C	NA,1	NA,inf	NA,inf	NA,0.867096	0.000285274	0.000565828
3	chr20:1652372:T:C	1652372	C,NA	T,NA	1,NA	inf,NA	inf,NA	0.93504,NA	0.000285229	0.000567718
3	chr20:2438610:G:A	2438610	A,A	G,G	1,1	-inf,-inf	inf,inf	0.124064,2.20409	0.00028477	0.000564458
3	chr20:1713067:T:C	1713067	C,C	T,T	1,1	-inf,inf	inf,inf	0.158267,1.92093	0.000283755	0.00056268
3	chr20:2312137:C:T	2312137	T,T	C,C	1,1	-inf,-inf	inf,inf	2.07484,0.0410861	0.000282565	0.000560601
3	chr20:1657688:A:T	1657688	NA,T	NA,A	NA,1	NA,-inf	NA,inf	NA,0.758905	0.000282047	0.000559597
3	chr20:1871304:G:T	1871304	NA,T	NA,G	NA,1	NA,-inf	NA,inf	NA,0.710564	0.00028203	0.000559738
3	chr20:1969930:G:A	1969930	NA,A	NA,G	NA,1	NA,inf	NA,inf	NA,1.05511	0.000281864	0.000559091
3	chr20:1714342:T:C	1714342	NA,C	NA,T	NA,1	NA,inf	NA,inf	NA,0.889727	0.000281692	0.000558786
3	chr20:2360450:A:C	2360450	C,C	A,A	1,1	-inf,-inf	inf,inf	0.852658,1.0582	0.000281344	0.000559216
3	chr20:2241586:T:C	2241586	NA,C	NA,T	NA,1	NA,-inf	NA,inf	NA,0.735294	0.000280345	0.000556255
3	chr20:1563543:G:A	1563543	NA,A	NA,G	NA,1	NA,-inf	NA,inf	NA,0.722116	0.000280015	0.000555689
3	chr20:1499149:G:A	1499149	NA,A	NA,G	NA,1	NA,-inf	NA,inf	NA,0.787857	0.000279725	0.000555124
3	chr20:2343972:G:C	2343972	NA,C	NA,G	NA,1	NA,-inf	NA,inf	NA,0.716244	0.000279141	0.000553991
3	chr20:1972717:A:G	1972717	G,G	A,A	1,1	inf,-inf	inf,inf	1.59714,1.2671	0.000278954	0.000553633
3	chr20:1663950:T:A	1663950	A,NA	T,NA	1,NA	inf,NA	inf,NA	0.930613,NA	0.000278853	0.000555033
3	chr20:2058579:T:C	2058579	C,C	T,T	1,1	-inf,-inf	inf,inf	1.022,0.386852	0.000278502	0.00055424
3	chr20:1496798:T:C	1496798	NA,C	NA,T	NA,1	NA,-inf	NA,inf	NA,0.784744	0.00027832	0.000552335
3	chr20:1816112:C:T	1816112	NA,T	NA,C	NA,1	NA,-inf	NA,inf	NA,0.917301	0.000278309	0.000552358
3	chr20:1846258:T:C	1846258	NA,C	NA,T	NA,1	NA,inf	NA,inf	NA,0.881858	0.000278243	0.000551978
3	chr20:1985510:G:A	1985510	NA,A	NA,G	NA,1	NA,-inf	NA,inf	NA,0.715748	0.00027822	0.000552412
3	chr20:1861447:G:A	1861447	NA,A	NA,G	NA,1	NA,inf	NA,inf	NA,0.911101	0.000277829	0.000551015
3	chr20:1655359:A:G	1655359	G,G	A,A	1,1	inf,inf	inf,inf	0.73029,1.37539	0.000277447	0.000551559
3	chr20:2112080:A:G	2112080	NA,G	NA,A	NA,1	NA,-inf	NA,inf	NA,0.738514	0.000276091	0.000547903
3	chr20:1790361:G:A	1790361	NA,A	NA,G	NA,1	NA,inf	NA,inf	NA,0.878189	0.000275859	0.000547119
3	chr20:2168632:C:T	2168632	NA,T	NA,C	NA,1	NA,-inf	NA,inf	NA,0.745267	0.000275178	0.000546099
3	chr20:2015606:A:G	2015606	NA,G	NA,A	NA,1	NA,inf	NA,inf	NA,0.898944	0.000274958	0.00054555
3	chr20:2333635:A:C	2333635	NA,C	NA,A	NA,1	NA,inf	NA,inf	NA,0.831581	0.000274932	0.000545454
3	chr20:1869918:A:G	1869918	NA,G	NA,A	NA,1	NA,inf	NA,inf	NA,0.839011	0.000273322	0.000542186
3	chr20:2008643:G:A	2008643	NA,A	NA,G	NA,1	NA,-inf	NA,inf	NA,0.631407	0.000271998	0.000539866
3	chr20:1974231:A:C	1974231	C,C	A,A	1,1	inf,-inf	inf,inf	1.69979,1.24641	0.000271772	0.000539385
3	chr20:1706476:A:G	1706476	NA,G	NA,A	NA,1	NA,inf	NA,inf	NA,0.849909	0.00027016	0.000535931
3	chr20:1838657:A:T	1838657	NA,T	NA,A	NA,1	NA,-inf	NA,inf	NA,0.595545	0.000269774	0.000535555
3	chr20:2260235:C:T	2260235	NA,T	NA,C	NA,1	NA,-inf	NA,inf	NA,0.698875	0.000269098	0.000533965
3	chr20:2386515:C:T	2386515	T,T	C,C	1,1	inf,-inf	inf,inf	1.574,0.0447159	0.00026882	0.000533672
3	chr20:2438531:A:G	2438531	G,G	A,A	1,1	-inf,-inf	inf,inf	0.0973447,2.17908	0.000268795	0.000532812
3	chr20:1720419:T:C	1720419	NA,C	NA,T	NA,1	NA,-inf	NA,inf	NA,0.724026	0.000267964	0.000531746
3	chr20:1861809:T:C	1861809	NA,C	NA,T	NA,1	NA,inf	NA,inf	NA,0.880372	0.000267296	0.000530133
3	chr20:1862338:G:C	1862338	NA,C	NA,G	NA,1	NA,inf	NA,inf	NA,0.871857	0.000267296	0.000530137
3	chr20:2126434:T:C	2126434	NA,C	NA,T	NA,1	NA,-inf	NA,inf	NA,0.715386	0.000267259	0.000530375
3	chr20:1853899:A:G	1853899	G,G	A,A	1,1	-inf,inf	inf,inf	1.5323,0.386744	0.00026629	0.000558413
3	chr20:1993666:T:C	1993666	NA,C	NA,T	NA,1	NA,-inf	NA,inf	NA,1.10085	0.000265797	0.000527501
3	chr20:2257184:G:A	2257184	A,A	G,G	1,1	inf,-inf	inf,inf	1.23798,1.12266	0.000265065	0.000525364
3	chr20:2171243:C:CA	2171243	NA,CA	NA,C	NA,1	NA,inf	NA,inf	NA,0.871907	0.000264978	0.000525493
3	chr20:2157676:G:A	2157676	NA,A	NA,G	NA,1	NA,inf	NA,inf	NA,0.700422	0.000264867	0.000525308
3	chr20:2160585:G:A	2160585	NA,A	NA,G	NA,1	NA,inf	NA,inf	NA,0.682199	0.000264507	0.000524637
3	chr20:2334207:G:A	2334207	NA,A	NA,G	NA,1	NA,inf	NA,inf	NA,0.796902	0.000264314	0.0005244
3	chr20:2115718:C:G	2115718	NA,G	NA,C	NA,1	NA,-inf	NA,inf	NA,0.719594	0.000263863	0.000523634
3	chr20:1668645:C:A	1668645	NA,A	NA,C	NA,1	NA,inf	NA,inf	NA,0.879653	0.000263523	0.000522414
3	chr20:2336937:C:T	2336937	NA,T	NA,C	NA,1	NA,inf	NA,inf	NA,0.867938	0.000263286	0.00052225
3	chr20:1936160:G:A	1936160	NA,A	NA,G	NA,1	NA,inf	NA,inf	NA,0.989713	0.000263226	0.000522196
3	chr20:2004547:G:A	2004547	NA,A	NA,G	NA,1	NA,inf	NA,inf	NA,0.989828	0.000262951	0.000521559
3	chr20:2009539:A:G	2009539	NA,G	NA,A	NA,1	NA,inf	NA,inf	NA,0.897108	0.000262129	0.000520045
3	chr20:1859162:C:A	1859162	NA,A	NA,C	NA,1	NA,inf	NA,inf	NA,0.863891	0.000261624	0.000518901
3	chr20:2312502:C:T	2312502	T,NA	C,NA	1,NA	inf,NA	inf,NA	1.21963,NA	0.000261587	0.000518934
3	chr20:2004016:G:A	2004016	NA,A	NA,G	NA,1	NA,-inf	NA,inf	NA,0.620095	0.000261085	0.000518262
3	chr20:1668676:A:G	1668676	G,NA	A,NA	1,NA	inf,NA	inf,NA	0.973053,NA	0.00026068	0.000517681
3	chr20:1780165:G:C	1780165	C,C	G,G	1,1	-inf,inf	inf,inf	0.82737,0.918511	0.000260266	0.000517256
3	chr20:2403951:C:T	2403951	NA,T	NA,C	NA,1	NA,inf	NA,inf	NA,0.849707	0.000260227	0.000516201
3	chr20:1967609:G:T	1967609	NA,T	NA,G	NA,1	NA,inf	NA,inf	NA,1.00243	0.00026011	0.000515957
3	chr20:1868996:G:T	1868996	NA,T	NA,G	NA,1	NA,inf	NA,inf	NA,0.804448	0.000260063	0.000515893
3	chr20:1868855:G:T	1868855	NA,T	NA,G	NA,1	NA,inf	NA,inf	NA,0.80401	0.00025988	0.000515531
3	chr20:2344025:T:C	2344025	NA,C	NA,T	NA,1	NA,-inf	NA,inf	NA,0.673735	0.000259857	0.000515722
3	chr20:1718664:T:C	1718664	NA,C	NA,T	NA,1	NA,-inf	NA,inf	NA,0.708954	0.000259538	0.000515079
3	chr20:2420386:C:T	2420386	NA,T	NA,C	NA,1	NA,inf	NA,inf	NA,0.885881	0.000259421	0.000514564
3	chr20:2052062:T:C	2052062	NA,C	NA,T	NA,1	NA,inf	NA,inf	NA,0.926956	0.000259342	0.000514567
3	chr20:1473270:T:C	1473270	NA,C	NA,T	NA,1	NA,inf	NA,inf	NA,0.786278	0.000259318	0.000514424
3	chr20:1884965:T:C	1884965	NA,C	NA,T	NA,1	NA,-inf	NA,inf	NA,0.712489	0.000259273	0.000514217
3	chr20:2171331:G:C	2171331	NA,C	NA,G	NA,1	NA,-inf	NA,inf	NA,0.622113	0.00025913	0.000514284
3	chr20:1813305:A:G	1813305	G,G	A,A	1,1	-inf,inf	inf,inf	2.4824,0.226594	0.000258599	0.000518338
3	chr20:1637718:T:C	1637718	NA,C	NA,T	NA,1	NA,-inf	NA,inf	NA,0.655288	0.000258481	0.000513025
3	chr20:1841037:G:A	1841037	NA,A	NA,G	NA,1	NA,inf	NA,inf	NA,0.785733	0.000258448	0.000512762
3	chr20:1951846:C:G	1951846	NA,G	NA,C	NA,1	NA,inf	NA,inf	NA,0.99095	0.000258388	0.000512636
3	chr20:2359419:T:G	2359419	G,G	T,T	1,1	-inf,-inf	inf,inf	0.821457,1.04585	0.000258211	0.000513224
3	chr20:1902495:A:G	1902495	NA,G	NA,A	NA,1	NA,-inf	NA,inf	NA,0.632156	0.000257943	0.000511975
3	chr20:2126159:T:C	2126159	NA,C	NA,T	NA,1	NA,-inf	NA,inf	NA,0.69246	0.000257333	0.000510678
3	chr20:1934136:T:C	1934136	C,C	T,T	1,1	inf,inf	inf,inf	1.06626,1.1294	0.000256777	0.000507936
3	chr20:2258706:C:T	2258706	NA,T	NA,C	NA,1	NA,-inf	NA,inf	NA,0.688541	0.000256613	0.000509273
3	chr20:1934602:G:A	1934602	NA,A	NA,G	NA,1	NA,inf	NA,inf	NA,0.975851	0.000256512	0.000508885
3	chr20:1476570:T:C	1476570	NA,C	NA,T	NA,1	NA,inf	NA,inf	NA,0.780861	0.000256292	0.000508475
3	chr20:1500483:T:C	1500483	NA,C	NA,T	NA,1	NA,-inf	NA,inf	NA,0.733048	0.000255783	0.000507618
3	chr20:1859941:A:G	1859941	NA,G	NA,A	NA,1	NA,inf	NA,inf	NA,0.854619	0.000255578	0.000506901
3	chr20:2266892:A:G	2266892	NA,G	NA,A	NA,1	NA,-inf	NA,inf	NA,0.675327	0.000255512	0.000507181
3	chr20:2014317:G:A	2014317	A,A	G,G	1,1	-inf,inf	inf,inf	0.238118,1.09646	0.000255273	0.000508201
3	chr20:1975035:G:A	1975035	NA,A	NA,G	NA,1	NA,inf	NA,inf	NA,0.790623	0.00025526	0.000506354
3	chr20:1707134:T:A	1707134	A,A	T,T	1,1	-inf,inf	inf,inf	0.0696906,1.48641	0.000255071	0.000506946
3	chr20:1852852:C:G	1852852	G,G	C,C	1,1	-inf,-inf	inf,inf	2.40579,0.251076	0.000255056	0.000527294
3	chr20:2434400:T:C	2434400	C,C	T,T	1,1	-inf,inf	inf,inf	0.27857,1.64093	0.000253685	0.000503525
3	chr20:1470821:G:T	1470821	NA,T	NA,G	NA,1	NA,inf	NA,inf	NA,0.770703	0.000253601	0.000503144
3	chr20:1972826:T:A	1972826	NA,A	NA,T	NA,1	NA,inf	NA,inf	NA,0.979887	0.000253264	0.000502379
3	chr20:2060303:C:A	2060303	NA,A	NA,C	NA,1	NA,-inf	NA,inf	NA,0.55928	0.000253108	0.000502289
3	chr20:2327628:A:G	2327628	G,G	A,A	1,1	inf,inf	inf,inf	0.308811,1.64474	0.000252843	0.000501969
3	chr20:1831975:C:T	1831975	T,T	C,C	1,1	-inf,-inf	inf,inf	1.75764,0.0415313	0.000252771	0.00050288
3	chr20:1860267:G:A	1860267	NA,A	NA,G	NA,1	NA,inf	NA,inf	NA,0.846407	0.000252467	0.000500734
3	chr20:1833995:TTC:T	1833995	NA,T	NA,TTC	NA,1	NA,-inf	NA,inf	NA,0.605227	0.000252221	0.000500715
3	chr20:1979293:G:A	1979293	A,A	G,G	1,1	inf,-inf	inf,inf	0.632174,0.0753352	0.00025203	0.00050161
3	chr20:1994677:G:T	1994677	NA,T	NA,G	NA,1	NA,-inf	NA,inf	NA,0.999175	0.000252004	0.00050018
3	chr20:2202212:G:A	2202212	NA,A	NA,G	NA,1	NA,inf	NA,inf	NA,0.850736	0.000251535	0.000499025
3	chr20:1621978:C:T	1621978	T,NA	C,NA	1,NA	inf,NA	inf,NA	0.975602,NA	0.000251488	0.000499558
3	chr20:1834382:T:A	1834382	NA,A	NA,T	NA,1	NA,inf	NA,inf	NA,0.897176	0.000251281	0.00049844
3	chr20:1852343:C:T	1852343	T,T	C,C	1,1	-inf,inf	inf,inf	1.51449,0.34614	0.000250634	0.000525479
3	chr20:1969722:C:T	1969722	NA,T	NA,C	NA,1	NA,inf	NA,inf	NA,1.34144	0.000250565	0.000496971
3	chr20:2276311:A:G	2276311	NA,G	NA,A	NA,1	NA,inf	NA,inf	NA,0.762448	0.000250019	0.000496053
3	chr20:1948940:A:G	1948940	NA,G	NA,A	NA,1	NA,-inf	NA,inf	NA,0.707664	0.000249972	0.000496102
3	chr20:2014754:C:G	2014754	G,G	C,C	1,1	-inf,-inf	inf,inf	1.19732,0.0870506	0.000249875	0.000496563
3	chr20:2387347:G:A	2387347	NA,A	NA,G	NA,1	NA,inf	NA,inf	NA,0.860073	0.00024924	0.00049436
3	chr20:2113257:A:G	2113257	NA,G	NA,A	NA,1	NA,-inf	NA,inf	NA,0.673878	0.000249052	0.000494244
3	chr20:2117042:T:C	2117042	NA,C	NA,T	NA,1	NA,inf	NA,inf	NA,0.675727	0.000248907	0.000493653
3	chr20:2115347:G:A	2115347	NA,A	NA,G	NA,1	NA,-inf	NA,inf	NA,0.673461	0.000248878	0.0004939
3	chr20:2089331:C:T	2089331	NA,T	NA,C	NA,1	NA,inf	NA,inf	NA,0.90353	0.000248279	0.000492589
3	chr20:2018893:C:T	2018893	NA,T	NA,C	NA,1	NA,inf	NA,inf	NA,0.867685	0.000247869	0.000491739
3	chr20:1840825:A:G	1840825	NA,G	NA,A	NA,1	NA,inf	NA,inf	NA,0.803	0.000247797	0.000491598
3	chr20:1644404:C:A	1644404	NA,A	NA,C	NA,1	NA,-inf	NA,inf	NA,0.649669	0.000247296	0.00049078
3	chr20:1850092:G:T	1850092	NA,T	NA,G	NA,1	NA,inf	NA,inf	NA,0.748223	0.000246683	0.000489417
3	chr20:1843588:C:T	1843588	T,T	C,C	1,1	-inf,inf	inf,inf	1.71356,0.285321	0.00024641	0.000515336
3	chr20:2226505:C:A	2226505	A,A	C,C	1,1	inf,-inf	inf,inf	1.06607,0.601934	0.000245825	0.000487755
3	chr20:1860208:C:T	1860208	NA,T	NA,C	NA,1	NA,inf	NA,inf	NA,0.826501	0.000245294	0.000486514
3	chr20:1770672:A:G	1770672	G,G	A,A	1,1	-inf,inf	inf,inf	0.144887,1.71022	0.000245276	0.000486842
3	chr20:2077363:G:A	2077363	NA,A	NA,G	NA,1	NA,-inf	NA,inf	NA,0.654666	0.000244713	0.000485706
3	chr20:2036638:G:A	2036638	NA,A	NA,G	NA,1	NA,-inf	NA,inf	NA,0.58922	0.000244594	0.00048539
3	chr20:1938510:G:A	1938510	NA,A	NA,G	NA,1	NA,-inf	NA,inf	NA,0.609144	0.000244419	0.000485098
3	chr20:1449592:T:A	1449592	NA,A	NA,T	NA,1	NA,-inf	NA,inf	NA,0.729174	0.000244313	0.000484842
3	chr20:1993291:C:T	1993291	NA,T	NA,C	NA,1	NA,-inf	NA,inf	NA,1.06727	0.000243999	0.000484237
3	chr20:2061862:T:C	2061862	NA,C	NA,T	NA,1	NA,-inf	NA,inf	NA,0.661909	0.000243833	0.000483935
3	chr20:1983449:C:A	1983449	NA,A	NA,C	NA,1	NA,-inf	NA,inf	NA,1.24963	0.000243021	0.000482485
3	chr20:1823904:G:A	1823904	NA,A	NA,G	NA,1	NA,inf	NA,inf	NA,0.888396	0.000242954	0.000481965
3	chr20:1837378:C:T	1837378	NA,T	NA,C	NA,1	NA,-inf	NA,inf	NA,0.666616	0.00024276	0.000481809
3	chr20:2002573:C:T	2002573	NA,T	NA,C	NA,1	NA,-inf	NA,inf	NA,0.777856	0.000242681	0.000481625
3	chr20:1518744:A:C	1518744	NA,C	NA,A	NA,1	NA,inf	NA,inf	NA,0.752459	0.000242062	0.000480239
3	chr20:2178917:G:C	2178917	NA,C	NA,G	NA,1	NA,-inf	NA,inf	NA,0.667749	0.000241486	0.000479322
3	chr20:2263393:A:C	2263393	C,C	A,A	1,1	-inf,inf	inf,inf	1.18111,0.959877	0.000241471	0.000479387
3	chr20:1672395:C:T	1672395	NA,T	NA,C	NA,1	NA,inf	NA,inf	NA,0.755091	0.000241252	0.00047855
3	chr20:1930945:G:A	1930945	NA,A	NA,G	NA,1	NA,inf	NA,inf	NA,0.931719	0.000241155	0.000478428
3	chr20:1478204:A:G	1478204	NA,G	NA,A	NA,1	NA,inf	NA,inf	NA,0.740402	0.000241062	0.000478219
3	chr20:2231027:C:T	2231027	T,T	C,C	1,1	-inf,inf	inf,inf	1.34,0.757258	0.000240907	0.000477894
3	chr20:2157783:G:A	2157783	NA,A	NA,G	NA,1	NA,inf	NA,inf	NA,0.976471	0.000240356	0.000476439
3	chr20:1962395:G:A	1962395	NA,A	NA,G	NA,1	NA,inf	NA,inf	NA,1.19029	0.000240312	0.000476923
3	chr20:2339195:G:A	2339195	NA,A	NA,G	NA,1	NA,-inf	NA,inf	NA,0.612924	0.00024003	0.000476486
3	chr20:2091875:A:G	2091875	NA,G	NA,A	NA,1	NA,inf	NA,inf	NA,0.699291	0.000239873	0.000475763
3	chr20:2154070:C:T	2154070	NA,T	NA,C	NA,1	NA,-inf	NA,inf	NA,0.708831	0.000239809	0.000475916
3	chr20:2440148:G:A	2440148	NA,A	NA,G	NA,1	NA,-inf	NA,inf	NA,0.630521	0.000239745	0.000475829
3	chr20:1483802:C:T	1483802	NA,T	NA,C	NA,1	NA,inf	NA,inf	NA,0.753251	0.00023961	0.000475291
3	chr20:1858365:C:T	1858365	NA,T	NA,C	NA,1	NA,inf	NA,inf	NA,0.804096	0.000239261	0.000474564
3	chr20:1859887:A:C	1859887	NA,C	NA,A	NA,1	NA,inf	NA,inf	NA,0.809654	0.000239208	0.000474447
3	chr20:1835843:G:A	1835843	NA,A	NA,G	NA,1	NA,inf	NA,inf	NA,0.712506	0.000239013	0.000474177
3	chr20:2040528:T:C	2040528	NA,C	NA,T	NA,1	NA,-inf	NA,inf	NA,0.57778	0.000238986	0.000474329
3	chr20:1736183:G:A	1736183	A,NA	G,NA	1,NA	inf,NA	inf,NA	0.912826,NA	0.000238804	0.000473714
3	chr20:2262400:A:G	2262400	NA,G	NA,A	NA,1	NA,-inf	NA,inf	NA,0.60025	0.000238453	0.000473235
3	chr20:2013894:T:A	2013894	NA,A	NA,T	NA,1	NA,-inf	NA,inf	NA,0.551822	0.000238198	0.000472687
3	chr20:2342506:G:A	2342506	NA,A	NA,G	NA,1	NA,inf	NA,inf	NA,0.781602	0.000238172	0.000472537
3	chr20:2149092:C:CA	2149092	NA,CA	NA,C	NA,1	NA,-inf	NA,inf	NA,0.660756	0.000238117	0.000472536
3	chr20:2199040:T:A	2199040	NA,A	NA,T	NA,1	NA,-inf	NA,inf	NA,0.622389	0.000238115	0.000472686
3	chr20:2395922:T:G	2395922	NA,G	NA,T	NA,1	NA,-inf	NA,inf	NA,0.586689	0.000237999	0.000472403
3	chr20:2252388:A:C	2252388	NA,C	NA,A	NA,1	NA,-inf	NA,inf	NA,0.627237	0.000237811	0.000471954
3	chr20:2114225:C:T	2114225	NA,T	NA,C	NA,1	NA,-inf	NA,inf	NA,0.644376	0.00023763	0.000471578
3	chr20:1486520:T:C	1486520	NA,C	NA,T	NA,1	NA,inf	NA,inf	NA,0.747711	0.000237544	0.000471194
3	chr20:2013084:G:A	2013084	NA,A	NA,G	NA,1	NA,-inf	NA,inf	NA,0.547309	0.000236356	0.000469031
3	chr20:2199014:T:A	2199014	NA,A	NA,T	NA,1	NA,-inf	NA,inf	NA,0.617285	0.000236121	0.000468727
3	chr20:2323935:A:T	2323935	NA,T	NA,A	NA,1	NA,inf	NA,inf	NA,0.810405	0.000235266	0.00046674
3	chr20:2041216:C:G	2041216	NA,G	NA,C	NA,1	NA,-inf	NA,inf	NA,0.500247	0.000235097	0.000466584
3	chr20:2421141:T:C	2421141	C,C	T,T	1,1	-inf,-inf	inf,inf	0.881326,0.738601	0.000234959	0.000467245
3	chr20:2282755:T:G	2282755	NA,G	NA,T	NA,1	NA,inf	NA,inf	NA,0.726785	0.000234593	0.000465451
3	chr20:2179826:A:G	2179826	NA,G	NA,A	NA,1	NA,-inf	NA,inf	NA,0.624621	0.000234237	0.000464838
3	chr20:1647120:CA:C	1647120	C,C	CA,CA	1,1	inf,inf	inf,inf	0.0802038,1.58825	0.000233989	0.000464615
3	chr20:1486316:G:A	1486316	NA,A	NA,G	NA,1	NA,inf	NA,inf	NA,0.737439	0.000233754	0.00046368
3	chr20:2337861:T:C	2337861	NA,C	NA,T	NA,1	NA,inf	NA,inf	NA,0.806373	0.000233691	0.00046352
3	chr20:2363826:GC:G	2363826	NA,G	NA,GC	NA,1	NA,-inf	NA,inf	NA,0.573626	0.000233531	0.000463613
3	chr20:2045230:A:T	2045230	T,T	A,A	1,1	-inf,-inf	inf,inf	0.0556815,0.711527	0.000233196	0.000464946
3	chr20:2076021:C:A	2076021	A,NA	C,NA	1,NA	inf,NA	inf,NA	1.92471,NA	0.000232584	0.000461792
3	chr20:2098092:G:T	2098092	NA,T	NA,G	NA,1	NA,inf	NA,inf	NA,0.932851	0.000231851	0.000459966
3	chr20:1673787:T:C	1673787	NA,C	NA,T	NA,1	NA,inf	NA,inf	NA,0.72069	0.000231674	0.000459609
3	chr20:2122338:A:C	2122338	NA,C	NA,A	NA,1	NA,inf	NA,inf	NA,0.630502	0.000231507	0.000459159
3	chr20:1525019:A:G	1525019	NA,G	NA,A	NA,1	NA,-inf	NA,inf	NA,0.593143	0.000231471	0.000459478
3	chr20:1720982:A:G	1720982	G,G	A,A	1,1	-inf,inf	inf,inf	0.564379,1.56562	0.000231467	0.000459045
3	chr20:1899696:C:T	1899696	NA,T	NA,C	NA,1	NA,-inf	NA,inf	NA,0.628446	0.000231211	0.00045894
3	chr20:2388855:G:A	2388855	A,A	G,G	1,1	inf,inf	inf,inf	1.34052,0.060404	0.000231195	0.000459287
3	chr20:1486234:G:A	1486234	NA,A	NA,G	NA,1	NA,inf	NA,inf	NA,0.729607	0.000231152	0.000458519
3	chr20:2072618:C:T	2072618	NA,T	NA,C	NA,1	NA,-inf	NA,inf	NA,0.592284	0.000231105	0.000458597
3	chr20:1886717:G:C	1886717	C,C	G,G	1,1	-inf,-inf	inf,inf	1.49117,0.402789	0.000230793	0.000469334
3	chr20:1967866:C:T	1967866	NA,T	NA,C	NA,1	NA,inf	NA,inf	NA,0.920303	0.000230787	0.000457805
3	chr20:1780974:G:A	1780974	NA,A	NA,G	NA,1	NA,-inf	NA,inf	NA,0.608454	0.000230712	0.000457833
3	chr20:1898372:C:T	1898372	NA,T	NA,C	NA,1	NA,inf	NA,inf	NA,0.816435	0.000230607	0.000457476
3	chr20:2104399:A:G	2104399	NA,G	NA,A	NA,1	NA,inf	NA,inf	NA,0.630064	0.000230405	0.000456976
3	chr20:2153197:G:T	2153197	NA,T	NA,G	NA,1	NA,inf	NA,inf	NA,1.07348	0.000230079	0.000455998
3	chr20:2012356:G:A	2012356	NA,A	NA,G	NA,1	NA,-inf	NA,inf	NA,0.607548	0.000229737	0.000456016
3	chr20:2229717:T:C	2229717	C,C	T,T	1,1	inf,-inf	inf,inf	1.01847,0.662624	0.000229613	0.000455543
3	chr20:1982576:C:T	1982576	NA,T	NA,C	NA,1	NA,-inf	NA,inf	NA,1.1958	0.000229478	0.000455591
3	chr20:2013322:A:G	2013322	NA,G	NA,A	NA,1	NA,-inf	NA,inf	NA,0.472771	0.000229461	0.000455462
3	chr20:2077927:G:A	2077927	NA,A	NA,G	NA,1	NA,-inf	NA,inf	NA,0.636469	0.000229097	0.000454703
3	chr20:2210516:C:T	2210516	NA,T	NA,C	NA,1	NA,-inf	NA,inf	NA,0.529489	0.000228997	0.000454497
3	chr20:2152252:T:C	2152252	NA,C	NA,T	NA,1	NA,inf	NA,inf	NA,0.937878	0.000228746	0.000453268
3	chr20:1933569:T:C	1933569	NA,C	NA,T	NA,1	NA,inf	NA,inf	NA,0.874768	0.000228491	0.000453306
3	chr20:1684838:A:T	1684838	NA,T	NA,A	NA,1	NA,-inf	NA,inf	NA,0.603941	0.00022801	0.00045251
3	chr20:2047574:G:A	2047574	NA,A	NA,G	NA,1	NA,-inf	NA,inf	NA,0.547539	0.000227274	0.000451083
3	chr20:1854885:G:A	1854885	NA,A	NA,G	NA,1	NA,inf	NA,inf	NA,0.756901	0.000226951	0.000450161
3	chr20:2400588:G:A	2400588	NA,A	NA,G	NA,1	NA,inf	NA,inf	NA,0.742472	0.000226715	0.000449771
3	chr20:1850289:C:T	1850289	NA,T	NA,C	NA,1	NA,inf	NA,inf	NA,0.796338	0.00022638	0.000449044
3	chr20:2250446:C:T	2250446	T,NA	C,NA	1,NA	-inf,NA	inf,NA	0.995505,NA	0.000225511	0.000447063
3	chr20:1719078:G:A	1719078	A,A	G,G	1,1	inf,inf	inf,inf	0.0341566,1.98663	0.000225024	0.000445853
3	chr20:1692467:A:G	1692467	NA,G	NA,A	NA,1	NA,-inf	NA,inf	NA,0.65708	0.00022462	0.000445771
3	chr20:1658590:G:A	1658590	NA,A	NA,G	NA,1	NA,inf	NA,inf	NA,0.730648	0.000224253	0.000444862
3	chr20:2396414:G:A	2396414	NA,A	NA,G	NA,1	NA,-inf	NA,inf	NA,0.628745	0.000223746	0.000444047
3	chr20:2395019:G:A	2395019	NA,A	NA,G	NA,1	NA,inf	NA,inf	NA,0.667485	0.000223528	0.000443466
3	chr20:1533589:G:A	1533589	NA,A	NA,G	NA,1	NA,-inf	NA,inf	NA,0.622603	0.000223508	0.000443422
3	chr20:1825209:G:A	1825209	NA,A	NA,G	NA,1	NA,-inf	NA,inf	NA,0.760208	0.000223461	0.000443512
3	chr20:2045472:G:A	2045472	NA,A	NA,G	NA,1	NA,-inf	NA,inf	NA,0.537134	0.000223231	0.000443058
3	chr20:2091199:G:C	2091199	NA,C	NA,G	NA,1	NA,inf	NA,inf	NA,0.714652	0.000222416	0.000441148
3	chr20:1863483:A:C	1863483	NA,C	NA,A	NA,1	NA,inf	NA,inf	NA,0.705546	0.000222082	0.000440583
3	chr20:1882379:C:T	1882379	T,T	C,C	1,1	-inf,-inf	inf,inf	1.30632,0.752665	0.000221714	0.000449856
3	chr20:1931689:G:A	1931689	NA,A	NA,G	NA,1	NA,inf	NA,inf	NA,0.851103	0.000221128	0.000438705
3	chr20:1834529:G:A	1834529	NA,A	NA,G	NA,1	NA,inf	NA,inf	NA,0.808068	0.000220997	0.000438389
3	chr20:1630678:G:A	1630678	NA,A	NA,G	NA,1	NA,inf	NA,inf	NA,0.688617	0.000220923	0.000438235
3	chr20:2062763:C:T	2062763	NA,T	NA,C	NA,1	NA,-inf	NA,inf	NA,0.466174	0.00022089	0.000438398
3	chr20:1990166:T:C	1990166	C,C	T,T	1,1	-inf,inf	inf,inf	0.33276,0.202553	0.000220825	0.00043988
3	chr20:2380967:A:G	2380967	NA,G	NA,A	NA,1	NA,inf	NA,inf	NA,0.689942	0.000220455	0.000437402
3	chr20:2432732:TC:T	2432732	NA,T	NA,TC	NA,1	NA,inf	NA,inf	NA,0.748581	0.000220436	0.000437294
3	chr20:1934491:A:G	1934491	G,NA	A,NA	1,NA	inf,NA	inf,NA	0.665322,NA	0.000219955	0.000437662
3	chr20:2031776:C:A	2031776	A,NA	C,NA	1,NA	inf,NA	inf,NA	0.822376,NA	0.000219907	0.000436676
3	chr20:1849336:G:T	1849336	NA,T	NA,G	NA,1	NA,-inf	NA,inf	NA,0.690107	0.000219654	0.000435979
3	chr20:1450267:A:C	1450267	NA,C	NA,A	NA,1	NA,-inf	NA,inf	NA,0.587233	0.000219633	0.000435899
3	chr20:1631149:G:A	1631149	NA,A	NA,G	NA,1	NA,inf	NA,inf	NA,0.680681	0.000219176	0.000434887
3	chr20:2345556:G:A	2345556	NA,A	NA,G	NA,1	NA,inf	NA,inf	NA,0.709452	0.000218855	0.000434236
3	chr20:1836869:C:T	1836869	NA,T	NA,C	NA,1	NA,-inf	NA,inf	NA,0.754897	0.000218712	0.00043408
3	chr20:2382315:T:G	2382315	G,G	T,T	1,1	inf,inf	inf,inf	1.4115,0.104589	0.000218376	0.000433606
3	chr20:2244315:C:T	2244315	NA,T	NA,C	NA,1	NA,-inf	NA,inf	NA,0.587878	0.000218258	0.000433121
3	chr20:2125470:G:A	2125470	NA,A	NA,G	NA,1	NA,-inf	NA,inf	NA,0.536438	0.000218212	0.000433019
3	chr20:1880886:G:A	1880886	A,NA	G,NA	1,NA	-inf,NA	inf,NA	1.2722,NA	0.000217666	0.000434424
3	chr20:2390386:A:T	2390386	NA,T	NA,A	NA,1	NA,-inf	NA,inf	NA,0.555841	0.000217537	0.000431742
3	chr20:2344571:G:A	2344571	NA,A	NA,G	NA,1	NA,-inf	NA,inf	NA,0.566064	0.000217455	0.000431531
3	chr20:2026487:TGC:T	2026487	NA,T	NA,TGC	NA,1	NA,-inf	NA,inf	NA,0.598706	0.000217441	0.000431585
3	chr20:1931386:G:A	1931386	NA,A	NA,G	NA,1	NA,inf	NA,inf	NA,0.749353	0.000217287	0.00043094
3	chr20:2445374:T:C	2445374	C,C	T,T	1,1	-inf,-inf	inf,inf	0.146776,2.01339	0.000217271	0.000430717
3	chr20:1578678:G:A	1578678	NA,A	NA,G	NA,1	NA,-inf	NA,inf	NA,0.651101	0.000217088	0.000430824
3	chr20:2222578:C:A	2222578	A,A	C,C	1,1	inf,-inf	inf,inf	1.07437,0.552837	0.000216596	0.000429816
3	chr20:1473664:G:A	1473664	NA,A	NA,G	NA,1	NA,inf	NA,inf	NA,0.692751	0.000216158	0.000428884
3	chr20:2200842:G:A	2200842	NA,A	NA,G	NA,1	NA,-inf	NA,inf	NA,0.561937	0.000216089	0.000428955
3	chr20:1860318:G:T	1860318	T,NA	G,NA	1,NA	-inf,NA	inf,NA	1.22759,NA	0.000215845	0.000431404
3	chr20:2409358:G:A	2409358	A,NA	G,NA	1,NA	-inf,NA	inf,NA	1.23334,NA	0.000215839	0.000428004
3	chr20:1667483:G:A	1667483	NA,A	NA,G	NA,1	NA,inf	NA,inf	NA,0.649578	0.000215738	0.000427993
3	chr20:1679037:T:C	1679037	NA,C	NA,T	NA,1	NA,inf	NA,inf	NA,0.720624	0.000215521	0.000427507
3	chr20:2445281:A:T	2445281	T,T	A,A	1,1	-inf,-inf	inf,inf	0.152556,2.0058	0.000215495	0.000427198
3	chr20:2010627:G:C	2010627	NA,C	NA,G	NA,1	NA,-inf	NA,inf	NA,0.479272	0.000215487	0.000427634
3	chr20:1666570:T:C	1666570	NA,C	NA,T	NA,1	NA,inf	NA,inf	NA,0.64809	0.000215257	0.00042704
3	chr20:1475370:A:G	1475370	NA,G	NA,A	NA,1	NA,inf	NA,inf	NA,0.665832	0.000214761	0.000426101
3	chr20:1708312:C:T	1708312	T,T	C,C	1,1	-inf,inf	inf,inf	0.0835405,1.4067	0.000214747	0.000426786
3	chr20:1847009:G:A	1847009	A,A	G,G	1,1	-inf,inf	inf,inf	1.5028,0.603713	0.000214635	0.000446306
3	chr20:2304128:C:A	2304128	NA,A	NA,C	NA,1	NA,inf	NA,inf	NA,0.683945	0.000214586	0.000425635
3	chr20:2049724:C:T	2049724	T,NA	C,NA	1,NA	inf,NA	inf,NA	0.677536,NA	0.00021457	0.000425961
3	chr20:1962052:A:T	1962052	NA,T	NA,A	NA,1	NA,inf	NA,inf	NA,1.02657	0.000214518	0.000425746
3	chr20:2089212:C:T	2089212	NA,T	NA,C	NA,1	NA,inf	NA,inf	NA,0.64414	0.000214361	0.000425163
3	chr20:2295255:A:G	2295255	NA,G	NA,A	NA,1	NA,inf	NA,inf	NA,0.663163	0.000213865	0.000424332
3	chr20:2026491:T:A	2026491	NA,A	NA,T	NA,1	NA,-inf	NA,inf	NA,0.587107	0.000213656	0.000424071
3	chr20:1866157:G:A	1866157	NA,A	NA,G	NA,1	NA,inf	NA,inf	NA,0.678974	0.000213548	0.00042366
3	chr20:1990005:G:A	1990005	NA,A	NA,G	NA,1	NA,-inf	NA,inf	NA,0.71727	0.000213412	0.000423675
3	chr20:2170123:A:C	2170123	NA,C	NA,A	NA,1	NA,-inf	NA,inf	NA,0.54255	0.00021337	0.000423444
3	chr20:1962072:G:A	1962072	NA,A	NA,G	NA,1	NA,inf	NA,inf	NA,1.02115	0.000213096	0.000422924
3	chr20:1494435:A:G	1494435	NA,G	NA,A	NA,1	NA,inf	NA,inf	NA,0.646498	0.000213078	0.000422754
3	chr20:2185642:T:C	2185642	NA,C	NA,T	NA,1	NA,inf	NA,inf	NA,0.773539	0.000212862	0.000422301
3	chr20:1996172:C:G	1996172	G,G	C,C	1,1	-inf,inf	inf,inf	1.21535,0.0909873	0.000212639	0.000422997
3	chr20:1882247:C:T	1882247	T,T	C,C	1,1	-inf,-inf	inf,inf	1.26401,0.774006	0.000212415	0.000430793
3	chr20:2185623:A:G	2185623	NA,G	NA,A	NA,1	NA,inf	NA,inf	NA,0.770987	0.000212111	0.000420811
3	chr20:2087795:G:A	2087795	NA,A	NA,G	NA,1	NA,-inf	NA,inf	NA,0.518928	0.000211923	0.00042061
3	chr20:2416276:A:C	2416276	C,C	A,A	1,1	-inf,-inf	inf,inf	0.321696,1.61179	0.000211906	0.000420632
3	chr20:1573516:C:T	1573516	NA,T	NA,C	NA,1	NA,inf	NA,inf	NA,0.637726	0.000211565	0.000419745
3	chr20:2376279:C:T	2376279	NA,T	NA,C	NA,1	NA,inf	NA,inf	NA,0.67661	0.000211397	0.000419437
3	chr20:1706892:G:T	1706892	NA,T	NA,G	NA,1	NA,-inf	NA,inf	NA,0.514663	0.000211204	0.000419289
3	chr20:1836323:G:A	1836323	A,A	G,G	1,1	-inf,inf	inf,inf	1.05525,0.99382	0.000211143	0.000419953
3	chr20:2170485:T:A	2170485	NA,A	NA,T	NA,1	NA,inf	NA,inf	NA,0.700866	0.000211028	0.000418522
3	chr20:1995345:ACC:A	1995345	NA,A	NA,ACC	NA,1	NA,inf	NA,inf	NA,0.808356	0.000210958	0.000418524
3	chr20:2149900:CAG:C	2149900	NA,C	NA,CAG	NA,1	NA,-inf	NA,inf	NA,0.58691	0.000210751	0.000418234
3	chr20:1686902:TG:T	1686902	NA,T	NA,TG	NA,1	NA,inf	NA,inf	NA,0.637171	0.000210647	0.000418003
3	chr20:1927227:A:G	1927227	NA,G	NA,A	NA,1	NA,inf	NA,inf	NA,0.777432	0.000210546	0.000417687
3	chr20:1629416:A:C	1629416	C,C	A,A	1,1	-inf,inf	inf,inf	0.234388,1.66155	0.000210445	0.000417204
3	chr20:1692808:G:A	1692808	A,NA	G,NA	1,NA	inf,NA	inf,NA	0.85916,NA	0.00021042	0.000417857
3	chr20:2318399:G:A	2318399	NA,A	NA,G	NA,1	NA,-inf	NA,inf	NA,0.661833	0.00021006	0.00041691
3	chr20:1721022:G:A	1721022	A,A	G,G	1,1	-inf,inf	inf,inf	0.560846,1.51883	0.000209927	0.000416333
3	chr20:2081610:T:C	2081610	NA,C	NA,T	NA,1	NA,-inf	NA,inf	NA,0.578978	0.000209752	0.000416296
3	chr20:2202559:T:C	2202559	NA,C	NA,T	NA,1	NA,inf	NA,inf	NA,0.726061	0.000209613	0.000415874
3	chr20:1613703:A:G	1613703	NA,G	NA,A	NA,1	NA,-inf	NA,inf	NA,0.62255	0.000209613	0.000416
3	chr20:2262821:A:G	2262821	NA,G	NA,A	NA,1	NA,-inf	NA,inf	NA,0.522441	0.000209228	0.000415231
3	chr20:2117787:C:T	2117787	NA,T	NA,C	NA,1	NA,-inf	NA,inf	NA,0.420198	0.000209208	0.000415216
3	chr20:2416296:G:A	2416296	A,A	G,G	1,1	-inf,-inf	inf,inf	0.345997,1.58526	0.000209201	0.000415272
3	chr20:2163872:G:A	2163872	NA,A	NA,G	NA,1	NA,-inf	NA,inf	NA,0.623043	0.000209169	0.00041511
3	chr20:2033590:A:G	2033590	NA,G	NA,A	NA,1	NA,-inf	NA,inf	NA,0.559764	0.000209031	0.000414885
3	chr20:1849565:C:T	1849565	T,T	C,C	1,1	-inf,-inf	inf,inf	2.28066,0.227356	0.000208252	0.00042994
3	chr20:1841321:G:T	1841321	NA,T	NA,G	NA,1	NA,inf	NA,inf	NA,0.687412	0.000208231	0.000413123
3	chr20:2131874:G:A	2131874	NA,A	NA,G	NA,1	NA,inf	NA,inf	NA,0.64859	0.000207714	0.00041207
3	chr20:1989155:T:C	1989155	NA,C	NA,T	NA,1	NA,-inf	NA,inf	NA,0.502542	0.000207049	0.000411064
3	chr20:2032770:G:A	2032770	NA,A	NA,G	NA,1	NA,-inf	NA,inf	NA,0.466079	0.000206935	0.000410756
3	chr20:1710013:G:T	1710013	T,T	G,G	1,1	inf,inf	inf,inf	0.00180023,1.53389	0.000206821	0.000410764
3	chr20:1781169:C:T	1781169	NA,T	NA,C	NA,1	NA,-inf	NA,inf	NA,0.559629	0.000206665	0.000410163
3	chr20:1659941:C:T	1659941	NA,T	NA,C	NA,1	NA,inf	NA,inf	NA,0.646105	0.000206592	0.000409827
3	chr20:2015004:G:A	2015004	NA,A	NA,G	NA,1	NA,-inf	NA,inf	NA,0.545697	0.000206075	0.000409042
3	chr20:2026810:T:C	2026810	NA,C	NA,T	NA,1	NA,-inf	NA,inf	NA,0.426313	0.000205356	0.000407582
3	chr20:2272351:C:T	2272351	NA,T	NA,C	NA,1	NA,inf	NA,inf	NA,0.502226	0.000205313	0.000407281
3	chr20:1960485:T:C	1960485	NA,C	NA,T	NA,1	NA,inf	NA,inf	NA,1.53587	0.000205275	0.000407172
3	chr20:1553702:T:G	1553702	NA,G	NA,T	NA,1	NA,-inf	NA,inf	NA,0.568498	0.000205173	0.000407057
3	chr20:1660104:A:G	1660104	NA,G	NA,A	NA,1	NA,inf	NA,inf	NA,0.640705	0.000204986	0.000406641
3	chr20:2079652:C:A	2079652	A,NA	C,NA	1,NA	inf,NA	inf,NA	0.711288,NA	0.000204768	0.000406448
3	chr20:1738186:T:C	1738186	NA,C	NA,T	NA,1	NA,-inf	NA,inf	NA,0.454776	0.000204671	0.000406262
3	chr20:1709856:C:T	1709856	T,T	C,C	1,1	-inf,inf	inf,inf	0.00322739,1.52962	0.000204494	0.000406142
3	chr20:1538623:C:T	1538623	NA,T	NA,C	NA,1	NA,-inf	NA,inf	NA,0.525319	0.000203917	0.000404695
3	chr20:1535635:C:T	1535635	NA,T	NA,C	NA,1	NA,-inf	NA,inf	NA,0.563428	0.000203826	0.000404387
3	chr20:1783084:A:G	1783084	NA,G	NA,A	NA,1	NA,-inf	NA,inf	NA,0.491998	0.000203608	0.000404252
3	chr20:2162144:C:T	2162144	NA,T	NA,C	NA,1	NA,inf	NA,inf	NA,0.529622	0.000203432	0.000403536
3	chr20:1716655:T:C	1716655	NA,C	NA,T	NA,1	NA,inf	NA,inf	NA,0.657802	0.000203296	0.000403327
3	chr20:2131646:C:T	2131646	NA,T	NA,C	NA,1	NA,-inf	NA,inf	NA,0.498246	0.000203277	0.00040353
3	chr20:1731770:T:C	1731770	NA,C	NA,T	NA,1	NA,inf	NA,inf	NA,0.700826	0.000203225	0.000403127
3	chr20:1627136:A:G	1627136	NA,G	NA,A	NA,1	NA,-inf	NA,inf	NA,0.526575	0.000203151	0.000403206
3	chr20:1963231:AAAG:A	1963231	NA,A	NA,AAAG	NA,1	NA,inf	NA,inf	NA,0.46815	0.000203101	0.000402975
3	chr20:2379422:C:T	2379422	NA,T	NA,C	NA,1	NA,-inf	NA,inf	NA,0.526535	0.000202809	0.000402493
3	chr20:1832380:C:T	1832380	NA,T	NA,C	NA,1	NA,-inf	NA,inf	NA,0.474495	0.000202761	0.000402515
3	chr20:1794316:T:C	1794316	NA,C	NA,T	NA,1	NA,inf	NA,inf	NA,0.699947	0.000202654	0.000402004
3	chr20:2024597:G:A	2024597	NA,A	NA,G	NA,1	NA,-inf	NA,inf	NA,0.549128	0.000202519	0.000401964
3	chr20:2439968:G:A	2439968	NA,A	NA,G	NA,1	NA,-inf	NA,inf	NA,0.547664	0.000202465	0.000401886
3	chr20:1893209:A:G	1893209	NA,G	NA,A	NA,1	NA,-inf	NA,inf	NA,0.534303	0.000202193	0.000401103
3	chr20:1769036:C:T	1769036	T,NA	C,NA	1,NA	-inf,NA	inf,NA	1.39311,NA	0.000202035	0.00040253
3	chr20:2417784:A:G	2417784	G,G	A,A	1,1	-inf,-inf	inf,inf	0.460034,1.65235	0.000202017	0.000400852
3	chr20:2373547:C:T	2373547	T,T	C,C	1,1	inf,-inf	inf,inf	1.13015,0.286652	0.000201977	0.000401367
3	chr20:2095935:C:T	2095935	NA,T	NA,C	NA,1	NA,-inf	NA,inf	NA,0.53566	0.00020174	0.000400362
3	chr20:2180916:C:T	2180916	NA,T	NA,C	NA,1	NA,-inf	NA,inf	NA,0.518798	0.000201542	0.000399944
3	chr20:1984911:T:C	1984911	NA,C	NA,T	NA,1	NA,-inf	NA,inf	NA,0.519915	0.000201389	0.000399833
3	chr20:1711539:C:A	1711539	A,NA	C,NA	1,NA	inf,NA	inf,NA	0.777967,NA	0.000201063	0.000400165
3	chr20:2373926:C:T	2373926	NA,T	NA,C	NA,1	NA,inf	NA,inf	NA,0.640253	0.000200602	0.000398024
3	chr20:2375138:T:C	2375138	NA,C	NA,T	NA,1	NA,inf	NA,inf	NA,0.639258	0.000200324	0.000397471
3	chr20:1646367:C:T	1646367	NA,T	NA,C	NA,1	NA,inf	NA,inf	NA,0.620405	0.000200216	0.000397177
3	chr20:2422063:C:T	2422063	T,NA	C,NA	1,NA	-inf,NA	inf,NA	1.1386,NA	0.000200092	0.000396837
3	chr20:2381933:T:A	2381933	A,A	T,T	1,1	inf,inf	inf,inf	1.22052,0.72252	0.000200075	0.000396877
3	chr20:1954358:A:G	1954358	NA,G	NA,A	NA,1	NA,inf	NA,inf	NA,0.794941	0.00020007	0.000396962
3	chr20:2138336:G:C	2138336	NA,C	NA,G	NA,1	NA,inf	NA,inf	NA,0.666236	0.000199821	0.000396327
3	chr20:2263090:A:AT	2263090	NA,AT	NA,A	NA,1	NA,-inf	NA,inf	NA,0.491654	0.000199688	0.0003963
3	chr20:2424911:G:A	2424911	NA,A	NA,G	NA,1	NA,inf	NA,inf	NA,0.575468	0.000199686	0.000396226
3	chr20:1529982:G:C	1529982	C,NA	G,NA	1,NA	inf,NA	inf,NA	0.830901,NA	0.000199402	0.000396719
3	chr20:1772028:C:T	1772028	NA,T	NA,C	NA,1	NA,inf	NA,inf	NA,0.629898	0.000198909	0.000394639
3	chr20:1707810:T:G	1707810	G,G	T,T	1,1	-inf,inf	inf,inf	0.0528797,1.52514	0.000198791	0.000394781
3	chr20:1486492:G:A	1486492	NA,A	NA,G	NA,1	NA,inf	NA,inf	NA,0.640078	0.000198663	0.000394172
3	chr20:2162561:T:TGC	2162561	NA,TGC	NA,T	NA,1	NA,inf	NA,inf	NA,0.547398	0.000198357	0.000393447
3	chr20:2135102:C:G	2135102	NA,G	NA,C	NA,1	NA,inf	NA,inf	NA,0.657439	0.000198084	0.000392883
3	chr20:2075153:G:A	2075153	NA,A	NA,G	NA,1	NA,-inf	NA,inf	NA,0.540524	0.000197935	0.000392839
3	chr20:2039379:G:A	2039379	NA,A	NA,G	NA,1	NA,-inf	NA,inf	NA,0.513987	0.000197698	0.00039239
3	chr20:2038120:C:T	2038120	NA,T	NA,C	NA,1	NA,inf	NA,inf	NA,0.806263	0.000197694	0.000392214
3	chr20:1563842:G:A	1563842	NA,A	NA,G	NA,1	NA,-inf	NA,inf	NA,0.540487	0.000197581	0.000392
3	chr20:2014929:A:G	2014929	NA,G	NA,A	NA,1	NA,-inf	NA,inf	NA,0.518368	0.00019731	0.00039164
3	chr20:2208826:T:C	2208826	C,NA	T,NA	1,NA	-inf,NA	inf,NA	1.14274,NA	0.000197306	0.000391574
3	chr20:1932980:G:A	1932980	A,A	G,G	1,1	inf,inf	inf,inf	0.897381,1.1878	0.000196979	0.000389757
3	chr20:2170117:T:C	2170117	NA,C	NA,T	NA,1	NA,-inf	NA,inf	NA,0.489031	0.000196455	0.000389876
3	chr20:1883056:T:C	1883056	C,C	T,T	1,1	inf,-inf	inf,inf	0.287734,1.46937	0.000196292	0.000389403
3	chr20:2421706:C:T	2421706	NA,T	NA,C	NA,1	NA,inf	NA,inf	NA,0.604253	0.000196161	0.000389169
3	chr20:1626219:T:C	1626219	C,NA	T,NA	1,NA	inf,NA	inf,NA	0.81542,NA	0.00019563	0.000389133
3	chr20:1844199:C:T	1844199	NA,T	NA,C	NA,1	NA,inf	NA,inf	NA,0.633405	0.000195481	0.000387752
3	chr20:1450364:T:C	1450364	NA,C	NA,T	NA,1	NA,inf	NA,inf	NA,0.583451	0.000195257	0.000387409
3	chr20:1488305:G:A	1488305	NA,A	NA,G	NA,1	NA,inf	NA,inf	NA,0.609098	0.000194968	0.000386778
3	chr20:1993925:G:C	1993925	NA,C	NA,G	NA,1	NA,-inf	NA,inf	NA,0.502642	0.000194852	0.000386684
3	chr20:2036459:G:A	2036459	NA,A	NA,G	NA,1	NA,inf	NA,inf	NA,0.819211	0.000194522	0.000385908
3	chr20:2067001:C:T	2067001	NA,T	NA,C	NA,1	NA,-inf	NA,inf	NA,0.476499	0.00019436	0.000385735
3	chr20:1614670:A:G	1614670	NA,G	NA,A	NA,1	NA,-inf	NA,inf	NA,0.543956	0.000194122	0.000385247
3	chr20:1450004:T:C	1450004	NA,C	NA,T	NA,1	NA,inf	NA,inf	NA,0.579913	0.000193956	0.000384828
3	chr20:1955801:A:C	1955801	NA,C	NA,A	NA,1	NA,inf	NA,inf	NA,0.721625	0.000193466	0.000383869
3	chr20:1557122:G:A	1557122	NA,A	NA,G	NA,1	NA,-inf	NA,inf	NA,0.487538	0.00019346	0.000383959
3	chr20:2180353:G:A	2180353	NA,A	NA,G	NA,1	NA,-inf	NA,inf	NA,0.445172	0.000193427	0.000383885
3	chr20:2010195:T:C	2010195	NA,C	NA,T	NA,1	NA,inf	NA,inf	NA,0.65166	0.000193269	0.000383497
3	chr20:1932835:A:G	1932835	G,G	A,A	1,1	inf,inf	inf,inf	0.774315,1.36928	0.000193185	0.000381915
3	chr20:2239036:A:C	2239036	NA,C	NA,A	NA,1	NA,-inf	NA,inf	NA,0.552106	0.000192972	0.00038286
3	chr20:1887400:G:A	1887400	NA,A	NA,G	NA,1	NA,-inf	NA,inf	NA,0.491482	0.00019282	0.000382683
3	chr20:2322608:C:A	2322608	NA,A	NA,C	NA,1	NA,inf	NA,inf	NA,0.659902	0.000192695	0.000382307
3	chr20:2247090:C:T	2247090	T,T	C,C	1,1	inf,inf	inf,inf	2.14701,0.596703	0.000192591	0.000380943
3	chr20:2391478:G:A	2391478	NA,A	NA,G	NA,1	NA,inf	NA,inf	NA,0.609387	0.000192572	0.000382039
3	chr20:1919274:C:T	1919274	NA,T	NA,C	NA,1	NA,inf	NA,inf	NA,0.624886	0.000192535	0.000381985
3	chr20:2200636:C:T	2200636	NA,T	NA,C	NA,1	NA,-inf	NA,inf	NA,0.536287	0.000192257	0.000381583
3	chr20:2246692:C:G	2246692	G,G	C,C	1,1	inf,inf	inf,inf	2.26512,0.449268	0.000191907	0.000379585
3	chr20:2014134:C:T	2014134	NA,T	NA,C	NA,1	NA,inf	NA,inf	NA,0.644398	0.000191608	0.000380202
3	chr20:1995204:G:A	1995204	A,A	G,G	1,1	-inf,-inf	inf,inf	1.25243,0.367212	0.000191531	0.000381085
3	chr20:2439701:C:T	2439701	NA,T	NA,C	NA,1	NA,inf	NA,inf	NA,0.58614	0.00019141	0.000379747
3	chr20:1727264:C:A	1727264	A,A	C,C	1,1	-inf,inf	inf,inf	0.527874,1.33932	0.000191376	0.00038
3	chr20:2033560:G:A	2033560	NA,A	NA,G	NA,1	NA,inf	NA,inf	NA,0.794302	0.00019134	0.000379613
3	chr20:2070410:T:C	2070410	NA,C	NA,T	NA,1	NA,inf	NA,inf	NA,0.706453	0.000191216	0.000379399
3	chr20:2337728:A:G	2337728	NA,G	NA,A	NA,1	NA,-inf	NA,inf	NA,0.480319	0.000191001	0.000379059
3	chr20:2211453:G:T	2211453	NA,T	NA,G	NA,1	NA,-inf	NA,inf	NA,0.420937	0.000190869	0.000378822
3	chr20:1813907:A:G	1813907	NA,G	NA,A	NA,1	NA,-inf	NA,inf	NA,0.484519	0.000190848	0.000378761
3	chr20:1533189:G:A	1533189	A,A	G,G	1,1	-inf,inf	inf,inf	0.394168,1.11455	0.000190847	0.000379129
3	chr20:2393877:A:T	2393877	NA,T	NA,A	NA,1	NA,inf	NA,inf	NA,0.603373	0.000190589	0.000378111
3	chr20:2038872:A:T	2038872	NA,T	NA,A	NA,1	NA,inf	NA,inf	NA,0.776745	0.00019041	0.000377767
3	chr20:1507539:G:A	1507539	NA,A	NA,G	NA,1	NA,inf	NA,inf	NA,0.568854	0.000190362	0.000377701
3	chr20:2140879:A:G	2140879	NA,G	NA,A	NA,1	NA,inf	NA,inf	NA,0.663307	0.000190198	0.000377298
3	chr20:1913685:G:A	1913685	NA,A	NA,G	NA,1	NA,inf	NA,inf	NA,0.601818	0.000189931	0.000376842
3	chr20:2301372:T:G	2301372	NA,G	NA,T	NA,1	NA,inf	NA,inf	NA,0.596367	0.000189798	0.000376489
3	chr20:1625891:G:C	1625891	C,NA	G,NA	1,NA	inf,NA	inf,NA	0.799502,NA	0.000189659	0.000377246
3	chr20:1630144:G:A	1630144	A,A	G,G	1,1	inf,inf	inf,inf	0.449871,1.54531	0.000189208	0.000375669
3	chr20:1647541:G:A	1647541	NA,A	NA,G	NA,1	NA,inf	NA,inf	NA,0.553834	0.000189107	0.000375196
3	chr20:2155727:C:T	2155727	NA,T	NA,C	NA,1	NA,-inf	NA,inf	NA,0.560545	0.000189053	0.000375193
3	chr20:1647347:C:T	1647347	NA,T	NA,C	NA,1	NA,inf	NA,inf	NA,0.55343	0.000188989	0.000374963
3	chr20:2088699:C:T	2088699	NA,T	NA,C	NA,1	NA,-inf	NA,inf	NA,0.474233	0.000188739	0.000374626
3	chr20:2044390:T:C	2044390	NA,C	NA,T	NA,1	NA,-inf	NA,inf	NA,0.489393	0.000188409	0.000373954
3	chr20:1848853:C:G	1848853	NA,G	NA,C	NA,1	NA,inf	NA,inf	NA,0.635189	0.000188141	0.000373256
3	chr20:2037746:T:A	2037746	NA,A	NA,T	NA,1	NA,inf	NA,inf	NA,0.777698	0.000187668	0.00037233
3	chr20:1726305:A:G	1726305	NA,G	NA,A	NA,1	NA,inf	NA,inf	NA,0.591592	0.000187634	0.000372287
3	chr20:2247037:C:T	2247037	NA,T	NA,C	NA,1	NA,-inf	NA,inf	NA,0.398236	0.000187046	0.000371256
3	chr20:2393172:A:G	2393172	G,G	A,A	1,1	inf,inf	inf,inf	1.21479,0.0874469	0.000186986	0.000371472
3	chr20:2037012:G:A	2037012	NA,A	NA,G	NA,1	NA,-inf	NA,inf	NA,0.452057	0.00018691	0.000370949
3	chr20:1729687:G:A	1729687	NA,A	NA,G	NA,1	NA,inf	NA,inf	NA,0.587889	0.000186727	0.000370488
3	chr20:1878380:G:A	1878380	NA,A	NA,G	NA,1	NA,inf	NA,inf	NA,0.689033	0.000186578	0.000370194
3	chr20:2126031:G:A	2126031	A,NA	G,NA	1,NA	-inf,NA	inf,NA	1.00446,NA	0.000186556	0.000370043
3	chr20:2327661:T:A	2327661	A,A	T,T	1,1	inf,inf	inf,inf	0.0958944,1.60539	0.000186531	0.000370325
3	chr20:1896187:C:T	1896187	NA,T	NA,C	NA,1	NA,inf	NA,inf	NA,0.568057	0.000186225	0.000369497
3	chr20:1849403:G:C	1849403	NA,C	NA,G	NA,1	NA,inf	NA,inf	NA,0.592582	0.000186185	0.000369403
3	chr20:2403722:G:A	2403722	NA,A	NA,G	NA,1	NA,inf	NA,inf	NA,0.574293	0.000186051	0.000369116
3	chr20:2032776:A:G	2032776	NA,G	NA,A	NA,1	NA,inf	NA,inf	NA,0.762256	0.000185955	0.000368934
3	chr20:1939677:C:T	1939677	NA,T	NA,C	NA,1	NA,inf	NA,inf	NA,0.854659	0.000185747	0.000368509
3	chr20:1737402:G:T	1737402	NA,T	NA,G	NA,1	NA,inf	NA,inf	NA,0.574376	0.000185687	0.000368445
3	chr20:1617362:G:T	1617362	NA,T	NA,G	NA,1	NA,inf	NA,inf	NA,0.580482	0.000185319	0.000367711
3	chr20:1745382:C:T	1745382	NA,T	NA,C	NA,1	NA,-inf	NA,inf	NA,0.42762	0.000185318	0.00036788
3	chr20:2378403:T:C	2378403	NA,C	NA,T	NA,1	NA,-inf	NA,inf	NA,0.42387	0.000185301	0.000367792
3	chr20:2413743:A:C	2413743	NA,C	NA,A	NA,1	NA,inf	NA,inf	NA,0.589981	0.000185156	0.000367367
3	chr20:2248805:A:G	2248805	NA,G	NA,A	NA,1	NA,-inf	NA,inf	NA,0.392146	0.000185068	0.000367331
3	chr20:1853076:T:C	1853076	C,NA	T,NA	1,NA	-inf,NA	inf,NA	0.301915,NA	0.000184811	0.000368754
3	chr20:1456295:A:C	1456295	NA,C	NA,A	NA,1	NA,inf	NA,inf	NA,0.567734	0.000184692	0.000366465
3	chr20:1643986:C:T	1643986	T,T	C,C	1,1	-inf,-inf	inf,inf	1.98018,0.472047	0.000184474	0.00036604
3	chr20:2222814:T:A	2222814	NA,A	NA,T	NA,1	NA,-inf	NA,inf	NA,0.399242	0.000184388	0.000365999
3	chr20:2135556:A:T	2135556	NA,T	NA,A	NA,1	NA,inf	NA,inf	NA,0.55975	0.000184054	0.000365146
3	chr20:2136834:C:T	2136834	NA,T	NA,C	NA,1	NA,inf	NA,inf	NA,0.558182	0.000183654	0.000364354
3	chr20:1775245:T:C	1775245	NA,C	NA,T	NA,1	NA,inf	NA,inf	NA,0.546128	0.000183494	0.000364071
3	chr20:1967202:T:A	1967202	NA,A	NA,T	NA,1	NA,-inf	NA,inf	NA,0.413061	0.000183282	0.000363739
3	chr20:1845122:CCCACAAGT:C	1845122	NA,C	NA,CCCACAAGT	NA,1	NA,-inf	NA,inf	NA,0.441894	0.000183252	0.00036373
3	chr20:2388734:T:C	2388734	NA,C	NA,T	NA,1	NA,inf	NA,inf	NA,0.573847	0.000183195	0.000363443
3	chr20:1570186:G:A	1570186	NA,A	NA,G	NA,1	NA,-inf	NA,inf	NA,0.485298	0.000183141	0.000363476
3	chr20:2031702:T:C	2031702	NA,C	NA,T	NA,1	NA,inf	NA,inf	NA,0.747016	0.000183135	0.00036334
3	chr20:1614636:C:T	1614636	NA,T	NA,C	NA,1	NA,-inf	NA,inf	NA,0.421531	0.000183082	0.000363482
3	chr20:2159519:G:C	2159519	NA,C	NA,G	NA,1	NA,inf	NA,inf	NA,0.517582	0.000182837	0.000362659
3	chr20:2038519:C:T	2038519	NA,T	NA,C	NA,1	NA,-inf	NA,inf	NA,0.469399	0.00018274	0.000362697
3	chr20:1936562:C:T	1936562	NA,T	NA,C	NA,1	NA,-inf	NA,inf	NA,0.466098	0.000182735	0.000362663
3	chr20:1620950:T:A	1620950	NA,A	NA,T	NA,1	NA,-inf	NA,inf	NA,0.420116	0.000182491	0.000362307
3	chr20:1660550:G:A	1660550	NA,A	NA,G	NA,1	NA,inf	NA,inf	NA,0.532971	0.000182482	0.000362037
3	chr20:2032628:A:T	2032628	NA,T	NA,A	NA,1	NA,inf	NA,inf	NA,0.745857	0.000182319	0.000361722
3	chr20:1659349:T:A	1659349	NA,A	NA,T	NA,1	NA,inf	NA,inf	NA,0.531918	0.000182292	0.000361662
3	chr20:2030059:T:C	2030059	NA,C	NA,T	NA,1	NA,inf	NA,inf	NA,0.743473	0.000182119	0.000361327
3	chr20:2072920:TAGGA:T	2072920	NA,T	NA,TAGGA	NA,1	NA,inf	NA,inf	NA,0.668015	0.000181927	0.000360971
3	chr20:2147890:T:G	2147890	NA,G	NA,T	NA,1	NA,-inf	NA,inf	NA,0.496525	0.00018185	0.000360937
3	chr20:1625851:T:C	1625851	C,NA	T,NA	1,NA	inf,NA	inf,NA	0.776541,NA	0.00018157	0.000361143
3	chr20:2379541:GA:G	2379541	NA,G	NA,GA	NA,1	NA,inf	NA,inf	NA,0.538207	0.00018156	0.000360241
3	chr20:2014618:G:A	2014618	NA,A	NA,G	NA,1	NA,-inf	NA,inf	NA,0.430851	0.000181414	0.000360097
3	chr20:2435036:G:A	2435036	A,A	G,G	1,1	-inf,-inf	inf,inf	0.259825,1.62813	0.000181127	0.00035947
3	chr20:1722966:C:G	1722966	NA,G	NA,C	NA,1	NA,inf	NA,inf	NA,0.565728	0.00018101	0.000359137
3	chr20:2039332:C:T	2039332	NA,T	NA,C	NA,1	NA,inf	NA,inf	NA,0.735369	0.000180945	0.000358984
3	chr20:2248679:G:A	2248679	NA,A	NA,G	NA,1	NA,-inf	NA,inf	NA,0.460337	0.00018084	0.000358858
3	chr20:1466048:A:G	1466048	NA,G	NA,A	NA,1	NA,inf	NA,inf	NA,0.533087	0.000180776	0.000358686
3	chr20:2360746:G:A	2360746	NA,A	NA,G	NA,1	NA,inf	NA,inf	NA,0.623193	0.000180771	0.000358652
3	chr20:2282256:T:C	2282256	NA,C	NA,T	NA,1	NA,inf	NA,inf	NA,0.574481	0.000180762	0.000358682
3	chr20:1562859:A:G	1562859	G,NA	A,NA	1,NA	inf,NA	inf,NA	0.826652,NA	0.000180756	0.000358495
3	chr20:2083295:G:A	2083295	NA,A	NA,G	NA,1	NA,-inf	NA,inf	NA,0.411471	0.000180684	0.000358557
3	chr20:1972364:A:G	1972364	NA,G	NA,A	NA,1	NA,inf	NA,inf	NA,0.720888	0.000180603	0.000358288
3	chr20:1863053:G:A	1863053	NA,A	NA,G	NA,1	NA,-inf	NA,inf	NA,0.419313	0.000180589	0.000358427
3	chr20:2345459:C:T	2345459	NA,T	NA,C	NA,1	NA,inf	NA,inf	NA,0.624788	0.000180567	0.00035822
3	chr20:1754534:T:C	1754534	NA,C	NA,T	NA,1	NA,-inf	NA,inf	NA,0.409555	0.000180404	0.000358123
3	chr20:2113214:G:A	2113214	NA,A	NA,G	NA,1	NA,-inf	NA,inf	NA,0.468382	0.000180155	0.000357567
3	chr20:2256252:C:T	2256252	NA,T	NA,C	NA,1	NA,inf	NA,inf	NA,0.58944	0.000180132	0.000357268
3	chr20:2099716:T:C	2099716	NA,C	NA,T	NA,1	NA,inf	NA,inf	NA,0.614747	0.000180124	0.000357359
3	chr20:1523927:T:A	1523927	NA,A	NA,T	NA,1	NA,inf	NA,inf	NA,0.556918	0.00017991	0.000356978
3	chr20:2426168:G:T	2426168	NA,T	NA,G	NA,1	NA,inf	NA,inf	NA,0.542548	0.00017987	0.000356859
3	chr20:2396562:A:G	2396562	NA,G	NA,A	NA,1	NA,inf	NA,inf	NA,0.500074	0.000179525	0.000356224
3	chr20:1453168:C:T	1453168	NA,T	NA,C	NA,1	NA,inf	NA,inf	NA,0.547068	0.00017951	0.000356184
3	chr20:1456853:C:A	1456853	NA,A	NA,C	NA,1	NA,inf	NA,inf	NA,0.547068	0.00017951	0.000356184
3	chr20:1979580:A:G	1979580	G,G	A,A	1,1	inf,-inf	inf,inf	0.910646,0.304496	0.000179408	0.000357122
3	chr20:2208819:C:T	2208819	NA,T	NA,C	NA,1	NA,inf	NA,inf	NA,0.601158	0.000179395	0.000355962
3	chr20:2079581:T:C	2079581	NA,C	NA,T	NA,1	NA,inf	NA,inf	NA,0.506715	0.000179273	0.000355616
3	chr20:1475343:C:T	1475343	NA,T	NA,C	NA,1	NA,-inf	NA,inf	NA,0.457221	0.000179207	0.000355787
3	chr20:1541726:T:A	1541726	A,A	T,T	1,1	inf,inf	inf,inf	1.12529,0.509089	0.0001792	0.000356669
3	chr20:1625356:T:C	1625356	NA,C	NA,T	NA,1	NA,-inf	NA,inf	NA,0.407381	0.000179168	0.000355707
3	chr20:1861980:T:C	1861980	NA,C	NA,T	NA,1	NA,-inf	NA,inf	NA,0.413797	0.000179155	0.000355595
3	chr20:1851765:G:C	1851765	C,C	G,G	1,1	inf,inf	inf,inf	1.74079,0.0508653	0.000178968	0.000353833
3	chr20:1887572:T:C	1887572	C,C	T,T	1,1	inf,-inf	inf,inf	0.340519,1.46019	0.000178916	0.000355034
3	chr20:2413120:A:T	2413120	T,T	A,A	1,1	-inf,-inf	inf,inf	0.251824,1.72646	0.000178895	0.000354933
3	chr20:2022874:T:C	2022874	NA,C	NA,T	NA,1	NA,inf	NA,inf	NA,0.729264	0.000178804	0.00035475
3	chr20:1613772:G:A	1613772	NA,A	NA,G	NA,1	NA,-inf	NA,inf	NA,0.406559	0.000178782	0.000354943
3	chr20:2343942:C:T	2343942	NA,T	NA,C	NA,1	NA,inf	NA,inf	NA,0.577751	0.000178722	0.000354571
3	chr20:1519824:G:C	1519824	NA,C	NA,G	NA,1	NA,inf	NA,inf	NA,0.583009	0.000178663	0.000354458
3	chr20:1756449:C:T	1756449	NA,T	NA,C	NA,1	NA,-inf	NA,inf	NA,0.399221	0.000178607	0.000354559
3	chr20:2078804:T:C	2078804	NA,C	NA,T	NA,1	NA,-inf	NA,inf	NA,0.508522	0.000178542	0.0003543
3	chr20:1807502:C:G	1807502	NA,G	NA,C	NA,1	NA,-inf	NA,inf	NA,0.587393	0.000178427	0.000354127
3	chr20:2096810:C:T	2096810	NA,T	NA,C	NA,1	NA,-inf	NA,inf	NA,0.320222	0.00017822	0.000353814
3	chr20:1464804:T:C	1464804	NA,C	NA,T	NA,1	NA,inf	NA,inf	NA,0.523625	0.000178213	0.0003536
3	chr20:1662215:G:A	1662215	NA,A	NA,G	NA,1	NA,inf	NA,inf	NA,0.515836	0.000178072	0.000353291
3	chr20:1823338:C:T	1823338	T,NA	C,NA	1,NA	-inf,NA	inf,NA	0.918745,NA	0.000177885	0.000353385
3	chr20:1827097:C:T	1827097	NA,T	NA,C	NA,1	NA,-inf	NA,inf	NA,0.41592	0.000177683	0.000352665
3	chr20:1907469:C:G	1907469	NA,G	NA,C	NA,1	NA,inf	NA,inf	NA,0.54667	0.000177612	0.000352434
3	chr20:1750446:A:G	1750446	NA,G	NA,A	NA,1	NA,-inf	NA,inf	NA,0.399635	0.00017752	0.000352396
3	chr20:1931892:A:G	1931892	NA,G	NA,A	NA,1	NA,inf	NA,inf	NA,0.837337	0.000177463	0.000352067
3	chr20:2445302:ATTAG:A	2445302	NA,A	NA,ATTAG	NA,1	NA,inf	NA,inf	NA,0.539124	0.000176936	0.000351039
3	chr20:1466236:C:CTCCA	1466236	NA,CTCCA	NA,C	NA,1	NA,inf	NA,inf	NA,0.519665	0.000176866	0.00035093
3	chr20:2047988:C:T	2047988	NA,T	NA,C	NA,1	NA,inf	NA,inf	NA,0.702492	0.000176862	0.000350902
3	chr20:1507542:A:C	1507542	NA,C	NA,A	NA,1	NA,inf	NA,inf	NA,0.57079	0.000176781	0.000350727
3	chr20:1475105:C:G	1475105	NA,G	NA,C	NA,1	NA,inf	NA,inf	NA,0.575828	0.000176473	0.000350109
3	chr20:1714765:T:A	1714765	NA,A	NA,T	NA,1	NA,inf	NA,inf	NA,0.549847	0.000176448	0.000350088
3	chr20:2250236:G:T	2250236	NA,T	NA,G	NA,1	NA,inf	NA,inf	NA,0.520905	0.000176315	0.000349708
3	chr20:2014205:C:A	2014205	NA,A	NA,C	NA,1	NA,-inf	NA,inf	NA,0.319374	0.00017608	0.000349472
3	chr20:2092648:A:T	2092648	T,NA	A,NA	1,NA	-inf,NA	inf,NA	0.101244,NA	0.000175971	0.000350003
3	chr20:2243178:A:AC	2243178	NA,AC	NA,A	NA,1	NA,-inf	NA,inf	NA,0.368672	0.000175821	0.000348962
3	chr20:1999923:A:G	1999923	NA,G	NA,A	NA,1	NA,-inf	NA,inf	NA,0.254001	0.00017541	0.000348167
3	chr20:2275119:AG:A	2275119	NA,A	NA,AG	NA,1	NA,-inf	NA,inf	NA,0.380883	0.000175264	0.000347849
3	chr20:1843948:C:T	1843948	T,T	C,C	1,1	-inf,-inf	inf,inf	1.94908,0.44704	0.000175208	0.000360079
3	chr20:1506967:T:C	1506967	NA,C	NA,T	NA,1	NA,inf	NA,inf	NA,0.565262	0.000175206	0.000347603
3	chr20:1945079:G:A	1945079	A,A	G,G	1,1	-inf,-inf	inf,inf	0.111913,1.32849	0.000175043	0.000347823
3	chr20:2084249:G:A	2084249	NA,A	NA,G	NA,1	NA,inf	NA,inf	NA,0.48853	0.000174797	0.000346742
3	chr20:1658282:T:C	1658282	C,C	T,T	1,1	inf,inf	inf,inf	0.707882,1.1206	0.000174765	0.000347543
3	chr20:1813524:T:A	1813524	NA,A	NA,T	NA,1	NA,inf	NA,inf	NA,0.538682	0.000174711	0.000346633
3	chr20:1544628:A:G	1544628	NA,G	NA,A	NA,1	NA,inf	NA,inf	NA,0.565646	0.000174682	0.000346565
3	chr20:1904079:G:C	1904079	NA,C	NA,G	NA,1	NA,inf	NA,inf	NA,0.579477	0.000174576	0.000346332
3	chr20:2105016:A:C	2105016	NA,C	NA,A	NA,1	NA,-inf	NA,inf	NA,0.371972	0.000174509	0.000346359
3	chr20:2210569:T:C	2210569	NA,C	NA,T	NA,1	NA,-inf	NA,inf	NA,0.364941	0.000174438	0.000346212
3	chr20:1833259:G:A	1833259	NA,A	NA,G	NA,1	NA,-inf	NA,inf	NA,0.479562	0.000174386	0.00034586
3	chr20:2264421:A:C	2264421	NA,C	NA,A	NA,1	NA,inf	NA,inf	NA,0.515316	0.000174352	0.000345949
3	chr20:1577601:G:A	1577601	NA,A	NA,G	NA,1	NA,-inf	NA,inf	NA,0.50422	0.000174144	0.000345589
3	chr20:2147145:G:A	2147145	NA,A	NA,G	NA,1	NA,inf	NA,inf	NA,0.59543	0.00017409	0.000345358
3	chr20:2097127:C:A	2097127	NA,A	NA,C	NA,1	NA,inf	NA,inf	NA,0.583696	0.000174006	0.00034523
3	chr20:2434947:C:T	2434947	T,T	C,C	1,1	-inf,-inf	inf,inf	0.0247471,1.85759	0.000173607	0.000344314
3	chr20:2018373:T:C	2018373	NA,C	NA,T	NA,1	NA,-inf	NA,inf	NA,0.823162	0.000173278	0.000343854
3	chr20:1455431:A:G	1455431	NA,G	NA,A	NA,1	NA,inf	NA,inf	NA,0.502569	0.000173215	0.000343687
3	chr20:1454243:T:C	1454243	NA,C	NA,T	NA,1	NA,inf	NA,inf	NA,0.502569	0.000173215	0.000343687
3	chr20:1491650:G:A	1491650	NA,A	NA,G	NA,1	NA,-inf	NA,inf	NA,0.408337	0.000173153	0.000343683
3	chr20:2165934:A:G	2165934	NA,G	NA,A	NA,1	NA,inf	NA,inf	NA,0.41029	0.000173007	0.000343251
3	chr20:2350827:G:A	2350827	NA,A	NA,G	NA,1	NA,-inf	NA,inf	NA,0.390151	0.00017294	0.000343199
3	chr20:2028406:A:G	2028406	NA,G	NA,A	NA,1	NA,inf	NA,inf	NA,0.699828	0.000172919	0.000343079
3	chr20:1849721:G:A	1849721	NA,A	NA,G	NA,1	NA,inf	NA,inf	NA,0.538446	0.000172837	0.000342899
3	chr20:1647288:T:C	1647288	NA,C	NA,T	NA,1	NA,inf	NA,inf	NA,0.521598	0.000172741	0.000342699
3	chr20:1508984:C:A	1508984	A,A	C,C	1,1	-inf,inf	inf,inf	0.384793,1.05269	0.000172631	0.000343016
3	chr20:1964430:G:T	1964430	T,T	G,G	1,1	-inf,-inf	inf,inf	0.329636,0.269657	0.000172549	0.000343468
3	chr20:2249973:A:G	2249973	NA,G	NA,A	NA,1	NA,inf	NA,inf	NA,0.505062	0.00017252	0.000342187
3	chr20:1646463:C:T	1646463	NA,T	NA,C	NA,1	NA,inf	NA,inf	NA,0.519926	0.000172358	0.00034194
3	chr20:1642456:G:C	1642456	NA,C	NA,G	NA,1	NA,inf	NA,inf	NA,0.519926	0.000172358	0.00034194
3	chr20:1976501:A:G	1976501	NA,G	NA,A	NA,1	NA,inf	NA,inf	NA,0.67863	0.00017228	0.000341845
3	chr20:1763373:G:A	1763373	NA,A	NA,G	NA,1	NA,inf	NA,inf	NA,0.533668	0.000172218	0.000341527
3	chr20:2343195:C:T	2343195	NA,T	NA,C	NA,1	NA,-inf	NA,inf	NA,0.410919	0.000172018	0.000341406
3	chr20:1634636:G:A	1634636	NA,A	NA,G	NA,1	NA,inf	NA,inf	NA,0.522633	0.000171972	0.000341199
3	chr20:2176166:T:G	2176166	NA,G	NA,T	NA,1	NA,-inf	NA,inf	NA,0.426222	0.000171602	0.000340545
3	chr20:1450092:A:G	1450092	NA,G	NA,A	NA,1	NA,inf	NA,inf	NA,0.492209	0.00017141	0.000340105
3	chr20:1714509:C:T	1714509	T,T	C,C	1,1	-inf,inf	inf,inf	0.222491,1.32329	0.000171263	0.000340236
3	chr20:2246709:A:G	2246709	G,G	A,A	1,1	inf,inf	inf,inf	2.21524,0.420479	0.000171126	0.000338508
3	chr20:2104573:C:T	2104573	NA,T	NA,C	NA,1	NA,-inf	NA,inf	NA,0.35243	0.000171063	0.000339536
3	chr20:2045311:A:G	2045311	NA,G	NA,A	NA,1	NA,inf	NA,inf	NA,0.674557	0.000170996	0.000339267
3	chr20:1886856:G:A	1886856	NA,A	NA,G	NA,1	NA,-inf	NA,inf	NA,0.427588	0.000170987	0.000339336
3	chr20:2264721:C:T	2264721	NA,T	NA,C	NA,1	NA,-inf	NA,inf	NA,0.368545	0.000170909	0.0003392
3	chr20:2388867:A:G	2388867	NA,G	NA,A	NA,1	NA,inf	NA,inf	NA,0.499357	0.000170886	0.000339059
3	chr20:2215144:T:G	2215144	NA,G	NA,T	NA,1	NA,inf	NA,inf	NA,0.555117	0.000170841	0.000338986
3	chr20:2021662:T:C	2021662	NA,C	NA,T	NA,1	NA,-inf	NA,inf	NA,0.521093	0.000170766	0.000338972
3	chr20:1577324:C:G	1577324	NA,G	NA,C	NA,1	NA,inf	NA,inf	NA,0.51684	0.000170599	0.000338455
3	chr20:2024095:C:A	2024095	NA,A	NA,C	NA,1	NA,-inf	NA,inf	NA,0.364969	0.000170456	0.000338308
3	chr20:2165096:G:A	2165096	NA,A	NA,G	NA,1	NA,-inf	NA,inf	NA,0.425448	0.000170358	0.00033809
3	chr20:1708994:G:A	1708994	A,A	G,G	1,1	-inf,inf	inf,inf	0.0583827,1.43943	0.000170296	0.000338195
3	chr20:1838895:C:T	1838895	T,NA	C,NA	1,NA	-inf,NA	inf,NA	1.14101,NA	0.000170122	0.00033606
3	chr20:1879993:T:C	1879993	NA,C	NA,T	NA,1	NA,-inf	NA,inf	NA,0.431112	0.000170089	0.000337557
3	chr20:1754818:G:A	1754818	NA,A	NA,G	NA,1	NA,inf	NA,inf	NA,0.522084	0.000170028	0.000337186
3	chr20:1910148:G:A	1910148	NA,A	NA,G	NA,1	NA,inf	NA,inf	NA,0.546009	0.000170022	0.000337305
3	chr20:2000203:C:T	2000203	NA,T	NA,C	NA,1	NA,-inf	NA,inf	NA,0.235029	0.000169933	0.000337297
3	chr20:2083317:T:C	2083317	NA,C	NA,T	NA,1	NA,-inf	NA,inf	NA,0.337462	0.000169856	0.000337086
3	chr20:2247211:G:T	2247211	NA,T	NA,G	NA,1	NA,-inf	NA,inf	NA,0.37332	0.000169831	0.000337067
3	chr20:1709275:A:G	1709275	NA,G	NA,A	NA,1	NA,inf	NA,inf	NA,0.564267	0.000169756	0.000336765
3	chr20:1989682:A:G	1989682	NA,G	NA,A	NA,1	NA,inf	NA,inf	NA,0.679487	0.000169579	0.000336476
3	chr20:1963315:A:T	1963315	NA,T	NA,A	NA,1	NA,-inf	NA,inf	NA,0.136018	0.00016957	0.000336507
3	chr20:1518048:C:T	1518048	NA,T	NA,C	NA,1	NA,-inf	NA,inf	NA,0.402352	0.000169474	0.000336335
3	chr20:1988420:G:C	1988420	NA,C	NA,G	NA,1	NA,-inf	NA,inf	NA,0.317158	0.000169389	0.000336291
3	chr20:2254990:G:A	2254990	NA,A	NA,G	NA,1	NA,-inf	NA,inf	NA,0.413374	0.00016932	0.000336001
3	chr20:1470396:A:G	1470396	NA,G	NA,A	NA,1	NA,-inf	NA,inf	NA,0.408847	0.000169114	0.000335655
3	chr20:1760722:C:T	1760722	NA,T	NA,C	NA,1	NA,inf	NA,inf	NA,0.519321	0.000169107	0.000335365
3	chr20:2382840:C:G	2382840	NA,G	NA,C	NA,1	NA,inf	NA,inf	NA,0.505007	0.000169026	0.000335395
3	chr20:1909441:C:G	1909441	NA,G	NA,C	NA,1	NA,inf	NA,inf	NA,0.499346	0.000169025	0.000335378
3	chr20:1862369:T:C	1862369	NA,C	NA,T	NA,1	NA,-inf	NA,inf	NA,0.37514	0.000168993	0.000335423
3	chr20:1498691:G:A	1498691	NA,A	NA,G	NA,1	NA,-inf	NA,inf	NA,0.428136	0.000168976	0.000335282
3	chr20:1932335:A:C	1932335	C,C	A,A	1,1	inf,inf	inf,inf	1.01074,0.841947	0.000168654	0.000333861
3	chr20:1479846:G:A	1479846	NA,A	NA,G	NA,1	NA,inf	NA,inf	NA,0.484233	0.000168601	0.000334534
3	chr20:1910144:G:A	1910144	NA,A	NA,G	NA,1	NA,inf	NA,inf	NA,0.49736	0.000168587	0.000334509
3	chr20:1910011:C:T	1910011	NA,T	NA,C	NA,1	NA,inf	NA,inf	NA,0.497376	0.000168585	0.000334505
3	chr20:2253081:T:C	2253081	NA,C	NA,T	NA,1	NA,inf	NA,inf	NA,0.48602	0.000168267	0.000333757
3	chr20:1708990:G:A	1708990	A,A	G,G	1,1	-inf,inf	inf,inf	0.0576056,1.43321	0.000168253	0.000334138
3	chr20:2077174:T:G	2077174	NA,G	NA,T	NA,1	NA,-inf	NA,inf	NA,0.385174	0.0001682	0.000333832
3	chr20:1986796:A:T	1986796	NA,T	NA,A	NA,1	NA,-inf	NA,inf	NA,0.776767	0.000168174	0.000333758
3	chr20:1554442:C:T	1554442	NA,T	NA,C	NA,1	NA,inf	NA,inf	NA,0.549298	0.000168125	0.00033355
3	chr20:1877603:G:A	1877603	NA,A	NA,G	NA,1	NA,inf	NA,inf	NA,0.533996	0.000168095	0.000333518
3	chr20:2161006:G:A	2161006	NA,A	NA,G	NA,1	NA,inf	NA,inf	NA,0.465721	0.00016801	0.00033326
3	chr20:2118422:TA:T	2118422	NA,T	NA,TA	NA,1	NA,inf	NA,inf	NA,0.897201	0.000168005	0.000333058
3	chr20:2018245:A:G	2018245	NA,G	NA,A	NA,1	NA,-inf	NA,inf	NA,0.428321	0.000167869	0.000333199
3	chr20:1829866:A:AG	1829866	NA,AG	NA,A	NA,1	NA,-inf	NA,inf	NA,0.363998	0.000167858	0.000333202
3	chr20:1938523:C:G	1938523	NA,G	NA,C	NA,1	NA,-inf	NA,inf	NA,0.347722	0.000167802	0.000333017
3	chr20:1727772:G:A	1727772	A,A	G,G	1,1	-inf,inf	inf,inf	0.550324,1.22382	0.000167617	0.000332878
3	chr20:2198028:C:T	2198028	NA,T	NA,C	NA,1	NA,inf	NA,inf	NA,0.624501	0.000167349	0.000332006
3	chr20:1932177:T:A	1932177	NA,A	NA,T	NA,1	NA,inf	NA,inf	NA,0.790228	0.000167327	0.000331964
3	chr20:1491580:T:C	1491580	NA,C	NA,T	NA,1	NA,inf	NA,inf	NA,0.520064	0.000167282	0.000331915
3	chr20:1963864:T:C	1963864	NA,C	NA,T	NA,1	NA,-inf	NA,inf	NA,0.12846	0.000167102	0.000331609
3	chr20:2415280:G:A	2415280	NA,A	NA,G	NA,1	NA,inf	NA,inf	NA,0.516047	0.000167054	0.000331457
3	chr20:1905107:A:G	1905107	NA,G	NA,A	NA,1	NA,inf	NA,inf	NA,0.485617	0.000166953	0.000331268
3	chr20:1702885:TAGAC:T	1702885	T,NA	TAGAC,NA	1,NA	inf,NA	inf,NA	0.78167,NA	0.000166908	0.000331481
3	chr20:1705885:C:T	1705885	NA,T	NA,C	NA,1	NA,-inf	NA,inf	NA,0.406371	0.000166892	0.000331243
3	chr20:2419292:A:G	2419292	NA,G	NA,A	NA,1	NA,inf	NA,inf	NA,0.506307	0.000166852	0.000331059
3	chr20:2166717:A:G	2166717	NA,G	NA,A	NA,1	NA,inf	NA,inf	NA,0.495607	0.000166749	0.000330856
3	chr20:1455746:T:A	1455746	A,NA	T,NA	1,NA	inf,NA	inf,NA	0.805743,NA	0.000166747	0.000330763
3	chr20:2028583:TTG:T	2028583	NA,T	NA,TTG	NA,1	NA,-inf	NA,inf	NA,0.348762	0.000166531	0.000330486
3	chr20:1709212:T:C	1709212	C,C	T,T	1,1	-inf,inf	inf,inf	0.0554357,1.42824	0.000166505	0.000330666
3	chr20:1872685:T:C	1872685	NA,C	NA,T	NA,1	NA,inf	NA,inf	NA,0.481884	0.000166117	0.000329567
3	chr20:2162109:T:C	2162109	NA,C	NA,T	NA,1	NA,inf	NA,inf	NA,0.503487	0.000166111	0.000329475
3	chr20:2287669:A:G	2287669	NA,G	NA,A	NA,1	NA,-inf	NA,inf	NA,0.422594	0.000165978	0.000329391
3	chr20:2156222:T:C	2156222	NA,C	NA,T	NA,1	NA,-inf	NA,inf	NA,0.380314	0.000165937	0.000329361
3	chr20:2381409:C:T	2381409	NA,T	NA,C	NA,1	NA,inf	NA,inf	NA,0.500678	0.000165906	0.00032917
3	chr20:2415972:T:C	2415972	NA,C	NA,T	NA,1	NA,inf	NA,inf	NA,0.513068	0.000165875	0.000329121
3	chr20:2031079:T:C	2031079	NA,C	NA,T	NA,1	NA,inf	NA,inf	NA,0.676121	0.000165858	0.000329061
3	chr20:2243161:C:G	2243161	NA,G	NA,C	NA,1	NA,-inf	NA,inf	NA,0.330713	0.000165711	0.000328894
3	chr20:2174769:G:A	2174769	NA,A	NA,G	NA,1	NA,-inf	NA,inf	NA,0.374456	0.000165634	0.000328724
3	chr20:2449739:T:G	2449739	NA,G	NA,T	NA,1	NA,inf	NA,inf	NA,0.506349	0.00016558	0.000328542
3	chr20:2446941:T:C	2446941	NA,C	NA,T	NA,1	NA,-inf	NA,inf	NA,0.43362	0.000165443	0.000328363
3	chr20:2175849:C:T	2175849	NA,T	NA,C	NA,1	NA,-inf	NA,inf	NA,0.400429	0.000165436	0.00032831
3	chr20:1848660:C:G	1848660	NA,G	NA,C	NA,1	NA,inf	NA,inf	NA,0.43186	0.000165359	0.0003281
3	chr20:2117928:A:G	2117928	NA,G	NA,A	NA,1	NA,-inf	NA,inf	NA,0.411893	0.000165297	0.000328041
3	chr20:1752482:T:C	1752482	NA,C	NA,T	NA,1	NA,inf	NA,inf	NA,0.496643	0.000164819	0.000326865
3	chr20:2165923:C:T	2165923	NA,T	NA,C	NA,1	NA,inf	NA,inf	NA,0.410023	0.000164761	0.00032686
3	chr20:1778609:C:T	1778609	NA,T	NA,C	NA,1	NA,-inf	NA,inf	NA,0.364757	0.00016469	0.000326855
3	chr20:1457886:C:T	1457886	NA,T	NA,C	NA,1	NA,-inf	NA,inf	NA,0.427078	0.000164674	0.00032675
3	chr20:2433842:A:G	2433842	NA,G	NA,A	NA,1	NA,-inf	NA,inf	NA,0.401378	0.000164591	0.000326696
3	chr20:2251771:T:C	2251771	C,NA	T,NA	1,NA	inf,NA	inf,NA	0.820316,NA	0.000164521	0.000326557
3	chr20:2243160:A:G	2243160	NA,G	NA,A	NA,1	NA,-inf	NA,inf	NA,0.32558	0.000164453	0.000326397
3	chr20:1990784:T:A	1990784	NA,A	NA,T	NA,1	NA,inf	NA,inf	NA,0.522137	0.000164399	0.000326244
3	chr20:2342529:G:A	2342529	NA,A	NA,G	NA,1	NA,inf	NA,inf	NA,0.510759	0.000164321	0.000326063
3	chr20:2033901:C:T	2033901	NA,T	NA,C	NA,1	NA,inf	NA,inf	NA,0.674909	0.000163932	0.000325241
3	chr20:2119934:T:A	2119934	NA,A	NA,T	NA,1	NA,-inf	NA,inf	NA,0.404527	0.000163672	0.000324816
3	chr20:1936644:A:G	1936644	G,G	A,A	1,1	-inf,-inf	inf,inf	2.55899,0.376898	0.000163541	0.000325175
3	chr20:1763434:C:T	1763434	NA,T	NA,C	NA,1	NA,inf	NA,inf	NA,0.489978	0.000163537	0.000324327
3	chr20:1638236:G:A	1638236	NA,A	NA,G	NA,1	NA,-inf	NA,inf	NA,0.373756	0.000163493	0.000324485
3	chr20:1868045:G:A	1868045	NA,A	NA,G	NA,1	NA,-inf	NA,inf	NA,0.447272	0.000163419	0.000324316
3	chr20:1987803:A:G	1987803	NA,G	NA,A	NA,1	NA,-inf	NA,inf	NA,0.294369	0.000163344	0.000324285
3	chr20:1632891:T:TA	1632891	NA,TA	NA,T	NA,1	NA,-inf	NA,inf	NA,0.436916	0.000163221	0.000323931
3	chr20:2013466:C:T	2013466	NA,T	NA,C	NA,1	NA,inf	NA,inf	NA,0.853515	0.000162987	0.000323212
3	chr20:2151780:G:A	2151780	NA,A	NA,G	NA,1	NA,inf	NA,inf	NA,0.614974	0.000162968	0.000323298
3	chr20:2322505:G:A	2322505	NA,A	NA,G	NA,1	NA,inf	NA,inf	NA,0.583684	0.000162962	0.000323332
3	chr20:2077218:G:A	2077218	NA,A	NA,G	NA,1	NA,-inf	NA,inf	NA,0.413614	0.00016294	0.000323427
3	chr20:2399196:T:C	2399196	NA,C	NA,T	NA,1	NA,inf	NA,inf	NA,0.496463	0.00016275	0.000322912
3	chr20:2150319:G:A	2150319	NA,A	NA,G	NA,1	NA,inf	NA,inf	NA,0.407533	0.00016256	0.000322488
3	chr20:1709226:C:T	1709226	NA,T	NA,C	NA,1	NA,inf	NA,inf	NA,0.529641	0.000162558	0.000322493
3	chr20:2229953:A:G	2229953	NA,G	NA,A	NA,1	NA,-inf	NA,inf	NA,0.356201	0.000162531	0.000322583
3	chr20:1685971:C:A	1685971	A,A	C,C	1,1	inf,-inf	inf,inf	1.38894,0.000269368	0.000162421	0.000323088
3	chr20:1709223:T:A	1709223	NA,A	NA,T	NA,1	NA,inf	NA,inf	NA,0.528938	0.000162399	0.000322177
3	chr20:2156032:G:A	2156032	NA,A	NA,G	NA,1	NA,inf	NA,inf	NA,0.539718	0.000162381	0.000322071
3	chr20:1578167:A:G	1578167	NA,G	NA,A	NA,1	NA,-inf	NA,inf	NA,0.406403	0.000162367	0.000322236
3	chr20:2330300:G:C	2330300	NA,C	NA,G	NA,1	NA,-inf	NA,inf	NA,0.372427	0.000162367	0.00032226
3	chr20:1707223:C:T	1707223	NA,T	NA,C	NA,1	NA,inf	NA,inf	NA,0.525355	0.000162213	0.000321809
3	chr20:2327784:C:T	2327784	T,T	C,C	1,1	inf,inf	inf,inf	0.935361,0.977433	0.000162165	0.000321577
3	chr20:2339605:GC:G	2339605	NA,G	NA,GC	NA,1	NA,inf	NA,inf	NA,0.472043	0.000162033	0.000321517
3	chr20:2244580:C:T	2244580	NA,T	NA,C	NA,1	NA,-inf	NA,inf	NA,0.36394	0.000161855	0.000321271
3	chr20:2131470:T:TG	2131470	NA,TG	NA,T	NA,1	NA,-inf	NA,inf	NA,0.310044	0.000161824	0.000321137
3	chr20:2345518:G:A	2345518	NA,A	NA,G	NA,1	NA,inf	NA,inf	NA,0.479742	0.000161611	0.000320709
3	chr20:1675095:C:A	1675095	NA,A	NA,C	NA,1	NA,inf	NA,inf	NA,0.462661	0.000161518	0.00032049
3	chr20:1674622:A:C	1674622	NA,C	NA,A	NA,1	NA,inf	NA,inf	NA,0.461951	0.000161367	0.00032019
3	chr20:1745899:A:T	1745899	NA,T	NA,A	NA,1	NA,-inf	NA,inf	NA,0.388368	0.000161261	0.000320032
3	chr20:1466702:C:T	1466702	NA,T	NA,C	NA,1	NA,inf	NA,inf	NA,0.453481	0.000161232	0.000319939
3	chr20:1899416:G:A	1899416	NA,A	NA,G	NA,1	NA,inf	NA,inf	NA,0.548293	0.000161159	0.000319742
3	chr20:1654221:G:A	1654221	NA,A	NA,G	NA,1	NA,inf	NA,inf	NA,0.443447	0.000161046	0.000319523
3	chr20:2096606:T:C	2096606	NA,C	NA,T	NA,1	NA,-inf	NA,inf	NA,0.250624	0.00016093	0.000319478
3	chr20:1480673:C:T	1480673	NA,T	NA,C	NA,1	NA,inf	NA,inf	NA,0.431803	0.000160907	0.000319278
3	chr20:1454105:G:T	1454105	NA,T	NA,G	NA,1	NA,inf	NA,inf	NA,0.498085	0.000160848	0.000319124
3	chr20:1487300:AT:A	1487300	NA,A	NA,AT	NA,1	NA,inf	NA,inf	NA,0.46763	0.000160808	0.00031907
3	chr20:1940947:T:C	1940947	NA,C	NA,T	NA,1	NA,-inf	NA,inf	NA,0.238166	0.000160754	0.000319033
3	chr20:2259908:C:A	2259908	NA,A	NA,C	NA,1	NA,-inf	NA,inf	NA,0.369026	0.000160721	0.000319002
3	chr20:1727945:G:A	1727945	A,A	G,G	1,1	inf,inf	inf,inf	0.0227595,1.78929	0.000160396	0.000317851
3	chr20:1643522:C:T	1643522	NA,T	NA,C	NA,1	NA,inf	NA,inf	NA,0.469702	0.000160369	0.000318165
3	chr20:1936188:C:A	1936188	NA,A	NA,C	NA,1	NA,inf	NA,inf	NA,0.631267	0.000160366	0.000318203
3	chr20:2031678:T:C	2031678	NA,C	NA,T	NA,1	NA,inf	NA,inf	NA,0.644481	0.000160293	0.000318026
3	chr20:2157677:C:T	2157677	NA,T	NA,C	NA,1	NA,inf	NA,inf	NA,0.395809	0.000160239	0.000317886
3	chr20:2377591:A:G	2377591	NA,G	NA,A	NA,1	NA,inf	NA,inf	NA,0.548467	0.000160208	0.000317818
3	chr20:2346226:G:T	2346226	NA,T	NA,G	NA,1	NA,inf	NA,inf	NA,0.480741	0.000160108	0.000317669
3	chr20:2393933:T:C	2393933	NA,C	NA,T	NA,1	NA,-inf	NA,inf	NA,0.349771	0.000160097	0.000317735
3	chr20:2440207:C:A	2440207	NA,A	NA,C	NA,1	NA,inf	NA,inf	NA,0.449454	0.000160003	0.00031749
3	chr20:2132067:ATTG:A	2132067	NA,A	NA,ATTG	NA,1	NA,inf	NA,inf	NA,0.481515	0.00015995	0.000317347
3	chr20:1868418:C:A	1868418	NA,A	NA,C	NA,1	NA,inf	NA,inf	NA,0.45672	0.000159839	0.000317115
3	chr20:1951697:C:T	1951697	NA,T	NA,C	NA,1	NA,-inf	NA,inf	NA,0.520092	0.000159796	0.000317119
3	chr20:2129344:A:G	2129344	NA,G	NA,A	NA,1	NA,inf	NA,inf	NA,0.485193	0.000159726	0.000316892
3	chr20:2003982:C:T	2003982	NA,T	NA,C	NA,1	NA,-inf	NA,inf	NA,0.494079	0.000159664	0.000316887
3	chr20:1952255:G:T	1952255	NA,T	NA,G	NA,1	NA,-inf	NA,inf	NA,0.292536	0.000159454	0.000316469
3	chr20:2439169:T:C	2439169	NA,C	NA,T	NA,1	NA,inf	NA,inf	NA,0.484246	0.00015945	0.000316379
3	chr20:1782179:G:A	1782179	NA,A	NA,G	NA,1	NA,inf	NA,inf	NA,0.433467	0.00015941	0.000316291
3	chr20:1906938:C:A	1906938	A,A	C,C	1,1	-inf,inf	inf,inf	0.251025,1.78889	0.00015936	0.000316957
3	chr20:2183915:A:T	2183915	NA,T	NA,A	NA,1	NA,-inf	NA,inf	NA,0.33958	0.000159338	0.00031622
3	chr20:1450833:T:C	1450833	NA,C	NA,T	NA,1	NA,-inf	NA,inf	NA,0.339485	0.000159328	0.000316221
3	chr20:2195436:T:TG	2195436	TG,NA	T,NA	1,NA	inf,NA	inf,NA	0.4266,NA	0.000159294	0.000316737
3	chr20:1938678:C:T	1938678	T,T	C,C	1,1	inf,-inf	inf,inf	6.26097,0.0426905	0.00015928	0.000315983
3	chr20:2372284:AC:A	2372284	A,A	AC,AC	1,1	inf,-inf	inf,inf	0.847992,0.293232	0.000159105	0.000316415
3	chr20:1987126:A:G	1987126	NA,G	NA,A	NA,1	NA,-inf	NA,inf	NA,0.277526	0.000158947	0.00031555
3	chr20:2124002:A:G	2124002	NA,G	NA,A	NA,1	NA,inf	NA,inf	NA,0.577211	0.000158923	0.000315321
3	chr20:2381038:C:T	2381038	T,T	C,C	1,1	inf,inf	inf,inf	1.25531,0.327371	0.000158918	0.000315394
3	chr20:2094258:C:T	2094258	NA,T	NA,C	NA,1	NA,-inf	NA,inf	NA,0.39319	0.000158826	0.000315268
3	chr20:1882501:ACT:A	1882501	A,A	ACT,ACT	1,1	inf,-inf	inf,inf	0.276024,1.37321	0.000158789	0.00031501
3	chr20:2029599:T:C	2029599	NA,C	NA,T	NA,1	NA,-inf	NA,inf	NA,0.332494	0.0001586	0.000314768
3	chr20:2230069:A:G	2230069	G,G	A,A	1,1	inf,-inf	inf,inf	0.831274,0.677441	0.000158594	0.000314647
3	chr20:2415932:C:T	2415932	T,T	C,C	1,1	-inf,-inf	inf,inf	0.354964,1.89594	0.00015849	0.00031414
3	chr20:2167026:A:G	2167026	NA,G	NA,A	NA,1	NA,inf	NA,inf	NA,0.599517	0.000158477	0.00031434
3	chr20:2032121:T:G	2032121	NA,G	NA,T	NA,1	NA,inf	NA,inf	NA,0.636843	0.00015841	0.00031429
3	chr20:1880012:C:T	1880012	NA,T	NA,C	NA,1	NA,-inf	NA,inf	NA,0.371908	0.000158328	0.000314233
3	chr20:2193457:T:A	2193457	NA,A	NA,T	NA,1	NA,-inf	NA,inf	NA,0.31231	0.000158252	0.000314092
3	chr20:1991907:C:T	1991907	NA,T	NA,C	NA,1	NA,inf	NA,inf	NA,0.617169	0.000158218	0.000313938
3	chr20:1698118:T:C	1698118	NA,C	NA,T	NA,1	NA,inf	NA,inf	NA,0.497091	0.000158129	0.000313736
3	chr20:1904385:C:G	1904385	NA,G	NA,C	NA,1	NA,inf	NA,inf	NA,0.465809	0.000157975	0.000313456
3	chr20:2030511:G:A	2030511	NA,A	NA,G	NA,1	NA,inf	NA,inf	NA,0.631602	0.000157884	0.000313247
3	chr20:2426009:C:T	2426009	NA,T	NA,C	NA,1	NA,inf	NA,inf	NA,0.466544	0.000157789	0.000313075
3	chr20:2139053:A:G	2139053	NA,G	NA,A	NA,1	NA,inf	NA,inf	NA,0.475891	0.000157738	0.000312951
3	chr20:2251281:A:T	2251281	NA,T	NA,A	NA,1	NA,inf	NA,inf	NA,0.437463	0.000157714	0.000312839
3	chr20:2254801:T:C	2254801	NA,C	NA,T	NA,1	NA,-inf	NA,inf	NA,0.28917	0.000157695	0.000312994
3	chr20:2094780:A:G	2094780	NA,G	NA,A	NA,1	NA,-inf	NA,inf	NA,0.236066	0.00015747	0.000312538
3	chr20:2000004:C:T	2000004	NA,T	NA,C	NA,1	NA,-inf	NA,inf	NA,0.185292	0.000157404	0.000312426
3	chr20:1935178:C:A	1935178	NA,A	NA,C	NA,1	NA,inf	NA,inf	NA,0.615315	0.000157375	0.00031227
3	chr20:2404295:G:T	2404295	T,T	G,G	1,1	-inf,-inf	inf,inf	0.215134,1.67428	0.000157374	0.00031223
3	chr20:1994584:A:G	1994584	NA,G	NA,A	NA,1	NA,-inf	NA,inf	NA,0.348985	0.00015718	0.000311927
3	chr20:1820650:T:C	1820650	NA,C	NA,T	NA,1	NA,inf	NA,inf	NA,0.46624	0.000157124	0.00031175
3	chr20:1707414:A:G	1707414	NA,G	NA,A	NA,1	NA,inf	NA,inf	NA,0.499208	0.000157059	0.000311589
3	chr20:2371944:C:T	2371944	T,T	C,C	1,1	inf,-inf	inf,inf	0.84657,0.227506	0.000156965	0.000312201
3	chr20:2150120:ACT:A	2150120	NA,A	NA,ACT	NA,1	NA,inf	NA,inf	NA,0.446207	0.000156905	0.000311314
3	chr20:2140084:C:T	2140084	NA,T	NA,C	NA,1	NA,inf	NA,inf	NA,0.471974	0.000156833	0.000311155
3	chr20:2071600:AC:A	2071600	NA,A	NA,AC	NA,1	NA,-inf	NA,inf	NA,0.241994	0.000156703	0.000311042
3	chr20:2197115:G:A	2197115	NA,A	NA,G	NA,1	NA,inf	NA,inf	NA,0.569243	0.000156144	0.000309782
3	chr20:1996507:C:T	1996507	NA,T	NA,C	NA,1	NA,-inf	NA,inf	NA,0.184604	0.000156131	0.000309896
3	chr20:2129595:A:G	2129595	NA,G	NA,A	NA,1	NA,inf	NA,inf	NA,0.393051	0.000156101	0.000309749
3	chr20:1986238:G:A	1986238	NA,A	NA,G	NA,1	NA,-inf	NA,inf	NA,0.390827	0.000156081	0.000309844
3	chr20:1725977:G:A	1725977	NA,A	NA,G	NA,1	NA,-inf	NA,inf	NA,0.328102	0.000156009	0.000309668
3	chr20:2392527:C:T	2392527	NA,T	NA,C	NA,1	NA,inf	NA,inf	NA,0.455901	0.00015598	0.000309472
3	chr20:1817796:C:T	1817796	NA,T	NA,C	NA,1	NA,inf	NA,inf	NA,0.456735	0.000155889	0.000309312
3	chr20:1946326:T:C	1946326	C,C	T,T	1,1	inf,inf	inf,inf	4.1725,0.461214	0.000155867	0.000309041
3	chr20:2259140:C:G	2259140	NA,G	NA,C	NA,1	NA,inf	NA,inf	NA,0.457091	0.000155759	0.000309054
3	chr20:1566043:T:C	1566043	NA,C	NA,T	NA,1	NA,inf	NA,inf	NA,0.436199	0.000155726	0.000308963
3	chr20:2151779:A:AT	2151779	NA,AT	NA,A	NA,1	NA,inf	NA,inf	NA,0.574615	0.000155715	0.000308916
3	chr20:2089985:G:A	2089985	NA,A	NA,G	NA,1	NA,inf	NA,inf	NA,0.463911	0.00015564	0.000308807
3	chr20:1471234:T:G	1471234	NA,G	NA,T	NA,1	NA,-inf	NA,inf	NA,0.345288	0.000155488	0.000308608
3	chr20:2279292:T:C	2279292	NA,C	NA,T	NA,1	NA,inf	NA,inf	NA,0.379735	0.000155369	0.000308244
3	chr20:1714659:A:G	1714659	NA,G	NA,A	NA,1	NA,inf	NA,inf	NA,0.486125	0.00015533	0.000308161
3	chr20:1881576:C:T	1881576	NA,T	NA,C	NA,1	NA,-inf	NA,inf	NA,0.356543	0.000155102	0.000307813
3	chr20:1571945:G:A	1571945	NA,A	NA,G	NA,1	NA,inf	NA,inf	NA,0.425286	0.000155095	0.00030773
3	chr20:2226348:G:A	2226348	NA,A	NA,G	NA,1	NA,-inf	NA,inf	NA,0.34764	0.000155088	0.000307813
3	chr20:2125679:G:T	2125679	NA,T	NA,G	NA,1	NA,inf	NA,inf	NA,0.555745	0.000154976	0.000307492
3	chr20:2329724:C:T	2329724	NA,T	NA,C	NA,1	NA,inf	NA,inf	NA,0.453886	0.00015476	0.00030709
3	chr20:2337446:C:T	2337446	NA,T	NA,C	NA,1	NA,inf	NA,inf	NA,0.409428	0.000154704	0.00030698
3	chr20:2358457:T:C	2358457	NA,C	NA,T	NA,1	NA,inf	NA,inf	NA,0.463636	0.00015466	0.000306887
3	chr20:1845449:G:T	1845449	T,T	G,G	1,1	-inf,inf	inf,inf	1.43652,0.413192	0.000154658	0.000321491
3	chr20:2255221:G:A	2255221	NA,A	NA,G	NA,1	NA,-inf	NA,inf	NA,0.352505	0.000154646	0.000306925
3	chr20:2401436:C:T	2401436	NA,T	NA,C	NA,1	NA,-inf	NA,inf	NA,0.313115	0.000154595	0.00030688
3	chr20:2074651:C:G	2074651	NA,G	NA,C	NA,1	NA,-inf	NA,inf	NA,0.232794	0.000154512	0.000306692
3	chr20:2192498:A:C	2192498	NA,C	NA,A	NA,1	NA,inf	NA,inf	NA,0.441298	0.000154499	0.00030657
3	chr20:1941656:A:G	1941656	NA,G	NA,A	NA,1	NA,inf	NA,inf	NA,0.492948	0.000154463	0.000306491
3	chr20:1545887:T:G	1545887	NA,G	NA,T	NA,1	NA,inf	NA,inf	NA,0.429671	0.000154382	0.000306314
3	chr20:1806781:A:G	1806781	NA,G	NA,A	NA,1	NA,-inf	NA,inf	NA,0.24827	0.000154302	0.000306326
3	chr20:1815600:G:C	1815600	NA,C	NA,G	NA,1	NA,-inf	NA,inf	NA,0.32403	0.00015425	0.000306142
3	chr20:1541873:C:A	1541873	NA,A	NA,C	NA,1	NA,inf	NA,inf	NA,0.421456	0.000154175	0.000305919
3	chr20:2111663:C:T	2111663	NA,T	NA,C	NA,1	NA,-inf	NA,inf	NA,0.235041	0.00015414	0.00030592
3	chr20:2352314:G:C	2352314	NA,C	NA,G	NA,1	NA,inf	NA,inf	NA,0.491624	0.000153945	0.000305424
3	chr20:1945813:A:C	1945813	C,C	A,A	1,1	-inf,-inf	inf,inf	0.078132,1.11075	0.000153939	0.000306022
3	chr20:1684744:G:C	1684744	NA,C	NA,G	NA,1	NA,inf	NA,inf	NA,0.521348	0.000153897	0.000305319
3	chr20:2181331:G:C	2181331	NA,C	NA,G	NA,1	NA,inf	NA,inf	NA,0.400595	0.000153767	0.000305039
3	chr20:1914055:T:C	1914055	NA,C	NA,T	NA,1	NA,-inf	NA,inf	NA,0.310413	0.000153695	0.000305062
3	chr20:1894745:G:C	1894745	NA,C	NA,G	NA,1	NA,-inf	NA,inf	NA,0.24892	0.000153691	0.000305058
3	chr20:1675537:A:G	1675537	NA,G	NA,A	NA,1	NA,inf	NA,inf	NA,0.430022	0.000153587	0.000304743
3	chr20:2154014:T:C	2154014	NA,C	NA,T	NA,1	NA,inf	NA,inf	NA,0.366367	0.000153458	0.000304442
3	chr20:2117781:G:T	2117781	NA,T	NA,G	NA,1	NA,inf	NA,inf	NA,0.54606	0.000153451	0.000304467
3	chr20:1830840:G:A	1830840	NA,A	NA,G	NA,1	NA,-inf	NA,inf	NA,0.415731	0.000153418	0.000304468
3	chr20:1706772:G:A	1706772	NA,A	NA,G	NA,1	NA,inf	NA,inf	NA,0.479766	0.000153397	0.000304327
3	chr20:1676247:T:C	1676247	NA,C	NA,T	NA,1	NA,-inf	NA,inf	NA,0.349583	0.000153316	0.000304266
3	chr20:2020515:A:G	2020515	G,G	A,A	1,1	-inf,-inf	inf,inf	0.570612,0.483855	0.00015323	0.000304676
3	chr20:2193818:A:C	2193818	NA,C	NA,A	NA,1	NA,-inf	NA,inf	NA,0.287846	0.000152903	0.000303474
3	chr20:2138229:A:G	2138229	NA,G	NA,A	NA,1	NA,inf	NA,inf	NA,0.471658	0.000152864	0.00030324
3	chr20:2273554:G:A	2273554	NA,A	NA,G	NA,1	NA,-inf	NA,inf	NA,0.261339	0.000152846	0.000303354
3	chr20:2137944:T:C	2137944	NA,C	NA,T	NA,1	NA,inf	NA,inf	NA,0.449855	0.000152779	0.000303115
3	chr20:1928855:C:T	1928855	NA,T	NA,C	NA,1	NA,-inf	NA,inf	NA,0.547451	0.000152763	0.000303293
3	chr20:2069362:T:C	2069362	NA,C	NA,T	NA,1	NA,-inf	NA,inf	NA,0.224681	0.000152698	0.000303091
3	chr20:2052972:C:T	2052972	NA,T	NA,C	NA,1	NA,inf	NA,inf	NA,0.615509	0.000152619	0.000302783
3	chr20:2073841:G:A	2073841	NA,A	NA,G	NA,1	NA,-inf	NA,inf	NA,0.224639	0.000152594	0.000302885
3	chr20:1682996:C:T	1682996	NA,T	NA,C	NA,1	NA,-inf	NA,inf	NA,0.34613	0.000152539	0.000302724
3	chr20:2069350:G:A	2069350	NA,A	NA,G	NA,1	NA,-inf	NA,inf	NA,0.223868	0.000152522	0.000302741
3	chr20:1919997:T:C	1919997	NA,C	NA,T	NA,1	NA,inf	NA,inf	NA,0.418424	0.000152443	0.000302477
3	chr20:2128925:C:T	2128925	NA,T	NA,C	NA,1	NA,inf	NA,inf	NA,0.448167	0.000152426	0.000302415
3	chr20:1568719:A:AG	1568719	NA,AG	NA,A	NA,1	NA,inf	NA,inf	NA,0.45826	0.000152402	0.000302316
3	chr20:1650700:A:G	1650700	G,G	A,A	1,1	inf,inf	inf,inf	0.771419,0.931755	0.000152358	0.000303073
3	chr20:2069453:AATTG:A	2069453	NA,A	NA,AATTG	NA,1	NA,-inf	NA,inf	NA,0.222841	0.000152339	0.000302378
3	chr20:1894391:G:A	1894391	NA,A	NA,G	NA,1	NA,inf	NA,inf	NA,0.48191	0.00015232	0.000302195
3	chr20:1570576:A:T	1570576	NA,T	NA,A	NA,1	NA,inf	NA,inf	NA,0.456	0.000152222	0.00030196
3	chr20:2025663:G:T	2025663	NA,T	NA,G	NA,1	NA,-inf	NA,inf	NA,0.317402	0.000152062	0.000301791
3	chr20:1722541:A:T	1722541	T,T	A,A	1,1	-inf,inf	inf,inf	0.0641712,1.63796	0.000151995	0.000301397
3	chr20:1530304:T:G	1530304	NA,G	NA,T	NA,1	NA,-inf	NA,inf	NA,0.225118	0.000151856	0.000301464
3	chr20:2005657:G:C	2005657	NA,C	NA,G	NA,1	NA,-inf	NA,inf	NA,0.448898	0.000151619	0.00030092
3	chr20:2072232:C:T	2072232	NA,T	NA,C	NA,1	NA,-inf	NA,inf	NA,0.220111	0.000151546	0.000300803
3	chr20:1680912:T:G	1680912	NA,G	NA,T	NA,1	NA,inf	NA,inf	NA,0.419226	0.000151526	0.000300654
3	chr20:1784643:C:T	1784643	NA,T	NA,C	NA,1	NA,inf	NA,inf	NA,0.475561	0.000151442	0.000300455
3	chr20:2127095:A:G	2127095	NA,G	NA,A	NA,1	NA,inf	NA,inf	NA,0.368631	0.000151442	0.000300505
3	chr20:1548349:T:A	1548349	NA,A	NA,T	NA,1	NA,-inf	NA,inf	NA,0.276236	0.000151438	0.000300597
3	chr20:2426081:G:C	2426081	NA,C	NA,G	NA,1	NA,inf	NA,inf	NA,0.428579	0.000151159	0.000299931
3	chr20:2030545:C:T	2030545	NA,T	NA,C	NA,1	NA,inf	NA,inf	NA,0.508026	0.000151137	0.000299872
3	chr20:1652136:T:C	1652136	NA,C	NA,T	NA,1	NA,inf	NA,inf	NA,0.408496	0.000151108	0.000299854
3	chr20:2390591:C:T	2390591	NA,T	NA,C	NA,1	NA,inf	NA,inf	NA,0.403135	0.00015097	0.000299557
3	chr20:2150071:CATTTCCTTGGGTATATACCAAGCAGTGGAA:C	2150071	NA,C	NA,CATTTCCTTGGGTATATACCAAGCAGTGGAA	NA,1	NA,inf	NA,inf	NA,0.438954	0.000150941	0.00029947
3	chr20:1708514:C:T	1708514	T,T	C,C	1,1	-inf,inf	inf,inf	0.0416891,1.37925	0.000150924	0.000299724
3	chr20:2420194:G:A	2420194	NA,A	NA,G	NA,1	NA,inf	NA,inf	NA,0.420233	0.000150903	0.000299429
3	chr20:1903474:T:C	1903474	C,C	T,T	1,1	-inf,inf	inf,inf	0.208964,1.79752	0.000150829	0.000299813
3	chr20:2313388:G:T	2313388	NA,T	NA,G	NA,1	NA,inf	NA,inf	NA,0.449065	0.000150817	0.000299267
3	chr20:1906202:C:T	1906202	NA,T	NA,C	NA,1	NA,inf	NA,inf	NA,0.400875	0.000150727	0.000299082
3	chr20:2350980:C:T	2350980	T,T	C,C	1,1	-inf,-inf	inf,inf	1.32043,0.753583	0.000150705	0.000298668
3	chr20:2068917:C:T	2068917	NA,T	NA,C	NA,1	NA,inf	NA,inf	NA,0.606231	0.00015069	0.000298983
3	chr20:2313384:T:C	2313384	NA,C	NA,T	NA,1	NA,inf	NA,inf	NA,0.448124	0.000150652	0.000298939
3	chr20:1708820:C:A	1708820	NA,A	NA,C	NA,1	NA,inf	NA,inf	NA,0.462021	0.000150625	0.000298838
3	chr20:2174299:C:T	2174299	NA,T	NA,C	NA,1	NA,-inf	NA,inf	NA,0.279454	0.000150598	0.000298895
3	chr20:1569895:A:T	1569895	NA,T	NA,A	NA,1	NA,inf	NA,inf	NA,0.446171	0.000150583	0.00029871
3	chr20:1579343:G:T	1579343	NA,T	NA,G	NA,1	NA,-inf	NA,inf	NA,0.35676	0.000150476	0.000298557
3	chr20:2013704:A:G	2013704	NA,G	NA,A	NA,1	NA,-inf	NA,inf	NA,0.293273	0.000150425	0.000298553
3	chr20:2075468:A:G	2075468	NA,G	NA,A	NA,1	NA,-inf	NA,inf	NA,0.215076	0.000150378	0.000298484
3	chr20:2425663:T:C	2425663	NA,C	NA,T	NA,1	NA,inf	NA,inf	NA,0.423588	0.000150315	0.000298256
3	chr20:2193989:G:A	2193989	NA,A	NA,G	NA,1	NA,-inf	NA,inf	NA,0.274537	0.000150151	0.000298012
3	chr20:1969686:A:G	1969686	NA,G	NA,A	NA,1	NA,inf	NA,inf	NA,0.817042	0.000150131	0.000297831
3	chr20:2271364:C:T	2271364	NA,T	NA,C	NA,1	NA,-inf	NA,inf	NA,0.276687	0.000150094	0.000297886
3	chr20:1832511:C:T	1832511	NA,T	NA,C	NA,1	NA,-inf	NA,inf	NA,0.391736	0.00015008	0.000297883
3	chr20:2172217:C:CA	2172217	NA,CA	NA,C	NA,1	NA,-inf	NA,inf	NA,0.262146	0.000150008	0.00029774
3	chr20:1706047:C:T	1706047	T,T	C,C	1,1	-inf,inf	inf,inf	0.0393321,1.47485	0.000149988	0.000297756
3	chr20:2295891:C:T	2295891	NA,T	NA,C	NA,1	NA,-inf	NA,inf	NA,0.317165	0.000149984	0.000297678
3	chr20:1776098:T:TA	1776098	TA,NA	T,NA	1,NA	-inf,NA	inf,NA	0.959859,NA	0.000149947	0.00029742
3	chr20:1443422:C:T	1443422	NA,T	NA,C	NA,1	NA,-inf	NA,inf	NA,0.317156	0.000149826	0.000297355
3	chr20:2378942:C:T	2378942	NA,T	NA,C	NA,1	NA,inf	NA,inf	NA,0.404072	0.000149807	0.000297259
3	chr20:2074473:C:T	2074473	NA,T	NA,C	NA,1	NA,-inf	NA,inf	NA,0.212631	0.000149805	0.000297347
3	chr20:1708507:G:C	1708507	C,C	G,G	1,1	-inf,inf	inf,inf	0.0467318,1.37562	0.000149791	0.000297473
3	chr20:1485473:G:A	1485473	NA,A	NA,G	NA,1	NA,inf	NA,inf	NA,0.451006	0.000149769	0.000297133
3	chr20:1983967:TTC:T	1983967	NA,T	NA,TTC	NA,1	NA,-inf	NA,inf	NA,0.295127	0.000149665	0.00029703
3	chr20:2071335:T:C	2071335	NA,C	NA,T	NA,1	NA,-inf	NA,inf	NA,0.21159	0.000149661	0.000297061
3	chr20:1810342:A:G	1810342	NA,G	NA,A	NA,1	NA,-inf	NA,inf	NA,0.310991	0.000149642	0.000297001
3	chr20:1569713:A:G	1569713	NA,G	NA,A	NA,1	NA,inf	NA,inf	NA,0.440662	0.000149559	0.00029668
3	chr20:2251255:T:C	2251255	NA,C	NA,T	NA,1	NA,-inf	NA,inf	NA,0.328811	0.000149517	0.000296707
3	chr20:2073786:C:T	2073786	NA,T	NA,C	NA,1	NA,-inf	NA,inf	NA,0.21107	0.000149512	0.000296764
3	chr20:1968931:C:T	1968931	NA,T	NA,C	NA,1	NA,inf	NA,inf	NA,0.816338	0.000149505	0.00029659
3	chr20:1759819:G:A	1759819	NA,A	NA,G	NA,1	NA,-inf	NA,inf	NA,0.210891	0.000149493	0.000296745
3	chr20:1708473:C:T	1708473	T,T	C,C	1,1	-inf,inf	inf,inf	0.050771,1.37443	0.000149489	0.000296872
3	chr20:2180805:A:G	2180805	NA,G	NA,A	NA,1	NA,inf	NA,inf	NA,0.387542	0.000149414	0.000296409
3	chr20:1568902:A:G	1568902	NA,G	NA,A	NA,1	NA,inf	NA,inf	NA,0.439765	0.000149409	0.000296383
3	chr20:2070945:G:A	2070945	NA,A	NA,G	NA,1	NA,-inf	NA,inf	NA,0.210296	0.000149369	0.000296482
3	chr20:2261534:T:C	2261534	NA,C	NA,T	NA,1	NA,inf	NA,inf	NA,0.398208	0.000149283	0.000296207
3	chr20:2071526:G:A	2071526	NA,A	NA,G	NA,1	NA,-inf	NA,inf	NA,0.210985	0.00014924	0.000296225
3	chr20:2076055:G:C	2076055	NA,C	NA,G	NA,1	NA,-inf	NA,inf	NA,0.209845	0.000149233	0.00029621
3	chr20:2070828:T:C	2070828	NA,C	NA,T	NA,1	NA,-inf	NA,inf	NA,0.209768	0.00014916	0.000296065
3	chr20:1570379:A:G	1570379	NA,G	NA,A	NA,1	NA,-inf	NA,inf	NA,0.289056	0.000149154	0.000296026
3	chr20:2277588:C:G	2277588	NA,G	NA,C	NA,1	NA,inf	NA,inf	NA,0.383379	0.000149147	0.000295936
3	chr20:1566260:C:T	1566260	NA,T	NA,C	NA,1	NA,-inf	NA,inf	NA,0.292699	0.000149114	0.000295944
3	chr20:2332551:G:T	2332551	NA,T	NA,G	NA,1	NA,inf	NA,inf	NA,0.415035	0.000148971	0.000295615
3	chr20:1629711:T:C	1629711	NA,C	NA,T	NA,1	NA,-inf	NA,inf	NA,0.326407	0.00014896	0.000295631
3	chr20:2075712:T:A	2075712	NA,A	NA,T	NA,1	NA,-inf	NA,inf	NA,0.208047	0.000148822	0.000295395
3	chr20:1992115:A:G	1992115	G,G	A,A	1,1	-inf,inf	inf,inf	0.22024,0.0447109	0.000148797	0.000296457
3	chr20:2069298:A:T	2069298	NA,T	NA,A	NA,1	NA,-inf	NA,inf	NA,0.207122	0.000148772	0.000295296
3	chr20:1725464:G:A	1725464	NA,A	NA,G	NA,1	NA,inf	NA,inf	NA,0.404354	0.000148697	0.000295052
3	chr20:2019218:G:A	2019218	NA,A	NA,G	NA,1	NA,inf	NA,inf	NA,0.540761	0.000148663	0.00029497
3	chr20:2151079:T:C	2151079	NA,C	NA,T	NA,1	NA,inf	NA,inf	NA,0.582183	0.000148618	0.00029477
3	chr20:1925381:G:A	1925381	A,A	G,G	1,1	inf,-inf	inf,inf	0.339342,1.21753	0.000148513	0.00029477
3	chr20:1682967:A:G	1682967	NA,G	NA,A	NA,1	NA,inf	NA,inf	NA,0.402237	0.000148486	0.000294624
3	chr20:1491215:T:C	1491215	NA,C	NA,T	NA,1	NA,inf	NA,inf	NA,0.416025	0.000148432	0.00029451
3	chr20:2073310:A:G	2073310	NA,G	NA,A	NA,1	NA,-inf	NA,inf	NA,0.205626	0.000148352	0.000294461
3	chr20:1693556:C:T	1693556	NA,T	NA,C	NA,1	NA,inf	NA,inf	NA,0.386681	0.000148336	0.000294344
3	chr20:2157604:C:T	2157604	NA,T	NA,C	NA,1	NA,inf	NA,inf	NA,0.400338	0.000148301	0.000294243
3	chr20:2069765:A:G	2069765	NA,G	NA,A	NA,1	NA,-inf	NA,inf	NA,0.205556	0.000148285	0.000294328
3	chr20:2246331:TTGTCTC:T	2246331	NA,T	NA,TTGTCTC	NA,1	NA,-inf	NA,inf	NA,0.242151	0.000148179	0.0002941
3	chr20:1867160:A:G	1867160	NA,G	NA,A	NA,1	NA,inf	NA,inf	NA,0.397018	0.000148151	0.00029397
3	chr20:1881018:G:A	1881018	NA,A	NA,G	NA,1	NA,-inf	NA,inf	NA,0.308648	0.000148119	0.000293964
3	chr20:1503198:T:C	1503198	NA,C	NA,T	NA,1	NA,inf	NA,inf	NA,0.392959	0.000148064	0.000293816
3	chr20:2300575:G:C	2300575	NA,C	NA,G	NA,1	NA,-inf	NA,inf	NA,0.294794	0.000147996	0.000293728
3	chr20:2071308:A:G	2071308	NA,G	NA,A	NA,1	NA,-inf	NA,inf	NA,0.204083	0.00014798	0.000293723
3	chr20:2199886:T:C	2199886	NA,C	NA,T	NA,1	NA,-inf	NA,inf	NA,0.271172	0.000147973	0.000293677
3	chr20:1925382:T:A	1925382	A,A	T,T	1,1	inf,-inf	inf,inf	0.334868,1.21753	0.000147973	0.000293706
3	chr20:1748748:T:C	1748748	NA,C	NA,T	NA,1	NA,inf	NA,inf	NA,0.372226	0.000147963	0.000293586
3	chr20:2241807:G:A	2241807	NA,A	NA,G	NA,1	NA,-inf	NA,inf	NA,0.358874	0.000147921	0.000293518
3	chr20:1830226:T:C	1830226	NA,C	NA,T	NA,1	NA,inf	NA,inf	NA,0.400327	0.000147893	0.00029344
3	chr20:2076144:A:G	2076144	NA,G	NA,A	NA,1	NA,-inf	NA,inf	NA,0.203737	0.000147843	0.000293451
3	chr20:2241897:G:A	2241897	NA,A	NA,G	NA,1	NA,-inf	NA,inf	NA,0.357704	0.0001478	0.000293278
3	chr20:1739400:C:T	1739400	NA,T	NA,C	NA,1	NA,-inf	NA,inf	NA,0.316716	0.000147795	0.000293324
3	chr20:2069835:G:T	2069835	NA,T	NA,G	NA,1	NA,-inf	NA,inf	NA,0.203402	0.000147759	0.000293284
3	chr20:1773068:G:A	1773068	NA,A	NA,G	NA,1	NA,-inf	NA,inf	NA,0.317201	0.000147687	0.00029312
3	chr20:2120155:G:A	2120155	NA,A	NA,G	NA,1	NA,-inf	NA,inf	NA,0.296117	0.000147678	0.000293121
3	chr20:1679796:A:G	1679796	NA,G	NA,A	NA,1	NA,inf	NA,inf	NA,0.387698	0.000147631	0.000292943
3	chr20:1708911:A:G	1708911	G,G	A,A	1,1	-inf,inf	inf,inf	0.0530359,1.36901	0.000147592	0.000293105
3	chr20:1543306:G:A	1543306	NA,A	NA,G	NA,1	NA,inf	NA,inf	NA,0.404115	0.00014756	0.00029278
3	chr20:1635884:G:A	1635884	NA,A	NA,G	NA,1	NA,-inf	NA,inf	NA,0.277313	0.000147519	0.000292858
3	chr20:2334536:A:C	2334536	NA,C	NA,A	NA,1	NA,-inf	NA,inf	NA,0.301926	0.000147487	0.000292778
3	chr20:2094276:G:A	2094276	NA,A	NA,G	NA,1	NA,-inf	NA,inf	NA,0.55218	0.000147474	0.000292574
3	chr20:1681008:T:C	1681008	NA,C	NA,T	NA,1	NA,inf	NA,inf	NA,0.386801	0.000147474	0.00029263
3	chr20:1629968:C:G	1629968	NA,G	NA,C	NA,1	NA,-inf	NA,inf	NA,0.312948	0.000147425	0.000292615
3	chr20:1955361:A:C	1955361	C,NA	A,NA	1,NA	-inf,NA	inf,NA	1.38025,NA	0.000147407	0.000292199
3	chr20:2278749:C:T	2278749	NA,T	NA,C	NA,1	NA,-inf	NA,inf	NA,0.28117	0.000147394	0.000292502
3	chr20:1678608:A:G	1678608	NA,G	NA,A	NA,1	NA,inf	NA,inf	NA,0.386353	0.000147393	0.00029247
3	chr20:2334800:A:T	2334800	NA,T	NA,A	NA,1	NA,inf	NA,inf	NA,0.450428	0.000147332	0.000292311
3	chr20:1676039:A:G	1676039	NA,G	NA,A	NA,1	NA,inf	NA,inf	NA,0.385739	0.000147284	0.000292254
3	chr20:2321497:C:T	2321497	NA,T	NA,C	NA,1	NA,inf	NA,inf	NA,0.380808	0.000147283	0.000292258
3	chr20:2282486:G:A	2282486	NA,A	NA,G	NA,1	NA,-inf	NA,inf	NA,0.270023	0.000147242	0.000292302
3	chr20:1684123:A:G	1684123	NA,G	NA,A	NA,1	NA,inf	NA,inf	NA,0.385438	0.000147227	0.000292141
3	chr20:1756863:C:T	1756863	NA,T	NA,C	NA,1	NA,inf	NA,inf	NA,0.389336	0.0001472	0.000292066
3	chr20:2189230:G:A	2189230	NA,A	NA,G	NA,1	NA,-inf	NA,inf	NA,0.25627	0.000147199	0.000292146
3	chr20:1683645:C:A	1683645	NA,A	NA,C	NA,1	NA,inf	NA,inf	NA,0.385134	0.000147179	0.000292046
3	chr20:1679198:A:G	1679198	NA,G	NA,A	NA,1	NA,inf	NA,inf	NA,0.385012	0.000147157	0.000292002
3	chr20:1677665:A:C	1677665	NA,C	NA,A	NA,1	NA,inf	NA,inf	NA,0.38493	0.000147144	0.000291976
3	chr20:2247587:A:G	2247587	G,G	A,A	1,1	inf,inf	inf,inf	2.03425,0.67305	0.000147143	0.000290883
3	chr20:2431795:C:T	2431795	NA,T	NA,C	NA,1	NA,inf	NA,inf	NA,0.407279	0.000147081	0.000291836
3	chr20:1680154:G:A	1680154	NA,A	NA,G	NA,1	NA,inf	NA,inf	NA,0.385029	0.000147072	0.000291833
3	chr20:1756839:A:G	1756839	NA,G	NA,A	NA,1	NA,inf	NA,inf	NA,0.388507	0.000147057	0.000291781
3	chr20:2382899:G:T	2382899	NA,T	NA,G	NA,1	NA,inf	NA,inf	NA,0.378081	0.000147049	0.000291779
3	chr20:1683299:G:A	1683299	NA,A	NA,G	NA,1	NA,inf	NA,inf	NA,0.384209	0.000147021	0.000291732
3	chr20:1944654:T:A	1944654	NA,A	NA,T	NA,1	NA,inf	NA,inf	NA,0.537603	0.000146948	0.000291576
3	chr20:1942528:C:T	1942528	NA,T	NA,C	NA,1	NA,inf	NA,inf	NA,0.523671	0.000146906	0.000291493
3	chr20:1675927:A:G	1675927	NA,G	NA,A	NA,1	NA,inf	NA,inf	NA,0.383346	0.000146865	0.000291423
3	chr20:2070998:G:A	2070998	NA,A	NA,G	NA,1	NA,-inf	NA,inf	NA,0.198315	0.000146733	0.000291248
3	chr20:2189744:C:T	2189744	NA,T	NA,C	NA,1	NA,-inf	NA,inf	NA,0.253574	0.000146666	0.000291088
3	chr20:2071295:C:A	2071295	NA,A	NA,C	NA,1	NA,-inf	NA,inf	NA,0.206918	0.000146644	0.000291069
3	chr20:1948673:G:A	1948673	NA,A	NA,G	NA,1	NA,inf	NA,inf	NA,0.50254	0.000146586	0.000290843
3	chr20:2207605:C:G	2207605	NA,G	NA,C	NA,1	NA,-inf	NA,inf	NA,0.277298	0.000146533	0.000290844
3	chr20:2173005:T:A	2173005	A,A	T,T	1,1	-inf,inf	inf,inf	0.438259,1.17877	0.000146214	0.000290109
3	chr20:1884311:G:A	1884311	NA,A	NA,G	NA,1	NA,inf	NA,inf	NA,0.27214	0.000146184	0.000290078
3	chr20:1884705:C:G	1884705	NA,G	NA,C	NA,1	NA,-inf	NA,inf	NA,0.316002	0.000146151	0.000290048
3	chr20:2252729:G:A	2252729	NA,A	NA,G	NA,1	NA,inf	NA,inf	NA,0.408392	0.00014608	0.000289869
3	chr20:1897378:G:A	1897378	A,NA	G,NA	1,NA	-inf,NA	inf,NA	0.559239,NA	0.000145899	0.000290776
3	chr20:1673290:C:T	1673290	NA,T	NA,C	NA,1	NA,-inf	NA,inf	NA,0.301086	0.000145748	0.000289246
3	chr20:2271693:G:A	2271693	NA,A	NA,G	NA,1	NA,-inf	NA,inf	NA,0.253998	0.00014553	0.000288828
3	chr20:2259786:G:A	2259786	NA,A	NA,G	NA,1	NA,inf	NA,inf	NA,0.412461	0.000145521	0.00028867
3	chr20:2180872:G:T	2180872	NA,T	NA,G	NA,1	NA,inf	NA,inf	NA,0.36522	0.000145438	0.000288527
3	chr20:1690294:C:A	1690294	NA,A	NA,C	NA,1	NA,inf	NA,inf	NA,0.456731	0.000145342	0.000288343
3	chr20:1682915:G:T	1682915	NA,T	NA,G	NA,1	NA,inf	NA,inf	NA,0.482203	0.000145253	0.000288087
3	chr20:2131841:C:T	2131841	NA,T	NA,C	NA,1	NA,inf	NA,inf	NA,0.493045	0.000145162	0.000288025
3	chr20:1936534:C:T	1936534	NA,T	NA,C	NA,1	NA,inf	NA,inf	NA,0.334891	0.000145139	0.000288005
3	chr20:2448179:A:T	2448179	NA,T	NA,A	NA,1	NA,-inf	NA,inf	NA,0.304891	0.000145129	0.000288033
3	chr20:2447861:G:A	2447861	NA,A	NA,G	NA,1	NA,-inf	NA,inf	NA,0.304374	0.000145034	0.000287843
3	chr20:2228010:A:C	2228010	NA,C	NA,A	NA,1	NA,-inf	NA,inf	NA,0.296259	0.000144835	0.000287459
3	chr20:2380281:CT:C	2380281	NA,C	NA,CT	NA,1	NA,inf	NA,inf	NA,0.395489	0.000144796	0.000287294
3	chr20:1652612:T:C	1652612	NA,C	NA,T	NA,1	NA,inf	NA,inf	NA,0.37082	0.000144742	0.000287223
3	chr20:1995596:T:G	1995596	NA,G	NA,T	NA,1	NA,inf	NA,inf	NA,0.509436	0.000144687	0.000287081
3	chr20:2070628:A:G	2070628	NA,G	NA,A	NA,1	NA,-inf	NA,inf	NA,0.188783	0.000144682	0.000287175
3	chr20:1910108:C:T	1910108	NA,T	NA,C	NA,1	NA,-inf	NA,inf	NA,0.24796	0.000144676	0.000287148
3	chr20:1998851:G:A	1998851	NA,A	NA,G	NA,1	NA,-inf	NA,inf	NA,0.137381	0.00014465	0.000287102
3	chr20:2151789:A:C	2151789	NA,C	NA,A	NA,1	NA,inf	NA,inf	NA,0.504156	0.000144517	0.000286714
3	chr20:2245649:G:A	2245649	NA,A	NA,G	NA,1	NA,inf	NA,inf	NA,0.370502	0.000144496	0.000286639
3	chr20:1964337:G:A	1964337	NA,A	NA,G	NA,1	NA,inf	NA,inf	NA,0.475947	0.000144417	0.000286577
3	chr20:1857311:G:A	1857311	NA,A	NA,G	NA,1	NA,-inf	NA,inf	NA,0.288606	0.00014437	0.000286543
3	chr20:2192291:A:G	2192291	NA,G	NA,A	NA,1	NA,inf	NA,inf	NA,0.507784	0.000144331	0.000286303
3	chr20:2151784:C:T	2151784	NA,T	NA,C	NA,1	NA,inf	NA,inf	NA,0.50354	0.000144317	0.000286317
3	chr20:1937101:AAGACCCTTCAGGC:A	1937101	NA,A	NA,AAGACCCTTCAGGC	NA,1	NA,-inf	NA,inf	NA,0.128703	0.000144243	0.0002863
3	chr20:1807287:C:T	1807287	NA,T	NA,C	NA,1	NA,-inf	NA,inf	NA,0.204379	0.000144194	0.000286253
3	chr20:2237382:C:T	2237382	NA,T	NA,C	NA,1	NA,inf	NA,inf	NA,0.397335	0.000144167	0.000286073
3	chr20:1719933:A:C	1719933	C,C	A,A	1,1	-inf,inf	inf,inf	0.0698042,1.64461	0.000144135	0.00028578
3	chr20:1655556:T:C	1655556	NA,C	NA,T	NA,1	NA,inf	NA,inf	NA,0.362034	0.000144134	0.000286012
3	chr20:2069953:A:G	2069953	NA,G	NA,A	NA,1	NA,-inf	NA,inf	NA,0.185918	0.000144099	0.000286018
3	chr20:1506084:A:G	1506084	NA,G	NA,A	NA,1	NA,-inf	NA,inf	NA,0.312568	0.000144089	0.000285973
3	chr20:1694220:G:A	1694220	NA,A	NA,G	NA,1	NA,inf	NA,inf	NA,0.361868	0.000144085	0.00028591
3	chr20:2394616:A:G	2394616	G,G	A,A	1,1	inf,inf	inf,inf	1.09117,0.391581	0.000144049	0.000285974
3	chr20:2191738:C:T	2191738	NA,T	NA,C	NA,1	NA,-inf	NA,inf	NA,0.2391	0.000143951	0.000285698
3	chr20:1987119:G:A	1987119	NA,A	NA,G	NA,1	NA,-inf	NA,inf	NA,0.207295	0.000143865	0.000285593
3	chr20:2090499:C:T	2090499	NA,T	NA,C	NA,1	NA,-inf	NA,inf	NA,0.2675	0.000143827	0.000285443
3	chr20:1999842:T:C	1999842	NA,C	NA,T	NA,1	NA,inf	NA,inf	NA,0.567882	0.000143821	0.000285355
3	chr20:2300606:G:T	2300606	T,T	G,G	1,1	-inf,-inf	inf,inf	1.69246,0.584335	0.000143662	0.000285014
3	chr20:2239510:G:A	2239510	NA,A	NA,G	NA,1	NA,inf	NA,inf	NA,0.411781	0.000143502	0.00028466
3	chr20:2333519:C:A	2333519	NA,A	NA,C	NA,1	NA,-inf	NA,inf	NA,0.2688	0.000143275	0.000284366
3	chr20:1678328:A:G	1678328	NA,G	NA,A	NA,1	NA,inf	NA,inf	NA,0.371191	0.000143207	0.000284153
3	chr20:1718072:G:A	1718072	NA,A	NA,G	NA,1	NA,inf	NA,inf	NA,0.369742	0.000143152	0.000284051
3	chr20:2000112:T:C	2000112	NA,C	NA,T	NA,1	NA,-inf	NA,inf	NA,0.125074	0.00014312	0.000284068
3	chr20:2150480:A:AT	2150480	NA,AT	NA,A	NA,1	NA,-inf	NA,inf	NA,0.227164	0.000143039	0.00028386
3	chr20:1695267:C:T	1695267	NA,T	NA,C	NA,1	NA,inf	NA,inf	NA,0.354605	0.000142949	0.000283658
3	chr20:2074779:C:T	2074779	NA,T	NA,C	NA,1	NA,-inf	NA,inf	NA,0.161525	0.000142891	0.00028364
3	chr20:2232220:G:A	2232220	A,NA	G,NA	1,NA	inf,NA	inf,NA	0.666214,NA	0.000142874	0.000283438
3	chr20:1695688:C:G	1695688	NA,G	NA,C	NA,1	NA,inf	NA,inf	NA,0.353846	0.000142823	0.000283407
3	chr20:2069722:C:G	2069722	NA,G	NA,C	NA,1	NA,-inf	NA,inf	NA,0.188249	0.000142777	0.00028339
3	chr20:2000449:G:A	2000449	NA,A	NA,G	NA,1	NA,-inf	NA,inf	NA,0.176881	0.000142525	0.00028286
3	chr20:1874486:T:A	1874486	NA,A	NA,T	NA,1	NA,-inf	NA,inf	NA,0.305479	0.000142507	0.000282819
3	chr20:2172111:G:GAA	2172111	NA,GAA	NA,G	NA,1	NA,-inf	NA,inf	NA,0.249508	0.000142462	0.000282747
3	chr20:1917472:G:A	1917472	NA,A	NA,G	NA,1	NA,-inf	NA,inf	NA,0.230202	0.000142461	0.000282751
3	chr20:1894148:T:C	1894148	NA,C	NA,T	NA,1	NA,inf	NA,inf	NA,0.361376	0.000142434	0.00028263
3	chr20:2320575:G:A	2320575	NA,A	NA,G	NA,1	NA,-inf	NA,inf	NA,0.265018	0.000142311	0.000282449
3	chr20:1836157:A:G	1836157	NA,G	NA,A	NA,1	NA,-inf	NA,inf	NA,0.200266	0.000142288	0.000282423
3	chr20:1809650:A:G	1809650	NA,G	NA,A	NA,1	NA,-inf	NA,inf	NA,0.245858	0.000142277	0.000282404
3	chr20:1635313:T:C	1635313	C,C	T,T	1,1	-inf,inf	inf,inf	1.14175,0.803276	0.000142238	0.00028204
3	chr20:2418827:AGCATTTTGGG:A	2418827	NA,A	NA,AGCATTTTGGG	NA,1	NA,inf	NA,inf	NA,0.379507	0.000142153	0.000282057
3	chr20:2257817:G:A	2257817	NA,A	NA,G	NA,1	NA,inf	NA,inf	NA,0.377531	0.000142148	0.000282056
3	chr20:2375447:T:C	2375447	NA,C	NA,T	NA,1	NA,inf	NA,inf	NA,0.409328	0.000142126	0.000282007
3	chr20:1995824:A:G	1995824	NA,G	NA,A	NA,1	NA,-inf	NA,inf	NA,0.262988	0.000142107	0.00028202
3	chr20:2260863:C:G	2260863	NA,G	NA,C	NA,1	NA,inf	NA,inf	NA,0.354288	0.000142	0.000281761
3	chr20:2448676:T:C	2448676	NA,C	NA,T	NA,1	NA,inf	NA,inf	NA,0.371679	0.000141971	0.000281702
3	chr20:1840850:G:A	1840850	NA,A	NA,G	NA,1	NA,inf	NA,inf	NA,0.346108	0.00014197	0.000281694
3	chr20:1897900:C:T	1897900	NA,T	NA,C	NA,1	NA,-inf	NA,inf	NA,0.351745	0.000141969	0.000281765
3	chr20:1624152:C:T	1624152	NA,T	NA,C	NA,1	NA,inf	NA,inf	NA,0.406552	0.000141903	0.000281559
3	chr20:2009281:G:A	2009281	NA,A	NA,G	NA,1	NA,-inf	NA,inf	NA,0.225521	0.000141838	0.000281492
3	chr20:2068685:T:A	2068685	NA,A	NA,T	NA,1	NA,-inf	NA,inf	NA,0.175792	0.000141837	0.000281527
3	chr20:2122207:G:A	2122207	NA,A	NA,G	NA,1	NA,-inf	NA,inf	NA,0.204542	0.000141743	0.000281295
3	chr20:2187536:T:C	2187536	NA,C	NA,T	NA,1	NA,-inf	NA,inf	NA,0.227529	0.000141723	0.000281276
3	chr20:1624407:GA:G	1624407	NA,G	NA,GA	NA,1	NA,inf	NA,inf	NA,0.370864	0.000141709	0.000281165
3	chr20:2384309:A:AC	2384309	NA,AC	NA,A	NA,1	NA,inf	NA,inf	NA,0.376596	0.000141681	0.00028112
3	chr20:2000859:T:C	2000859	NA,C	NA,T	NA,1	NA,-inf	NA,inf	NA,0.118658	0.000141614	0.000281078
3	chr20:2196978:A:G	2196978	NA,G	NA,A	NA,1	NA,-inf	NA,inf	NA,0.275075	0.00014153	0.000280883
3	chr20:2040673:T:C	2040673	NA,C	NA,T	NA,1	NA,-inf	NA,inf	NA,0.236187	0.000141485	0.000280785
3	chr20:1533809:G:A	1533809	NA,A	NA,G	NA,1	NA,-inf	NA,inf	NA,0.283532	0.000141384	0.000280589
3	chr20:2360353:C:T	2360353	NA,T	NA,C	NA,1	NA,inf	NA,inf	NA,0.353298	0.000141321	0.000280425
3	chr20:1738543:T:C	1738543	NA,C	NA,T	NA,1	NA,inf	NA,inf	NA,0.354003	0.000141061	0.00027991
3	chr20:2185075:G:T	2185075	NA,T	NA,G	NA,1	NA,-inf	NA,inf	NA,0.269739	0.000141051	0.00027991
3	chr20:2110684:T:A	2110684	NA,A	NA,T	NA,1	NA,-inf	NA,inf	NA,0.200254	0.000141047	0.000279914
3	chr20:1652689:A:G	1652689	NA,G	NA,A	NA,1	NA,-inf	NA,inf	NA,0.284743	0.00014101	0.000279858
3	chr20:1694992:G:A	1694992	NA,A	NA,G	NA,1	NA,inf	NA,inf	NA,0.348479	0.000140991	0.000279769
3	chr20:1967733:G:A	1967733	NA,A	NA,G	NA,1	NA,inf	NA,inf	NA,0.24079	0.000140916	0.000279624
3	chr20:1725836:T:C	1725836	NA,C	NA,T	NA,1	NA,-inf	NA,inf	NA,0.282539	0.000140904	0.000279657
3	chr20:2125879:G:A	2125879	NA,A	NA,G	NA,1	NA,-inf	NA,inf	NA,0.287428	0.000140837	0.000279491
3	chr20:1796960:C:G	1796960	NA,G	NA,C	NA,1	NA,-inf	NA,inf	NA,0.280397	0.00014081	0.000279435
3	chr20:2111890:G:A	2111890	NA,A	NA,G	NA,1	NA,inf	NA,inf	NA,0.380143	0.000140771	0.000279305
3	chr20:2171695:CA:C	2171695	NA,C	NA,CA	NA,1	NA,-inf	NA,inf	NA,0.269853	0.000140747	0.000279316
3	chr20:2124250:C:T	2124250	NA,T	NA,C	NA,1	NA,inf	NA,inf	NA,0.379959	0.000140677	0.000279117
3	chr20:1462696:T:G	1462696	NA,G	NA,T	NA,1	NA,-inf	NA,inf	NA,0.280901	0.000140628	0.00027911
3	chr20:1652950:G:A	1652950	NA,A	NA,G	NA,1	NA,-inf	NA,inf	NA,0.248828	0.000140612	0.000279074
3	chr20:2001644:A:G	2001644	NA,G	NA,A	NA,1	NA,-inf	NA,inf	NA,0.11389	0.000140609	0.000279082
3	chr20:2131251:T:C	2131251	NA,C	NA,T	NA,1	NA,-inf	NA,inf	NA,0.258777	0.000140596	0.000279061
3	chr20:1650740:C:T	1650740	NA,T	NA,C	NA,1	NA,-inf	NA,inf	NA,0.282431	0.00014058	0.000279005
3	chr20:1995041:C:T	1995041	NA,T	NA,C	NA,1	NA,-inf	NA,inf	NA,0.190853	0.000140559	0.000278981
3	chr20:1706547:A:G	1706547	NA,G	NA,A	NA,1	NA,-inf	NA,inf	NA,0.254948	0.000140552	0.000278955
3	chr20:2126308:T:G	2126308	NA,G	NA,T	NA,1	NA,inf	NA,inf	NA,0.378958	0.000140527	0.00027882
3	chr20:1848506:C:G	1848506	NA,G	NA,C	NA,1	NA,inf	NA,inf	NA,0.346512	0.000140509	0.00027878
3	chr20:1628700:G:T	1628700	NA,T	NA,G	NA,1	NA,inf	NA,inf	NA,0.360217	0.000140494	0.000278778
3	chr20:1913232:C:T	1913232	NA,T	NA,C	NA,1	NA,inf	NA,inf	NA,0.407586	0.000140426	0.000278626
3	chr20:1883639:T:C	1883639	NA,C	NA,T	NA,1	NA,-inf	NA,inf	NA,0.248311	0.000140411	0.000278685
3	chr20:2068938:T:C	2068938	NA,C	NA,T	NA,1	NA,-inf	NA,inf	NA,0.169819	0.000140339	0.000278552
3	chr20:1968487:C:A	1968487	NA,A	NA,C	NA,1	NA,inf	NA,inf	NA,0.236911	0.000140231	0.000278265
3	chr20:2427902:C:T	2427902	NA,T	NA,C	NA,1	NA,-inf	NA,inf	NA,0.262598	0.000140192	0.000278237
3	chr20:1805304:C:T	1805304	NA,T	NA,C	NA,1	NA,inf	NA,inf	NA,0.434434	0.000140122	0.000278007
3	chr20:1687314:G:A	1687314	NA,A	NA,G	NA,1	NA,inf	NA,inf	NA,0.398837	0.000140046	0.000277799
3	chr20:2124145:A:G	2124145	NA,G	NA,A	NA,1	NA,inf	NA,inf	NA,0.392345	0.000139969	0.000277715
3	chr20:1526938:A:G	1526938	NA,G	NA,A	NA,1	NA,-inf	NA,inf	NA,0.251015	0.000139773	0.000277419
3	chr20:1669090:G:A	1669090	NA,A	NA,G	NA,1	NA,inf	NA,inf	NA,0.337985	0.000139741	0.0002773
3	chr20:2261459:T:C	2261459	NA,C	NA,T	NA,1	NA,inf	NA,inf	NA,0.382364	0.000139622	0.000276978
3	chr20:1793583:G:A	1793583	NA,A	NA,G	NA,1	NA,-inf	NA,inf	NA,0.282187	0.000139607	0.000277037
3	chr20:1737448:AAT:A	1737448	NA,A	NA,AAT	NA,1	NA,inf	NA,inf	NA,0.354295	0.000139567	0.000276928
3	chr20:2124663:A:G	2124663	NA,G	NA,A	NA,1	NA,inf	NA,inf	NA,0.372043	0.000139483	0.000276749
3	chr20:2173694:C:G	2173694	NA,G	NA,C	NA,1	NA,inf	NA,inf	NA,0.390419	0.000139422	0.0002766
3	chr20:2116644:C:A	2116644	NA,A	NA,C	NA,1	NA,inf	NA,inf	NA,0.371644	0.000139414	0.000276613
3	chr20:2125108:G:C	2125108	NA,C	NA,G	NA,1	NA,inf	NA,inf	NA,0.371644	0.000139414	0.000276613
3	chr20:2118311:A:T	2118311	NA,T	NA,A	NA,1	NA,inf	NA,inf	NA,0.371644	0.000139414	0.000276613
3	chr20:2125090:C:T	2125090	NA,T	NA,C	NA,1	NA,inf	NA,inf	NA,0.371644	0.000139414	0.000276613
3	chr20:2125109:G:A	2125109	NA,A	NA,G	NA,1	NA,inf	NA,inf	NA,0.371644	0.000139414	0.000276613
3	chr20:2115438:G:C	2115438	NA,C	NA,G	NA,1	NA,inf	NA,inf	NA,0.371644	0.000139414	0.000276613
3	chr20:2119692:C:T	2119692	NA,T	NA,C	NA,1	NA,inf	NA,inf	NA,0.371644	0.000139414	0.000276613
3	chr20:2115274:A:AG	2115274	NA,AG	NA,A	NA,1	NA,inf	NA,inf	NA,0.371528	0.000139388	0.000276562
3	chr20:2151791:G:GT	2151791	NA,GT	NA,G	NA,1	NA,inf	NA,inf	NA,0.468697	0.000139385	0.000276538
3	chr20:1779145:G:A	1779145	A,A	G,G	1,1	inf,-inf	inf,inf	1.51689,0.698951	0.000139267	0.000275541
3	chr20:2420026:C:T	2420026	NA,T	NA,C	NA,1	NA,-inf	NA,inf	NA,0.270136	0.000139236	0.000276322
3	chr20:1718549:T:C	1718549	NA,C	NA,T	NA,1	NA,inf	NA,inf	NA,0.361788	0.000139214	0.000276151
3	chr20:2068805:A:T	2068805	NA,T	NA,A	NA,1	NA,-inf	NA,inf	NA,0.164086	0.000139185	0.000276261
3	chr20:1920413:T:C	1920413	C,C	T,T	1,1	inf,-inf	inf,inf	0.233924,1.46923	0.000139078	0.00027638
3	chr20:1655392:G:A	1655392	NA,A	NA,G	NA,1	NA,inf	NA,inf	NA,0.335352	0.000139061	0.000275951
3	chr20:2118670:T:C	2118670	NA,C	NA,T	NA,1	NA,inf	NA,inf	NA,0.368934	0.000139007	0.000275806
3	chr20:2348151:T:C	2348151	NA,C	NA,T	NA,1	NA,inf	NA,inf	NA,0.369244	0.000139003	0.000275823
3	chr20:1482771:T:TA	1482771	NA,TA	NA,T	NA,1	NA,inf	NA,inf	NA,0.382778	0.000138962	0.000275737
3	chr20:1732934:A:G	1732934	NA,G	NA,A	NA,1	NA,-inf	NA,inf	NA,0.242612	0.000138958	0.000275809
3	chr20:2153264:T:C	2153264	NA,C	NA,T	NA,1	NA,-inf	NA,inf	NA,0.272804	0.000138945	0.000275737
3	chr20:1627301:T:C	1627301	NA,C	NA,T	NA,1	NA,-inf	NA,inf	NA,0.247721	0.000138914	0.000275719
3	chr20:2035321:G:A	2035321	NA,A	NA,G	NA,1	NA,-inf	NA,inf	NA,0.420052	0.000138904	0.00027568
3	chr20:2250293:C:T	2250293	NA,T	NA,C	NA,1	NA,-inf	NA,inf	NA,0.302353	0.000138888	0.000275607
3	chr20:2003239:A:G	2003239	NA,G	NA,A	NA,1	NA,inf	NA,inf	NA,0.532742	0.000138883	0.000275564
3	chr20:2003241:A:C	2003241	NA,C	NA,A	NA,1	NA,inf	NA,inf	NA,0.532725	0.000138879	0.000275554
3	chr20:2244799:C:T	2244799	NA,T	NA,C	NA,1	NA,-inf	NA,inf	NA,0.314907	0.000138811	0.000275451
3	chr20:2001665:C:T	2001665	NA,T	NA,C	NA,1	NA,inf	NA,inf	NA,0.309449	0.000138795	0.000275372
3	chr20:1472840:C:G	1472840	NA,G	NA,C	NA,1	NA,-inf	NA,inf	NA,0.289634	0.000138691	0.000275251
3	chr20:2228335:T:C	2228335	NA,C	NA,T	NA,1	NA,-inf	NA,inf	NA,0.226072	0.000138668	0.000275235
3	chr20:1844782:GC:G	1844782	NA,G	NA,GC	NA,1	NA,inf	NA,inf	NA,0.326946	0.000138641	0.00027508
3	chr20:1844784:T:A	1844784	NA,A	NA,T	NA,1	NA,inf	NA,inf	NA,0.326946	0.000138641	0.00027508
3	chr20:1760598:G:A	1760598	NA,A	NA,G	NA,1	NA,inf	NA,inf	NA,0.317631	0.000138621	0.000275057
3	chr20:1847135:G:A	1847135	NA,A	NA,G	NA,1	NA,inf	NA,inf	NA,0.326677	0.000138595	0.000274988
3	chr20:2130094:G:A	2130094	NA,A	NA,G	NA,1	NA,inf	NA,inf	NA,0.328654	0.000138396	0.000274598
3	chr20:1971582:C:T	1971582	NA,T	NA,C	NA,1	NA,inf	NA,inf	NA,0.225851	0.000138299	0.000274431
3	chr20:2416447:G:A	2416447	NA,A	NA,G	NA,1	NA,-inf	NA,inf	NA,0.261279	0.000138268	0.000274405
3	chr20:1728863:A:G	1728863	NA,G	NA,A	NA,1	NA,-inf	NA,inf	NA,0.232978	0.00013825	0.000274407
3	chr20:2270973:G:T	2270973	NA,T	NA,G	NA,1	NA,inf	NA,inf	NA,0.345423	0.000138244	0.000274297
3	chr20:2211513:A:G	2211513	NA,G	NA,A	NA,1	NA,-inf	NA,inf	NA,0.229179	0.000138242	0.000274399
3	chr20:2045310:C:T	2045310	NA,T	NA,C	NA,1	NA,-inf	NA,inf	NA,0.212883	0.000138206	0.000274277
3	chr20:1711521:A:T	1711521	NA,T	NA,A	NA,1	NA,-inf	NA,inf	NA,0.301673	0.000138156	0.00027418
3	chr20:2177940:A:G	2177940	G,G	A,A	1,1	-inf,inf	inf,inf	0.446785,1.72942	0.00013813	0.000273919
3	chr20:1714037:C:T	1714037	NA,T	NA,C	NA,1	NA,inf	NA,inf	NA,0.376228	0.00013811	0.000274016
3	chr20:2039706:G:A	2039706	NA,A	NA,G	NA,1	NA,inf	NA,inf	NA,0.502876	0.000138062	0.000273942
3	chr20:1725559:T:C	1725559	NA,C	NA,T	NA,1	NA,-inf	NA,inf	NA,0.266284	0.000137981	0.000273854
3	chr20:1500118:A:C	1500118	NA,C	NA,A	NA,1	NA,-inf	NA,inf	NA,0.237257	0.000137958	0.00027385
3	chr20:1996549:G:A	1996549	NA,A	NA,G	NA,1	NA,inf	NA,inf	NA,0.524194	0.00013786	0.000273533
3	chr20:2364945:C:T	2364945	NA,T	NA,C	NA,1	NA,inf	NA,inf	NA,0.330006	0.00013784	0.000273519
3	chr20:2336265:G:T	2336265	NA,T	NA,G	NA,1	NA,inf	NA,inf	NA,0.304841	0.000137758	0.000273348
3	chr20:1968251:A:G	1968251	NA,G	NA,A	NA,1	NA,inf	NA,inf	NA,0.222291	0.000137681	0.000273204
3	chr20:1530844:C:A	1530844	NA,A	NA,C	NA,1	NA,inf	NA,inf	NA,0.314929	0.000137629	0.000273111
3	chr20:2069003:A:C	2069003	NA,C	NA,A	NA,1	NA,-inf	NA,inf	NA,0.155277	0.000137537	0.000272989
3	chr20:1635015:T:C	1635015	C,C	T,T	1,1	inf,inf	inf,inf	0.0724361,1.80139	0.00013753	0.000272597
3	chr20:2382230:C:T	2382230	NA,T	NA,C	NA,1	NA,inf	NA,inf	NA,0.325459	0.000137512	0.000272859
3	chr20:1621405:T:C	1621405	NA,C	NA,T	NA,1	NA,-inf	NA,inf	NA,0.270823	0.0001375	0.000272886
3	chr20:2021675:T:C	2021675	NA,C	NA,T	NA,1	NA,-inf	NA,inf	NA,0.29836	0.000137435	0.000272785
3	chr20:2009435:G:C	2009435	NA,C	NA,G	NA,1	NA,inf	NA,inf	NA,0.385099	0.000137422	0.00027269
3	chr20:2109817:T:C	2109817	NA,C	NA,T	NA,1	NA,inf	NA,inf	NA,0.357384	0.000137369	0.000272558
3	chr20:2204615:G:A	2204615	NA,A	NA,G	NA,1	NA,-inf	NA,inf	NA,0.233608	0.000137342	0.000272578
3	chr20:1739154:A:T	1739154	NA,T	NA,A	NA,1	NA,inf	NA,inf	NA,0.380773	0.000137335	0.000272405
3	chr20:1860939:C:T	1860939	NA,T	NA,C	NA,1	NA,inf	NA,inf	NA,0.314776	0.000137321	0.000272461
3	chr20:1930233:G:A	1930233	NA,A	NA,G	NA,1	NA,inf	NA,inf	NA,0.306901	0.000137309	0.000272411
3	chr20:1911473:A:G	1911473	NA,G	NA,A	NA,1	NA,inf	NA,inf	NA,0.325571	0.000137274	0.000272395
3	chr20:2305332:A:G	2305332	NA,G	NA,A	NA,1	NA,inf	NA,inf	NA,0.33983	0.000137134	0.000272099
3	chr20:2110887:G:A	2110887	NA,A	NA,G	NA,1	NA,inf	NA,inf	NA,0.355631	0.000137107	0.000272039
3	chr20:1635237:A:G	1635237	G,G	A,A	1,1	-inf,inf	inf,inf	0.915083,1.27694	0.000137027	0.000271609
3	chr20:1956712:T:C	1956712	NA,C	NA,T	NA,1	NA,inf	NA,inf	NA,0.864124	0.000136894	0.000271582
3	chr20:1508750:G:A	1508750	NA,A	NA,G	NA,1	NA,-inf	NA,inf	NA,0.256442	0.000136641	0.000271187
3	chr20:2247385:G:A	2247385	NA,A	NA,G	NA,1	NA,inf	NA,inf	NA,0.323692	0.000136629	0.000271048
3	chr20:1996919:G:A	1996919	NA,A	NA,G	NA,1	NA,-inf	NA,inf	NA,0.0942656	0.000136502	0.000270926
3	chr20:1796811:C:T	1796811	NA,T	NA,C	NA,1	NA,-inf	NA,inf	NA,0.2166	0.00013644	0.000270823
3	chr20:1960781:CAG:C	1960781	NA,C	NA,CAG	NA,1	NA,inf	NA,inf	NA,0.527476	0.000136378	0.000270612
3	chr20:1694818:C:T	1694818	NA,T	NA,C	NA,1	NA,inf	NA,inf	NA,0.36285	0.000136282	0.000270404
3	chr20:1934082:G:T	1934082	NA,T	NA,G	NA,1	NA,-inf	NA,inf	NA,0.693543	0.000136215	0.000270391
3	chr20:2081836:T:C	2081836	NA,C	NA,T	NA,1	NA,-inf	NA,inf	NA,0.220147	0.000136079	0.000270066
3	chr20:1865423:G:T	1865423	NA,T	NA,G	NA,1	NA,-inf	NA,inf	NA,0.245904	0.000136066	0.000270051
3	chr20:1476048:A:G	1476048	NA,G	NA,A	NA,1	NA,-inf	NA,inf	NA,0.221676	0.000136027	0.000269955
3	chr20:2178880:C:T	2178880	NA,T	NA,C	NA,1	NA,-inf	NA,inf	NA,0.230498	0.000135999	0.000269911
3	chr20:2050948:A:G	2050948	NA,G	NA,A	NA,1	NA,-inf	NA,inf	NA,0.206718	0.000135979	0.000269857
3	chr20:1964726:T:A	1964726	NA,A	NA,T	NA,1	NA,inf	NA,inf	NA,0.155812	0.000135944	0.000269762
3	chr20:1947500:GC:G	1947500	NA,G	NA,GC	NA,1	NA,inf	NA,inf	NA,0.810736	0.000135898	0.000269681
3	chr20:1564197:C:A	1564197	NA,A	NA,C	NA,1	NA,inf	NA,inf	NA,0.314447	0.00013587	0.000269598
3	chr20:2040666:A:C	2040666	NA,C	NA,A	NA,1	NA,-inf	NA,inf	NA,0.203847	0.000135795	0.000269494
3	chr20:2222189:C:T	2222189	NA,T	NA,C	NA,1	NA,inf	NA,inf	NA,0.326453	0.000135584	0.000269027
3	chr20:2040039:G:A	2040039	NA,A	NA,G	NA,1	NA,-inf	NA,inf	NA,0.202583	0.000135574	0.000269053
3	chr20:2433853:T:C	2433853	NA,C	NA,T	NA,1	NA,inf	NA,inf	NA,0.333368	0.000135561	0.000268987
3	chr20:2328848:A:G	2328848	NA,G	NA,A	NA,1	NA,inf	NA,inf	NA,0.288246	0.000135444	0.000268765
3	chr20:2169224:C:T	2169224	NA,T	NA,C	NA,1	NA,-inf	NA,inf	NA,0.239582	0.000135418	0.000268741
3	chr20:1927990:A:G	1927990	NA,G	NA,A	NA,1	NA,inf	NA,inf	NA,0.37255	0.000135206	0.000268283
3	chr20:1517693:C:T	1517693	NA,T	NA,C	NA,1	NA,-inf	NA,inf	NA,0.262683	0.000135203	0.000268329
3	chr20:2249415:A:T	2249415	NA,T	NA,A	NA,1	NA,-inf	NA,inf	NA,0.238338	0.000135108	0.000268123
3	chr20:2210639:G:A	2210639	A,NA	G,NA	1,NA	inf,NA	inf,NA	0.452739,NA	0.000135107	0.000268298
3	chr20:2378424:T:G	2378424	NA,G	NA,T	NA,1	NA,-inf	NA,inf	NA,0.188759	0.000135101	0.000268145
3	chr20:1910013:G:C	1910013	NA,C	NA,G	NA,1	NA,inf	NA,inf	NA,0.363145	0.000135068	0.000267972
3	chr20:2249412:T:A	2249412	NA,A	NA,T	NA,1	NA,-inf	NA,inf	NA,0.237198	0.000134929	0.000267767
3	chr20:2384471:G:A	2384471	NA,A	NA,G	NA,1	NA,inf	NA,inf	NA,0.300354	0.000134827	0.00026753
3	chr20:2078942:T:C	2078942	NA,C	NA,T	NA,1	NA,inf	NA,inf	NA,0.482707	0.000134766	0.0002674
3	chr20:2206324:A:G	2206324	NA,G	NA,A	NA,1	NA,inf	NA,inf	NA,0.650406	0.000134673	0.000267028
3	chr20:2179528:C:T	2179528	NA,T	NA,C	NA,1	NA,-inf	NA,inf	NA,0.268052	0.00013466	0.000267235
3	chr20:2056375:C:T	2056375	NA,T	NA,C	NA,1	NA,inf	NA,inf	NA,0.432468	0.000134656	0.000267188
3	chr20:2259129:T:C	2259129	NA,C	NA,T	NA,1	NA,inf	NA,inf	NA,0.309395	0.000134603	0.000267087
3	chr20:1529642:T:C	1529642	NA,C	NA,T	NA,1	NA,inf	NA,inf	NA,0.304307	0.000134581	0.000267036
3	chr20:2401764:G:A	2401764	NA,A	NA,G	NA,1	NA,-inf	NA,inf	NA,0.194852	0.000134457	0.000266856
3	chr20:1718447:A:T	1718447	NA,T	NA,A	NA,1	NA,-inf	NA,inf	NA,0.243271	0.0001344	0.000266745
3	chr20:2322051:T:C	2322051	C,C	T,T	1,1	inf,-inf	inf,inf	1.39679,0.538914	0.000134371	0.000266332
3	chr20:2400460:A:G	2400460	NA,G	NA,A	NA,1	NA,-inf	NA,inf	NA,0.258784	0.000134324	0.000266579
3	chr20:2141357:G:A	2141357	NA,A	NA,G	NA,1	NA,inf	NA,inf	NA,0.28917	0.000134301	0.000266418
3	chr20:2015111:A:G	2015111	NA,G	NA,A	NA,1	NA,inf	NA,inf	NA,0.362633	0.000134272	0.000266468
3	chr20:1706782:C:A	1706782	A,A	C,C	1,1	inf,inf	inf,inf	0.268333,1.33199	0.000134236	0.000266488
3	chr20:1497143:A:G	1497143	NA,G	NA,A	NA,1	NA,inf	NA,inf	NA,0.327187	0.00013416	0.000266203
3	chr20:1656886:T:C	1656886	C,C	T,T	1,1	inf,inf	inf,inf	0.749809,0.878529	0.000134155	0.000266853
3	chr20:1716038:T:C	1716038	NA,C	NA,T	NA,1	NA,-inf	NA,inf	NA,0.241139	0.000134084	0.000266119
3	chr20:2065726:C:A	2065726	NA,A	NA,C	NA,1	NA,inf	NA,inf	NA,0.755247	0.00013408	0.000265856
3	chr20:1787450:G:A	1787450	NA,A	NA,G	NA,1	NA,inf	NA,inf	NA,0.365974	0.000134064	0.000266016
3	chr20:2093490:C:A	2093490	NA,A	NA,C	NA,1	NA,-inf	NA,inf	NA,0.203892	0.000134031	0.000266
3	chr20:1838781:A:G	1838781	NA,G	NA,A	NA,1	NA,inf	NA,inf	NA,0.295883	0.000133908	0.000265704
3	chr20:2446997:A:C	2446997	NA,C	NA,A	NA,1	NA,inf	NA,inf	NA,0.325783	0.000133883	0.00026566
3	chr20:1651275:T:C	1651275	C,C	T,T	1,1	inf,inf	inf,inf	0.739921,0.889736	0.000133879	0.000266298
3	chr20:2350034:A:T	2350034	NA,T	NA,A	NA,1	NA,inf	NA,inf	NA,0.30007	0.000133867	0.00026564
3	chr20:1815534:C:T	1815534	NA,T	NA,C	NA,1	NA,inf	NA,inf	NA,0.338062	0.000133846	0.000265585
3	chr20:1884230:G:A	1884230	NA,A	NA,G	NA,1	NA,inf	NA,inf	NA,0.205819	0.000133834	0.000265577
3	chr20:1653275:A:G	1653275	NA,G	NA,A	NA,1	NA,-inf	NA,inf	NA,0.241927	0.000133833	0.000265609
3	chr20:2382126:GA:G	2382126	NA,G	NA,GA	NA,1	NA,inf	NA,inf	NA,0.333547	0.000133736	0.000265355
3	chr20:2383238:A:G	2383238	NA,G	NA,A	NA,1	NA,inf	NA,inf	NA,0.333547	0.000133736	0.000265355
3	chr20:2174553:A:G	2174553	G,G	A,A	1,1	-inf,inf	inf,inf	0.669304,0.785234	0.000133696	0.000265295
3	chr20:1491731:A:G	1491731	NA,G	NA,A	NA,1	NA,inf	NA,inf	NA,0.322279	0.00013356	0.000265013
3	chr20:1538209:G:A	1538209	NA,A	NA,G	NA,1	NA,inf	NA,inf	NA,0.299346	0.000133533	0.000264944
3	chr20:1988126:G:A	1988126	NA,A	NA,G	NA,1	NA,-inf	NA,inf	NA,0.207837	0.000133476	0.000264887
3	chr20:1664421:TA:T	1664421	NA,T	NA,TA	NA,1	NA,-inf	NA,inf	NA,0.231872	0.000133471	0.000264882
3	chr20:2003829:C:T	2003829	NA,T	NA,C	NA,1	NA,inf	NA,inf	NA,0.26938	0.000133441	0.000264756
3	chr20:1997519:C:T	1997519	NA,T	NA,C	NA,1	NA,-inf	NA,inf	NA,0.0775092	0.000133414	0.000264797
3	chr20:1782865:T:C	1782865	NA,C	NA,T	NA,1	NA,inf	NA,inf	NA,0.315008	0.000133273	0.000264438
3	chr20:2414279:C:T	2414279	NA,T	NA,C	NA,1	NA,-inf	NA,inf	NA,0.229505	0.000133237	0.00026442
3	chr20:2040541:T:C	2040541	NA,C	NA,T	NA,1	NA,-inf	NA,inf	NA,0.187685	0.000133199	0.00026434
3	chr20:1804395:C:T	1804395	NA,T	NA,C	NA,1	NA,-inf	NA,inf	NA,0.254221	0.000133174	0.000264305
3	chr20:2204900:T:G	2204900	NA,G	NA,T	NA,1	NA,inf	NA,inf	NA,0.307793	0.000133114	0.000264139
3	chr20:1975396:G:A	1975396	NA,A	NA,G	NA,1	NA,inf	NA,inf	NA,0.200885	0.000133047	0.000264012
3	chr20:2041061:A:C	2041061	NA,C	NA,A	NA,1	NA,-inf	NA,inf	NA,0.186743	0.000133037	0.000264018
3	chr20:2239179:C:T	2239179	NA,T	NA,C	NA,1	NA,inf	NA,inf	NA,0.392079	0.000133024	0.000263859
3	chr20:2381278:A:G	2381278	G,G	A,A	1,1	inf,inf	inf,inf	1.11232,0.566517	0.000133	0.000263865
3	chr20:2144867:G:A	2144867	NA,A	NA,G	NA,1	NA,inf	NA,inf	NA,0.322408	0.000132996	0.000263883
3	chr20:1997030:A:ATC	1997030	NA,ATC	NA,A	NA,1	NA,-inf	NA,inf	NA,0.0751344	0.000132956	0.000263887
3	chr20:2289134:T:C	2289134	NA,C	NA,T	NA,1	NA,inf	NA,inf	NA,0.311254	0.000132921	0.000263768
3	chr20:1673379:G:A	1673379	NA,A	NA,G	NA,1	NA,inf	NA,inf	NA,0.320713	0.000132915	0.000263741
3	chr20:1773347:C:A	1773347	NA,A	NA,C	NA,1	NA,inf	NA,inf	NA,0.312138	0.000132909	0.000263721
3	chr20:1898106:C:T	1898106	NA,T	NA,C	NA,1	NA,inf	NA,inf	NA,0.307872	0.000132892	0.000263726
3	chr20:2052646:G:A	2052646	NA,A	NA,G	NA,1	NA,-inf	NA,inf	NA,0.184087	0.000132884	0.000263716
3	chr20:1658294:G:A	1658294	NA,A	NA,G	NA,1	NA,-inf	NA,inf	NA,0.235192	0.000132812	0.000263583
3	chr20:1964746:T:C	1964746	NA,C	NA,T	NA,1	NA,inf	NA,inf	NA,0.137658	0.000132785	0.000263494
3	chr20:1730823:G:A	1730823	NA,A	NA,G	NA,1	NA,-inf	NA,inf	NA,0.201212	0.000132777	0.000263536
3	chr20:2170015:C:T	2170015	NA,T	NA,C	NA,1	NA,-inf	NA,inf	NA,0.222847	0.000132756	0.000263458
3	chr20:2040842:A:G	2040842	NA,G	NA,A	NA,1	NA,-inf	NA,inf	NA,0.184956	0.000132751	0.000263452
3	chr20:2040844:T:C	2040844	NA,C	NA,T	NA,1	NA,-inf	NA,inf	NA,0.184937	0.000132747	0.000263445
3	chr20:2054318:G:A	2054318	NA,A	NA,G	NA,1	NA,-inf	NA,inf	NA,0.183369	0.000132727	0.000263404
3	chr20:2041093:A:G	2041093	NA,G	NA,A	NA,1	NA,-inf	NA,inf	NA,0.184527	0.000132687	0.000263324
3	chr20:2052447:A:T	2052447	NA,T	NA,A	NA,1	NA,-inf	NA,inf	NA,0.183091	0.000132684	0.000263318
3	chr20:2054306:C:T	2054306	NA,T	NA,C	NA,1	NA,-inf	NA,inf	NA,0.183005	0.000132669	0.000263289
3	chr20:1819819:G:C	1819819	NA,C	NA,G	NA,1	NA,inf	NA,inf	NA,0.314265	0.000132652	0.00026324
3	chr20:2052454:A:G	2052454	NA,G	NA,A	NA,1	NA,-inf	NA,inf	NA,0.18289	0.000132652	0.000263255
3	chr20:2041338:C:T	2041338	NA,T	NA,C	NA,1	NA,-inf	NA,inf	NA,0.184301	0.00013265	0.000263252
3	chr20:1620197:C:T	1620197	NA,T	NA,C	NA,1	NA,inf	NA,inf	NA,0.322947	0.000132638	0.000263204
3	chr20:2052187:A:G	2052187	NA,G	NA,A	NA,1	NA,-inf	NA,inf	NA,0.182766	0.000132633	0.000263218
3	chr20:2053777:G:A	2053777	NA,A	NA,G	NA,1	NA,-inf	NA,inf	NA,0.182429	0.000132578	0.000263109
3	chr20:2053091:G:T	2053091	NA,T	NA,G	NA,1	NA,-inf	NA,inf	NA,0.182429	0.000132578	0.000263109
3	chr20:2053302:C:G	2053302	NA,G	NA,C	NA,1	NA,-inf	NA,inf	NA,0.182429	0.000132578	0.000263109
3	chr20:2053409:A:T	2053409	NA,T	NA,A	NA,1	NA,-inf	NA,inf	NA,0.182429	0.000132578	0.000263109
3	chr20:2053613:T:C	2053613	NA,C	NA,T	NA,1	NA,-inf	NA,inf	NA,0.182426	0.000132577	0.000263107
3	chr20:1787547:G:A	1787547	NA,A	NA,G	NA,1	NA,-inf	NA,inf	NA,0.231058	0.000132564	0.000263093
3	chr20:2413289:C:T	2413289	NA,T	NA,C	NA,1	NA,inf	NA,inf	NA,0.269629	0.000132532	0.000262993
3	chr20:2051372:T:C	2051372	NA,C	NA,T	NA,1	NA,-inf	NA,inf	NA,0.181941	0.000132503	0.000262959
3	chr20:1916530:CT:C	1916530	NA,C	NA,CT	NA,1	NA,-inf	NA,inf	NA,0.195259	0.00013243	0.000262814
3	chr20:1976995:C:T	1976995	NA,T	NA,C	NA,1	NA,inf	NA,inf	NA,0.197336	0.000132355	0.000262639
3	chr20:1680766:A:T	1680766	NA,T	NA,A	NA,1	NA,inf	NA,inf	NA,0.360856	0.000132345	0.000262596
3	chr20:1720462:A:G	1720462	NA,G	NA,A	NA,1	NA,inf	NA,inf	NA,0.372276	0.000132264	0.000262359
3	chr20:2173015:A:G	2173015	G,G	A,A	1,1	-inf,inf	inf,inf	0.55336,1.06182	0.000132188	0.000262229
3	chr20:2155259:A:G	2155259	NA,G	NA,A	NA,1	NA,inf	NA,inf	NA,0.419344	0.00013213	0.000262122
3	chr20:1841696:G:T	1841696	NA,T	NA,G	NA,1	NA,-inf	NA,inf	NA,0.194616	0.000132036	0.000262107
3	chr20:1917476:A:G	1917476	NA,G	NA,A	NA,1	NA,inf	NA,inf	NA,0.343098	0.000132007	0.000261925
3	chr20:2377693:C:T	2377693	NA,T	NA,C	NA,1	NA,-inf	NA,inf	NA,0.171854	0.000131978	0.000261934
3	chr20:1830281:G:A	1830281	NA,A	NA,G	NA,1	NA,inf	NA,inf	NA,0.278224	0.000131858	0.000261644
3	chr20:2151521:A:G	2151521	NA,G	NA,A	NA,1	NA,-inf	NA,inf	NA,0.229836	0.00013184	0.000261656
3	chr20:2015665:G:A	2015665	NA,A	NA,G	NA,1	NA,-inf	NA,inf	NA,0.136124	0.000131829	0.000261631
3	chr20:1814268:C:T	1814268	NA,T	NA,C	NA,1	NA,inf	NA,inf	NA,0.405984	0.000131766	0.000261422
3	chr20:2106424:A:G	2106424	NA,G	NA,A	NA,1	NA,inf	NA,inf	NA,0.316056	0.000131743	0.000261402
3	chr20:1859422:C:T	1859422	NA,T	NA,C	NA,1	NA,inf	NA,inf	NA,0.249119	0.000131731	0.000261394
3	chr20:1971612:C:T	1971612	NA,T	NA,C	NA,1	NA,inf	NA,inf	NA,0.112137	0.00013173	0.000261377
3	chr20:1696296:C:T	1696296	NA,T	NA,C	NA,1	NA,inf	NA,inf	NA,0.265482	0.000131713	0.000261296
3	chr20:2154374:G:A	2154374	NA,A	NA,G	NA,1	NA,inf	NA,inf	NA,0.716439	0.000131708	0.000261135
3	chr20:1837179:T:C	1837179	NA,C	NA,T	NA,1	NA,-inf	NA,inf	NA,0.206443	0.000131636	0.000261267
3	chr20:1892202:A:AG	1892202	AG,AG	A,A	1,1	inf,inf	inf,inf	0.219077,1.55266	0.000131614	0.000260634
3	chr20:2274856:T:C	2274856	NA,C	NA,T	NA,1	NA,inf	NA,inf	NA,0.286343	0.00013157	0.000261068
3	chr20:1671783:T:C	1671783	NA,C	NA,T	NA,1	NA,-inf	NA,inf	NA,0.22357	0.000131376	0.000260731
3	chr20:1944424:G:A	1944424	NA,A	NA,G	NA,1	NA,inf	NA,inf	NA,0.422483	0.000131319	0.000260574
3	chr20:1629324:T:C	1629324	NA,C	NA,T	NA,1	NA,inf	NA,inf	NA,0.343569	0.000131273	0.000260461
3	chr20:2261386:G:A	2261386	NA,A	NA,G	NA,1	NA,-inf	NA,inf	NA,0.218769	0.000131258	0.000260481
3	chr20:2397326:G:A	2397326	NA,A	NA,G	NA,1	NA,inf	NA,inf	NA,0.29284	0.000131245	0.000260432
3	chr20:2104898:A:G	2104898	NA,G	NA,A	NA,1	NA,inf	NA,inf	NA,0.312442	0.000131236	0.000260396
3	chr20:1495276:C:G	1495276	NA,G	NA,C	NA,1	NA,inf	NA,inf	NA,0.337526	0.000131108	0.000260133
3	chr20:1891442:T:C	1891442	C,C	T,T	1,1	inf,-inf	inf,inf	0.0273333,1.42681	0.00013108	0.000260346
3	chr20:2258423:T:G	2258423	NA,G	NA,T	NA,1	NA,inf	NA,inf	NA,0.283583	0.00013093	0.000259803
3	chr20:1498397:C:T	1498397	NA,T	NA,C	NA,1	NA,inf	NA,inf	NA,0.335385	0.000130846	0.000259613
3	chr20:1647678:G:T	1647678	NA,T	NA,G	NA,1	NA,-inf	NA,inf	NA,0.221963	0.000130843	0.000259663
3	chr20:1481208:G:A	1481208	NA,A	NA,G	NA,1	NA,inf	NA,inf	NA,0.321009	0.000130712	0.000259355
3	chr20:1998381:G:T	1998381	NA,T	NA,G	NA,1	NA,-inf	NA,inf	NA,0.0599359	0.000130694	0.000259397
3	chr20:2377010:AGAAGAACATGATTTCTG:A	2377010	NA,A	NA,AGAAGAACATGATTTCTG	NA,1	NA,inf	NA,inf	NA,0.283457	0.00013069	0.000259341
3	chr20:2162324:T:G	2162324	NA,G	NA,T	NA,1	NA,inf	NA,inf	NA,0.216024	0.000130657	0.000259191
3	chr20:2284713:A:G	2284713	NA,G	NA,A	NA,1	NA,inf	NA,inf	NA,0.295659	0.000130587	0.000259138
3	chr20:1654340:A:G	1654340	G,G	A,A	1,1	inf,inf	inf,inf	0.725968,0.891388	0.000130574	0.000259719
3	chr20:2041662:G:A	2041662	A,NA	G,NA	1,NA	inf,NA	inf,NA	0.415561,NA	0.000130526	0.000259104
3	chr20:2249051:CTTCTCTTTCT:C	2249051	C,C	CTTCTCTTTCT,CTTCTCTTTCT	1,1	inf,inf	inf,inf	0.795563,1.12279	0.000130499	0.00025827
3	chr20:2234313:C:T	2234313	NA,T	NA,C	NA,1	NA,-inf	NA,inf	NA,0.175235	0.000130486	0.000259
3	chr20:1997874:A:T	1997874	NA,T	NA,A	NA,1	NA,-inf	NA,inf	NA,0.0617213	0.000130485	0.000258981
3	chr20:2342162:A:G	2342162	NA,G	NA,A	NA,1	NA,inf	NA,inf	NA,0.341172	0.000130447	0.00025883
3	chr20:2382266:T:TCTC	2382266	NA,TCTC	NA,T	NA,1	NA,inf	NA,inf	NA,0.308189	0.000130428	0.000258795
3	chr20:1754790:G:T	1754790	NA,T	NA,G	NA,1	NA,inf	NA,inf	NA,0.284966	0.000130395	0.000258744
3	chr20:1998659:C:T	1998659	NA,T	NA,C	NA,1	NA,-inf	NA,inf	NA,0.0611734	0.000130392	0.000258797
3	chr20:1998298:C:A	1998298	NA,A	NA,C	NA,1	NA,-inf	NA,inf	NA,0.110367	0.000130273	0.000258542
3	chr20:2105717:T:G	2105717	NA,G	NA,T	NA,1	NA,-inf	NA,inf	NA,0.109047	0.00013026	0.000258518
3	chr20:1553172:G:T	1553172	NA,T	NA,G	NA,1	NA,inf	NA,inf	NA,0.273751	0.000130227	0.000258388
3	chr20:2352741:T:C	2352741	NA,C	NA,T	NA,1	NA,-inf	NA,inf	NA,0.202818	0.000130223	0.00025847
3	chr20:2220784:C:T	2220784	NA,T	NA,C	NA,1	NA,inf	NA,inf	NA,0.295445	0.000130176	0.000258299
3	chr20:2389092:G:A	2389092	NA,A	NA,G	NA,1	NA,inf	NA,inf	NA,0.282188	0.000130171	0.000258301
3	chr20:2079505:G:A	2079505	NA,A	NA,G	NA,1	NA,-inf	NA,inf	NA,0.107201	0.000130134	0.000258308
3	chr20:1652430:T:C	1652430	C,C	T,T	1,1	inf,inf	inf,inf	0.724239,0.891448	0.000130121	0.000258815
3	chr20:1997965:A:G	1997965	NA,G	NA,A	NA,1	NA,-inf	NA,inf	NA,0.0595712	0.000130098	0.000258213
3	chr20:1676586:A:G	1676586	NA,G	NA,A	NA,1	NA,inf	NA,inf	NA,0.34209	0.000130024	0.000257993
3	chr20:2113649:T:TA	2113649	NA,TA	NA,T	NA,1	NA,inf	NA,inf	NA,0.271151	0.000130014	0.000257975
3	chr20:1833184:G:T	1833184	NA,T	NA,G	NA,1	NA,inf	NA,inf	NA,0.366973	0.000130013	0.000257964
3	chr20:1756724:A:G	1756724	NA,G	NA,A	NA,1	NA,inf	NA,inf	NA,0.281376	0.000129975	0.000257912
3	chr20:2078465:C:A	2078465	NA,A	NA,C	NA,1	NA,inf	NA,inf	NA,0.354075	0.00012997	0.000257915
3	chr20:2060802:G:A	2060802	NA,A	NA,G	NA,1	NA,inf	NA,inf	NA,0.394807	0.000129961	0.000257877
3	chr20:2001426:G:A	2001426	NA,A	NA,G	NA,1	NA,-inf	NA,inf	NA,0.0588701	0.000129936	0.000257891
3	chr20:2210587:C:T	2210587	NA,T	NA,C	NA,1	NA,-inf	NA,inf	NA,0.232946	0.000129923	0.000257839
3	chr20:1885330:C:G	1885330	NA,G	NA,C	NA,1	NA,inf	NA,inf	NA,0.178651	0.00012992	0.000257812
3	chr20:2251898:G:A	2251898	NA,A	NA,G	NA,1	NA,inf	NA,inf	NA,0.230173	0.000129904	0.00025777
3	chr20:2060278:T:G	2060278	NA,G	NA,T	NA,1	NA,inf	NA,inf	NA,0.395765	0.000129875	0.000257708
3	chr20:1954524:G:A	1954524	NA,A	NA,G	NA,1	NA,-inf	NA,inf	NA,0.141269	0.000129872	0.000257741
3	chr20:2383394:G:A	2383394	NA,A	NA,G	NA,1	NA,inf	NA,inf	NA,0.276569	0.000129864	0.000257697
3	chr20:1923592:C:T	1923592	NA,T	NA,C	NA,1	NA,-inf	NA,inf	NA,0.163991	0.000129845	0.000257689
3	chr20:2008748:A:G	2008748	NA,G	NA,A	NA,1	NA,inf	NA,inf	NA,0.325366	0.000129821	0.000257611
3	chr20:1998469:A:G	1998469	NA,G	NA,A	NA,1	NA,-inf	NA,inf	NA,0.0576697	0.000129783	0.000257586
3	chr20:1700696:T:G	1700696	G,G	T,T	1,1	inf,-inf	inf,inf	0.920558,0.648963	0.000129731	0.000257962
3	chr20:2046323:C:T	2046323	NA,T	NA,C	NA,1	NA,-inf	NA,inf	NA,0.165983	0.000129724	0.000257444
3	chr20:2381804:G:T	2381804	NA,T	NA,G	NA,1	NA,inf	NA,inf	NA,0.281752	0.000129673	0.000257307
3	chr20:2076561:T:C	2076561	NA,C	NA,T	NA,1	NA,inf	NA,inf	NA,0.45156	0.000129659	0.000257274
3	chr20:1776973:G:A	1776973	NA,A	NA,G	NA,1	NA,inf	NA,inf	NA,0.285793	0.000129533	0.000257019
3	chr20:1973728:A:G	1973728	NA,G	NA,A	NA,1	NA,inf	NA,inf	NA,0.171764	0.000129526	0.000257027
3	chr20:2125418:A:G	2125418	NA,G	NA,A	NA,1	NA,-inf	NA,inf	NA,0.161145	0.000129483	0.000256964
3	chr20:1794216:T:C	1794216	NA,C	NA,T	NA,1	NA,-inf	NA,inf	NA,0.177641	0.000129452	0.000256941
3	chr20:1855064:C:T	1855064	NA,T	NA,C	NA,1	NA,inf	NA,inf	NA,0.261474	0.00012945	0.000256853
3	chr20:2106811:A:G	2106811	NA,G	NA,A	NA,1	NA,inf	NA,inf	NA,0.297633	0.000129382	0.00025672
3	chr20:2236352:G:A	2236352	NA,A	NA,G	NA,1	NA,inf	NA,inf	NA,0.174336	0.000129335	0.000256685
3	chr20:2043428:A:G	2043428	NA,G	NA,A	NA,1	NA,-inf	NA,inf	NA,0.218344	0.000129246	0.00025651
3	chr20:2221093:A:G	2221093	NA,G	NA,A	NA,1	NA,-inf	NA,inf	NA,0.188642	0.000129207	0.000256423
3	chr20:2166546:T:C	2166546	NA,C	NA,T	NA,1	NA,inf	NA,inf	NA,0.323081	0.00012915	0.000256255
3	chr20:1984176:C:T	1984176	NA,T	NA,C	NA,1	NA,inf	NA,inf	NA,0.571596	0.000129093	0.000256123
3	chr20:2382558:C:T	2382558	NA,T	NA,C	NA,1	NA,inf	NA,inf	NA,0.276445	0.000129083	0.000256135
3	chr20:1495120:C:T	1495120	NA,T	NA,C	NA,1	NA,inf	NA,inf	NA,0.320311	0.000129018	0.00025599
3	chr20:2101493:C:T	2101493	NA,T	NA,C	NA,1	NA,-inf	NA,inf	NA,0.167366	0.000128877	0.000255778
3	chr20:2372454:C:T	2372454	T,T	C,C	1,1	inf,-inf	inf,inf	0.710867,0.412867	0.000128833	0.0002562
3	chr20:2263792:G:A	2263792	NA,A	NA,G	NA,1	NA,inf	NA,inf	NA,0.297031	0.000128812	0.00025561
3	chr20:1974830:G:A	1974830	NA,A	NA,G	NA,1	NA,inf	NA,inf	NA,0.172325	0.000128809	0.000255604
3	chr20:2198171:C:T	2198171	NA,T	NA,C	NA,1	NA,inf	NA,inf	NA,0.314733	0.000128666	0.000255321
3	chr20:2031235:G:C	2031235	NA,C	NA,G	NA,1	NA,-inf	NA,inf	NA,0.118175	0.000128638	0.0002553
3	chr20:1869336:C:T	1869336	NA,T	NA,C	NA,1	NA,-inf	NA,inf	NA,0.161334	0.000128601	0.000255237
3	chr20:2383789:T:TG	2383789	NA,TG	NA,T	NA,1	NA,inf	NA,inf	NA,0.281289	0.000128599	0.000255173
3	chr20:1681937:A:G	1681937	NA,G	NA,A	NA,1	NA,inf	NA,inf	NA,0.328739	0.000128567	0.000255104
3	chr20:2068021:C:T	2068021	NA,T	NA,C	NA,1	NA,-inf	NA,inf	NA,0.145022	0.000128531	0.000255183
3	chr20:1674687:G:A	1674687	NA,A	NA,G	NA,1	NA,inf	NA,inf	NA,0.270742	0.000128525	0.000255039
3	chr20:1997336:C:A	1997336	NA,A	NA,C	NA,1	NA,-inf	NA,inf	NA,0.0497361	0.00012844	0.000254921
3	chr20:1515240:A:G	1515240	NA,G	NA,A	NA,1	NA,inf	NA,inf	NA,0.269436	0.000128429	0.000254839
3	chr20:2206702:C:A	2206702	NA,A	NA,C	NA,1	NA,-inf	NA,inf	NA,0.154906	0.000128387	0.0002548
3	chr20:1863155:T:C	1863155	NA,C	NA,T	NA,1	NA,-inf	NA,inf	NA,0.170062	0.000128378	0.000254792
3	chr20:1997213:C:T	1997213	NA,T	NA,C	NA,1	NA,-inf	NA,inf	NA,0.0489239	0.000128299	0.00025464
3	chr20:2372210:T:C	2372210	C,C	T,T	1,1	inf,-inf	inf,inf	0.647235,0.62437	0.000128274	0.000254943
3	chr20:2253446:A:G	2253446	G,NA	A,NA	1,NA	inf,NA	inf,NA	0.675059,NA	0.000128263	0.000254671
3	chr20:2315577:A:G	2315577	NA,G	NA,A	NA,1	NA,inf	NA,inf	NA,0.413022	0.000128228	0.000254381
3	chr20:2006287:C:T	2006287	NA,T	NA,C	NA,1	NA,inf	NA,inf	NA,0.152338	0.000128185	0.000254334
3	chr20:1841062:G:A	1841062	NA,A	NA,G	NA,1	NA,-inf	NA,inf	NA,0.186977	0.000128165	0.000254372
3	chr20:1863127:C:T	1863127	NA,T	NA,C	NA,1	NA,-inf	NA,inf	NA,0.16831	0.000128137	0.000254314
3	chr20:1622310:C:T	1622310	NA,T	NA,C	NA,1	NA,-inf	NA,inf	NA,0.190591	0.000128072	0.000254177
3	chr20:1863077:A:C	1863077	NA,C	NA,A	NA,1	NA,-inf	NA,inf	NA,0.167389	0.000128003	0.000254049
3	chr20:1998850:C:T	1998850	NA,T	NA,C	NA,1	NA,inf	NA,inf	NA,0.320029	0.000127991	0.000253969
3	chr20:1709563:G:A	1709563	NA,A	NA,G	NA,1	NA,-inf	NA,inf	NA,0.229309	0.000127935	0.000253896
3	chr20:1808231:G:A	1808231	NA,A	NA,G	NA,1	NA,-inf	NA,inf	NA,0.101113	0.000127925	0.000253938
3	chr20:1997692:T:C	1997692	NA,C	NA,T	NA,1	NA,-inf	NA,inf	NA,0.0466411	0.000127896	0.000253841
3	chr20:1669939:C:T	1669939	NA,T	NA,C	NA,1	NA,-inf	NA,inf	NA,0.20087	0.000127886	0.000253868
3	chr20:1965148:C:A	1965148	NA,A	NA,C	NA,1	NA,inf	NA,inf	NA,0.128636	0.000127851	0.000253703
3	chr20:2054396:G:C	2054396	NA,C	NA,G	NA,1	NA,inf	NA,inf	NA,0.293864	0.00012783	0.000253661
3	chr20:2100413:C:CA	2100413	NA,CA	NA,C	NA,1	NA,-inf	NA,inf	NA,0.152994	0.000127734	0.00025353
3	chr20:2101157:C:T	2101157	NA,T	NA,C	NA,1	NA,-inf	NA,inf	NA,0.0885664	0.000127669	0.000253426
3	chr20:2341105:G:T	2341105	NA,T	NA,G	NA,1	NA,-inf	NA,inf	NA,0.191615	0.000127639	0.000253313
3	chr20:2001291:G:A	2001291	NA,A	NA,G	NA,1	NA,-inf	NA,inf	NA,0.162389	0.000127618	0.000253288
3	chr20:1572719:T:A	1572719	NA,A	NA,T	NA,1	NA,-inf	NA,inf	NA,0.177878	0.000127582	0.000253206
3	chr20:1837343:A:G	1837343	NA,G	NA,A	NA,1	NA,inf	NA,inf	NA,0.252726	0.000127564	0.000253116
3	chr20:2372206:G:A	2372206	A,A	G,G	1,1	inf,-inf	inf,inf	0.646428,0.629575	0.000127536	0.000253476
3	chr20:2251451:CTT:C	2251451	NA,C	NA,CTT	NA,1	NA,inf	NA,inf	NA,0.211872	0.000127492	0.000252985
3	chr20:1654808:A:G	1654808	G,G	A,A	1,1	inf,inf	inf,inf	0.719712,0.884684	0.000127478	0.000253557
3	chr20:1567466:C:A	1567466	NA,A	NA,C	NA,1	NA,inf	NA,inf	NA,0.257753	0.000127467	0.000252931
3	chr20:1875584:T:C	1875584	NA,C	NA,T	NA,1	NA,-inf	NA,inf	NA,0.165691	0.000127388	0.000252824
3	chr20:1741639:TTC:T	1741639	NA,T	NA,TTC	NA,1	NA,inf	NA,inf	NA,0.254409	0.000127354	0.000252706
3	chr20:2021842:C:T	2021842	T,T	C,C	1,1	-inf,-inf	inf,inf	0.881796,1.04898	0.000127323	0.000252934
3	chr20:1652214:C:T	1652214	NA,T	NA,C	NA,1	NA,-inf	NA,inf	NA,0.198256	0.000127307	0.000252648
3	chr20:2189885:T:G	2189885	NA,G	NA,T	NA,1	NA,-inf	NA,inf	NA,0.173504	0.000127307	0.000252647
```
