## Supplementary material for "Characterization of shared and ancestry-specific signals driving complex traits using multi-ancestry fine-mapping": susiex_nc3.cs80.snp

```
BP	SNP	PIP(CS1)	LogBF(CS1,Pop1)	LogBF(CS1,Pop2)	PIP(CS2)	LogBF(CS2,Pop1)	LogBF(CS2,Pop2)	PIP(CS3)	LogBF(CS3,Pop1)	LogBF(CS3,Pop2)
1443422	chr20:1443422:C:T	6.64252e-17	-3.40973e-10	-1.16678	0.000147552	-3.40973e-10	-1.10044	0.000149826	-3.40973e-10	-1.10065
1443658	chr20:1443658:G:A	3.18093e-17	-1.42511	-0.477982	5.6192e-05	-1.7731	-0.292752	5.70063e-05	-1.77347	-0.293491
1444433	chr20:1444433:A:G	1.19584e-17	-1.72414	-1.15728	1.61035e-05	-1.99968	-1.31591	1.63804e-05	-1.99867	-1.31537
1445748	chr20:1445748:C:T	1.954e-17	-1.35103	-1.03936	3.24674e-05	-1.71593	-0.898458	3.29381e-05	-1.71642	-0.899075
1446216	chr20:1446216:A:G	7.50824e-18	-1.95547	-1.39139	1.54617e-05	-1.96908	-1.38717	1.56882e-05	-1.96996	-1.38725
1446528	chr20:1446528:G:T	2.72822e-17	-2.05662	-3.79894e-10	5.38669e-05	-2.10811	-3.79894e-10	5.47014e-05	-2.10823	-3.79894e-10
1446717	chr20:1446717:C:T	5.34634e-17	-3.40973e-10	-1.38386	0.000110282	-3.40973e-10	-1.39158	0.000112005	-3.40973e-10	-1.39157
1447846	chr20:1447846:C:T	5.62334e-17	-3.40973e-10	-1.33334	0.000113278	-3.40973e-10	-1.36478	0.000115061	-3.40973e-10	-1.36466
1447852	chr20:1447852:C:T	2.66718e-17	-2.07925	-3.79894e-10	5.38351e-05	-2.1087	-3.79894e-10	5.46771e-05	-2.10867	-3.79894e-10
1448490	chr20:1448490:C:T	8.62716e-18	-1.82411	-1.38383	1.43832e-05	-2.03853	-1.39004	1.46175e-05	-2.03781	-1.3901
1449559	chr20:1449559:C:T	2.85533e-17	-1.46327	-0.547811	5.07335e-05	-1.79959	-0.368449	5.14701e-05	-1.79995	-0.369164
1449592	chr20:1449592:T:A	1.18438e-16	-3.40973e-10	-0.588466	0.000240588	-3.40973e-10	-0.611538	0.000244313	-3.40973e-10	-0.61167
1449747	chr20:1449747:T:A	1.53667e-17	-1.41033	-1.22032	2.59756e-05	-1.57599	-1.26147	2.63406e-05	-1.57764	-1.26137
1449905	chr20:1449905:T:C	1.32733e-17	-1.4511	-1.326	3.00729e-05	-1.50996	-1.18104	3.04545e-05	-1.51206	-1.18182
1450004	chr20:1450004:T:C	9.4113e-17	-3.40973e-10	-0.818358	0.000190909	-3.40973e-10	-0.842826	0.000193956	-3.40973e-10	-0.84249
1450092	chr20:1450092:A:G	8.29853e-17	-3.40973e-10	-0.944192	0.000168724	-3.40973e-10	-0.966358	0.00017141	-3.40973e-10	-0.966063
1450253	chr20:1450253:T:A	5.53226e-17	-3.40973e-10	-1.34967	0.000120328	-3.40973e-10	-1.3044	0.00012219	-3.40973e-10	-1.30454
1450267	chr20:1450267:A:C	9.53899e-17	-3.40973e-10	-0.804882	0.000216313	-3.40973e-10	-0.717897	0.000219633	-3.40973e-10	-0.718161
1450364	chr20:1450364:T:C	9.46011e-17	-3.40973e-10	-0.813186	0.00019219	-3.40973e-10	-0.836137	0.000195257	-3.40973e-10	-0.835804
1450833	chr20:1450833:T:C	6.84407e-17	-3.40973e-10	-1.13689	0.000156919	-3.40973e-10	-1.0389	0.000159328	-3.40973e-10	-1.03916
1451854	chr20:1451854:C:A	2.74376e-17	-2.05094	-3.79894e-10	6.57533e-05	-1.90871	-3.79894e-10	6.67491e-05	-1.90918	-3.79894e-10
1451949	chr20:1451949:C:A	1.52101e-16	-3.40973e-10	-0.338309	0.000289264	-3.40973e-10	-0.427282	0.000293933	-3.40973e-10	-0.426768
1452183	chr20:1452183:A:G	7.35757e-18	-1.97655	-1.39058	1.51169e-05	-1.9897	-1.38911	1.53397e-05	-1.9905	-1.38917
1452460	chr20:1452460:C:CA	6.00582e-17	-3.40973e-10	-1.26754	0.000120827	-3.40973e-10	-1.30026	0.000122736	-3.40973e-10	-1.30009
1453168	chr20:1453168:C:T	9.08194e-17	-3.40973e-10	-0.853982	0.000176706	-3.40973e-10	-0.920133	0.00017951	-3.40973e-10	-0.919891
1453435	chr20:1453435:C:T	1.47399e-17	-1.41739	-1.25491	2.52653e-05	-1.57365	-1.29154	2.56205e-05	-1.57527	-1.29146
1453723	chr20:1453723:G:A	9.20686e-18	-1.75887	-1.38404	1.49076e-05	-2.00281	-1.38994	1.51529e-05	-2.00193	-1.39
1454105	chr20:1454105:G:T	8.30212e-17	-3.40973e-10	-0.943759	0.000158301	-3.40973e-10	-1.03012	0.000160848	-3.40973e-10	-1.02966
1454243	chr20:1454243:T:C	8.41885e-17	-3.40973e-10	-0.929796	0.000170501	-3.40973e-10	-0.955881	0.000173215	-3.40973e-10	-0.955586
1455260	chr20:1455260:T:C	3.46353e-17	-1.81798	-3.79894e-10	6.41515e-05	-1.93338	-3.79894e-10	6.52321e-05	-1.93217	-3.79894e-10
1455431	chr20:1455431:A:G	8.41885e-17	-3.40973e-10	-0.929796	0.000170501	-3.40973e-10	-0.955881	0.000173215	-3.40973e-10	-0.955586
1455746	chr20:1455746:T:A	6.97466e-17	-1.11799	-3.79894e-10	0.000164043	-0.994493	-3.79894e-10	0.000166747	-0.99364	-3.79894e-10
1455800	chr20:1455800:T:A	7.50756e-18	-1.95638	-1.39056	1.54104e-05	-1.9705	-1.38908	1.56366e-05	-1.97137	-1.38914
1456295	chr20:1456295:A:C	9.36221e-17	-3.40973e-10	-0.823589	0.000181806	-3.40973e-10	-0.89168	0.000184692	-3.40973e-10	-0.89143
1456503	chr20:1456503:A:G	7.56102e-18	-1.97043	-1.36942	1.5234e-05	-1.98404	-1.38705	1.54605e-05	-1.98486	-1.38697
1456521	chr20:1456521:T:C	6.0031e-17	-3.40973e-10	-1.26799	0.00012078	-3.40973e-10	-1.30065	0.000122687	-3.40973e-10	-1.30048
1456853	chr20:1456853:C:A	9.08194e-17	-3.40973e-10	-0.853982	0.000176706	-3.40973e-10	-0.920133	0.00017951	-3.40973e-10	-0.919891
1457309	chr20:1457309:T:G	6.00252e-17	-3.40973e-10	-1.26809	0.000120768	-3.40973e-10	-1.30075	0.000122675	-3.40973e-10	-1.30058
1457585	chr20:1457585:C:T	2.66414e-17	-1.63006	-0.450324	4.25468e-05	-1.90501	-0.439009	4.32476e-05	-1.90462	-0.438555
1457886	chr20:1457886:C:T	7.35002e-17	-3.40973e-10	-1.06557	0.000162103	-3.40973e-10	-1.00639	0.000164674	-3.40973e-10	-1.00615
1457894	chr20:1457894:T:C	6.00582e-17	-3.40973e-10	-1.26754	0.000120827	-3.40973e-10	-1.30026	0.000122736	-3.40973e-10	-1.30009
1458446	chr20:1458446:T:C	5.97195e-17	-3.40973e-10	-1.2732	0.000119258	-3.40973e-10	-1.31334	0.000121141	-3.40973e-10	-1.31316
1459210	chr20:1459210:TGGA:T	4.68479e-16	-3.40973e-10	0.786636	0.000908058	-3.40973e-10	0.716686	0.00092288	-3.40973e-10	0.717379
1459797	chr20:1459797:A:G	6.78332e-18	-2.05807	-1.39032	1.37497e-05	-2.10798	-1.36562	1.39629e-05	-2.10781	-1.36591
1460633	chr20:1460633:C:T	6.0041e-17	-3.40973e-10	-1.26783	0.000120796	-3.40973e-10	-1.30052	0.000122704	-3.40973e-10	-1.30035
1461096	chr20:1461096:T:C	9.6335e-16	-3.40973e-10	1.50756	0.00174728	-3.40973e-10	1.37119	0.00177629	-3.40973e-10	1.37216
1461117	chr20:1461117:C:T	5.37886e-17	-3.40973e-10	-1.37779	0.000113151	-3.40973e-10	-1.3659	0.000114915	-3.40973e-10	-1.36593
1461407	chr20:1461407:T:C	5.47706e-17	-3.40973e-10	-1.3597	0.000116403	-3.40973e-10	-1.33757	0.000118208	-3.40973e-10	-1.33768
1462145	chr20:1462145:T:A	1.1235e-16	-3.40973e-10	-0.641235	0.000355463	-3.40973e-10	-0.221203	0.000360284	-3.40973e-10	-0.223229
1462696	chr20:1462696:T:G	6.45591e-17	-3.40973e-10	-1.19527	0.000138502	-3.40973e-10	-1.16374	0.000140628	-3.40973e-10	-1.164
1462898	chr20:1462898:GCTAAAAATGATAATA:G	1.6755e-15	-3.40973e-10	2.06102	0.00449849	-3.40973e-10	2.31688	0.00456733	-3.40973e-10	2.31656
1463662	chr20:1463662:G:A	5.40871e-17	-1.37226	-3.79894e-10	6.77245e-05	-1.87917	-3.79894e-10	6.8876e-05	-1.87781	-3.79894e-10
1463944	chr20:1463944:C:T	4.16738e-17	-1.63298	-3.79894e-10	8.58648e-05	-1.64185	-3.79894e-10	8.73338e-05	-1.64038	-3.79894e-10
1464604	chr20:1464604:A:T	6.00582e-17	-3.40973e-10	-1.26754	0.000120827	-3.40973e-10	-1.30026	0.000122736	-3.40973e-10	-1.30009
1464634	chr20:1464634:A:T	1.5942e-16	-3.40973e-10	-0.29131	0.000301951	-3.40973e-10	-0.384358	0.000306829	-3.40973e-10	-0.383829
1464804	chr20:1464804:T:C	8.6718e-17	-3.40973e-10	-0.900194	0.000175418	-3.40973e-10	-0.927448	0.000178213	-3.40973e-10	-0.927141
1464875	chr20:1464875:T:C	1.73194e-17	-1.13479	-1.37624	3.15046e-05	-1.27182	-1.37267	3.19177e-05	-1.27424	-1.37271
1465176	chr20:1465176:C:T	1.40485e-17	-1.82139	-0.898948	2.28176e-05	-1.95457	-1.01252	2.32202e-05	-1.9532	-1.0119
1466022	chr20:1466022:C:T	3.14656e-17	-1.91396	-3.79894e-10	7.32004e-05	-1.80142	-3.79894e-10	7.43117e-05	-1.80185	-3.79894e-10
1466048	chr20:1466048:A:G	8.79112e-17	-3.40973e-10	-0.886528	0.000177942	-3.40973e-10	-0.913165	0.000180776	-3.40973e-10	-0.91286
1466236	chr20:1466236:C:CTCCA	8.62277e-17	-3.40973e-10	-0.905863	0.000174095	-3.40973e-10	-0.935023	0.000176866	-3.40973e-10	-0.934726
1466240	chr20:1466240:A:C	5.35136e-17	-3.40973e-10	-1.38292	0.0001109	-3.40973e-10	-1.38599	0.000112634	-3.40973e-10	-1.38598
1466702	chr20:1466702:C:T	7.99147e-17	-3.40973e-10	-0.981895	0.000158733	-3.40973e-10	-1.0274	0.000161232	-3.40973e-10	-1.02727
1467296	chr20:1467296:C:G	2.96635e-17	-2.11063	0.137696	8.02075e-05	-1.95167	0.241665	8.12738e-05	-1.95357	0.241269
1467592	chr20:1467592:C:T	5.34567e-17	-3.40973e-10	-1.38398	0.000110464	-3.40973e-10	-1.38993	0.000112191	-3.40973e-10	-1.38992
1467612	chr20:1467612:T:G	1.69075e-16	-3.40973e-10	-0.232513	0.000325221	-3.40973e-10	-0.310117	0.000330479	-3.40973e-10	-0.309577
1467721	chr20:1467721:T:G	9.19556e-18	-2.1083	-1.03583	2.09763e-05	-1.89155	-1.15968	2.12699e-05	-1.89341	-1.15941
1467832	chr20:1467832:C:T	1.12985e-17	-1.81015	-1.12803	5.81289e-05	-0.801132	-1.23083	5.86874e-05	-0.807611	-1.23028
1467930	chr20:1467930:A:G	8.47761e-18	-1.85775	-1.36768	1.37117e-05	-2.08828	-1.38809	1.39195e-05	-2.0888	-1.38803
1468063	chr20:1468063:T:C	2.76296e-17	-1.68038	-0.363592	2.42896e-05	-2.09962	-0.804955	2.47284e-05	-2.09903	-0.803136
1468793	chr20:1468793:T:G	1.11759e-17	-2.08993	-0.859168	2.37944e-05	-2.11116	-0.814009	2.41649e-05	-2.1112	-0.814019
1468850	chr20:1468850:A:C	1.07956e-17	-2.08619	-0.897521	2.28582e-05	-2.1116	-0.853716	2.32146e-05	-2.11162	-0.853725
1468884	chr20:1468884:C:A	3.15262e-16	0.390549	-3.79894e-10	0.000387746	-0.134271	-3.79894e-10	0.000394521	-0.132448	-3.79894e-10
1468903	chr20:1468903:A:C	1.61306e-16	-3.40973e-10	-0.279554	0.0003015	-3.40973e-10	-0.385852	0.00030634	-3.40973e-10	-0.385424
1469918	chr20:1469918:A:AT	1.16832e-17	-1.6995	-1.2052	1.43093e-05	-2.11082	-1.32289	1.45412e-05	-2.11069	-1.32244
1469978	chr20:1469978:C:G	1.02693e-17	-1.908	-1.12569	2.61514e-05	-1.6425	-1.18822	2.65523e-05	-1.64309	-1.18791
1470396	chr20:1470396:A:G	7.49377e-17	-3.40973e-10	-1.0462	0.00016657	-3.40973e-10	-0.97921	0.000169114	-3.40973e-10	-0.979549
1470780	chr20:1470780:T:G	6.37846e-17	-3.40973e-10	-1.20734	0.000124562	-3.40973e-10	-1.26982	0.000126543	-3.40973e-10	-1.26954
1470821	chr20:1470821:G:T	1.29183e-16	-3.40973e-10	-0.501626	0.000249606	-3.40973e-10	-0.574737	0.000253601	-3.40973e-10	-0.574358
1471234	chr20:1471234:T:G	6.89527e-17	-3.40973e-10	-1.12943	0.000153144	-3.40973e-10	-1.06324	0.000155488	-3.40973e-10	-1.06355
1471472	chr20:1471472:C:A	5.56125e-17	-3.40973e-10	-1.34445	0.000113045	-3.40973e-10	-1.36684	0.00011481	-3.40973e-10	-1.36684
1471686	chr20:1471686:C:T	2.77204e-17	-2.04069	-3.79894e-10	6.19293e-05	-1.96863	-3.79894e-10	6.28786e-05	-1.96892	-3.79894e-10
1471701	chr20:1471701:C:T	5.32981e-17	-3.40973e-10	-1.38696	0.000110385	-3.40973e-10	-1.39065	0.000112109	-3.40973e-10	-1.39064
1472079	chr20:1472079:T:C	8.41528e-18	-2.10753	-1.12527	1.64071e-05	-2.10418	-1.19273	1.66671e-05	-2.10431	-1.19238
1472812	chr20:1472812:C:T	8.65758e-18	-2.10676	-1.09766	1.67812e-05	-2.10515	-1.16922	1.70476e-05	-2.10526	-1.16885
1472840	chr20:1472840:C:G	6.41812e-17	-3.40973e-10	-1.20114	0.000136578	-3.40973e-10	-1.17773	0.000138691	-3.40973e-10	-1.17787
1472867	chr20:1472867:C:G	9.15482e-18	-1.91157	-1.237	1.44001e-05	-2.08385	-1.34354	1.46203e-05	-2.08455	-1.34316
1472873	chr20:1472873:C:T	1.16712e-17	-1.60603	-1.2997	4.03867e-05	-1.04781	-1.34831	4.08232e-05	-1.05274	-1.34813
1473270	chr20:1473270:T:C	1.28565e-16	-3.40973e-10	-0.506419	0.000255172	-3.40973e-10	-0.552685	0.000259318	-3.40973e-10	-0.552065
1473506	chr20:1473506:T:C	8.43213e-18	-2.10164	-1.12917	1.62589e-05	-2.10906	-1.19692	1.65172e-05	-2.10914	-1.19658
1473575	chr20:1473575:G:A	1.42067e-16	-3.40973e-10	-0.406556	0.000349559	-3.40973e-10	-0.23795	0.000354911	-3.40973e-10	-0.238254
1473609	chr20:1473609:A:G	8.38253e-18	-2.10951	-1.12719	1.64234e-05	-2.10069	-1.19523	1.6683e-05	-2.10085	-1.19488
1473664	chr20:1473664:G:A	1.15512e-16	-3.40973e-10	-0.613483	0.000212772	-3.40973e-10	-0.7344	0.000216158	-3.40973e-10	-0.73411
1474523	chr20:1474523:T:C	1.48182e-17	-1.39003	-1.27697	1.98292e-05	-1.78188	-1.32558	2.01486e-05	-1.78163	-1.32535
1474560	chr20:1474560:G:A	5.37355e-17	-3.40973e-10	-1.37878	0.000113265	-3.40973e-10	-1.36489	0.000115029	-3.40973e-10	-1.36493
1474760	chr20:1474760:G:T	5.32987e-17	-3.40973e-10	-1.38694	0.000111725	-3.40973e-10	-1.37858	0.000113466	-3.40973e-10	-1.37861
1475019	chr20:1475019:G:A	3.26566e-17	-1.87681	-3.79894e-10	7.72473e-05	-1.74761	-3.79894e-10	7.85376e-05	-1.74654	-3.79894e-10
1475105	chr20:1475105:C:G	9.29151e-17	-3.40973e-10	-0.831168	0.000173667	-3.40973e-10	-0.93748	0.000176473	-3.40973e-10	-0.936955
1475165	chr20:1475165:C:T	8.58215e-18	-2.09978	-1.11339	1.64762e-05	-2.10993	-1.18278	1.67385e-05	-2.10999	-1.18242
1475343	chr20:1475343:C:T	8.40778e-17	-3.40973e-10	-0.931113	0.000176611	-3.40973e-10	-0.920673	0.000179207	-3.40973e-10	-0.921578
1475370	chr20:1475370:A:G	1.09235e-16	-3.40973e-10	-0.669351	0.000211385	-3.40973e-10	-0.740943	0.000214761	-3.40973e-10	-0.740593
1475434	chr20:1475434:G:A	8.56085e-18	-2.10469	-1.11097	1.6558e-05	-2.10713	-1.18062	1.68209e-05	-2.10723	-1.18027
1475496	chr20:1475496:C:T	1.2178e-17	-1.65842	-1.2048	2.37024e-05	-1.93531	-0.993733	2.40681e-05	-1.93434	-0.994896
1475880	chr20:1475880:G:A	6.94218e-18	-2.04084	-1.3844	1.37358e-05	-2.10553	-1.36909	1.39515e-05	-2.10538	-1.36915
1476048	chr20:1476048:A:G	5.98675e-17	-3.40973e-10	-1.27072	0.000133946	-3.40973e-10	-1.19718	0.000136027	-3.40973e-10	-1.19727
1476400	chr20:1476400:T:G	9.99216e-18	-1.76521	-1.29584	1.37482e-05	-2.10675	-1.36696	1.39612e-05	-2.10709	-1.36674
1476507	chr20:1476507:C:G	5.31412e-17	-3.40973e-10	-1.3899	0.00011157	-3.40973e-10	-1.37997	0.000113309	-3.40973e-10	-1.38
1476570	chr20:1476570:T:C	1.31327e-16	-3.40973e-10	-0.485166	0.000252248	-3.40973e-10	-0.564209	0.000256292	-3.40973e-10	-0.563804
1477265	chr20:1477265:C:A	2.94181e-17	-1.98902	0.00778097	6.59072e-05	-2.05237	0.145993	6.686e-05	-2.05326	0.14574
1477614	chr20:1477614:C:T	7.05673e-18	-2.0204	-1.38847	1.39646e-05	-2.09367	-1.36442	1.41815e-05	-2.09342	-1.36476
1477684	chr20:1477684:T:A	2.76703e-17	-1.97908	-0.0634134	6.07187e-05	-2.05875	0.0703824	6.16e-05	-2.05959	0.0701351
1477859	chr20:1477859:C:G	5.0016e-17	-0.875332	-0.57518	3.19089e-05	-1.70082	-0.930915	3.25003e-05	-1.69952	-0.929356
1478204	chr20:1478204:A:G	1.19492e-16	-3.40973e-10	-0.579608	0.000237214	-3.40973e-10	-0.625658	0.000241062	-3.40973e-10	-0.625066
1478231	chr20:1478231:C:T	7.21716e-18	-1.99471	-1.39168	1.44151e-05	-2.08078	-1.34556	1.46386e-05	-2.08046	-1.346
1479113	chr20:1479113:A:T	5.32458e-17	-3.40973e-10	-1.38794	0.000112077	-3.40973e-10	-1.37543	0.000113823	-3.40973e-10	-1.37548
1479410	chr20:1479410:G:A	2.62952e-17	-2.09347	-3.79894e-10	5.74174e-05	-2.04428	-3.79894e-10	5.82923e-05	-2.04465	-3.79894e-10
1479627	chr20:1479627:T:C	2.9072e-17	-1.96991	-0.023173	6.28683e-05	-2.06452	0.110937	6.37834e-05	-2.06531	0.110686
1479846	chr20:1479846:G:A	8.1984e-17	-3.40973e-10	-0.95633	0.000165961	-3.40973e-10	-0.982868	0.000168601	-3.40973e-10	-0.982584
1480041	chr20:1480041:T:A	5.63705e-17	-3.40973e-10	-1.33091	0.000114984	-3.40973e-10	-1.34983	0.000116794	-3.40973e-10	-1.34971
1480177	chr20:1480177:G:A	5.94224e-17	-3.40973e-10	-1.27818	0.000120603	-3.40973e-10	-1.30212	0.000122492	-3.40973e-10	-1.30207
1480295	chr20:1480295:G:A	2.77415e-17	-2.01612	-0.0238058	6.48854e-05	-2.0309	0.108901	6.58132e-05	-2.03195	0.108647
1480515	chr20:1480515:G:A	2.82808e-17	-1.97172	-0.048954	6.12845e-05	-2.06336	0.0842605	6.21761e-05	-2.06416	0.0840133
1480645	chr20:1480645:T:C	2.00808e-17	-1.59384	-0.769248	1.79482e-05	-2.10635	-1.10078	1.82601e-05	-2.10601	-1.09939
1480673	chr20:1480673:C:T	7.73904e-17	-3.40973e-10	-1.01399	0.000158396	-3.40973e-10	-1.02952	0.000160907	-3.40973e-10	-1.02929
1480770	chr20:1480770:C:T	2.65955e-17	-1.94311	-0.139002	5.49755e-05	-2.07805	-0.00968241	5.57832e-05	-2.07873	-0.00992166
1481128	chr20:1481128:T:G	5.57004e-17	-3.40973e-10	-1.34287	0.000119216	-3.40973e-10	-1.31369	0.000121067	-3.40973e-10	-1.31378
1481156	chr20:1481156:A:G	5.5969e-17	-3.40973e-10	-1.33806	0.000114597	-3.40973e-10	-1.3532	0.000116392	-3.40973e-10	-1.35316
1481208	chr20:1481208:G:A	6.65002e-17	-3.40973e-10	-1.16565	0.00012866	-3.40973e-10	-1.23745	0.000130712	-3.40973e-10	-1.23713
1481506	chr20:1481506:C:T	3.13315e-17	-1.929	0.0107656	6.38619e-05	-2.08389	0.145992	6.48027e-05	-2.0845	0.14573
1481711	chr20:1481711:A:G	7.49539e-17	-1.86005	0.814069	0.000116954	-2.09929	0.766451	0.000118829	-2.09972	0.76729
1481759	chr20:1481759:C:T	5.51936e-17	-3.40973e-10	-1.35201	0.000117496	-3.40973e-10	-1.32822	0.000119322	-3.40973e-10	-1.32829
1482244	chr20:1482244:G:T	1.9732e-17	-1.91495	-0.465664	3.6328e-05	-2.08102	-0.421012	3.68744e-05	-2.08178	-0.420826
1482330	chr20:1482330:G:A	4.36092e-17	-1.91741	0.329819	7.06956e-05	-2.07957	0.243333	7.18119e-05	-2.08029	0.244218
1482382	chr20:1482382:C:T	6.22109e-16	-3.40973e-10	1.07026	0.00104531	-3.40973e-10	0.857448	0.00106327	-3.40973e-10	0.858981
1482771	chr20:1482771:T:TA	7.30032e-17	-3.40973e-10	-1.07235	0.000136794	-3.40973e-10	-1.17615	0.000138962	-3.40973e-10	-1.17592
1482788	chr20:1482788:A:G	4.42563e-17	-1.69153	0.118669	3.59637e-05	-2.1117	-0.400411	3.66142e-05	-2.11168	-0.398008
1482833	chr20:1482833:T:TA	5.31284e-17	-3.40973e-10	-1.39014	0.000111478	-3.40973e-10	-1.3808	0.000113214	-3.40973e-10	-1.38084
1482851	chr20:1482851:C:T	3.2634e-17	-1.78777	-0.0897324	5.13707e-05	-2.11042	-0.0451349	5.21737e-05	-2.11055	-0.0449884
1482853	chr20:1482853:A:G	5.33004e-17	-3.40973e-10	-1.38691	0.000112188	-3.40973e-10	-1.37445	0.000113935	-3.40973e-10	-1.3745
1482858	chr20:1482858:T:C	1.46489e-16	-3.40973e-10	-0.375905	0.000283391	-3.40973e-10	-0.447793	0.000288075	-3.40973e-10	-0.4469
1482972	chr20:1482972:T:G	7.47394e-18	-2.08946	-1.26197	1.47293e-05	-2.1116	-1.29319	1.49615e-05	-2.11161	-1.29303
1483155	chr20:1483155:C:G	7.32179e-17	0.322279	-1.39169	9.60432e-05	-0.232073	-1.29775	9.7258e-05	-0.234277	-1.29848
1483254	chr20:1483254:A:G	5.33216e-17	-3.40973e-10	-1.38651	0.000112265	-3.40973e-10	-1.37376	0.000114013	-3.40973e-10	-1.37381
1483270	chr20:1483270:C:CTAATGTTTG	5.37093e-17	-3.40973e-10	-1.37927	0.000113644	-3.40973e-10	-1.36155	0.000115412	-3.40973e-10	-1.36161
1483341	chr20:1483341:AG:A	7.49737e-18	-2.07615	-1.27216	1.46442e-05	-2.11102	-1.29955	1.48756e-05	-2.11098	-1.29942
1483764	chr20:1483764:A:T	5.32435e-17	-3.40973e-10	-1.38798	0.000111987	-3.40973e-10	-1.37624	0.000113729	-3.40973e-10	-1.3763
1483802	chr20:1483802:C:T	1.20957e-16	-3.40973e-10	-0.567419	0.000235737	-3.40973e-10	-0.631904	0.00023961	-3.40973e-10	-0.631106
1483805	chr20:1483805:T:G	5.31584e-17	-3.40973e-10	-1.38958	0.000110413	-3.40973e-10	-1.39039	0.000112136	-3.40973e-10	-1.39041
1483900	chr20:1483900:T:C	5.32504e-17	-3.40973e-10	-1.38785	0.000110314	-3.40973e-10	-1.39129	0.000112036	-3.40973e-10	-1.3913
1484034	chr20:1484034:C:T	5.31591e-17	-3.40973e-10	-1.38957	0.000110412	-3.40973e-10	-1.3904	0.000112135	-3.40973e-10	-1.39042
1484128	chr20:1484128:A:G	1.57678e-17	-1.77595	-0.828929	2.80426e-05	-2.11166	-0.64924	2.84625e-05	-2.11168	-0.649849
1484642	chr20:1484642:A:G	1.44296e-16	-3.40973e-10	-0.390989	0.000306983	-3.40973e-10	-0.367832	0.000311731	-3.40973e-10	-0.367979
1484643	chr20:1484643:A:G	1.63942e-17	-1.74677	-0.819157	2.83616e-05	-2.11144	-0.638143	2.87887e-05	-2.11138	-0.638758
1484952	chr20:1484952:A:G	6.80086e-17	0.0373473	-1.18057	3.84902e-05	-1.06304	-1.38117	3.92016e-05	-1.06055	-1.38086
1485327	chr20:1485327:G:A	1.72445e-16	-3.40973e-10	-0.212778	0.000315875	-3.40973e-10	-0.339276	0.000320998	-3.40973e-10	-0.338685
1485448	chr20:1485448:C:T	5.3058e-17	-3.40973e-10	-1.39147	0.000111316	-3.40973e-10	-1.38225	0.000113049	-3.40973e-10	-1.3823
1485454	chr20:1485454:T:C	5.3048e-17	-3.40973e-10	-1.39166	0.000110915	-3.40973e-10	-1.38585	0.000112644	-3.40973e-10	-1.38589
1485473	chr20:1485473:G:A	7.84085e-17	-3.40973e-10	-1.00092	0.000147386	-3.40973e-10	-1.10157	0.000149769	-3.40973e-10	-1.10103
1485870	chr20:1485870:C:T	5.30581e-17	-3.40973e-10	-1.39147	0.000110772	-3.40973e-10	-1.38715	0.000112498	-3.40973e-10	-1.38718
1486141	chr20:1486141:C:G	2.57543e-17	-1.62328	-0.490976	3.4359e-05	-2.10295	-0.454807	3.49119e-05	-2.10259	-0.454702
1486234	chr20:1486234:G:A	1.16544e-16	-3.40973e-10	-0.604584	0.00022742	-3.40973e-10	-0.667824	0.000231152	-3.40973e-10	-0.667045
1486316	chr20:1486316:G:A	1.1801e-16	-3.40973e-10	-0.592085	0.000229979	-3.40973e-10	-0.656633	0.000233754	-3.40973e-10	-0.65585
1486476	chr20:1486476:GT:G	5.30481e-17	-3.40973e-10	-1.39166	0.000110914	-3.40973e-10	-1.38587	0.000112642	-3.40973e-10	-1.3859
1486492	chr20:1486492:G:A	1.06808e-16	-3.40973e-10	-0.69182	0.000195547	-3.40973e-10	-0.818819	0.000198663	-3.40973e-10	-0.818509
1486520	chr20:1486520:T:C	1.19904e-16	-3.40973e-10	-0.576164	0.000233706	-3.40973e-10	-0.64056	0.000237544	-3.40973e-10	-0.639767
1486573	chr20:1486573:C:T	1.45247e-16	-3.40973e-10	-0.38442	0.000280634	-3.40973e-10	-0.45757	0.000285274	-3.40973e-10	-0.456672
1487260	chr20:1487260:G:A	5.30483e-17	-3.40973e-10	-1.39165	0.000110907	-3.40973e-10	-1.38593	0.000112635	-3.40973e-10	-1.38597
1487272	chr20:1487272:T:C	3.69339e-17	-1.70729	-0.0464335	2.99841e-05	-2.10937	-0.584581	3.05156e-05	-2.10962	-0.582267
1487300	chr20:1487300:AT:A	8.13143e-17	-3.40973e-10	-0.964533	0.000158287	-3.40973e-10	-1.03021	0.000160808	-3.40973e-10	-1.02991
1487871	chr20:1487871:A:G	2.48318e-17	-1.68975	-0.460975	3.51803e-05	-2.10981	-0.424329	3.57398e-05	-2.10964	-0.42422
1488124	chr20:1488124:G:A	5.53008e-17	-3.40973e-10	-1.35007	0.000112382	-3.40973e-10	-1.37272	0.000114143	-3.40973e-10	-1.37267
1488305	chr20:1488305:G:A	9.71521e-17	-3.40973e-10	-0.786577	0.000191847	-3.40973e-10	-0.837922	0.000194968	-3.40973e-10	-0.837283
1488335	chr20:1488335:G:A	5.46219e-17	-3.40973e-10	-1.36242	0.000115793	-3.40973e-10	-1.34282	0.000117594	-3.40973e-10	-1.34288
1488495	chr20:1488495:A:G	5.30492e-17	-3.40973e-10	-1.39163	0.000111168	-3.40973e-10	-1.38358	0.000112899	-3.40973e-10	-1.38362
1488556	chr20:1488556:G:C	1.6345e-17	-1.54162	-1.02731	6.24785e-05	-0.880535	-1.07926	6.31983e-05	-0.8849	-1.07894
1488720	chr20:1488720:A:G	2.47927e-17	-1.64654	-0.505761	3.372e-05	-2.10587	-0.470666	3.42604e-05	-2.10557	-0.47056
1488745	chr20:1488745:A:G	3.00259e-17	-0.746155	-1.21464	5.13919e-05	-1.06355	-1.0916	5.21667e-05	-1.06317	-1.0925
1489042	chr20:1489042:C:T	1.25952e-17	-2.00001	-0.829522	2.53185e-05	-1.76792	-1.09517	2.57358e-05	-1.76798	-1.09425
1489315	chr20:1489315:T:A	2.3767e-17	-1.6744	-0.520156	3.31278e-05	-2.10859	-0.485664	3.36561e-05	-2.10837	-0.48556
1489349	chr20:1489349:A:G	5.31225e-17	-3.40973e-10	-1.39025	0.000110486	-3.40973e-10	-1.38973	0.000112209	-3.40973e-10	-1.38975
1489351	chr20:1489351:A:G	5.31238e-17	-3.40973e-10	-1.39023	0.000110483	-3.40973e-10	-1.38976	0.000112206	-3.40973e-10	-1.38978
1489493	chr20:1489493:G:A	5.31279e-17	-3.40973e-10	-1.39015	0.000110473	-3.40973e-10	-1.38985	0.000112196	-3.40973e-10	-1.38987
1489600	chr20:1489600:T:C	5.30935e-17	-3.40973e-10	-1.3908	0.000110567	-3.40973e-10	-1.389	0.000112291	-3.40973e-10	-1.38902
1489698	chr20:1489698:T:C	6.72808e-18	-2.09472	-1.36184	1.34568e-05	-2.11029	-1.38484	1.36637e-05	-2.11036	-1.38502
1489838	chr20:1489838:G:A	2.10193e-16	-3.40973e-10	-0.0148272	0.000403858	-3.40973e-10	-0.0935603	0.000410402	-3.40973e-10	-0.0929842
1489863	chr20:1489863:C:T	5.31165e-17	-3.40973e-10	-1.39037	0.000110501	-3.40973e-10	-1.3896	0.000112224	-3.40973e-10	-1.38962
1489873	chr20:1489873:G:T	8.48399e-18	-2.08858	-1.1361	1.43356e-05	-2.1113	-1.32057	1.45679e-05	-2.11134	-1.31996
1489928	chr20:1489928:G:C	5.31187e-17	-3.40973e-10	-1.39033	0.000110496	-3.40973e-10	-1.38965	0.000112219	-3.40973e-10	-1.38967
1490020	chr20:1490020:A:C	8.40921e-18	-2.08617	-1.14736	1.40612e-05	-2.11114	-1.34006	1.42881e-05	-2.11119	-1.3395
1490235	chr20:1490235:G:T	6.76694e-18	-2.08909	-1.36171	1.33872e-05	-2.11169	-1.38864	1.35947e-05	-2.1117	-1.38875
1490666	chr20:1490666:T:C	6.71185e-18	-2.09925	-1.35973	1.33988e-05	-2.10999	-1.38947	1.36059e-05	-2.11005	-1.38956
1490667	chr20:1490667:G:A	6.744e-18	-2.08952	-1.36468	1.33972e-05	-2.11171	-1.38787	1.36047e-05	-2.11171	-1.38799
1490774	chr20:1490774:G:A	7.59287e-18	-2.10121	-1.23444	1.36976e-05	-2.1061	-1.37131	1.39143e-05	-2.10624	-1.37096
1490949	chr20:1490949:G:A	5.5297e-17	-3.40973e-10	-1.35014	0.000113622	-3.40973e-10	-1.36174	0.000115413	-3.40973e-10	-1.3616
1490964	chr20:1490964:C:T	7.44185e-18	-2.10844	-1.24729	1.41003e-05	-2.08497	-1.36346	1.43215e-05	-2.08525	-1.36311
1490970	chr20:1490970:A:G	5.34736e-17	-3.40973e-10	-1.38367	0.000110342	-3.40973e-10	-1.39104	0.000112066	-3.40973e-10	-1.39103
1491215	chr20:1491215:T:C	7.43211e-17	-3.40973e-10	-1.05446	0.0001461	-3.40973e-10	-1.11033	0.000148432	-3.40973e-10	-1.10999
1491257	chr20:1491257:A:G	8.16388e-18	-2.10809	-1.15505	1.48968e-05	-2.0595	-1.33397	1.51323e-05	-2.05991	-1.33338
1491338	chr20:1491338:G:C	6.07717e-17	-3.40973e-10	-1.25573	0.000123775	-3.40973e-10	-1.27616	0.000125739	-3.40973e-10	-1.27591
1491471	chr20:1491471:C:T	5.46336e-17	-3.40973e-10	-1.36221	0.000111058	-3.40973e-10	-1.38457	0.000112798	-3.40973e-10	-1.38453
1491580	chr20:1491580:T:C	8.77199e-17	-3.40973e-10	-0.888706	0.00016466	-3.40973e-10	-0.990737	0.000167282	-3.40973e-10	-0.990442
1491650	chr20:1491650:G:A	7.37833e-17	-3.40973e-10	-1.06172	0.00017056	-3.40973e-10	-0.955537	0.000173153	-3.40973e-10	-0.955946
1491731	chr20:1491731:A:G	6.62297e-17	-3.40973e-10	-1.16973	0.000131471	-3.40973e-10	-1.21584	0.00013356	-3.40973e-10	-1.21557
1491762	chr20:1491762:C:T	1.14896e-17	-1.60546	-1.31596	2.0328e-05	-1.69306	-1.38956	2.06507e-05	-1.69291	-1.38946
1491778	chr20:1491778:G:A	5.58145e-17	0.0504975	-1.39132	4.11093e-05	-1.07065	-1.30774	4.18112e-05	-1.0685	-1.30846
1492056	chr20:1492056:C:G	2.81907e-17	-1.92966	-0.0942041	5.33368e-05	-2.07933	-0.0386665	5.41328e-05	-2.08003	-0.0386509
1492074	chr20:1492074:G:A	1.50227e-17	-2.10714	-0.546146	2.75992e-05	-2.04791	-0.728922	2.80311e-05	-2.0487	-0.728109
1492133	chr20:1492133:C:T	3.60675e-17	-0.587201	-1.19026	2.23807e-05	-1.65122	-1.3352	2.27897e-05	-1.64912	-1.33469
1492172	chr20:1492172:A:T	3.03277e-17	-0.620664	-1.33013	6.3805e-05	-0.769869	-1.16892	6.4717e-05	-0.770189	-1.16991
1492751	chr20:1492751:A:G	2.43605e-17	-0.795229	-1.37466	4.95844e-05	-0.925108	-1.26584	5.03038e-05	-0.925464	-1.26657
1492959	chr20:1492959:T:A	2.21025e-17	-1.92131	-0.345852	4.09305e-05	-2.08246	-0.300284	4.15443e-05	-2.08312	-0.300237
1492984	chr20:1492984:T:C	2.10483e-17	-1.90407	-0.411963	3.80485e-05	-2.08883	-0.366931	3.86219e-05	-2.08941	-0.366887
1493486	chr20:1493486:T:C	5.3256e-17	-0.598659	-0.789085	2.84569e-05	-1.66189	-1.08435	2.89974e-05	-1.65979	-1.08312
1493504	chr20:1493504:T:A	4.68001e-17	-1.51697	-3.79894e-10	8.10119e-05	-1.70003	-3.79894e-10	8.24347e-05	-1.69811	-3.79894e-10
1493543	chr20:1493543:C:T	5.36002e-17	-3.40973e-10	-1.3813	0.000110495	-3.40973e-10	-1.38965	0.000112223	-3.40973e-10	-1.38963
1493557	chr20:1493557:ACC:A	1.56446e-17	-2.1117	-0.501024	3.16482e-05	-2.01621	-0.623732	3.2131e-05	-2.01711	-0.623192
1493759	chr20:1493759:C:A	2.17151e-17	-1.90704	-0.37781	3.93998e-05	-2.08776	-0.333102	3.99931e-05	-2.08836	-0.333056
1493835	chr20:1493835:G:A	1.68337e-17	-1.21665	-1.32282	2.91185e-05	-1.49112	-1.23213	2.95659e-05	-1.49065	-1.23284
1493896	chr20:1493896:G:T	8.7388e-16	-3.40973e-10	1.41009	0.00158163	-3.40973e-10	1.27159	0.00160993	-3.40973e-10	1.27382
1494117	chr20:1494117:G:T	2.12544e-17	-1.89073	-0.415555	3.77248e-05	-2.09293	-0.371376	3.82954e-05	-2.09346	-0.371332
1494294	chr20:1494294:C:G	5.3358e-17	-3.40973e-10	-1.38583	0.000111557	-3.40973e-10	-1.38008	0.000113296	-3.40973e-10	-1.38012
1494304	chr20:1494304:G:A	1.43852e-17	-2.08988	-0.606768	2.52432e-05	-2.11169	-0.754378	2.56555e-05	-2.1117	-0.753663
1494435	chr20:1494435:A:G	1.03698e-16	-3.40973e-10	-0.721372	0.000209721	-3.40973e-10	-0.748843	0.000213078	-3.40973e-10	-0.748464
1494493	chr20:1494493:T:C	1.9307e-17	-1.63221	-0.77018	3.47652e-05	-2.10034	-0.445661	3.52663e-05	-2.09995	-0.447242
1494499	chr20:1494499:G:A	2.19483e-17	-1.90571	-0.368457	3.97758e-05	-2.08821	-0.323156	4.03751e-05	-2.0888	-0.323107
1494691	chr20:1494691:C:T	4.41084e-17	-1.57621	-3.79894e-10	7.7172e-05	-1.74859	-3.79894e-10	7.85181e-05	-1.74679	-3.79894e-10
1494784	chr20:1494784:C:CTCT	2.90157e-17	-0.642225	-1.35279	4.95974e-05	-0.800378	-1.39031	5.03538e-05	-0.80066	-1.39039
1494933	chr20:1494933:G:A	1.57063e-17	-2.11167	-0.497123	3.1817e-05	-2.01438	-0.620241	3.23029e-05	-2.01529	-0.619674
1494989	chr20:1494989:G:A	2.02065e-17	-1.85124	-0.505614	3.75258e-05	-2.10343	-0.366166	3.80908e-05	-2.10377	-0.366375
1495120	chr20:1495120:C:T	6.63076e-17	-3.40973e-10	-1.16855	0.000126988	-3.40973e-10	-1.25053	0.000129018	-3.40973e-10	-1.25017
1495276	chr20:1495276:C:G	6.76488e-17	-3.40973e-10	-1.14853	0.000129042	-3.40973e-10	-1.23448	0.000131108	-3.40973e-10	-1.2341
1495277	chr20:1495277:T:C	2.82635e-17	-0.630987	-1.3903	5.47419e-05	-0.768714	-1.32328	5.55466e-05	-0.769079	-1.32382
1495378	chr20:1495378:C:T	1.1185e-17	-2.05133	-0.896953	2.19192e-05	-1.86317	-1.14409	2.22774e-05	-1.86329	-1.14326
1495488	chr20:1495488:T:C	1.46968e-17	-1.3004	-1.37483	2.49968e-05	-1.5558	-1.32007	2.53863e-05	-1.55538	-1.32053
1495699	chr20:1495699:T:A	3.80897e-17	-0.636102	-1.08681	2.31966e-05	-1.67529	-1.27533	2.36236e-05	-1.67326	-1.27461
1495866	chr20:1495866:T:C	5.45815e-17	-3.40973e-10	-1.36316	0.000112796	-3.40973e-10	-1.36904	0.000114556	-3.40973e-10	-1.36906
1495891	chr20:1495891:G:C	5.45939e-17	-3.40973e-10	-1.36293	0.000112817	-3.40973e-10	-1.36885	0.000114577	-3.40973e-10	-1.36887
1495944	chr20:1495944:C:T	2.60523e-17	-0.714054	-1.38869	4.87515e-05	-0.844975	-1.36291	4.94767e-05	-0.84536	-1.36326
1496066	chr20:1496066:T:C	2.71267e-17	-0.67267	-1.38967	5.27205e-05	-0.810468	-1.31915	5.34948e-05	-0.810832	-1.3197
1496330	chr20:1496330:C:T	6.80806e-17	0.0555871	-1.19775	3.85547e-05	-1.06766	-1.37488	3.92687e-05	-1.06517	-1.37452
1496405	chr20:1496405:G:A	2.04632e-17	-1.92202	-0.422205	3.78444e-05	-2.08237	-0.378771	3.84117e-05	-2.08303	-0.378728
1496766	chr20:1496766:A:G	1.41368e-17	-1.32623	-1.38785	2.96231e-05	-1.31901	-1.38706	3.00683e-05	-1.31954	-1.38711
1496798	chr20:1496798:T:C	1.26901e-16	-3.40973e-10	-0.519446	0.000274092	-3.40973e-10	-0.481158	0.00027832	-3.40973e-10	-0.48135
1496811	chr20:1496811:A:C	1.00106e-17	-2.00387	-1.05534	2.92074e-05	-1.9996	-0.720602	2.95931e-05	-2.00069	-0.721894
1496857	chr20:1496857:A:G	1.48756e-17	-1.30139	-1.36175	2.563e-05	-1.5553	-1.29556	2.60275e-05	-1.55487	-1.29609
1497143	chr20:1497143:A:G	6.66123e-17	-3.40973e-10	-1.16397	0.000132061	-3.40973e-10	-1.21136	0.00013416	-3.40973e-10	-1.21109
1497306	chr20:1497306:AGTCTACACGT:A	5.39982e-17	-3.40973e-10	-1.3739	0.000110297	-3.40973e-10	-1.39144	0.000112021	-3.40973e-10	-1.39143
1497490	chr20:1497490:C:T	1.72763e-16	-3.40973e-10	-0.210936	0.000372791	-3.40973e-10	-0.173605	0.00037853	-3.40973e-10	-0.173824
1497783	chr20:1497783:C:T	2.27618e-17	-1.90171	-0.336065	4.10148e-05	-2.08944	-0.291254	4.16334e-05	-2.09001	-0.291204
1498016	chr20:1498016:C:G	1.72461e-17	-2.11129	-0.403978	3.50131e-05	-2.00569	-0.533212	3.55468e-05	-2.00663	-0.532635
1498029	chr20:1498029:G:A	1.44627e-17	-1.30446	-1.38682	3.02695e-05	-1.29641	-1.38807	3.07243e-05	-1.29695	-1.38812
1498397	chr20:1498397:C:T	6.74781e-17	-3.40973e-10	-1.15105	0.000128785	-3.40973e-10	-1.23648	0.000130846	-3.40973e-10	-1.2361
1498691	chr20:1498691:G:A	7.36385e-17	-3.40973e-10	-1.06369	0.000166333	-3.40973e-10	-0.980628	0.000168976	-3.40973e-10	-0.980362
1499149	chr20:1499149:G:A	1.27535e-16	-3.40973e-10	-0.514466	0.000275476	-3.40973e-10	-0.476121	0.000279725	-3.40973e-10	-0.476314
1499461	chr20:1499461:T:C	5.60116e-17	-3.40973e-10	-1.3373	0.000112422	-3.40973e-10	-1.37236	0.000114193	-3.40973e-10	-1.37223
1499605	chr20:1499605:T:C	5.62229e-17	-3.40973e-10	-1.33353	0.000112675	-3.40973e-10	-1.37011	0.000114451	-3.40973e-10	-1.36997
1499695	chr20:1499695:G:C	1.7394e-17	-1.88026	-0.62647	3.033e-05	-2.09591	-0.586577	3.07895e-05	-2.09639	-0.586554
1499873	chr20:1499873:T:C	2.08196e-17	-1.90876	-0.4182	3.78484e-05	-2.08705	-0.373987	3.84178e-05	-2.08765	-0.373943
1499899	chr20:1499899:G:A	2.94517e-17	-1.90393	-0.0761726	3.10842e-05	-2.09434	-0.563577	3.16475e-05	-2.09384	-0.561622
1499923	chr20:1499923:T:A	9.82903e-17	-1.97968	1.20475	9.81879e-05	-2.08905	0.58131	9.99767e-05	-2.08894	0.583762
1500023	chr20:1500023:T:C	1.10952e-16	-0.375771	-0.277986	4.21434e-05	-1.58024	-0.773309	4.3e-05	-1.57773	-0.771194
1500118	chr20:1500118:A:C	6.23776e-17	-3.40973e-10	-1.22965	0.000135911	-3.40973e-10	-1.18262	0.000137958	-3.40973e-10	-1.18317
1500195	chr20:1500195:C:T	1.24352e-16	-0.539737	-3.79894e-10	0.000299789	-0.391544	-3.79894e-10	0.000304426	-0.391692	-3.79894e-10
1500404	chr20:1500404:G:C	2.27826e-17	-1.90789	-0.328969	4.15902e-05	-2.08645	-0.280309	4.22152e-05	-2.08707	-0.280272
1500483	chr20:1500483:T:C	1.17095e-16	-3.40973e-10	-0.599872	0.000251899	-3.40973e-10	-0.565593	0.000255783	-3.40973e-10	-0.565789
1500549	chr20:1500549:A:T	1.34064e-17	-2.10586	-0.661267	2.37781e-05	-2.0503	-0.875561	2.41485e-05	-2.05123	-0.87467
1500582	chr20:1500582:C:T	4.93471e-17	-0.170259	-1.29372	9.9824e-05	-0.121357	-1.36986	0.000101505	-0.120305	-1.3697
1500673	chr20:1500673:C:T	2.06933e-17	-1.04962	-1.28343	3.66394e-05	-1.12658	-1.36692	3.72166e-05	-1.12662	-1.36674
1500953	chr20:1500953:A:G	3.4503e-17	-0.496639	-1.32517	3.27188e-05	-1.21502	-1.39165	3.32512e-05	-1.21436	-1.39167
1501037	chr20:1501037:C:T	2.04334e-16	-3.40973e-10	-0.0431	0.000382607	-3.40973e-10	-0.147614	0.000388817	-3.40973e-10	-0.147011
1501119	chr20:1501119:A:G	1.42646e-17	-1.91979	-0.785289	2.66093e-05	-2.08346	-0.729907	2.70067e-05	-2.0841	-0.729932
1501661	chr20:1501661:G:C	3.41159e-17	-0.549293	-1.2838	3.14892e-05	-1.25736	-1.38762	3.20055e-05	-1.25674	-1.38747
1502032	chr20:1502032:T:C	5.54927e-17	-3.40973e-10	-1.3466	0.000118469	-3.40973e-10	-1.31997	0.000120308	-3.40973e-10	-1.32006
1502445	chr20:1502445:AC:A	3.59787e-17	-1.77993	-3.79894e-10	6.97624e-05	-1.84953	-3.79894e-10	7.08275e-05	-1.84987	-3.79894e-10
1502521	chr20:1502521:A:G	3.07137e-17	-0.906577	-1.03157	4.87273e-05	-0.994992	-1.21339	4.95113e-05	-0.995021	-1.2129
1502994	chr20:1502994:G:A	3.05172e-17	-0.897336	-1.04723	4.8605e-05	-0.986392	-1.2245	4.93863e-05	-0.986421	-1.22403
1503198	chr20:1503198:T:C	7.41186e-17	-3.40973e-10	-1.05719	0.000145773	-3.40973e-10	-1.11257	0.000148064	-3.40973e-10	-1.11247
1503216	chr20:1503216:C:T	2.87874e-17	-0.939053	-1.06386	4.61313e-05	-1.02675	-1.23638	4.68722e-05	-1.02678	-1.23592
1503280	chr20:1503280:T:C	3.85036e-17	-0.441869	-1.27023	3.41936e-05	-1.17792	-1.38466	3.4758e-05	-1.17724	-1.38447
1503520	chr20:1503520:T:G	3.14799e-17	-1.91351	-3.79894e-10	6.51332e-05	-1.91819	-3.79894e-10	6.62164e-05	-1.91719	-3.79894e-10
1503736	chr20:1503736:T:C	3.02126e-17	-0.882986	-1.07161	4.85667e-05	-0.970221	-1.24146	4.93465e-05	-0.970245	-1.24101
1503945	chr20:1503945:A:C	2.89179e-17	-0.940298	-1.05809	4.63644e-05	-1.02607	-1.23202	4.71093e-05	-1.02609	-1.23156
1504207	chr20:1504207:A:G	2.61886e-17	-2.09753	-3.79894e-10	5.67469e-05	-2.05602	-3.79894e-10	5.7616e-05	-2.05632	-3.79894e-10
1504691	chr20:1504691:G:A	2.96963e-17	-1.28838	-0.683454	6.08386e-05	-1.57399	-0.412412	6.17397e-05	-1.57335	-0.413846
1505267	chr20:1505267:G:A	1.23996e-17	-1.8599	-0.985297	2.12722e-05	-2.10078	-0.936439	2.1595e-05	-2.10118	-0.936475
1505556	chr20:1505556:G:A	1.23773e-17	-1.83664	-1.01035	2.06414e-05	-2.10494	-0.962379	2.09564e-05	-2.10526	-0.962415
1505875	chr20:1505875:T:C	1.28619e-17	-1.85199	-0.9566	2.18946e-05	-2.10229	-0.906094	2.22274e-05	-2.10266	-0.906132
1505991	chr20:1505991:T:C	2.13369e-17	-0.977663	-1.32475	4.18021e-05	-0.98295	-1.37873	4.24396e-05	-0.98341	-1.37863
1506084	chr20:1506084:A:G	6.56896e-17	-3.40973e-10	-1.17791	0.000141904	-3.40973e-10	-1.13947	0.000144089	-3.40973e-10	-1.13969
1506158	chr20:1506158:G:T	2.97012e-17	-1.20055	-0.771112	5.89638e-05	-1.50369	-0.514007	5.98428e-05	-1.50304	-0.515363
1506924	chr20:1506924:T:C	3.87181e-17	-0.875624	-0.830923	4.04227e-05	-1.42178	-0.973453	4.10876e-05	-1.42144	-0.972974
1506967	chr20:1506967:T:C	9.13645e-17	-3.40973e-10	-0.847998	0.000172427	-3.40973e-10	-0.944647	0.000175206	-3.40973e-10	-0.944157
1507112	chr20:1507112:C:T	3.03708e-17	-0.914047	-1.03533	4.82097e-05	-1.00464	-1.21442	4.89819e-05	-1.00474	-1.21393
1507204	chr20:1507204:G:A	1.38036e-16	-0.441589	0.00624754	7.38079e-05	-1.54794	-0.245214	7.52242e-05	-1.54555	-0.244099
1507535	chr20:1507535:T:A	8.62858e-17	0.355488	-1.26068	6.83787e-05	-0.505766	-1.3638	6.95038e-05	-0.505234	-1.3635
1507539	chr20:1507539:G:A	9.24579e-17	-3.40973e-10	-0.836101	0.000187374	-3.40973e-10	-0.861514	0.000190362	-3.40973e-10	-0.861192
1507542	chr20:1507542:A:C	9.20919e-17	-3.40973e-10	-0.840067	0.000173977	-3.40973e-10	-0.935701	0.000176781	-3.40973e-10	-0.935208
1507644	chr20:1507644:A:G	1.29945e-17	-1.81087	-0.987467	2.09909e-05	-2.10854	-0.941994	2.13136e-05	-2.10875	-0.942025
1507691	chr20:1507691:T:C	5.682e-17	-3.40973e-10	-1.32297	0.000124821	-3.40973e-10	-1.26774	0.000126751	-3.40973e-10	-1.2679
1508750	chr20:1508750:G:A	6.20654e-17	-3.40973e-10	-1.23467	0.000134564	-3.40973e-10	-1.19258	0.000136641	-3.40973e-10	-1.19276
1508984	chr20:1508984:C:A	3.18243e-17	-1.79905	-0.103578	0.000170415	-1.08662	0.130237	0.000172631	-1.08851	0.129546
1509506	chr20:1509506:A:C	6.54862e-18	-2.10399	-1.37961	1.41706e-05	-2.10863	-1.33483	1.43886e-05	-2.10857	-1.33512
1510211	chr20:1510211:T:C	6.93444e-18	-2.04372	-1.38263	1.37775e-05	-2.08843	-1.38316	1.39927e-05	-2.08824	-1.38334
1510770	chr20:1510770:T:A	5.30828e-17	-3.40973e-10	-1.391	0.000110279	-3.40973e-10	-1.39161	0.000112002	-3.40973e-10	-1.39161
1511091	chr20:1511091:C:T	3.98321e-17	-1.67818	-3.79894e-10	8.67359e-05	-1.63175	-3.79894e-10	8.81117e-05	-1.63151	-3.79894e-10
1511185	chr20:1511185:C:A	5.71687e-17	-3.40973e-10	-1.31685	0.000113336	-3.40973e-10	-1.36426	0.000115112	-3.40973e-10	-1.36422
1511424	chr20:1511424:C:T	7.79181e-18	-2.08277	-1.22701	1.75083e-05	-2.11071	-1.12123	1.7771e-05	-2.11075	-1.1218
1511774	chr20:1511774:T:C	6.87336e-18	-2.07551	-1.3597	1.48994e-05	-2.10615	-1.28715	1.51262e-05	-2.10605	-1.28765
1512386	chr20:1512386:G:A	7.5229e-18	-2.09646	-1.24844	1.69924e-05	-2.11156	-1.1503	1.7249e-05	-2.11154	-1.15082
1512617	chr20:1512617:A:G	1.00531e-17	-1.66719	-1.38778	2.83007e-05	-1.38026	-1.37147	2.8735e-05	-1.38045	-1.37156
1512807	chr20:1512807:C:G	2.68473e-17	-2.07269	-3.79894e-10	5.61084e-05	-2.06734	-3.79894e-10	5.6999e-05	-2.06709	-3.79894e-10
1512942	chr20:1512942:G:A	1.01049e-17	-1.66205	-1.38778	2.84849e-05	-1.37378	-1.37147	2.89221e-05	-1.37396	-1.37156
1513306	chr20:1513306:G:A	1.87964e-17	-1.26873	-1.16046	2.80379e-05	-1.63206	-1.129	2.84687e-05	-1.63211	-1.1292
1513702	chr20:1513702:A:G	6.10556e-17	-1.25107	-3.79894e-10	0.000112642	-1.3704	-3.79894e-10	0.000114226	-1.37194	-3.79894e-10
1513818	chr20:1513818:G:T	7.74116e-18	-2.09429	-1.22201	1.76105e-05	-2.11167	-1.11446	1.78754e-05	-2.11166	-1.11503
1513957	chr20:1513957:T:C	7.75658e-18	-2.10036	-1.21395	1.78199e-05	-2.11031	-1.10399	1.80885e-05	-2.11027	-1.10458
1515010	chr20:1515010:A:G	6.84074e-18	-2.08788	-1.35208	1.50345e-05	-2.11071	-1.27356	1.5262e-05	-2.11067	-1.27409
1515019	chr20:1515019:T:C	7.58001e-18	-2.10967	-1.22767	1.91109e-05	-2.08874	-1.05562	1.93959e-05	-2.0887	-1.05636
1515240	chr20:1515240:A:G	6.30641e-17	-3.40973e-10	-1.2187	0.000126426	-3.40973e-10	-1.25496	0.000128429	-3.40973e-10	-1.25474
1515633	chr20:1515633:A:G	7.54978e-18	-2.10458	-1.23675	1.77535e-05	-2.11013	-1.10791	1.80162e-05	-2.11018	-1.10867
1516054	chr20:1516054:C:A	2.99613e-17	-1.96295	-3.79894e-10	6.70498e-05	-1.88919	-3.79894e-10	6.81036e-05	-1.88909	-3.79894e-10
1516206	chr20:1516206:A:G	1.03357e-17	-1.96963	-1.05762	1.91471e-05	-2.03167	-1.1108	1.94733e-05	-2.03069	-1.11038
1516224	chr20:1516224:C:A	5.58891e-17	-3.40973e-10	-1.33949	0.000115236	-3.40973e-10	-1.34764	0.000117053	-3.40973e-10	-1.3475
1516239	chr20:1516239:G:A	5.71355e-17	-3.40973e-10	-1.31743	0.000117718	-3.40973e-10	-1.32633	0.000119578	-3.40973e-10	-1.32615
1516263	chr20:1516263:T:C	8.68711e-18	-2.0983	-1.10272	2.42339e-05	-2.11168	-0.795192	2.45796e-05	-2.11167	-0.796532
1516309	chr20:1516309:C:T	8.35378e-16	1.36503	-3.79894e-10	0.00396521	2.19069	-3.79894e-10	0.0039944	2.18253	-3.79894e-10
1516804	chr20:1516804:T:C	9.14484e-18	-1.82958	-1.32009	2.13078e-05	-1.828	-1.20755	2.16442e-05	-1.82741	-1.20798
1516977	chr20:1516977:T:C	6.10856e-17	-1.72703	0.476454	0.000357134	-0.984006	0.767495	0.000361751	-0.985879	0.766715
1517146	chr20:1517146:C:T	8.26274e-18	-1.87972	-1.37138	1.83383e-05	-1.88403	-1.3016	1.86298e-05	-1.88347	-1.30189
1517268	chr20:1517268:C:T	5.33202e-17	-3.40973e-10	-1.38654	0.000110979	-3.40973e-10	-1.38528	0.000112709	-3.40973e-10	-1.38531
1517344	chr20:1517344:A:G	7.9531e-18	-1.92032	-1.36897	1.78172e-05	-1.92166	-1.2928	1.80989e-05	-1.92116	-1.29311
1517347	chr20:1517347:T:G	8.02831e-18	-1.90365	-1.37623	1.78235e-05	-1.9053	-1.30881	1.81061e-05	-1.90478	-1.30909
1517693	chr20:1517693:C:T	6.26168e-17	-3.40973e-10	-1.22582	0.000133144	-3.40973e-10	-1.20319	0.000135203	-3.40973e-10	-1.20334
1517717	chr20:1517717:G:T	8.23302e-18	-1.88791	-1.36679	1.84993e-05	-1.88854	-1.28834	1.87924e-05	-1.88801	-1.28866
1518034	chr20:1518034:G:A	1.71213e-17	-1.80936	-0.713174	2.60528e-05	-2.00648	-0.828017	2.64735e-05	-2.00648	-0.827499
1518048	chr20:1518048:C:T	7.34755e-17	-3.40973e-10	-1.0659	0.00016689	-3.40973e-10	-0.97729	0.000169474	-3.40973e-10	-0.977423
1518051	chr20:1518051:T:G	8.45992e-18	-2.10221	-1.12531	2.35146e-05	-2.11162	-0.825387	2.38503e-05	-2.11163	-0.826693
1518444	chr20:1518444:G:A	1.05627e-17	-1.61435	-1.39117	2.97647e-05	-1.31247	-1.38883	3.02231e-05	-1.31265	-1.38886
1518543	chr20:1518543:G:T	5.53173e-17	-1.34977	-3.79894e-10	0.000107935	-1.4131	-3.79894e-10	0.000109278	-1.41622	-3.79894e-10
1518570	chr20:1518570:A:G	8.63705e-18	-1.87353	-1.33327	1.99472e-05	-1.87247	-1.22907	2.02625e-05	-1.87192	-1.22943
1518744	chr20:1518744:A:C	1.25447e-16	-3.40973e-10	-0.530972	0.000238235	-3.40973e-10	-0.621367	0.000242062	-3.40973e-10	-0.620927
1518769	chr20:1518769:A:G	8.09195e-18	-1.91779	-1.3542	1.83834e-05	-1.91732	-1.26586	1.86737e-05	-1.91682	-1.26618
1519077	chr20:1519077:C:A	8.03542e-18	-1.93088	-1.34812	1.83286e-05	-1.93067	-1.25548	1.86177e-05	-1.93019	-1.25582
1519275	chr20:1519275:C:A	7.9533e-18	-1.94856	-1.34071	1.82498e-05	-1.94813	-1.24234	1.85368e-05	-1.94767	-1.24269
1519529	chr20:1519529:A:C	8.22811e-18	-2.05039	-1.20491	1.60778e-05	-2.00283	-1.31436	1.63357e-05	-2.00266	-1.31411
1519758	chr20:1519758:G:A	8.0126e-18	-1.94166	-1.34018	1.83977e-05	-1.94114	-1.24125	1.86872e-05	-1.94068	-1.2416
1519824	chr20:1519824:G:C	9.36544e-17	-3.40973e-10	-0.823244	0.000175827	-3.40973e-10	-0.925123	0.000178663	-3.40973e-10	-0.92462
1519834	chr20:1519834:A:G	8.03978e-18	-1.94141	-1.33704	1.85024e-05	-1.94094	-1.23578	1.87933e-05	-1.94048	-1.23614
1519860	chr20:1519860:A:G	8.08375e-18	-1.93326	-1.33974	1.85589e-05	-1.93285	-1.24083	1.88511e-05	-1.93237	-1.24118
1520218	chr20:1520218:G:A	7.92041e-18	-1.95812	-1.3353	1.82388e-05	-1.95809	-1.23298	1.85252e-05	-1.95765	-1.23334
1520565	chr20:1520565:T:A	8.0012e-18	-1.93524	-1.34803	1.82594e-05	-1.93505	-1.25489	1.8547e-05	-1.93458	-1.25523
1520589	chr20:1520589:T:A	8.08496e-18	-1.9344	-1.33845	1.85844e-05	-1.934	-1.2383	1.88768e-05	-1.93353	-1.23866
1520659	chr20:1520659:C:A	8.06706e-18	-1.93575	-1.33931	1.85289e-05	-1.93552	-1.23977	1.88204e-05	-1.93505	-1.24012
1520747	chr20:1520747:A:G	8.53117e-18	-2.11128	-1.10784	2.43953e-05	-2.1043	-0.795933	2.47404e-05	-2.10441	-0.797276
1521312	chr20:1521312:C:T	5.32786e-17	-3.40973e-10	-1.38732	0.000113255	-3.40973e-10	-1.36498	0.000115023	-3.40973e-10	-1.36499
1521846	chr20:1521846:A:G	8.11282e-18	-1.92452	-1.34489	1.85407e-05	-1.92491	-1.24974	1.8833e-05	-1.92443	-1.25008
1522003	chr20:1522003:C:T	8.40844e-18	-1.9153	-1.31832	1.95535e-05	-1.91557	-1.2059	1.98611e-05	-1.91507	-1.20629
1522790	chr20:1522790:G:A	8.36759e-18	-1.91635	-1.32213	1.59031e-05	-1.96619	-1.36192	1.61459e-05	-1.96656	-1.36189
1522805	chr20:1522805:A:G	8.44325e-18	-1.8994	-1.33008	1.94975e-05	-1.89905	-1.22528	1.9805e-05	-1.89853	-1.22565
1523927	chr20:1523927:T:A	9.30119e-17	-3.40973e-10	-0.830127	0.0001771	-3.40973e-10	-0.917908	0.00017991	-3.40973e-10	-0.917661
1524200	chr20:1524200:T:TG	1.87614e-17	-1.85665	-0.5744	2.88272e-05	-2.03072	-0.702582	2.92943e-05	-2.03072	-0.702005
1524236	chr20:1524236:ACATC:A	1.00216e-17	-2.00765	-1.05046	2.95909e-05	-2.07329	-0.63387	3.00025e-05	-2.07315	-0.635687
1524346	chr20:1524346:T:G	8.23909e-18	-1.91647	-1.33749	1.89388e-05	-1.91635	-1.23706	1.92375e-05	-1.91584	-1.23741
1524588	chr20:1524588:A:G	5.82334e-17	-3.40973e-10	-1.2984	0.000118824	-3.40973e-10	-1.31698	0.0001207	-3.40973e-10	-1.31681
1524658	chr20:1524658:T:A	5.33849e-17	-3.40973e-10	-1.38533	0.000111911	-3.40973e-10	-1.37692	0.000113649	-3.40973e-10	-1.37701
1524964	chr20:1524964:G:A	6.86656e-18	-2.0445	-1.39169	1.3877e-05	-2.08496	-1.37942	1.40977e-05	-2.08457	-1.37954
1525019	chr20:1525019:A:G	9.67612e-17	-3.40973e-10	-0.790608	0.000228059	-3.40973e-10	-0.665018	0.000231471	-3.40973e-10	-0.665664
1525215	chr20:1525215:A:G	5.77989e-17	-3.40973e-10	-1.30588	0.000117696	-3.40973e-10	-1.32652	0.000119556	-3.40973e-10	-1.32634
1525779	chr20:1525779:T:A	1.81366e-16	-3.40973e-10	-0.162339	0.00034739	-3.40973e-10	-0.244175	0.000353339	-3.40973e-10	-0.242693
1525975	chr20:1525975:A:T	5.03319e-17	-1.44422	-3.79894e-10	6.68444e-05	-1.89225	-3.79894e-10	6.7957e-05	-1.89125	-3.79894e-10
1526122	chr20:1526122:A:G	3.25651e-17	-1.87962	-3.79894e-10	7.93002e-05	-1.72138	-3.79894e-10	8.0405e-05	-1.72304	-3.79894e-10
1526861	chr20:1526861:TTAAC:T	1.13653e-17	-1.98677	-0.945527	5.60672e-05	-1.57828	-0.489792	5.67854e-05	-1.57929	-0.491549
1526938	chr20:1526938:A:G	6.14231e-17	-3.40973e-10	-1.24507	0.000137666	-3.40973e-10	-1.16979	0.000139773	-3.40973e-10	-1.1701
1526962	chr20:1526962:A:T	3.2355e-17	-1.88609	-3.79894e-10	7.86567e-05	-1.72953	-3.79894e-10	7.97541e-05	-1.73117	-3.79894e-10
1526988	chr20:1526988:C:T	6.55187e-18	-2.10228	-1.38082	1.80789e-05	-1.84023	-1.35965	1.83277e-05	-1.84159	-1.36012
1527435	chr20:1527435:C:CAAAT	5.41536e-17	-3.40973e-10	-1.37103	0.000114871	-3.40973e-10	-1.35082	0.000116658	-3.40973e-10	-1.35088
1527495	chr20:1527495:C:T	1.25905e-17	-1.97101	-0.858901	6.57021e-05	-1.54519	-0.364297	6.65333e-05	-1.54623	-0.366183
1527689	chr20:1527689:C:A	7.47896e-18	-2.11172	-1.23904	1.91565e-05	-2.09857	-1.04341	1.94359e-05	-2.0987	-1.0443
1527891	chr20:1527891:A:G	5.37733e-17	-3.40973e-10	-1.37808	0.000110871	-3.40973e-10	-1.38626	0.000112608	-3.40973e-10	-1.38621
1528743	chr20:1528743:T:A	5.41486e-17	-3.40973e-10	-1.37112	0.000111524	-3.40973e-10	-1.38039	0.000113273	-3.40973e-10	-1.38032
1529094	chr20:1529094:T:C	1.74263e-15	-3.40973e-10	2.1003	0.00322423	-3.40973e-10	1.98383	0.00328349	-3.40973e-10	1.98654
1529402	chr20:1529402:C:T	6.60821e-18	-2.08857	-1.38597	1.95589e-05	-1.77699	-1.34421	1.98214e-05	-1.77855	-1.34481
1529642	chr20:1529642:T:C	6.52513e-17	-3.40973e-10	-1.18461	0.000132473	-3.40973e-10	-1.20824	0.000134581	-3.40973e-10	-1.20795
1529786	chr20:1529786:T:C	1.08396e-17	-1.91739	-1.06226	5.31288e-05	-1.44987	-0.672035	5.38164e-05	-1.45097	-0.67357
1529982	chr20:1529982:G:C	6.34892e-17	-1.21198	-3.79894e-10	0.000197356	-0.809613	-3.79894e-10	0.000199402	-0.814798	-3.79894e-10
1530123	chr20:1530123:C:T	1.12301e-17	-1.8994	-1.04486	6.04536e-05	-1.21972	-0.773028	6.1201e-05	-1.22199	-0.773964
1530304	chr20:1530304:T:G	5.88554e-17	-3.40973e-10	-1.28777	0.000149631	-3.40973e-10	-1.08645	0.000151856	-3.40973e-10	-1.08719
1530629	chr20:1530629:A:G	5.66009e-17	-3.40973e-10	-1.32683	0.000124224	-3.40973e-10	-1.27254	0.000126162	-3.40973e-10	-1.27255
1530844	chr20:1530844:C:A	6.67853e-17	-3.40973e-10	-1.16137	0.0001355	-3.40973e-10	-1.18565	0.000137629	-3.40973e-10	-1.18556
1530953	chr20:1530953:C:T	2.88575e-17	-2.00048	-3.79894e-10	5.47107e-05	-2.09256	-3.79894e-10	5.55458e-05	-2.09291	-3.79894e-10
1531627	chr20:1531627:C:T	6.87095e-18	-2.06151	-1.37405	1.66259e-05	-2.02787	-1.25578	1.68723e-05	-2.02819	-1.25625
1531936	chr20:1531936:GT:G	2.98898e-17	-1.8475	-0.117841	3.71935e-05	-1.90634	-0.572147	3.78218e-05	-1.90705	-0.570189
1532797	chr20:1532797:A:T	1.22134e-17	-1.72614	-1.13417	1.53772e-05	-2.04544	-1.3163	1.56295e-05	-2.04525	-1.31572
1533054	chr20:1533054:G:A	5.65525e-17	-3.40973e-10	-1.32769	0.000115532	-3.40973e-10	-1.34507	0.000117353	-3.40973e-10	-1.34494
1533189	chr20:1533189:G:A	3.57846e-17	-1.78364	-0.00170065	0.000188317	-1.10872	0.252221	0.000190847	-1.11017	0.251523
1533196	chr20:1533196:T:G	1.18132e-17	-1.73482	-1.15882	1.512e-05	-2.04929	-1.32931	1.53672e-05	-2.0491	-1.32879
1533472	chr20:1533472:A:C	5.66036e-17	-3.40973e-10	-1.32678	0.000115619	-3.40973e-10	-1.34432	0.000117441	-3.40973e-10	-1.34418
1533589	chr20:1533589:G:A	9.51909e-17	-3.40973e-10	-0.806971	0.000219963	-3.40973e-10	-0.701164	0.000223508	-3.40973e-10	-0.700674
1533809	chr20:1533809:G:A	6.39305e-17	-3.40973e-10	-1.20506	0.000139224	-3.40973e-10	-1.15854	0.000141384	-3.40973e-10	-1.15864
1533838	chr20:1533838:G:A	5.49198e-17	-3.40973e-10	-1.35698	0.000117647	-3.40973e-10	-1.32694	0.000119472	-3.40973e-10	-1.32704
1533908	chr20:1533908:T:C	5.70137e-17	-3.40973e-10	-1.31956	0.000116366	-3.40973e-10	-1.33788	0.0001182	-3.40973e-10	-1.33774
1534789	chr20:1534789:T:C	2.9003e-16	-3.40973e-10	0.307129	0.000554232	-3.40973e-10	0.22296	0.000563894	-3.40973e-10	0.224747
1534973	chr20:1534973:G:A	2.9003e-16	-3.40973e-10	0.307129	0.000554232	-3.40973e-10	0.22296	0.000563894	-3.40973e-10	0.224747
1535635	chr20:1535635:C:T	8.7535e-17	-3.40973e-10	-0.890816	0.000200601	-3.40973e-10	-0.793303	0.000203826	-3.40973e-10	-0.792851
1535724	chr20:1535724:C:A	1.46941e-17	-1.34066	-1.33476	2.21625e-05	-1.68747	-1.30875	2.25045e-05	-1.68746	-1.30895
1535733	chr20:1535733:A:T	8.36581e-18	-2.10964	-1.12906	2.21146e-05	-1.99281	-1.00558	2.24244e-05	-1.99357	-1.0064
1535894	chr20:1535894:T:C	7.87504e-16	-3.40973e-10	1.30601	0.00149351	-3.40973e-10	1.21426	0.0015204	-3.40973e-10	1.21661
1535971	chr20:1535971:G:C	1.09299e-17	-1.87626	-1.09509	1.43818e-05	-2.09704	-1.33162	1.46171e-05	-2.09694	-1.33099
1536260	chr20:1536260:C:A	1.29576e-17	-2.1115	-0.689671	3.34588e-05	-2.02429	-0.560016	3.39532e-05	-2.02478	-0.560354
1536569	chr20:1536569:G:A	6.62345e-17	-1.16965	-3.79894e-10	9.87775e-05	-1.50175	-3.79894e-10	9.9891e-05	-1.50604	-3.79894e-10
1536603	chr20:1536603:C:G	5.598e-17	-3.40973e-10	-1.33786	0.000114516	-3.40973e-10	-1.35391	0.000116319	-3.40973e-10	-1.35379
1536655	chr20:1536655:G:T	7.38946e-18	-2.1097	-1.2531	2.45784e-05	-1.81121	-1.08154	2.49196e-05	-1.81219	-1.08228
1537454	chr20:1537454:G:A	1.26498e-17	-2.11164	-0.713573	3.25162e-05	-2.02765	-0.585232	3.29972e-05	-2.02813	-0.585565
1537519	chr20:1537519:C:A	9.93515e-18	-2.08731	-0.979466	2.03146e-05	-2.07427	-1.00901	2.06395e-05	-2.0746	-1.00831
1537663	chr20:1537663:G:A	8.22717e-18	-2.10646	-1.14895	2.88638e-05	-1.83447	-0.897567	2.92553e-05	-1.83547	-0.898591
1537940	chr20:1537940:C:T	2.32677e-17	-1.60754	-0.60825	8.18614e-05	-1.53609	-0.1535	8.29633e-05	-1.5369	-0.154821
1538197	chr20:1538197:C:A	5.30775e-17	-3.40973e-10	-1.3911	0.000110596	-3.40973e-10	-1.38874	0.000112319	-3.40973e-10	-1.38878
1538209	chr20:1538209:G:A	6.46496e-17	-3.40973e-10	-1.19387	0.000131428	-3.40973e-10	-1.21616	0.000133533	-3.40973e-10	-1.21577
1538385	chr20:1538385:C:T	2.77117e-17	-2.041	-3.79894e-10	5.45542e-05	-2.09543	-3.79894e-10	5.54378e-05	-2.09486	-3.79894e-10
1538623	chr20:1538623:C:T	8.65566e-17	-3.40973e-10	-0.902057	0.000200819	-3.40973e-10	-0.792221	0.000203917	-3.40973e-10	-0.792405
1538634	chr20:1538634:A:C	5.55906e-17	-3.40973e-10	-1.34484	0.000113725	-3.40973e-10	-1.36084	0.000115514	-3.40973e-10	-1.36073
1538858	chr20:1538858:G:A	5.6419e-17	-3.40973e-10	-1.33005	0.000115273	-3.40973e-10	-1.34732	0.000117089	-3.40973e-10	-1.34719
1538865	chr20:1538865:T:G	8.12189e-18	-2.09939	-1.1689	1.52043e-05	-2.10786	-1.26518	1.54418e-05	-2.10795	-1.26509
1539396	chr20:1539396:T:A	9.10783e-18	-1.77041	-1.38331	1.57538e-05	-2.08475	-1.2528	1.59906e-05	-2.08466	-1.25346
1539587	chr20:1539587:T:G	7.39356e-18	-2.08663	-1.27562	1.53136e-05	-2.01775	-1.34813	1.55449e-05	-2.01835	-1.34804
1539599	chr20:1539599:C:T	1.6924e-17	-1.30307	-1.23105	4.81125e-05	-0.881335	-1.33975	4.88674e-05	-0.881563	-1.33945
1539626	chr20:1539626:T:C	7.35412e-18	-2.09086	-1.27673	1.51802e-05	-2.02599	-1.34864	1.54099e-05	-2.02656	-1.34856
1539960	chr20:1539960:A:G	5.55827e-17	-3.40973e-10	-1.34498	0.00011371	-3.40973e-10	-1.36097	0.000115499	-3.40973e-10	-1.36086
1540023	chr20:1540023:G:C	5.64299e-17	-3.40973e-10	-1.32986	0.000115293	-3.40973e-10	-1.34715	0.000117109	-3.40973e-10	-1.34702
1540237	chr20:1540237:T:C	8.2649e-18	-2.08552	-1.16532	1.66418e-05	-2.01456	-1.26815	1.68935e-05	-2.01517	-1.26802
1540947	chr20:1540947:G:A	2.64165e-17	-2.08887	-3.79894e-10	6.5918e-05	-1.90621	-3.79894e-10	6.67392e-05	-1.90933	-3.79894e-10
1541245	chr20:1541245:C:G	2.77499e-17	-2.03962	-3.79894e-10	5.45828e-05	-2.0949	-3.79894e-10	5.54674e-05	-2.09432	-3.79894e-10
1541639	chr20:1541639:T:C	8.15675e-18	-2.11077	-1.15324	2.13022e-05	-2.00218	-1.03364	2.1602e-05	-2.0029	-1.03443
1541726	chr20:1541726:T:A	4.31532e-17	-0.685842	-0.912256	0.000177501	-0.241397	-0.674249	0.0001792	-0.245957	-0.675659
1541779	chr20:1541779:A:G	5.56153e-17	-3.40973e-10	-1.3444	0.000113764	-3.40973e-10	-1.36049	0.000115554	-3.40973e-10	-1.36038
1541873	chr20:1541873:C:A	7.68195e-17	-3.40973e-10	-1.0214	0.000151767	-3.40973e-10	-1.07227	0.000154175	-3.40973e-10	-1.07203
1541943	chr20:1541943:G:T	1.07707e-17	-1.80401	-1.18201	1.41831e-05	-2.07603	-1.36654	1.44128e-05	-2.07587	-1.36613
1541977	chr20:1541977:A:G	5.55916e-17	-3.40973e-10	-1.34482	0.000113723	-3.40973e-10	-1.36086	0.000115511	-3.40973e-10	-1.36075
1541996	chr20:1541996:A:T	7.32336e-18	-2.05908	-1.31271	1.96064e-05	-2.02729	-1.09148	1.98929e-05	-2.02742	-1.09233
1542194	chr20:1542194:C:T	5.64274e-17	-3.40973e-10	-1.3299	0.000115304	-3.40973e-10	-1.34705	0.00011712	-3.40973e-10	-1.34692
1542235	chr20:1542235:G:A	5.58541e-17	-3.40973e-10	-1.34011	0.000114163	-3.40973e-10	-1.35699	0.00011596	-3.40973e-10	-1.35688
1542468	chr20:1542468:T:C	8.12385e-18	-2.11156	-1.15649	2.09779e-05	-2.01354	-1.03761	2.12741e-05	-2.01423	-1.0384
1542546	chr20:1542546:G:C	1.20467e-17	-1.54242	-1.33165	3.60556e-05	-1.21315	-1.29641	3.66136e-05	-1.21317	-1.29653
1542856	chr20:1542856:T:C	5.66697e-17	-3.40973e-10	-1.32562	0.000115709	-3.40973e-10	-1.34355	0.000117532	-3.40973e-10	-1.34341
1543306	chr20:1543306:G:A	7.3768e-17	-3.40973e-10	-1.06193	0.000145241	-3.40973e-10	-1.11623	0.00014756	-3.40973e-10	-1.11588
1543354	chr20:1543354:A:C	5.598e-17	-3.40973e-10	-1.33786	0.000114516	-3.40973e-10	-1.35391	0.000116319	-3.40973e-10	-1.35379
1543645	chr20:1543645:C:T	5.605e-17	-3.40973e-10	-1.33661	0.000114639	-3.40973e-10	-1.35284	0.000116443	-3.40973e-10	-1.35272
1544452	chr20:1544452:TTG:T	8.53411e-17	-0.916198	-3.79894e-10	8.86173e-05	-1.6103	-3.79894e-10	9.01566e-05	-1.60857	-3.79894e-10
1544558	chr20:1544558:T:C	5.59424e-17	-3.40973e-10	-1.33853	0.000114453	-3.40973e-10	-1.35446	0.000116255	-3.40973e-10	-1.35434
1544597	chr20:1544597:G:A	5.598e-17	-3.40973e-10	-1.33786	0.000114516	-3.40973e-10	-1.35391	0.000116319	-3.40973e-10	-1.35379
1544628	chr20:1544628:A:G	9.13791e-17	-3.40973e-10	-0.847838	0.000171913	-3.40973e-10	-0.947635	0.000174682	-3.40973e-10	-0.94715
1544937	chr20:1544937:T:C	5.59234e-17	-3.40973e-10	-1.33887	0.000114432	-3.40973e-10	-1.35464	0.000116233	-3.40973e-10	-1.35452
1544968	chr20:1544968:T:C	4.16209e-17	-1.63425	-3.79894e-10	8.4389e-05	-1.65919	-3.79894e-10	8.58564e-05	-1.65744	-3.79894e-10
1545022	chr20:1545022:A:G	8.73294e-18	-2.09959	-1.09616	1.79795e-05	-2.1014	-1.10399	1.82619e-05	-2.10125	-1.10405
1545053	chr20:1545053:A:C	5.65141e-17	-3.40973e-10	-1.32836	0.000115439	-3.40973e-10	-1.34588	0.000117257	-3.40973e-10	-1.34575
1545207	chr20:1545207:G:GT	1.27059e-17	-1.49664	-1.32415	3.78603e-05	-1.16757	-1.29315	3.84489e-05	-1.16753	-1.29326
1545399	chr20:1545399:A:G	5.63428e-17	-3.40973e-10	-1.3314	0.000115142	-3.40973e-10	-1.34845	0.000116956	-3.40973e-10	-1.34832
1545481	chr20:1545481:T:C	5.30464e-17	-3.40973e-10	-1.39169	0.000110976	-3.40973e-10	-1.38531	0.000112703	-3.40973e-10	-1.38536
1545567	chr20:1545567:T:C	4.95068e-17	-1.46075	-3.79894e-10	9.26749e-05	-1.56552	-3.79894e-10	9.39947e-05	-1.56688	-3.79894e-10
1545733	chr20:1545733:T:G	8.23607e-18	-2.1085	-1.14583	2.18392e-05	-1.98468	-1.02623	2.21449e-05	-1.98548	-1.02703
1545830	chr20:1545830:C:G	5.06575e-17	-1.43777	-3.79894e-10	9.47256e-05	-1.54364	-3.79894e-10	9.60727e-05	-1.54502	-3.79894e-10
1545887	chr20:1545887:T:G	7.61249e-17	-3.40973e-10	-1.03048	0.000151955	-3.40973e-10	-1.07104	0.000154382	-3.40973e-10	-1.07069
1546027	chr20:1546027:A:G	6.3425e-16	-3.40973e-10	1.08959	0.00120516	-3.40973e-10	0.999742	0.00122671	-3.40973e-10	1.00197
1546244	chr20:1546244:G:A	5.598e-17	-3.40973e-10	-1.33786	0.000114516	-3.40973e-10	-1.35391	0.000116319	-3.40973e-10	-1.35379
1546252	chr20:1546252:G:A	5.598e-17	-3.40973e-10	-1.33786	0.000114516	-3.40973e-10	-1.35391	0.000116319	-3.40973e-10	-1.35379
1546551	chr20:1546551:T:A	5.59769e-17	-3.40973e-10	-1.33792	0.000114509	-3.40973e-10	-1.35397	0.000116311	-3.40973e-10	-1.35385
1547087	chr20:1547087:T:G	5.58473e-17	-3.40973e-10	-1.34023	0.000114289	-3.40973e-10	-1.35589	0.000116088	-3.40973e-10	-1.35577
1547392	chr20:1547392:A:C	7.42018e-18	-2.08444	-1.27421	1.5381e-05	-2.01412	-1.34736	1.56131e-05	-2.01473	-1.34727
1547721	chr20:1547721:G:A	2.10279e-16	-3.40973e-10	-0.0144189	0.000376827	-3.40973e-10	-0.162835	0.000382929	-3.40973e-10	-0.162271
1547766	chr20:1547766:T:C	5.60388e-17	-3.40973e-10	-1.33681	0.000114618	-3.40973e-10	-1.35302	0.000116422	-3.40973e-10	-1.3529
1548004	chr20:1548004:G:A	5.63989e-17	-3.40973e-10	-1.33041	0.000115238	-3.40973e-10	-1.34762	0.000117053	-3.40973e-10	-1.34749
1548048	chr20:1548048:T:C	5.598e-17	-3.40973e-10	-1.33786	0.000114516	-3.40973e-10	-1.35391	0.000116319	-3.40973e-10	-1.35379
1548051	chr20:1548051:T:C	5.61903e-17	-3.40973e-10	-1.33411	0.000114878	-3.40973e-10	-1.35075	0.000116687	-3.40973e-10	-1.35062
1548142	chr20:1548142:G:C	5.598e-17	-3.40973e-10	-1.33786	0.000114516	-3.40973e-10	-1.35391	0.000116319	-3.40973e-10	-1.35379
1548349	chr20:1548349:T:A	6.33817e-17	-3.40973e-10	-1.21368	0.000149181	-3.40973e-10	-1.08946	0.000151438	-3.40973e-10	-1.08994
1548487	chr20:1548487:C:T	9.5134e-18	-1.72933	-1.38082	1.60854e-05	-2.0724	-1.24431	1.63272e-05	-2.0723	-1.24499
1548561	chr20:1548561:A:G	5.59544e-17	-3.40973e-10	-1.33832	0.000114472	-3.40973e-10	-1.3543	0.000116273	-3.40973e-10	-1.35418
1548607	chr20:1548607:G:A	1.21592e-17	-1.54836	-1.31641	3.6462e-05	-1.22081	-1.27754	3.70261e-05	-1.22081	-1.27768
1548706	chr20:1548706:G:C	5.31464e-17	-3.40973e-10	-1.3898	0.000110423	-3.40973e-10	-1.3903	0.00011215	-3.40973e-10	-1.39028
1548756	chr20:1548756:T:TC	7.39449e-18	-2.05519	-1.30693	1.97406e-05	-2.03217	-1.07977	2.00287e-05	-2.0323	-1.08065
1548853	chr20:1548853:G:A	9.4638e-18	-1.73426	-1.38112	1.60395e-05	-2.07395	-1.24561	1.62807e-05	-2.07385	-1.24629
1548857	chr20:1548857:C:T	5.598e-17	-3.40973e-10	-1.33786	0.000114516	-3.40973e-10	-1.35391	0.000116319	-3.40973e-10	-1.35379
1548877	chr20:1548877:G:A	5.59102e-17	-3.40973e-10	-1.33911	0.000114395	-3.40973e-10	-1.35496	0.000116196	-3.40973e-10	-1.35484
1549408	chr20:1549408:G:C	5.57953e-17	-3.40973e-10	-1.34117	0.000114203	-3.40973e-10	-1.35665	0.000116	-3.40973e-10	-1.35653
1549471	chr20:1549471:G:A	3.9915e-17	-1.6761	-3.79894e-10	8.51717e-05	-1.64995	-3.79894e-10	8.64841e-05	-1.65016	-3.79894e-10
1549504	chr20:1549504:C:T	9.82627e-18	-1.73164	-1.34616	1.73098e-05	-2.07058	-1.17278	1.75698e-05	-2.07048	-1.17346
1549525	chr20:1549525:G:A	5.64764e-17	-3.40973e-10	-1.32903	0.000115376	-3.40973e-10	-1.34643	0.000117193	-3.40973e-10	-1.3463
1549551	chr20:1549551:T:C	7.28012e-18	-2.09289	-1.28482	1.39262e-05	-2.11029	-1.35057	1.41438e-05	-2.11034	-1.35051
1549617	chr20:1549617:T:G	9.09989e-18	-1.77266	-1.38193	1.58121e-05	-2.08527	-1.24858	1.60497e-05	-2.08518	-1.24925
1549804	chr20:1549804:G:A	5.56197e-17	-3.40973e-10	-1.34432	0.000113903	-3.40973e-10	-1.35928	0.000115694	-3.40973e-10	-1.35917
1549975	chr20:1549975:A:G	5.65027e-17	-3.40973e-10	-1.32857	0.00011543	-3.40973e-10	-1.34596	0.000117248	-3.40973e-10	-1.34583
1550293	chr20:1550293:C:T	5.49788e-17	-3.40973e-10	-1.35591	0.000112822	-3.40973e-10	-1.36881	0.000114595	-3.40973e-10	-1.36871
1550309	chr20:1550309:A:T	5.59755e-17	-3.40973e-10	-1.33794	0.000114509	-3.40973e-10	-1.35397	0.000116311	-3.40973e-10	-1.35385
1550428	chr20:1550428:T:C	4.16145e-17	-1.63441	-3.79894e-10	8.43774e-05	-1.65932	-3.79894e-10	8.58447e-05	-1.65758	-3.79894e-10
1550767	chr20:1550767:C:T	5.598e-17	-3.40973e-10	-1.33786	0.000114516	-3.40973e-10	-1.35391	0.000116319	-3.40973e-10	-1.35379
1550968	chr20:1550968:A:G	5.58324e-17	-3.40973e-10	-1.3405	0.000112843	-3.40973e-10	-1.36863	0.00011461	-3.40973e-10	-1.36858
1551940	chr20:1551940:G:A	5.91948e-17	-3.40973e-10	-1.28202	0.000119467	-3.40973e-10	-1.31158	0.000121349	-3.40973e-10	-1.31145
1551949	chr20:1551949:T:C	8.31339e-18	-2.07697	-1.16802	1.68329e-05	-1.9999	-1.27139	1.70867e-05	-2.00056	-1.27126
1552141	chr20:1552141:G:A	1.65169e-17	-1.21358	-1.34489	2.40041e-05	-1.59605	-1.32035	2.43752e-05	-1.59601	-1.32054
1552160	chr20:1552160:G:A	1.65262e-17	-1.32685	-1.23105	4.67247e-05	-0.910605	-1.33975	4.74578e-05	-0.910832	-1.33945
1552416	chr20:1552416:T:G	3.99937e-16	-3.40973e-10	0.628451	0.000643703	-3.40973e-10	0.372614	0.000654405	-3.40973e-10	0.373606
1552446	chr20:1552446:C:T	1.18803e-17	-1.57034	-1.31763	3.53289e-05	-1.25092	-1.279	3.58756e-05	-1.25093	-1.27914
1552495	chr20:1552495:T:C	1.62225e-17	-1.3454	-1.23105	4.56645e-05	-0.933555	-1.33975	4.6381e-05	-0.933784	-1.33945
1552508	chr20:1552508:A:G	5.55567e-17	-3.40973e-10	-1.34545	0.000113796	-3.40973e-10	-1.36022	0.000115585	-3.40973e-10	-1.36011
1552559	chr20:1552559:T:C	9.1074e-18	-1.7745	-1.37927	1.45374e-05	-2.06638	-1.35151	1.47593e-05	-2.0662	-1.35205
1552832	chr20:1552832:G:A	5.5555e-17	-3.40973e-10	-1.34548	0.000113967	-3.40973e-10	-1.35871	0.00011576	-3.40973e-10	-1.3586
1553056	chr20:1553056:G:A	5.59626e-17	-3.40973e-10	-1.33817	0.000114487	-3.40973e-10	-1.35416	0.000116289	-3.40973e-10	-1.35404
1553172	chr20:1553172:G:T	6.28812e-17	-3.40973e-10	-1.22161	0.000128178	-3.40973e-10	-1.2412	0.000130227	-3.40973e-10	-1.24084
1553179	chr20:1553179:A:G	1.21826e-17	-1.552	-1.31085	3.58917e-05	-1.23682	-1.27729	3.64491e-05	-1.23678	-1.27742
1553606	chr20:1553606:A:G	8.13495e-18	-2.09353	-1.17315	1.62709e-05	-2.03088	-1.27437	1.65178e-05	-2.03143	-1.27424
1553702	chr20:1553702:T:G	8.81543e-17	-3.40973e-10	-0.883766	0.000201925	-3.40973e-10	-0.786724	0.000205173	-3.40973e-10	-0.786268
1553828	chr20:1553828:T:G	1.88436e-16	-3.40973e-10	-0.124098	0.000464779	-3.40973e-10	0.0469405	0.000471641	-3.40973e-10	0.0460972
1553862	chr20:1553862:G:A	7.46629e-18	-2.05784	-1.29461	2.01001e-05	-2.0292	-1.0647	2.03933e-05	-2.02933	-1.06558
1554097	chr20:1554097:C:T	5.598e-17	-3.40973e-10	-1.33786	0.000114516	-3.40973e-10	-1.35391	0.000116319	-3.40973e-10	-1.35379
1554442	chr20:1554442:C:T	8.98998e-17	-3.40973e-10	-0.864159	0.000165452	-3.40973e-10	-0.985939	0.000168125	-3.40973e-10	-0.985412
1554838	chr20:1554838:C:T	5.598e-17	-3.40973e-10	-1.33786	0.000114516	-3.40973e-10	-1.35391	0.000116319	-3.40973e-10	-1.35379
1554858	chr20:1554858:T:A	5.58697e-17	-3.40973e-10	-1.33983	0.00011433	-3.40973e-10	-1.35554	0.000116129	-3.40973e-10	-1.35542
1555215	chr20:1555215:G:A	3.94029e-16	-3.40973e-10	0.61357	0.000739658	-3.40973e-10	0.511566	0.000752709	-3.40973e-10	0.513558
1555659	chr20:1555659:T:C	5.60216e-17	-3.40973e-10	-1.33712	0.000114588	-3.40973e-10	-1.35328	0.000116392	-3.40973e-10	-1.35316
1555750	chr20:1555750:C:T	1.01096e-17	-1.8181	-1.23127	1.97644e-05	-2.1114	-0.999343	2.00522e-05	-2.11136	-1.00042
1556788	chr20:1556788:C:T	1.25375e-17	-1.51711	-1.31702	3.79302e-05	-1.18061	-1.27827	3.85171e-05	-1.18062	-1.2784
1557054	chr20:1557054:A:G	5.59029e-17	-3.40973e-10	-1.33924	0.000114383	-3.40973e-10	-1.35507	0.000116184	-3.40973e-10	-1.35495
1557122	chr20:1557122:G:A	8.06572e-17	-3.40973e-10	-0.972647	0.000190536	-3.40973e-10	-0.844783	0.00019346	-3.40973e-10	-0.845048
1557140	chr20:1557140:C:T	4.24048e-17	-1.61559	-3.79894e-10	7.15484e-05	-1.82425	-3.79894e-10	7.27737e-05	-1.82277	-3.79894e-10
1557151	chr20:1557151:T:G	5.59355e-17	-3.40973e-10	-1.33866	0.00011444	-3.40973e-10	-1.35457	0.000116242	-3.40973e-10	-1.35445
1557207	chr20:1557207:C:T	5.62825e-17	-3.40973e-10	-1.33247	0.000115048	-3.40973e-10	-1.34927	0.00011686	-3.40973e-10	-1.34915
1557603	chr20:1557603:C:T	1.54085e-17	-1.76351	-0.864428	1.71982e-05	-2.05954	-1.19028	1.74887e-05	-2.05935	-1.18921
1557620	chr20:1557620:G:A	7.88138e-18	-2.10948	-1.18887	2.06187e-05	-1.9909	-1.07752	2.09091e-05	-1.99167	-1.07827
1557720	chr20:1557720:C:T	5.60818e-17	-3.40973e-10	-1.33604	0.000114698	-3.40973e-10	-1.35232	0.000116504	-3.40973e-10	-1.3522
1557733	chr20:1557733:C:T	1.45668e-17	-2.05941	-0.624703	2.10136e-05	-2.07043	-0.979026	2.13631e-05	-2.07095	-0.977506
1558224	chr20:1558224:G:A	9.52357e-18	-1.83368	-1.2754	1.84068e-05	-2.11172	-1.07018	1.86761e-05	-2.11172	-1.07116
1558373	chr20:1558373:G:T	5.62542e-17	-3.40973e-10	-1.33297	0.000114988	-3.40973e-10	-1.3498	0.000116799	-3.40973e-10	-1.34967
1558519	chr20:1558519:C:T	1.10758e-17	-2.11114	-0.846961	3.85751e-05	-1.94025	-0.501771	3.91245e-05	-1.94008	-0.503288
1558774	chr20:1558774:C:T	1.57165e-17	-1.99966	-0.608479	4.98911e-05	-2.09735	-0.0874285	5.05782e-05	-2.09728	-0.0893154
1558798	chr20:1558798:C:T	9.559e-18	-2.00741	-1.09796	2.50723e-05	-2.07741	-0.795451	2.54381e-05	-2.07746	-0.796408
1559043	chr20:1559043:C:T	5.08898e-17	-1.43319	-3.79894e-10	9.50636e-05	-1.54008	-3.79894e-10	9.64136e-05	-1.54147	-3.79894e-10
1559275	chr20:1559275:G:A	5.62374e-17	-3.40973e-10	-1.33327	0.000115028	-3.40973e-10	-1.34945	0.000116839	-3.40973e-10	-1.34932
1559787	chr20:1559787:T:G	5.06575e-17	-1.43777	-3.79894e-10	9.47256e-05	-1.54364	-3.79894e-10	9.60727e-05	-1.54502	-3.79894e-10
1559855	chr20:1559855:C:T	5.594e-17	-3.40973e-10	-1.33858	0.00011445	-3.40973e-10	-1.35449	0.000116251	-3.40973e-10	-1.35437
1559856	chr20:1559856:A:G	5.598e-17	-3.40973e-10	-1.33786	0.000114516	-3.40973e-10	-1.35391	0.000116319	-3.40973e-10	-1.35379
1559910	chr20:1559910:T:A	1.08292e-17	-1.86607	-1.11454	1.96553e-05	-1.95382	-1.16246	1.99985e-05	-1.95239	-1.16208
1560137	chr20:1560137:C:A	5.59575e-17	-3.40973e-10	-1.33826	0.000114478	-3.40973e-10	-1.35424	0.00011628	-3.40973e-10	-1.35412
1560756	chr20:1560756:T:C	3.81453e-17	-1.72145	-3.79894e-10	8.1295e-05	-1.69654	-3.79894e-10	8.25485e-05	-1.69673	-3.79894e-10
1561059	chr20:1561059:T:C	5.57379e-17	-3.40973e-10	-1.3422	0.000114434	-3.40973e-10	-1.35462	0.000116236	-3.40973e-10	-1.3545
1561323	chr20:1561323:C:T	9.79649e-18	-1.6994	-1.38143	1.46867e-05	-2.02291	-1.38477	1.49162e-05	-2.02282	-1.38486
1561336	chr20:1561336:C:T	5.30461e-17	-3.40973e-10	-1.39169	0.000110374	-3.40973e-10	-1.39074	0.000112096	-3.40973e-10	-1.39076
1561586	chr20:1561586:A:G	6.8113e-18	-2.07942	-1.36485	1.36678e-05	-2.08848	-1.3911	1.38853e-05	-2.08821	-1.39108
1562064	chr20:1562064:G:A	5.31108e-17	-3.40973e-10	-1.39047	0.000110507	-3.40973e-10	-1.38955	0.000112231	-3.40973e-10	-1.38956
1562333	chr20:1562333:G:A	8.7684e-18	-1.83479	-1.35691	1.33623e-05	-2.11172	-1.39046	1.35702e-05	-2.11172	-1.39052
1562420	chr20:1562420:G:A	7.68418e-18	-2.01552	-1.30817	1.39382e-05	-2.069	-1.39099	1.41551e-05	-2.06909	-1.39095
1562668	chr20:1562668:T:A	5.30462e-17	-3.40973e-10	-1.39169	0.000110383	-3.40973e-10	-1.39067	0.000112104	-3.40973e-10	-1.39069
1562680	chr20:1562680:G:A	5.30578e-17	-3.40973e-10	-1.39147	0.000110497	-3.40973e-10	-1.38963	0.00011222	-3.40973e-10	-1.38966
1562819	chr20:1562819:A:G	5.33885e-17	-3.40973e-10	-1.38526	0.000111335	-3.40973e-10	-1.38208	0.000113071	-3.40973e-10	-1.3821
1562859	chr20:1562859:A:G	7.17549e-17	-1.0896	-3.79894e-10	0.000177772	-0.914122	-3.79894e-10	0.000180756	-0.912974	-3.79894e-10
1562867	chr20:1562867:G:T	5.31261e-17	-3.40973e-10	-1.39019	0.000110474	-3.40973e-10	-1.38984	0.000112198	-3.40973e-10	-1.38985
1562987	chr20:1562987:C:T	5.30461e-17	-3.40973e-10	-1.39169	0.000110375	-3.40973e-10	-1.39074	0.000112096	-3.40973e-10	-1.39076
1563116	chr20:1563116:C:T	5.30461e-17	-3.40973e-10	-1.39169	0.000110374	-3.40973e-10	-1.39075	0.000112096	-3.40973e-10	-1.39076
1563204	chr20:1563204:T:C	5.30488e-17	-3.40973e-10	-1.39164	0.00011033	-3.40973e-10	-1.39115	0.000112051	-3.40973e-10	-1.39116
1563249	chr20:1563249:T:C	2.18571e-17	-1.21479	-1.06354	2.88542e-05	-1.5997	-1.13267	2.93158e-05	-1.59968	-1.13232
1563263	chr20:1563263:A:G	5.30474e-17	-3.40973e-10	-1.39167	0.000110409	-3.40973e-10	-1.39043	0.000112131	-3.40973e-10	-1.39045
1563286	chr20:1563286:G:A	5.30461e-17	-3.40973e-10	-1.39169	0.000110378	-3.40973e-10	-1.39072	0.000112099	-3.40973e-10	-1.39074
1563324	chr20:1563324:T:A	5.30474e-17	-3.40973e-10	-1.39167	0.000110344	-3.40973e-10	-1.39102	0.000112066	-3.40973e-10	-1.39104
1563478	chr20:1563478:G:A	5.30728e-17	-3.40973e-10	-1.39119	0.000110586	-3.40973e-10	-1.38883	0.00011231	-3.40973e-10	-1.38886
1563516	chr20:1563516:C:A	8.20583e-18	-2.0663	-1.19171	1.53447e-05	-2.0267	-1.33715	1.55876e-05	-2.02679	-1.33686
1563543	chr20:1563543:G:A	1.15397e-16	-3.40973e-10	-0.614479	0.000275751	-3.40973e-10	-0.475123	0.000280015	-3.40973e-10	-0.475279
1563594	chr20:1563594:T:A	5.32685e-17	-3.40973e-10	-1.38751	0.000110393	-3.40973e-10	-1.39057	0.00011212	-3.40973e-10	-1.39055
1563823	chr20:1563823:A:T	1.03031e-17	-1.64021	-1.3902	2.9182e-05	-1.33939	-1.38168	2.96364e-05	-1.3394	-1.38172
1563842	chr20:1563842:G:A	8.47292e-17	-3.40973e-10	-0.923395	0.000194457	-3.40973e-10	-0.824413	0.000197581	-3.40973e-10	-0.823969
1563861	chr20:1563861:G:A	3.39309e-17	-1.83853	-3.79894e-10	5.65112e-05	-2.06018	-3.79894e-10	5.74729e-05	-2.05881	-3.79894e-10
1563883	chr20:1563883:C:T	2.19392e-17	-1.15986	-1.11472	2.85465e-05	-1.55978	-1.18331	2.90024e-05	-1.55974	-1.183
1564037	chr20:1564037:C:G	2.33253e-17	-1.14795	-1.06536	3.01784e-05	-1.54824	-1.13925	3.06604e-05	-1.54823	-1.13892
1564197	chr20:1564197:C:A	6.61103e-17	-3.40973e-10	-1.17153	0.000133746	-3.40973e-10	-1.19868	0.00013587	-3.40973e-10	-1.19842
1564822	chr20:1564822:T:C	4.7202e-17	-0.267451	-1.24097	3.21448e-05	-1.28825	-1.33613	3.26613e-05	-1.28801	-1.33592
1564971	chr20:1564971:T:C	6.63418e-17	0.199469	-1.3675	4.42388e-05	-0.975377	-1.32964	4.49875e-05	-0.973923	-1.32981
1564989	chr20:1564989:G:A	2.37778e-17	-1.89655	-0.297552	6.17294e-05	-2.10988	0.138017	6.26132e-05	-2.10963	0.136489
1565211	chr20:1565211:C:T	3.46574e-17	-0.426176	-1.39117	4.2977e-05	-0.942324	-1.39163	4.37175e-05	-0.940735	-1.39164
1565374	chr20:1565374:G:A	5.94483e-17	-3.40973e-10	-1.27775	0.00012065	-3.40973e-10	-1.30172	0.000122556	-3.40973e-10	-1.30156
1565529	chr20:1565529:T:G	1.01738e-17	-1.7266	-1.31644	2.23718e-05	-1.76711	-1.21971	2.2713e-05	-1.76722	-1.21996
1565732	chr20:1565732:T:C	2.58292e-17	-2.11135	-3.79894e-10	5.4193e-05	-2.10207	-3.79894e-10	5.50438e-05	-2.10199	-3.79894e-10
1565804	chr20:1565804:C:T	9.85623e-18	-1.70235	-1.3724	1.57925e-05	-2.03359	-1.3015	1.6038e-05	-2.03339	-1.30176
1565918	chr20:1565918:C:T	5.88763e-17	-3.40973e-10	-1.28742	0.000120583	-3.40973e-10	-1.30228	0.000122476	-3.40973e-10	-1.30221
1566043	chr20:1566043:T:C	7.62745e-17	-3.40973e-10	-1.02852	0.000153261	-3.40973e-10	-1.06248	0.000155726	-3.40973e-10	-1.06202
1566096	chr20:1566096:T:A	7.6502e-18	-2.09168	-1.23645	1.59152e-05	-1.99185	-1.3355	1.61665e-05	-1.99189	-1.33529
1566123	chr20:1566123:C:T	1.32619e-15	-3.40973e-10	1.82721	0.00245165	-3.40973e-10	1.7099	0.00249673	-3.40973e-10	1.71262
1566159	chr20:1566159:G:A	4.26425e-17	-0.620871	-0.989132	4.92902e-05	-1.12533	-1.07156	5.00802e-05	-1.12531	-1.07119
1566260	chr20:1566260:C:T	6.41623e-17	-3.40973e-10	-1.20144	0.000146852	-3.40973e-10	-1.1052	0.000149114	-3.40973e-10	-1.10541
1566265	chr20:1566265:C:G	9.64772e-18	-1.73024	-1.36589	2.12131e-05	-1.76418	-1.27583	2.15341e-05	-1.76432	-1.27616
1566605	chr20:1566605:A:C	1.35716e-17	-2.074	-0.680876	2.83422e-05	-2.07826	-0.672008	2.87913e-05	-2.078	-0.672045
1566938	chr20:1566938:C:G	2.9404e-16	0.32086	-3.79894e-10	0.000879716	0.684977	-3.79894e-10	0.000891267	0.682524	-3.79894e-10
1567001	chr20:1567001:CAG:C	5.34824e-17	-3.40973e-10	-1.3835	0.000110992	-3.40973e-10	-1.38517	0.000112731	-3.40973e-10	-1.38512
1567466	chr20:1567466:C:A	6.22157e-17	-3.40973e-10	-1.23225	0.00012548	-3.40973e-10	-1.26248	0.000127467	-3.40973e-10	-1.26226
1568719	chr20:1568719:A:AG	7.65028e-17	-3.40973e-10	-1.02553	0.000149937	-3.40973e-10	-1.08441	0.000152402	-3.40973e-10	-1.0836
1568756	chr20:1568756:A:T	7.45227e-18	-1.96333	-1.39101	1.54715e-05	-1.98005	-1.37558	1.57076e-05	-1.9803	-1.37568
1568902	chr20:1568902:A:G	7.47169e-17	-3.40973e-10	-1.04915	0.000146996	-3.40973e-10	-1.10422	0.000149409	-3.40973e-10	-1.10343
1569008	chr20:1569008:T:C	1.21919e-17	-1.53548	-1.3266	2.36857e-05	-1.64816	-1.28159	2.41031e-05	-1.64601	-1.28177
1569190	chr20:1569190:A:T	6.97175e-16	-3.40973e-10	1.18418	0.00134873	-3.40973e-10	1.11229	0.00137333	-3.40973e-10	1.11487
1569713	chr20:1569713:A:G	7.48019e-17	-3.40973e-10	-1.04801	0.000147143	-3.40973e-10	-1.10322	0.000149559	-3.40973e-10	-1.10243
1569895	chr20:1569895:A:T	7.53371e-17	-3.40973e-10	-1.04088	0.00014815	-3.40973e-10	-1.0964	0.000150583	-3.40973e-10	-1.09561
1570156	chr20:1570156:A:G	4.00951e-16	-3.40973e-10	0.630986	0.000767241	-3.40973e-10	0.548179	0.000780969	-3.40973e-10	0.550415
1570186	chr20:1570186:G:A	8.32784e-17	-3.40973e-10	-0.940666	0.000180368	-3.40973e-10	-0.899625	0.000183141	-3.40973e-10	-0.899862
1570379	chr20:1570379:A:G	6.38936e-17	-3.40973e-10	-1.20564	0.000146894	-3.40973e-10	-1.10491	0.000149154	-3.40973e-10	-1.10514
1570451	chr20:1570451:C:G	7.73596e-18	-1.94673	-1.37025	1.71351e-05	-1.96216	-1.29134	1.7393e-05	-1.96244	-1.29162
1570576	chr20:1570576:A:T	7.63183e-17	-3.40973e-10	-1.02794	0.000149761	-3.40973e-10	-1.08558	0.000152222	-3.40973e-10	-1.08478
1570839	chr20:1570839:C:T	8.98351e-18	-1.79416	-1.3733	1.73839e-05	-1.93165	-1.30742	1.76589e-05	-1.93133	-1.30755
1570840	chr20:1570840:G:A	2.08904e-16	-3.40973e-10	-0.0209799	0.00048632	-3.40973e-10	0.0922454	0.000493822	-3.40973e-10	0.0920557
1570918	chr20:1570918:T:C	3.88637e-17	-1.70279	-3.79894e-10	6.39159e-05	-1.93705	-3.79894e-10	6.47778e-05	-1.93916	-3.79894e-10
1571702	chr20:1571702:GGT:G	3.83476e-17	-0.671909	-1.04425	4.31335e-05	-1.19698	-1.13334	4.38391e-05	-1.19666	-1.13293
1571784	chr20:1571784:T:C	7.73964e-18	-1.94235	-1.37415	1.70651e-05	-1.95755	-1.30004	1.73221e-05	-1.95783	-1.3003
1571811	chr20:1571811:G:A	4.77928e-17	-0.361658	-1.13432	6.01812e-05	-0.931218	-1.06605	6.11467e-05	-0.930937	-1.06591
1571945	chr20:1571945:G:A	7.62101e-17	-3.40973e-10	-1.02936	0.000152659	-3.40973e-10	-1.06642	0.000155095	-3.40973e-10	-1.06608
1571955	chr20:1571955:A:G	4.74824e-16	-3.40973e-10	0.80009	0.000909588	-3.40973e-10	0.718369	0.000925953	-3.40973e-10	0.720703
1572640	chr20:1572640:C:T	3.80753e-17	-0.512713	-1.21058	4.26894e-05	-1.06956	-1.27111	4.33828e-05	-1.06922	-1.27083
1572719	chr20:1572719:T:A	5.70722e-17	-3.40973e-10	-1.31854	0.000125639	-3.40973e-10	-1.26121	0.000127582	-3.40973e-10	-1.26136
1573466	chr20:1573466:T:C	5.38023e-17	-3.40973e-10	-1.37754	0.00011379	-3.40973e-10	-1.36027	0.000115561	-3.40973e-10	-1.36032
1573516	chr20:1573516:C:T	1.03478e-16	-3.40973e-10	-0.723496	0.000208224	-3.40973e-10	-0.756008	0.000211565	-3.40973e-10	-0.755587
1576211	chr20:1576211:G:T	6.15555e-17	-3.40973e-10	-1.24292	0.000122484	-3.40973e-10	-1.28664	0.00012442	-3.40973e-10	-1.28645
1576522	chr20:1576522:T:G	4.32332e-16	-3.40973e-10	0.706339	0.000836835	-3.40973e-10	0.635004	0.000851658	-3.40973e-10	0.637065
1576990	chr20:1576990:A:C	4.70391e-16	-3.40973e-10	0.790709	0.000908919	-3.40973e-10	0.717634	0.000925059	-3.40973e-10	0.719737
1577098	chr20:1577098:A:G	5.31072e-17	-3.40973e-10	-1.39054	0.000115613	-3.40973e-10	-1.34438	0.000117394	-3.40973e-10	-1.34459
1577281	chr20:1577281:G:T	5.38548e-17	-3.40973e-10	-1.37656	0.0001128	-3.40973e-10	-1.36901	0.000114557	-3.40973e-10	-1.36905
1577324	chr20:1577324:C:G	8.62378e-17	-3.40973e-10	-0.905746	0.000167885	-3.40973e-10	-0.971345	0.000170599	-3.40973e-10	-0.970805
1577601	chr20:1577601:G:A	8.44252e-17	-3.40973e-10	-0.926989	0.000171475	-3.40973e-10	-0.950185	0.000174144	-3.40973e-10	-0.95024
1577717	chr20:1577717:C:T	3.11625e-15	-3.40973e-10	2.68153	0.00833819	-3.40973e-10	2.93398	0.00846916	-3.40973e-10	2.93407
1578107	chr20:1578107:G:A	5.49268e-17	-3.40973e-10	-1.35685	0.000115447	-3.40973e-10	-1.34581	0.000117243	-3.40973e-10	-1.34587
1578167	chr20:1578167:A:G	7.38617e-17	-3.40973e-10	-1.06066	0.000159895	-3.40973e-10	-1.02011	0.000162367	-3.40973e-10	-1.02026
1578613	chr20:1578613:C:T	2.08369e-16	-3.40973e-10	-0.023546	0.000282272	-3.40973e-10	-0.45175	0.000287185	-3.40973e-10	-0.449994
1578678	chr20:1578678:G:A	1.03302e-16	-3.40973e-10	-0.725199	0.000213783	-3.40973e-10	-0.729662	0.000217088	-3.40973e-10	-0.729818
1579050	chr20:1579050:C:A	5.33441e-17	-3.40973e-10	-1.38609	0.000110382	-3.40973e-10	-1.39068	0.000112106	-3.40973e-10	-1.39068
1579343	chr20:1579343:G:T	6.70745e-17	-3.40973e-10	-1.15705	0.000148103	-3.40973e-10	-1.09671	0.000150476	-3.40973e-10	-1.09632
1580195	chr20:1580195:C:T	2.06282e-16	-3.40973e-10	-0.0336086	0.000476312	-3.40973e-10	0.0714511	0.00048361	-3.40973e-10	0.0711579
1580208	chr20:1580208:G:T	1.63042e-16	-3.40973e-10	-0.268848	0.000375518	-3.40973e-10	-0.166315	0.000381279	-3.40973e-10	-0.166589
1580215	chr20:1580215:C:A	1.60888e-16	-3.40973e-10	-0.282146	0.000369937	-3.40973e-10	-0.18129	0.000375611	-3.40973e-10	-0.181566
1580219	chr20:1580219:C:T	2.81732e-16	-3.40973e-10	0.2781	0.000666536	-3.40973e-10	0.407472	0.000676722	-3.40973e-10	0.40714
1580430	chr20:1580430:C:T	6.25203e-16	-3.40973e-10	1.07522	0.00105874	-3.40973e-10	0.870213	0.00107791	-3.40973e-10	0.872657
1613703	chr20:1613703:A:G	9.89925e-17	-3.40973e-10	-0.767811	0.000206431	-3.40973e-10	-0.764657	0.000209613	-3.40973e-10	-0.764859
1613741	chr20:1613741:C:T	3.25314e-17	-1.88065	-3.79894e-10	6.6172e-05	-1.90237	-3.79894e-10	6.71632e-05	-1.903	-3.79894e-10
1613772	chr20:1613772:G:A	7.71516e-17	-3.40973e-10	-1.01708	0.000176192	-3.40973e-10	-0.923048	0.000178782	-3.40973e-10	-0.923951
1614056	chr20:1614056:T:C	2.08853e-17	-1.09565	-1.22816	6.07685e-05	-0.650045	-1.33751	6.17297e-05	-0.650154	-1.3372
1614636	chr20:1614636:C:T	7.87512e-17	-3.40973e-10	-0.996561	0.000180433	-3.40973e-10	-0.899263	0.000183082	-3.40973e-10	-0.900186
1614670	chr20:1614670:A:G	8.92598e-17	-3.40973e-10	-0.871304	0.000191161	-3.40973e-10	-0.841504	0.000194122	-3.40973e-10	-0.841631
1615827	chr20:1615827:A:G	1.35746e-17	-1.95585	-0.798801	3.28426e-05	-1.9844	-0.618499	3.33616e-05	-1.98461	-0.618108
1616317	chr20:1616317:C:T	5.63457e-17	-3.40973e-10	-1.33135	0.000122554	-3.40973e-10	-1.28607	0.000124451	-3.40973e-10	-1.28621
1616404	chr20:1616404:G:A	1.18017e-17	-1.88155	-1.01306	1.80094e-05	-1.99119	-1.21253	1.8302e-05	-1.99106	-1.21205
1616428	chr20:1616428:T:C	3.01909e-17	-1.95531	-3.79894e-10	6.06304e-05	-1.98983	-3.79894e-10	6.16473e-05	-1.98869	-3.79894e-10
1616582	chr20:1616582:G:A	6.74416e-18	-2.11031	-1.34387	1.68384e-05	-1.95337	-1.31759	1.70937e-05	-1.95377	-1.31764
1616609	chr20:1616609:TG:T	8.33353e-18	-1.95574	-1.28683	1.55761e-05	-1.97696	-1.37193	1.58187e-05	-1.97713	-1.3718
1616787	chr20:1616787:G:T	8.04093e-18	-1.95297	-1.32534	1.53661e-05	-1.97852	-1.38394	1.56047e-05	-1.97867	-1.38388
1616798	chr20:1616798:A:G	5.50509e-17	-3.40973e-10	-1.3546	0.000118462	-3.40973e-10	-1.32003	0.000120303	-3.40973e-10	-1.32011
1617362	chr20:1617362:G:T	9.63286e-17	-3.40973e-10	-0.79509	0.000182425	-3.40973e-10	-0.888282	0.000185319	-3.40973e-10	-0.888039
1618117	chr20:1618117:C:T	5.80863e-17	-3.40973e-10	-1.30093	0.000124553	-3.40973e-10	-1.26989	0.000126482	-3.40973e-10	-1.27002
1618496	chr20:1618496:C:T	8.371e-18	-1.9647	-1.27338	1.55632e-05	-1.98302	-1.36669	1.5806e-05	-1.98318	-1.36654
1619479	chr20:1619479:GAA:G	3.16205e-17	-1.90905	-3.79894e-10	5.51895e-05	-2.08385	-3.79894e-10	5.6111e-05	-2.08279	-3.79894e-10
1619759	chr20:1619759:C:A	3.28281e-17	-1.87157	-3.79894e-10	5.90392e-05	-2.01642	-3.79894e-10	6.0012e-05	-2.01558	-3.79894e-10
1619878	chr20:1619878:T:C	1.23237e-17	-1.83105	-1.02028	1.88061e-05	-1.95051	-1.20993	1.91095e-05	-1.9504	-1.20954
1620148	chr20:1620148:C:T	7.44327e-18	-1.99743	-1.35811	1.46575e-05	-2.01877	-1.39091	1.48851e-05	-2.01886	-1.39089
1620197	chr20:1620197:C:T	6.82044e-17	-3.40973e-10	-1.14035	0.000130584	-3.40973e-10	-1.22261	0.000132638	-3.40973e-10	-1.2225
1620217	chr20:1620217:C:T	4.04571e-16	0.639971	-3.79894e-10	0.000714739	0.477295	-3.79894e-10	0.000726867	0.478624	-3.79894e-10
1620521	chr20:1620521:C:T	7.53991e-18	-1.98969	-1.35296	1.47976e-05	-2.01034	-1.38982	1.50273e-05	-2.01045	-1.3898
1620652	chr20:1620652:G:A	5.33763e-17	-1.38549	-3.79894e-10	9.87201e-05	-1.50233	-3.79894e-10	0.000100118	-1.50377	-3.79894e-10
1620950	chr20:1620950:T:A	7.86091e-17	-3.40973e-10	-0.998367	0.000179849	-3.40973e-10	-0.902506	0.000182491	-3.40973e-10	-0.903417
1621405	chr20:1621405:T:C	6.29523e-17	-3.40973e-10	-1.22048	0.000135405	-3.40973e-10	-1.18635	0.0001375	-3.40973e-10	-1.1865
1621503	chr20:1621503:A:G	3.86854e-17	-0.735678	-0.971715	4.45455e-05	-1.23092	-1.06719	4.52642e-05	-1.23091	-1.0667
1621978	chr20:1621978:C:T	9.01089e-17	-0.861836	-3.79894e-10	0.000248132	-0.580663	-3.79894e-10	0.000251488	-0.582723	-3.79894e-10
1622022	chr20:1622022:C:T	4.25572e-17	-0.698611	-0.913396	4.62611e-05	-1.21372	-1.0466	4.70132e-05	-1.21367	-1.04602
1622023	chr20:1622023:C:G	4.97872e-17	-0.609933	-0.845164	5.30092e-05	-1.14211	-0.982049	5.38728e-05	-1.14206	-0.981439
1622058	chr20:1622058:T:C	1.40345e-17	-1.78055	-0.94078	2.58698e-05	-2.07851	-0.763031	2.62543e-05	-2.07814	-0.76415
1622121	chr20:1622121:T:C	5.35898e-17	-1.3815	-3.79894e-10	9.98484e-05	-1.49097	-3.79894e-10	0.000101256	-1.49247	-3.79894e-10
1622310	chr20:1622310:C:T	5.76681e-17	-3.40973e-10	-1.30815	0.000126122	-3.40973e-10	-1.25738	0.000128072	-3.40973e-10	-1.25753
1622480	chr20:1622480:A:G	3.27687e-17	-1.87338	-3.79894e-10	8.30076e-05	-1.67569	-3.79894e-10	8.42508e-05	-1.67632	-3.79894e-10
1622497	chr20:1622497:C:T	4.9728e-17	-0.626239	-0.830048	5.30653e-05	-1.15541	-0.967693	5.39304e-05	-1.15535	-0.967073
1622821	chr20:1622821:A:C	5.61625e-16	-3.40973e-10	0.96798	0.00103477	-3.40973e-10	0.84731	0.00105256	-3.40973e-10	0.848858
1622910	chr20:1622910:A:G	4.93954e-17	-1.32828	-0.134719	7.85483e-05	-1.60356	-0.127345	7.96821e-05	-1.60465	-0.127423
1623425	chr20:1623425:C:G	1.27577e-17	-1.99964	-0.817084	2.8346e-05	-2.05435	-0.695781	2.87928e-05	-2.05356	-0.696439
1623471	chr20:1623471:A:G	8.91312e-18	-1.78639	-1.38894	1.78594e-05	-1.82665	-1.38544	1.81646e-05	-1.82517	-1.38547
1623713	chr20:1623713:G:T	1.05127e-17	-1.74596	-1.26431	2.00117e-05	-1.79908	-1.29923	2.03602e-05	-1.79747	-1.29907
1623855	chr20:1623855:A:G	5.64531e-17	-3.40973e-10	-1.32944	0.000119908	-3.40973e-10	-1.3079	0.000121769	-3.40973e-10	-1.308
1624061	chr20:1624061:T:G	5.53659e-17	-3.40973e-10	-1.34889	0.000112707	-3.40973e-10	-1.36983	0.000114477	-3.40973e-10	-1.36974
1624152	chr20:1624152:C:T	7.41982e-17	-3.40973e-10	-1.05611	0.000139676	-3.40973e-10	-1.1553	0.000141903	-3.40973e-10	-1.15498
1624407	chr20:1624407:GA:G	7.00078e-17	-3.40973e-10	-1.11425	0.000139476	-3.40973e-10	-1.15673	0.000141709	-3.40973e-10	-1.15635
1625356	chr20:1625356:T:C	7.72333e-17	-3.40973e-10	-1.01602	0.000176571	-3.40973e-10	-0.920898	0.000179168	-3.40973e-10	-0.921799
1625851	chr20:1625851:T:C	5.83229e-17	-1.29686	-3.79894e-10	0.000179606	-0.903857	-3.79894e-10	0.00018157	-0.908482	-3.79894e-10
1625891	chr20:1625891:G:C	6.04957e-17	-1.26028	-3.79894e-10	0.000187622	-0.860191	-3.79894e-10	0.000189659	-0.864891	-3.79894e-10
1626186	chr20:1626186:A:G	3.84877e-17	-0.33457	-1.37795	4.95822e-05	-0.817951	-1.37304	5.03349e-05	-0.81829	-1.37313
1626218	chr20:1626218:C:T	6.92761e-17	-0.419363	-0.705392	7.03626e-05	-0.986051	-0.854909	7.15252e-05	-0.985876	-0.854195
1626219	chr20:1626219:T:C	6.20683e-17	-1.23462	-3.79894e-10	0.000193541	-0.829133	-3.79894e-10	0.00019563	-0.833894	-3.79894e-10
1626742	chr20:1626742:C:T	1.11052e-17	-1.94346	-1.01198	1.8671e-05	-2.09903	-1.06862	1.89729e-05	-2.09875	-1.06836
1627136	chr20:1627136:A:G	8.86478e-17	-3.40973e-10	-0.878183	0.000200095	-3.40973e-10	-0.795828	0.000203151	-3.40973e-10	-0.79617
1627301	chr20:1627301:T:C	6.21236e-17	-3.40973e-10	-1.23373	0.000136824	-3.40973e-10	-1.17593	0.000138914	-3.40973e-10	-1.17626
1627375	chr20:1627375:T:G	1.66226e-17	-1.78725	-0.764843	9.6514e-05	-1.0181	-0.50683	9.77414e-05	-1.0206	-0.50719
1627462	chr20:1627462:T:G	7.67926e-16	-0.913379	2.19422	0.00152693	-1.22393	2.46033	0.00154846	-1.22506	2.45996
1627564	chr20:1627564:A:G	8.36953e-16	-0.861694	2.22861	0.00169778	-1.16064	2.5031	0.00172184	-1.16171	2.50274
1627984	chr20:1627984:G:A	2.58662e-17	-2.10992	-3.79894e-10	5.48316e-05	-2.09036	-3.79894e-10	5.57089e-05	-2.08998	-3.79894e-10
1628034	chr20:1628034:C:A	7.92692e-18	-1.91309	-1.3795	2.29175e-05	-1.57186	-1.39087	2.31631e-05	-1.57668	-1.39088
1628127	chr20:1628127:TA:T	7.6518e-18	-1.93635	-1.39156	2.23455e-05	-1.60092	-1.38708	2.25884e-05	-1.60565	-1.38703
1628316	chr20:1628316:T:C	5.92173e-17	-3.40973e-10	-1.28164	0.000120473	-3.40973e-10	-1.3032	0.000122363	-3.40973e-10	-1.30313
1628368	chr20:1628368:G:A	1.22563e-17	-1.74592	-1.1109	4.0355e-05	-1.284	-1.11291	4.07347e-05	-1.28986	-1.11318
1628700	chr20:1628700:G:T	7.01945e-17	-3.40973e-10	-1.11158	0.000138304	-3.40973e-10	-1.16517	0.000140494	-3.40973e-10	-1.16496
1628709	chr20:1628709:G:C	1.58234e-15	2.79155	-0.787747	0.00220729	2.25163	-0.646732	0.00223125	2.24734	-0.647139
1628841	chr20:1628841:G:A	2.25831e-16	-3.40973e-10	0.0569323	0.000433214	-3.40973e-10	-0.0233914	0.000440521	-3.40973e-10	-0.0221621
1629306	chr20:1629306:C:T	8.68696e-17	-0.796966	-0.10148	0.000106798	-0.885926	-0.537755	0.000108752	-0.885114	-0.535939
1629324	chr20:1629324:T:C	6.82543e-17	-3.40973e-10	-1.13961	0.000129204	-3.40973e-10	-1.23323	0.000131273	-3.40973e-10	-1.23284
1629416	chr20:1629416:A:C	7.98112e-17	-1.93516	0.951967	0.000206803	-1.6584	0.895542	0.000210445	-1.65725	0.896352
1629555	chr20:1629555:C:T	7.31196e-18	-1.98287	-1.39047	1.84199e-05	-1.84803	-1.33316	1.86788e-05	-1.84903	-1.3337
1629711	chr20:1629711:T:C	6.59943e-17	-3.40973e-10	-1.17329	0.000146693	-3.40973e-10	-1.10628	0.00014896	-3.40973e-10	-1.10644
1629905	chr20:1629905:T:C	1.99932e-17	-2.11171	-0.255755	3.83736e-05	-2.02075	-0.426504	3.90046e-05	-2.02094	-0.425502
1629968	chr20:1629968:C:G	6.7459e-17	-3.40973e-10	-1.15134	0.000145212	-3.40973e-10	-1.11643	0.000147425	-3.40973e-10	-1.1168
1629983	chr20:1629983:A:G	8.32072e-18	-1.85671	-1.3874	1.97939e-05	-1.73934	-1.36991	2.01017e-05	-1.73927	-1.37005
1630144	chr20:1630144:G:A	8.10497e-17	-1.71706	0.749272	0.000186496	-2.01438	1.14817	0.000189208	-2.01431	1.14704
1630272	chr20:1630272:T:A	3.41522e-17	-1.83203	-3.79894e-10	6.08916e-05	-1.98553	-3.79894e-10	6.19371e-05	-1.984	-3.79894e-10
1630293	chr20:1630293:G:A	8.28228e-18	-2.08631	-1.16243	1.44714e-05	-2.07887	-1.34358	1.4703e-05	-2.07901	-1.34305
1630678	chr20:1630678:G:A	1.07326e-16	-3.40973e-10	-0.686984	0.00021736	-3.40973e-10	-0.713068	0.000220923	-3.40973e-10	-0.712306
1630933	chr20:1630933:G:A	5.84835e-17	-3.40973e-10	-1.29411	0.000121277	-3.40973e-10	-1.29654	0.00012319	-3.40973e-10	-1.29639
1631149	chr20:1631149:G:A	1.14166e-16	-3.40973e-10	-0.6252	0.000215759	-3.40973e-10	-0.720462	0.000219176	-3.40973e-10	-0.720245
1631194	chr20:1631194:C:T	2.6297e-17	-2.0934	-3.79894e-10	5.37017e-05	-2.11118	-3.79894e-10	5.45375e-05	-2.11123	-3.79894e-10
1631257	chr20:1631257:C:T	2.65707e-17	-2.08305	-3.79894e-10	5.47105e-05	-2.09257	-3.79894e-10	5.55724e-05	-2.09243	-3.79894e-10
1631272	chr20:1631272:G:A	3.56779e-16	0.514263	-3.79894e-10	0.00161481	1.29235	-3.79894e-10	0.00162615	1.28385	-3.79894e-10
1631633	chr20:1631633:G:A	2.57966e-17	-2.1106	-0.0020174	4.92866e-05	-2.00215	-0.194824	5.01045e-05	-2.00228	-0.193732
1631636	chr20:1631636:T:G	8.68884e-18	-2.08656	-1.11425	1.48028e-05	-2.07957	-1.32023	1.50417e-05	-2.0797	-1.31959
1631845	chr20:1631845:C:T	1.82723e-17	-1.06653	-1.39093	3.96053e-05	-1.10882	-1.30684	4.0189e-05	-1.10906	-1.30747
1632173	chr20:1632173:A:G	1.92413e-17	-2.10569	-0.300105	3.39907e-05	-2.05213	-0.516406	3.45626e-05	-2.05215	-0.515195
1632365	chr20:1632365:T:C	1.86044e-16	-0.136874	-3.79894e-10	0.000832082	0.629308	-3.79894e-10	0.000838117	0.621037	-3.79894e-10
1632456	chr20:1632456:T:C	1.87774e-16	-3.40973e-10	-0.127615	0.000493146	-3.40973e-10	0.106183	0.000501205	-3.40973e-10	0.106896
1632462	chr20:1632462:G:A	1.136e-16	-3.40973e-10	-0.630171	0.000283111	-3.40973e-10	-0.448782	0.000287418	-3.40973e-10	-0.449183
1632639	chr20:1632639:C:T	5.77205e-16	-3.40973e-10	0.995343	0.00109725	-3.40973e-10	0.905939	0.00111635	-3.40973e-10	0.9077
1632891	chr20:1632891:T:TA	7.61788e-17	-3.40973e-10	-1.02977	0.000160736	-3.40973e-10	-1.01486	0.000163221	-3.40973e-10	-1.01501
1633218	chr20:1633218:TA:T	5.38027e-17	-3.40973e-10	-1.37753	0.000114093	-3.40973e-10	-1.35761	0.000115867	-3.40973e-10	-1.35768
1633310	chr20:1633310:A:G	2.63172e-17	-1.85071	-0.241918	7.7254e-05	-1.2479	-0.499624	7.83964e-05	-1.25012	-0.498224
1633954	chr20:1633954:T:A	1.45542e-16	-1.08627	0.70388	0.000537796	-0.56898	0.761837	0.000543542	-0.574826	0.762812
1634292	chr20:1634292:C:T	1.07677e-17	-2.02923	-0.957076	1.41463e-05	-2.11105	-1.33412	1.43795e-05	-2.11109	-1.33323
1634373	chr20:1634373:A:AT	5.37954e-17	-3.40973e-10	-1.37767	0.000114031	-3.40973e-10	-1.35815	0.000115804	-3.40973e-10	-1.35822
1634459	chr20:1634459:G:A	7.73225e-18	-2.08056	-1.23689	1.38425e-05	-2.07819	-1.38869	1.40642e-05	-2.07795	-1.38854
1634582	chr20:1634582:A:T	1.65513e-17	-1.16906	-1.38733	1.9018e-05	-1.78827	-1.36097	1.9338e-05	-1.78684	-1.36121
1634636	chr20:1634636:G:A	8.64469e-17	-3.40973e-10	-0.903324	0.000169256	-3.40973e-10	-0.963211	0.000171972	-3.40973e-10	-0.962786
1634904	chr20:1634904:G:A	5.35884e-17	-3.40973e-10	-1.38152	0.000113404	-3.40973e-10	-1.36366	0.000115168	-3.40973e-10	-1.36372
1634947	chr20:1634947:A:G	6.51615e-18	-2.09688	-1.39169	1.46161e-05	-2.02086	-1.39164	1.4832e-05	-2.0217	-1.39164
1634999	chr20:1634999:C:T	3.44529e-16	-3.40973e-10	0.479323	0.000648603	-3.40973e-10	0.380199	0.000659929	-3.40973e-10	0.382011
1635015	chr20:1635015:T:C	9.33741e-17	-2.09933	1.27309	0.000135085	-2.07897	0.890254	0.00013753	-2.07894	0.892669
1635016	chr20:1635016:C:G	1.41356e-16	-3.40973e-10	-0.411577	0.000357693	-3.40973e-10	-0.214948	0.000363117	-3.40973e-10	-0.215396
1635125	chr20:1635125:G:A	5.57606e-17	-3.40973e-10	-1.34179	0.000112671	-3.40973e-10	-1.37015	0.000114457	-3.40973e-10	-1.36992
1635237	chr20:1635237:A:G	1.23847e-16	-0.919168	0.375357	0.000134601	-1.26891	0.0766002	0.000137027	-1.26752	0.0775809
1635313	chr20:1635313:T:C	8.03192e-17	-0.544823	-0.432024	0.000139821	-0.293931	-0.860327	0.000142238	-0.293906	-0.858709
1635560	chr20:1635560:A:G	1.73466e-17	-2.11172	-0.39774	3.19676e-05	-2.01997	-0.60993	3.25063e-05	-2.01991	-0.608773
1635851	chr20:1635851:C:A	1.46505e-16	-3.40973e-10	-0.375794	0.00037206	-3.40973e-10	-0.175568	0.000378119	-3.40973e-10	-0.174911
1635884	chr20:1635884:G:A	6.57753e-17	-3.40973e-10	-1.17661	0.000145361	-3.40973e-10	-1.11541	0.000147519	-3.40973e-10	-1.11616
1636136	chr20:1636136:A:G	1.4814e-16	-3.40973e-10	-0.364697	0.000374147	-3.40973e-10	-0.169975	0.000379815	-3.40973e-10	-0.170435
1636146	chr20:1636146:A:G	5.44605e-17	-3.40973e-10	-1.36538	0.000111804	-3.40973e-10	-1.37787	0.000113555	-3.40973e-10	-1.37783
1636246	chr20:1636246:A:G	2.87032e-17	-2.11146	0.105611	9.77879e-05	-1.89786	0.386042	9.91085e-05	-1.89928	0.385377
1636423	chr20:1636423:A:G	6.91379e-18	-2.06938	-1.35996	1.41155e-05	-2.05959	-1.38777	1.43398e-05	-2.05932	-1.38777
1636868	chr20:1636868:CAG:C	6.21398e-17	-1.35133	0.117863	7.91323e-05	-1.68234	-0.0411641	8.04783e-05	-1.6813	-0.0408363
1636946	chr20:1636946:C:T	3.51859e-17	-1.80221	-3.79894e-10	6.12832e-05	-1.97912	-3.79894e-10	6.23137e-05	-1.97794	-3.79894e-10
1637718	chr20:1637718:T:C	1.04629e-16	-3.40973e-10	-0.712436	0.000254609	-3.40973e-10	-0.554892	0.000258481	-3.40973e-10	-0.555297
1638106	chr20:1638106:G:C	1.22673e-17	-2.11171	-0.744202	3.18383e-05	-1.86005	-0.773903	3.23107e-05	-1.86148	-0.773244
1638236	chr20:1638236:G:A	6.96114e-17	-3.40973e-10	-1.11993	0.000161018	-3.40973e-10	-1.01311	0.000163493	-3.40973e-10	-1.01335
1639282	chr20:1639282:A:G	5.4326e-17	-3.40973e-10	-1.36785	0.000114981	-3.40973e-10	-1.34986	0.000116765	-3.40973e-10	-1.34995
1639746	chr20:1639746:G:T	3.47652e-16	0.548336	-0.0599879	0.000293064	-0.323312	-0.0909195	0.000298013	-0.322998	-0.0899851
1640024	chr20:1640024:C:A	7.23972e-18	-2.00869	-1.37458	1.40533e-05	-2.09115	-1.36061	1.42646e-05	-2.09163	-1.36071
1640889	chr20:1640889:C:T	7.76079e-18	-2.01949	-1.29428	1.54339e-05	-2.08302	-1.27503	1.56647e-05	-2.08362	-1.27509
1641040	chr20:1641040:T:A	4.04126e-16	0.417354	0.221518	0.000384364	-0.411937	0.268904	0.000390752	-0.411779	0.269731
1641555	chr20:1641555:T:C	9.90434e-18	-1.77414	-1.29574	2.76118e-05	-1.51095	-1.26543	2.80342e-05	-1.51131	-1.26539
1641609	chr20:1641609:G:A	2.00185e-17	-2.1106	-0.255602	5.57189e-05	-2.10691	0.0326108	5.66115e-05	-2.10683	0.0329256
1642182	chr20:1642182:G:T	7.89237e-17	-0.994373	-3.79894e-10	0.000305417	-0.372944	-3.79894e-10	0.000308236	-0.379254	-3.79894e-10
1642456	chr20:1642456:G:C	8.44794e-17	-3.40973e-10	-0.926347	0.000169611	-3.40973e-10	-0.961114	0.000172358	-3.40973e-10	-0.960549
1642529	chr20:1642529:C:T	2.60273e-17	-2.10371	-3.79894e-10	5.40921e-05	-2.10393	-3.79894e-10	5.49256e-05	-2.10414	-3.79894e-10
1643231	chr20:1643231:T:C	5.66083e-17	-3.40973e-10	-1.3267	0.000115593	-3.40973e-10	-1.34455	0.000117404	-3.40973e-10	-1.3445
1643499	chr20:1643499:T:C	5.60173e-17	-3.40973e-10	-1.33719	0.000120123	-3.40973e-10	-1.30611	0.000121997	-3.40973e-10	-1.30612
1643522	chr20:1643522:C:T	7.89112e-17	-3.40973e-10	-0.994531	0.000157821	-3.40973e-10	-1.03316	0.000160369	-3.40973e-10	-1.03264
1643986	chr20:1643986:C:T	2.09026e-16	0.959469	-0.979866	0.0001816	0.0539908	-0.946807	0.000184474	0.0540166	-0.946629
1644267	chr20:1644267:G:A	7.49314e-18	-2.11155	-1.23731	1.41639e-05	-2.09406	-1.34987	1.43872e-05	-2.09422	-1.34956
1644404	chr20:1644404:C:A	1.01018e-16	-3.40973e-10	-0.747554	0.000243545	-3.40973e-10	-0.599322	0.000247296	-3.40973e-10	-0.599535
1644510	chr20:1644510:T:A	2.90025e-17	-1.5205	-0.474968	3.97773e-05	-1.8236	-0.587726	4.04382e-05	-1.82268	-0.587671
1644706	chr20:1644706:C:T	6.94107e-18	-2.03846	-1.38694	1.40288e-05	-2.0752	-1.37832	1.42378e-05	-2.07584	-1.37838
1645134	chr20:1645134:C:T	5.55665e-17	-3.40973e-10	-1.34527	0.000118729	-3.40973e-10	-1.31778	0.000120568	-3.40973e-10	-1.31791
1645169	chr20:1645169:C:T	1.80665e-17	-1.39276	-1.07604	6.07859e-05	-0.955256	-1.03201	6.1448e-05	-0.960007	-1.03192
1645422	chr20:1645422:A:G	8.6212e-18	-1.9953	-1.21333	1.655e-05	-2.09469	-1.19355	1.68001e-05	-2.09515	-1.19358
1645580	chr20:1645580:C:T	2.62771e-17	-2.09416	-3.79894e-10	5.40896e-05	-2.10398	-3.79894e-10	5.49424e-05	-2.10384	-3.79894e-10
1645761	chr20:1645761:C:T	4.23479e-16	0.638659	0.0469913	0.000369783	-0.24508	0.0633729	0.000375985	-0.244868	0.0642983
1645833	chr20:1645833:T:C	1.01457e-17	-1.93963	-1.10618	2.49967e-05	-1.87298	-1.0029	2.53474e-05	-1.87452	-1.00292
1646367	chr20:1646367:C:T	9.70118e-17	-3.40973e-10	-0.788022	0.000197001	-3.40973e-10	-0.811416	0.000200216	-3.40973e-10	-0.810724
1646433	chr20:1646433:C:T	1.88869e-17	-1.04896	-1.37543	7.04917e-05	-0.450259	-1.38887	7.11607e-05	-0.456362	-1.38882
1646463	chr20:1646463:C:T	8.44794e-17	-3.40973e-10	-0.926347	0.000169611	-3.40973e-10	-0.961114	0.000172358	-3.40973e-10	-0.960549
1647120	chr20:1647120:CA:C	5.61343e-17	-2.08762	0.752512	0.00023068	-2.04768	1.39408	0.000233989	-2.04809	1.39324
1647288	chr20:1647288:T:C	8.46757e-17	-3.40973e-10	-0.924026	0.000169988	-3.40973e-10	-0.958896	0.000172741	-3.40973e-10	-0.958329
1647347	chr20:1647347:C:T	8.93656e-17	-3.40973e-10	-0.870119	0.000186009	-3.40973e-10	-0.868829	0.000188989	-3.40973e-10	-0.868429
1647385	chr20:1647385:C:T	4.79183e-15	-3.40973e-10	3.11181	0.0140331	-3.40973e-10	3.45455	0.0142875	-3.40973e-10	3.45702
1647541	chr20:1647541:G:A	8.94177e-17	-3.40973e-10	-0.869536	0.000186124	-3.40973e-10	-0.868208	0.000189107	-3.40973e-10	-0.867807
1647678	chr20:1647678:G:T	5.97529e-17	-3.40973e-10	-1.27264	0.000128837	-3.40973e-10	-1.23607	0.000130843	-3.40973e-10	-1.23613
1647792	chr20:1647792:A:G	4.29179e-16	0.564158	0.134861	0.000377456	-0.311959	0.15079	0.000383809	-0.311715	0.151739
1648227	chr20:1648227:G:A	5.56506e-17	-3.40973e-10	-1.34376	0.000111818	-3.40973e-10	-1.37775	0.000113571	-3.40973e-10	-1.37769
1648510	chr20:1648510:A:AGAATGTAAGC	3.76493e-16	-3.40973e-10	0.568044	0.00068419	-3.40973e-10	0.433614	0.000696839	-3.40973e-10	0.436434
1648901	chr20:1648901:T:C	8.82241e-18	-1.84647	-1.33909	2.37709e-05	-1.61108	-1.31508	2.41351e-05	-1.61141	-1.31505
1648954	chr20:1648954:C:G	5.2852e-16	-3.40973e-10	0.907225	0.000953333	-3.40973e-10	0.765342	0.000970007	-3.40973e-10	0.767183
1648960	chr20:1648960:A:G	1.81396e-17	-1.47953	-0.985226	5.67186e-05	-1.0739	-0.982617	5.74382e-05	-1.07713	-0.982285
1649159	chr20:1649159:C:T	5.51623e-17	-3.40973e-10	-1.35258	0.000112949	-3.40973e-10	-1.36768	0.000114721	-3.40973e-10	-1.36762
1649260	chr20:1649260:C:T	1.40077e-17	-1.40913	-1.31412	1.93769e-05	-1.77857	-1.35197	1.97156e-05	-1.77683	-1.35188
1649955	chr20:1649955:T:C	8.69376e-18	-1.82076	-1.37949	2.37659e-05	-1.55653	-1.36984	2.41279e-05	-1.5569	-1.36985
1650177	chr20:1650177:C:T	7.35534e-18	-2.00887	-1.35856	1.43041e-05	-2.09169	-1.34239	1.45187e-05	-2.09217	-1.34252
1650214	chr20:1650214:C:T	1.4634e-16	-0.376921	-3.79894e-10	0.000598268	0.299417	-3.79894e-10	0.000603674	0.292915	-3.79894e-10
1650523	chr20:1650523:G:T	1.70824e-17	-2.05324	-0.471564	3.14254e-05	-2.03664	-0.610365	3.19199e-05	-2.03774	-0.609149
1650700	chr20:1650700:A:G	4.16386e-17	-1.32227	-0.311554	0.000150738	-0.827452	-0.251625	0.000152358	-0.8326	-0.251287
1650740	chr20:1650740:C:T	6.37611e-17	-3.40973e-10	-1.20771	0.000138444	-3.40973e-10	-1.16415	0.00014058	-3.40973e-10	-1.16434
1650767	chr20:1650767:C:T	8.52582e-16	-3.40973e-10	1.38541	0.00158063	-3.40973e-10	1.27096	0.00160843	-3.40973e-10	1.2729
1650780	chr20:1650780:A:G	2.56291e-16	-3.40973e-10	0.183457	0.000505248	-3.40973e-10	0.130426	0.000513758	-3.40973e-10	0.131632
1650938	chr20:1650938:T:C	3.22522e-17	-1.65873	-0.230535	3.87688e-05	-2.03302	-0.403989	3.9458e-05	-2.03248	-0.402408
1651017	chr20:1651017:G:T	1.24427e-15	-3.40973e-10	1.76345	0.00209911	-3.40973e-10	1.55464	0.00214131	-3.40973e-10	1.55905
1651070	chr20:1651070:A:G	3.8715e-16	0.269821	0.326136	0.000371785	-0.506763	0.330457	0.000378047	-0.506577	0.331477
1651275	chr20:1651275:T:C	3.70185e-17	-1.37121	-0.380223	0.000132437	-0.886765	-0.321752	0.000133879	-0.891759	-0.321429
1651625	chr20:1651625:G:A	3.11741e-17	-2.01116	0.0878884	5.64617e-05	-2.07909	0.0180335	5.73852e-05	-2.07978	0.0194482
1652007	chr20:1652007:A:G	6.42178e-18	-2.11172	-1.39144	1.40626e-05	-2.11155	-1.33955	1.42763e-05	-2.11153	-1.33998
1652136	chr20:1652136:T:C	7.58141e-17	-3.40973e-10	-1.03457	0.000148768	-3.40973e-10	-1.09223	0.000151108	-3.40973e-10	-1.09212
1652214	chr20:1652214:C:T	5.84645e-17	-3.40973e-10	-1.29444	0.000125356	-3.40973e-10	-1.26346	0.000127307	-3.40973e-10	-1.26352
1652349	chr20:1652349:C:T	1.89943e-16	-3.40973e-10	-0.116133	0.000472118	-3.40973e-10	0.062606	0.000479614	-3.40973e-10	0.0628606
1652372	chr20:1652372:T:C	7.38226e-17	-1.06119	-3.79894e-10	0.000282569	-0.450701	-3.79894e-10	0.000285229	-0.456826	-3.79894e-10
1652430	chr20:1652430:T:C	3.62363e-17	-1.39535	-0.377447	0.000128711	-0.918124	-0.31893	0.000130121	-0.92305	-0.318606
1652612	chr20:1652612:T:C	7.21622e-17	-3.40973e-10	-1.08394	0.000142501	-3.40973e-10	-1.13527	0.000144742	-3.40973e-10	-1.13517
1652652	chr20:1652652:G:A	1.91081e-15	-3.40973e-10	2.19243	0.00325636	-3.40973e-10	1.99374	0.00332324	-3.40973e-10	1.99857
1652689	chr20:1652689:A:G	6.39223e-17	-3.40973e-10	-1.20519	0.000138868	-3.40973e-10	-1.1611	0.00014101	-3.40973e-10	-1.16129
1652950	chr20:1652950:G:A	6.12381e-17	-3.40973e-10	-1.24808	0.000138482	-3.40973e-10	-1.16388	0.000140612	-3.40973e-10	-1.16412
1653122	chr20:1653122:G:T	1.01909e-17	-1.65394	-1.38742	1.39051e-05	-2.08497	-1.3774	1.4132e-05	-2.08427	-1.3774
1653275	chr20:1653275:A:G	6.10411e-17	-3.40973e-10	-1.25131	0.000131794	-3.40973e-10	-1.21338	0.000133833	-3.40973e-10	-1.21353
1654221	chr20:1654221:G:A	7.64012e-17	-3.40973e-10	-1.02686	0.000158503	-3.40973e-10	-1.02885	0.000161046	-3.40973e-10	-1.02843
1654340	chr20:1654340:A:G	3.63272e-17	-1.39274	-0.377544	0.000129161	-0.914552	-0.319009	0.000130574	-0.919491	-0.318686
1654549	chr20:1654549:T:C	1.83501e-16	-3.40973e-10	-0.150637	0.000465885	-3.40973e-10	0.0493169	0.000473164	-3.40973e-10	0.0493215
1654808	chr20:1654808:A:G	3.55914e-17	-1.40233	-0.388418	0.000126095	-0.927345	-0.330243	0.000127478	-0.932258	-0.329921
1654875	chr20:1654875:C:T	5.37759e-17	-3.40973e-10	-1.37803	0.000110584	-3.40973e-10	-1.38885	0.000112314	-3.40973e-10	-1.38882
1654950	chr20:1654950:T:C	3.22109e-16	0.609332	-0.197296	0.000292398	-0.227667	-0.188839	0.000297277	-0.227465	-0.187991
1655070	chr20:1655070:C:T	7.41917e-17	-1.0562	-3.79894e-10	0.000284368	-0.444352	-3.79894e-10	0.000287039	-0.450501	-3.79894e-10
1655177	chr20:1655177:C:T	4.60459e-17	-1.53322	-3.79894e-10	0.000119282	-1.31313	-3.79894e-10	0.000121545	-1.30983	-3.79894e-10
1655359	chr20:1655359:A:G	8.20234e-17	-1.38443	0.428579	0.000274187	-0.931738	0.450927	0.000277447	-0.936484	0.451995
1655368	chr20:1655368:AT:A	2.61098e-17	-2.10054	-3.79894e-10	5.38279e-05	-2.10883	-3.79894e-10	5.46656e-05	-2.10889	-3.79894e-10
1655392	chr20:1655392:G:A	6.90095e-17	-3.40973e-10	-1.12861	0.000136909	-3.40973e-10	-1.1753	0.000139061	-3.40973e-10	-1.17521
1655433	chr20:1655433:A:G	3.92997e-16	-3.40973e-10	0.610948	0.000710807	-3.40973e-10	0.471778	0.000723146	-3.40973e-10	0.473491
1655441	chr20:1655441:T:A	2.46956e-16	-3.40973e-10	0.146357	0.000561924	-3.40973e-10	0.236745	0.000570379	-3.40973e-10	0.236181
1655556	chr20:1655556:T:C	7.04668e-17	-3.40973e-10	-1.10771	0.000141898	-3.40973e-10	-1.13951	0.000144134	-3.40973e-10	-1.13938
1655981	chr20:1655981:T:C	5.30826e-17	-3.40973e-10	-1.39101	0.000110278	-3.40973e-10	-1.39162	0.000112	-3.40973e-10	-1.39162
1656095	chr20:1656095:A:G	3.94151e-16	-3.40973e-10	0.61388	0.000712789	-3.40973e-10	0.474563	0.000725164	-3.40973e-10	0.476277
1656298	chr20:1656298:G:T	1.77778e-17	-1.62962	-0.855281	2.11758e-05	-2.08588	-0.955886	2.1542e-05	-2.08516	-0.95496
1656567	chr20:1656567:T:C	1.18356e-16	-3.40973e-10	-0.589162	0.00028116	-3.40973e-10	-0.455698	0.000285639	-3.40973e-10	-0.455393
1656759	chr20:1656759:C:T	5.39077e-17	-3.40973e-10	-1.37558	0.000113615	-3.40973e-10	-1.36181	0.000115379	-3.40973e-10	-1.3619
1656843	chr20:1656843:C:G	1.84726e-17	-1.72435	-0.72222	3.38816e-05	-2.08303	-0.48872	3.44004e-05	-2.08243	-0.489623
1656886	chr20:1656886:T:C	3.69173e-17	-1.35579	-0.398387	0.000132715	-0.865986	-0.340431	0.000134155	-0.871012	-0.340111
1657233	chr20:1657233:T:C	4.79358e-17	-1.64297	0.149972	5.8548e-05	-2.01675	-0.00802809	5.95973e-05	-2.01621	-0.00630429
1657585	chr20:1657585:G:A	4.74144e-16	0.761738	0.0369174	0.000421095	-0.0967578	0.044994	0.000428153	-0.0965687	0.0459301
1657688	chr20:1657688:A:T	1.17001e-16	-3.40973e-10	-0.600671	0.000277628	-3.40973e-10	-0.46834	0.000282047	-3.40973e-10	-0.468046
1657932	chr20:1657932:T:C	7.27288e-18	-2.0138	-1.36491	1.42203e-05	-2.08993	-1.35002	1.44335e-05	-2.09042	-1.35014
1658282	chr20:1658282:T:C	5.32148e-17	-1.41882	0.0302972	0.000172808	-0.964214	0.021773	0.000174765	-0.968896	0.0222188
1658294	chr20:1658294:G:A	6.06356e-17	-3.40973e-10	-1.25797	0.000130788	-3.40973e-10	-1.22104	0.000132812	-3.40973e-10	-1.22118
1658471	chr20:1658471:C:T	3.49816e-16	-3.40973e-10	0.494553	0.000640411	-3.40973e-10	0.367488	0.000652218	-3.40973e-10	0.370259
1658523	chr20:1658523:T:C	9.99375e-18	-1.76381	-1.29708	2.81997e-05	-1.48279	-1.27253	2.86291e-05	-1.48322	-1.27248
1658590	chr20:1658590:G:A	1.17546e-16	-3.40973e-10	-0.596022	0.000220659	-3.40973e-10	-0.698005	0.000224253	-3.40973e-10	-0.697348
1658667	chr20:1658667:G:A	5.52682e-17	-3.40973e-10	-1.35066	0.000116836	-3.40973e-10	-1.33385	0.000118651	-3.40973e-10	-1.33393
1659178	chr20:1659178:C:A	4.84963e-16	0.71173	0.109487	0.000434862	-0.137413	0.11782	0.000442176	-0.137195	0.118782
1659349	chr20:1659349:T:A	8.62314e-17	-3.40973e-10	-0.90582	0.000179402	-3.40973e-10	-0.904991	0.000182292	-3.40973e-10	-0.904509
1659373	chr20:1659373:T:G	7.20075e-18	-2.02334	-1.36533	1.428e-05	-2.08508	-1.35068	1.44933e-05	-2.08563	-1.3508
1659621	chr20:1659621:C:T	6.76112e-18	-2.10797	-1.3437	1.35861e-05	-2.1083	-1.37728	1.3795e-05	-2.1082	-1.37762
1659676	chr20:1659676:C:T	7.00976e-18	-2.02513	-1.39042	1.39461e-05	-2.07322	-1.38621	1.41535e-05	-2.07395	-1.38621
1659800	chr20:1659800:G:A	5.40251e-17	-3.40973e-10	-1.37341	0.000110856	-3.40973e-10	-1.38639	0.00011259	-3.40973e-10	-1.38637
1659941	chr20:1659941:C:T	1.01432e-16	-3.40973e-10	-0.743466	0.000203277	-3.40973e-10	-0.780053	0.000206592	-3.40973e-10	-0.779372
1660048	chr20:1660048:A:G	3.05463e-17	-1.94361	-3.79894e-10	5.98085e-05	-2.00347	-3.79894e-10	6.07007e-05	-2.00416	-3.79894e-10
1660104	chr20:1660104:A:G	1.00617e-16	-3.40973e-10	-0.751537	0.000201697	-3.40973e-10	-0.787856	0.000204986	-3.40973e-10	-0.787179
1660324	chr20:1660324:T:C	2.16598e-15	-3.40973e-10	2.31777	0.0036656	-3.40973e-10	2.11213	0.0037413	-3.40973e-10	2.11707
1660500	chr20:1660500:T:C	7.56006e-18	-2.00341	-1.33657	1.51002e-05	-1.99398	-1.38593	1.53464e-05	-1.99342	-1.38582
1660550	chr20:1660550:G:A	8.6363e-17	-3.40973e-10	-0.904295	0.000179588	-3.40973e-10	-0.903955	0.000182482	-3.40973e-10	-0.903471
1660844	chr20:1660844:A:G	5.42811e-17	-3.40973e-10	-1.36868	0.000111152	-3.40973e-10	-1.38372	0.000112892	-3.40973e-10	-1.38369
1661011	chr20:1661011:G:A	3.7967e-16	0.494196	0.0822508	0.000357408	-0.316638	0.100892	0.0003634	-0.316422	0.101807
1661243	chr20:1661243:A:T	2.93749e-17	-1.98271	-3.79894e-10	6.23787e-05	-1.9614	-3.79894e-10	6.33752e-05	-1.96105	-3.79894e-10
1661373	chr20:1661373:G:A	5.40321e-17	-3.40973e-10	-1.37328	0.000114736	-3.40973e-10	-1.35199	0.000116515	-3.40973e-10	-1.3521
1661656	chr20:1661656:T:C	9.0568e-18	-2.11057	-1.04877	2.13743e-05	-2.10424	-0.928197	2.17136e-05	-2.10415	-0.928029
1661838	chr20:1661838:C:T	7.05874e-18	-2.03069	-1.37789	1.41123e-05	-2.08089	-1.36668	1.43229e-05	-2.08148	-1.36678
1662007	chr20:1662007:G:T	3.97591e-17	-1.68002	-3.79894e-10	9.11515e-05	-1.5821	-3.79894e-10	9.25264e-05	-1.58263	-3.79894e-10
1662008	chr20:1662008:C:T	3.92937e-17	-1.69179	-3.79894e-10	8.99724e-05	-1.59512	-3.79894e-10	9.13301e-05	-1.59564	-3.79894e-10
1662101	chr20:1662101:T:A	1.16128e-17	-1.5233	-1.38745	1.80347e-05	-1.81427	-1.38806	1.83413e-05	-1.81288	-1.38809
1662102	chr20:1662102:T:C	1.13975e-17	-1.54195	-1.38752	1.77914e-05	-1.82778	-1.38812	1.80933e-05	-1.82643	-1.38815
1662215	chr20:1662215:G:A	8.43235e-17	-3.40973e-10	-0.928195	0.00017525	-3.40973e-10	-0.928408	0.000178072	-3.40973e-10	-0.927933
1662462	chr20:1662462:G:A	5.64723e-17	-3.40973e-10	-1.3291	0.000121425	-3.40973e-10	-1.29532	0.000123299	-3.40973e-10	-1.29551
1662608	chr20:1662608:C:T	3.15491e-17	-1.91131	-3.79894e-10	6.49556e-05	-1.92092	-3.79894e-10	6.58949e-05	-1.92206	-3.79894e-10
1663013	chr20:1663013:TC:T	7.07605e-16	-3.40973e-10	1.19903	0.00133684	-3.40973e-10	1.10344	0.00136015	-3.40973e-10	1.10523
1663040	chr20:1663040:G:A	6.79281e-18	-2.07044	-1.37655	1.45778e-05	-2.05061	-1.36451	1.47919e-05	-2.05143	-1.36461
1663125	chr20:1663125:A:G	2.36336e-15	-3.40973e-10	2.40499	0.00384467	-3.40973e-10	2.15982	0.0039249	-3.40973e-10	2.16498
1663229	chr20:1663229:C:T	6.94819e-18	-2.05748	-1.3669	1.45517e-05	-2.06495	-1.35197	1.47667e-05	-2.06566	-1.35208
1663530	chr20:1663530:G:A	4.16673e-17	-1.63314	-3.79894e-10	8.70993e-05	-1.62757	-3.79894e-10	8.86047e-05	-1.62594	-3.79894e-10
1663623	chr20:1663623:T:C	7.03992e-18	-2.10572	-1.30554	1.36943e-05	-2.11165	-1.36599	1.3911e-05	-2.11165	-1.36579
1663644	chr20:1663644:C:T	2.21826e-17	-2.01925	-0.244296	4.93642e-05	-2.104	-0.0914006	5.01397e-05	-2.10367	-0.0916357
1663645	chr20:1663645:G:A	7.5623e-18	-2.10748	-1.2322	1.4257e-05	-2.11171	-1.32566	1.44845e-05	-2.11171	-1.32533
1663658	chr20:1663658:T:C	2.61944e-17	-1.74326	-0.354046	4.65119e-05	-2.00762	-0.247297	4.72412e-05	-2.00688	-0.247974
1663950	chr20:1663950:T:A	7.32466e-17	-1.06902	-3.79894e-10	0.000276257	-0.47329	-3.79894e-10	0.000278853	-0.479437	-3.79894e-10
1663976	chr20:1663976:G:A	5.40423e-17	-3.40973e-10	-1.37309	0.000110873	-3.40973e-10	-1.38624	0.000112608	-3.40973e-10	-1.38621
1663989	chr20:1663989:T:C	5.32845e-17	-3.40973e-10	-1.38721	0.00011027	-3.40973e-10	-1.39169	0.000111992	-3.40973e-10	-1.39169
1664421	chr20:1664421:TA:T	6.01879e-17	-3.40973e-10	-1.26538	0.000131428	-3.40973e-10	-1.21616	0.000133471	-3.40973e-10	-1.21623
1664473	chr20:1664473:A:G	3.75214e-16	-3.40973e-10	0.564641	0.000679833	-3.40973e-10	0.427224	0.000691625	-3.40973e-10	0.428924
1664856	chr20:1664856:A:G	1.32846e-17	-2.07912	-0.697137	3.40435e-05	-2.04415	-0.522838	3.45519e-05	-2.0447	-0.522956
1664925	chr20:1664925:T:TG	1.24457e-17	-2.06286	-0.778621	2.94187e-05	-2.05963	-0.653361	2.9865e-05	-2.06014	-0.653289
1665336	chr20:1665336:G:T	9.60324e-18	-1.77146	-1.32929	2.3809e-05	-1.55729	-1.36727	2.41818e-05	-1.55742	-1.3671
1665406	chr20:1665406:G:A	1.99319e-17	-1.03772	-1.33282	7.59386e-05	-0.402781	-1.36192	7.69059e-05	-0.405778	-1.36176
1665745	chr20:1665745:A:T	1.86865e-17	-1.05002	-1.38503	7.22938e-05	-0.422338	-1.39155	7.32049e-05	-0.425321	-1.39154
1665867	chr20:1665867:G:A	5.54135e-17	-3.40973e-10	-1.34803	0.00011278	-3.40973e-10	-1.36919	0.00011455	-3.40973e-10	-1.36911
1666570	chr20:1666570:T:C	1.02102e-16	-3.40973e-10	-0.736878	0.000211828	-3.40973e-10	-0.738848	0.000215257	-3.40973e-10	-0.738286
1666750	chr20:1666750:C:T	5.39025e-17	-3.40973e-10	-1.37568	0.00011336	-3.40973e-10	-1.36405	0.000115125	-3.40973e-10	-1.3641
1666797	chr20:1666797:A:G	6.53684e-18	-2.09515	-1.39025	1.44299e-05	-2.03392	-1.39139	1.4646e-05	-2.03454	-1.39141
1666888	chr20:1666888:T:C	5.5131e-17	-3.40973e-10	-1.35314	0.000118314	-3.40973e-10	-1.32128	0.000120149	-3.40973e-10	-1.32139
1666980	chr20:1666980:C:T	8.66279e-16	-3.40973e-10	1.40135	0.00160744	-3.40973e-10	1.28777	0.00163573	-3.40973e-10	1.28973
1667056	chr20:1667056:G:C	1.90449e-17	-1.04571	-1.37035	7.32678e-05	-0.41492	-1.38558	7.41972e-05	-0.417881	-1.38551
1667128	chr20:1667128:C:T	5.72347e-16	-3.40973e-10	0.98689	0.000993951	-3.40973e-10	0.807066	0.00101316	-3.40973e-10	0.810706
1667145	chr20:1667145:C:T	3.03754e-16	-3.40973e-10	0.353363	0.00053614	-3.40973e-10	0.189774	0.000545306	-3.40973e-10	0.191226
1667294	chr20:1667294:C:T	3.70398e-17	-1.75086	-3.79894e-10	0.000119573	-1.3107	-3.79894e-10	0.000121144	-1.31314	-3.79894e-10
1667483	chr20:1667483:G:A	1.02331e-16	-3.40973e-10	-0.734645	0.000212301	-3.40973e-10	-0.736618	0.000215738	-3.40973e-10	-0.736055
1667960	chr20:1667960:T:C	9.29538e-18	-1.80452	-1.32882	2.27966e-05	-1.60171	-1.3663	2.31542e-05	-1.60181	-1.36613
1668397	chr20:1668397:T:C	1.43415e-17	-1.79802	-0.901681	4.154e-05	-1.55307	-0.8149	4.2182e-05	-1.5534	-0.814726
1668432	chr20:1668432:A:G	1.82112e-17	-1.08246	-1.37836	6.9572e-05	-0.462921	-1.38934	7.04548e-05	-0.465848	-1.3893
1668526	chr20:1668526:A:C	9.16747e-18	-1.78715	-1.36004	2.28973e-05	-1.5794	-1.3842	2.32544e-05	-1.57951	-1.38411
1668645	chr20:1668645:C:A	1.37354e-16	-3.40973e-10	-0.440295	0.000258959	-3.40973e-10	-0.537952	0.000263523	-3.40973e-10	-0.535979
1668676	chr20:1668676:A:G	9.01934e-17	-0.860899	-3.79894e-10	0.000257069	-0.545278	-3.79894e-10	0.00026068	-0.546828	-3.79894e-10
1669090	chr20:1669090:G:A	6.92314e-17	-3.40973e-10	-1.1254	0.000137579	-3.40973e-10	-1.17043	0.000139741	-3.40973e-10	-1.17033
1669126	chr20:1669126:T:A	6.5665e-16	0.864683	0.259613	0.000564333	-0.0208261	0.261848	0.000573841	-0.0206165	0.262849
1669394	chr20:1669394:G:A	6.63488e-18	-2.08404	-1.38648	1.41291e-05	-2.05476	-1.39163	1.43423e-05	-2.05529	-1.39162
1669687	chr20:1669687:C:T	1.15352e-16	-3.40973e-10	-0.614863	0.000283348	-3.40973e-10	-0.447947	0.000287704	-3.40973e-10	-0.448189
1669826	chr20:1669826:T:C	7.83936e-18	-2.11165	-1.19205	1.36347e-05	-2.11084	-1.37116	1.38529e-05	-2.11083	-1.3708
1669931	chr20:1669931:G:A	5.90029e-16	1.19336	-0.176045	0.000456713	0.260105	-0.230672	0.00046435	0.260073	-0.229554
1669939	chr20:1669939:C:T	6.13296e-17	-3.40973e-10	-1.24659	0.000125999	-3.40973e-10	-1.25835	0.000127886	-3.40973e-10	-1.25898
1670410	chr20:1670410:A:T	7.92108e-17	-0.990742	-3.79894e-10	0.000305896	-0.371378	-3.79894e-10	0.00030872	-0.377685	-3.79894e-10
1670774	chr20:1670774:T:G	2.38934e-17	-0.797925	-1.39133	7.96992e-05	-0.325161	-1.3912	8.07128e-05	-0.328024	-1.3912
1670877	chr20:1670877:T:C	7.91958e-17	-0.990931	-3.79894e-10	0.00030562	-0.372279	-3.79894e-10	0.000308442	-0.378587	-3.79894e-10
1670956	chr20:1670956:G:A	6.65733e-18	-2.0765	-1.39064	1.40075e-05	-2.06411	-1.39092	1.42192e-05	-2.06459	-1.39094
1671014	chr20:1671014:T:C	4.3097e-16	0.690764	0.0124198	0.000391999	-0.162101	0.0387371	0.000398541	-0.161909	0.0395985
1671142	chr20:1671142:A:G	1.60404e-17	-1.65338	-0.934364	4.71907e-05	-1.39181	-0.848611	4.79216e-05	-1.39211	-0.848441
1671323	chr20:1671323:G:A	6.71953e-18	-2.10968	-1.34816	1.3348e-05	-2.11156	-1.39169	1.35564e-05	-2.11157	-1.39169
1671625	chr20:1671625:C:T	7.78146e-17	-1.00853	-3.79894e-10	0.000298718	-0.395123	-3.79894e-10	0.000301491	-0.401381	-3.79894e-10
1671670	chr20:1671670:T:C	3.14994e-16	-3.40973e-10	0.389698	0.000859532	-3.40973e-10	0.661766	0.000872159	-3.40973e-10	0.660852
1671755	chr20:1671755:G:A	5.31398e-17	-3.40973e-10	-1.38993	0.000110272	-3.40973e-10	-1.39167	0.000111995	-3.40973e-10	-1.39167
1671783	chr20:1671783:T:C	5.99598e-17	-3.40973e-10	-1.26918	0.000129373	-3.40973e-10	-1.23192	0.000131376	-3.40973e-10	-1.23206
1671801	chr20:1671801:C:T	8.09678e-16	-3.40973e-10	1.33378	0.00141618	-3.40973e-10	1.1611	0.00144381	-3.40973e-10	1.16492
1671826	chr20:1671826:G:A	2.26382e-17	-0.879825	-1.36339	8.69073e-05	-0.24892	-1.38086	8.80094e-05	-0.251899	-1.38078
1671845	chr20:1671845:C:T	8.07573e-17	-0.971406	-3.79894e-10	0.000312892	-0.348766	-3.79894e-10	0.000315769	-0.355111	-3.79894e-10
1672117	chr20:1672117:C:T	7.459e-17	-1.05085	-3.79894e-10	0.000283647	-0.44689	-3.79894e-10	0.000286302	-0.453072	-3.79894e-10
1672259	chr20:1672259:C:A	5.41128e-17	-3.40973e-10	-1.37178	0.000111993	-3.40973e-10	-1.37619	0.000113744	-3.40973e-10	-1.37617
1672395	chr20:1672395:C:T	1.19026e-16	-3.40973e-10	-0.583513	0.000237356	-3.40973e-10	-0.625063	0.000241252	-3.40973e-10	-0.62428
1672403	chr20:1672403:C:T	1.11984e-17	-2.10958	-0.837511	3.36002e-05	-2.00087	-0.57922	3.40644e-05	-2.0015	-0.580369
1672588	chr20:1672588:T:C	5.51637e-17	-3.40973e-10	-1.35255	0.000111996	-3.40973e-10	-1.37616	0.00011375	-3.40973e-10	-1.37612
1672897	chr20:1672897:T:A	2.94778e-16	-3.40973e-10	0.323368	0.000595119	-3.40973e-10	0.294139	0.000604844	-3.40973e-10	0.294851
1673290	chr20:1673290:C:T	6.50985e-17	-3.40973e-10	-1.18695	0.000143519	-3.40973e-10	-1.12815	0.000145748	-3.40973e-10	-1.12824
1673379	chr20:1673379:G:A	6.7839e-17	-3.40973e-10	-1.14572	0.000130843	-3.40973e-10	-1.22062	0.000132915	-3.40973e-10	-1.22041
1673545	chr20:1673545:T:C	7.5389e-16	-3.40973e-10	1.26239	0.0017104	-3.40973e-10	1.34986	0.00173736	-3.40973e-10	1.35
1673641	chr20:1673641:A:G	1.47058e-16	0.928051	-1.30008	0.000441758	1.33514	-1.339	0.000446436	1.32994	-1.33877
1673787	chr20:1673787:T:C	1.15513e-16	-3.40973e-10	-0.613473	0.000227989	-3.40973e-10	-0.665326	0.000231674	-3.40973e-10	-0.664791
1674252	chr20:1674252:G:A	3.62293e-17	-0.490171	-1.28282	6.68833e-05	-0.690056	-1.20162	6.78536e-05	-0.690933	-1.20183
1674333	chr20:1674333:A:T	2.88801e-16	0.302885	-3.79894e-10	0.000787002	0.573609	-3.79894e-10	0.00080052	0.575142	-3.79894e-10
1674349	chr20:1674349:A:G	1.56345e-17	-1.40662	-1.20675	1.85821e-05	-1.88592	-1.28651	1.88889e-05	-1.88539	-1.28616
1674476	chr20:1674476:G:A	3.60227e-17	-1.7787	-3.79894e-10	6.48376e-05	-1.92274	-3.79894e-10	6.58363e-05	-1.92295	-3.79894e-10
1674540	chr20:1674540:C:T	7.09874e-18	-2.10505	-1.29789	1.95672e-05	-1.78597	-1.3348	1.98254e-05	-1.78857	-1.33459
1674622	chr20:1674622:A:C	8.04301e-17	-3.40973e-10	-0.975466	0.000158849	-3.40973e-10	-1.02667	0.000161367	-3.40973e-10	-1.02644
1674687	chr20:1674687:G:A	6.33864e-17	-3.40973e-10	-1.21361	0.00012653	-3.40973e-10	-1.25414	0.000128525	-3.40973e-10	-1.254
1674835	chr20:1674835:C:T	7.11858e-18	-2.10752	-1.29263	2.00333e-05	-1.76605	-1.33118	2.02961e-05	-1.76872	-1.33097
1675095	chr20:1675095:C:A	8.05089e-17	-3.40973e-10	-0.974487	0.000158998	-3.40973e-10	-1.02573	0.000161518	-3.40973e-10	-1.02551
1675162	chr20:1675162:T:A	6.00774e-17	-3.40973e-10	-1.26722	0.0001158	-3.40973e-10	-1.34276	0.000117629	-3.40973e-10	-1.34259
1675537	chr20:1675537:A:G	7.6846e-17	-3.40973e-10	-1.02105	0.000151179	-3.40973e-10	-1.07616	0.000153587	-3.40973e-10	-1.07585
1675927	chr20:1675927:A:G	7.25104e-17	-3.40973e-10	-1.07913	0.000144579	-3.40973e-10	-1.1208	0.000146865	-3.40973e-10	-1.12061
1676039	chr20:1676039:A:G	7.27322e-17	-3.40973e-10	-1.07607	0.000144991	-3.40973e-10	-1.11795	0.000147284	-3.40973e-10	-1.11776
1676087	chr20:1676087:C:T	1.6996e-17	-1.45141	-1.07846	2.00741e-05	-1.91131	-1.18388	2.04078e-05	-1.9108	-1.1834
1676208	chr20:1676208:C:T	1.60947e-17	-1.40716	-1.1772	1.9204e-05	-1.88982	-1.24968	1.95213e-05	-1.88928	-1.24934
1676247	chr20:1676247:T:C	6.85286e-17	-3.40973e-10	-1.1356	0.000150973	-3.40973e-10	-1.07752	0.000153316	-3.40973e-10	-1.07762
1676461	chr20:1676461:G:A	1.84134e-17	-1.43316	-1.01662	2.13235e-05	-1.90129	-1.13353	2.16793e-05	-1.90077	-1.133
1676586	chr20:1676586:A:G	6.93112e-17	-3.40973e-10	-1.12425	0.000127985	-3.40973e-10	-1.24271	0.000130024	-3.40973e-10	-1.2424
1676683	chr20:1676683:T:C	6.65282e-18	-2.0776	-1.39021	1.34882e-05	-2.11172	-1.38109	1.36972e-05	-2.11172	-1.38121
1676770	chr20:1676770:C:G	5.35451e-17	-3.40973e-10	-1.38233	0.000112534	-3.40973e-10	-1.37136	0.000114264	-3.40973e-10	-1.37161
1676854	chr20:1676854:C:T	1.81666e-17	-1.41827	-1.045	2.10042e-05	-1.89297	-1.15693	2.13544e-05	-1.89244	-1.15643
1676883	chr20:1676883:C:T	1.07125e-17	-1.61798	-1.37346	1.68688e-05	-1.87746	-1.39169	1.71549e-05	-1.87615	-1.39169
1677085	chr20:1677085:A:G	5.54934e-17	-1.34659	-3.79894e-10	6.83632e-05	-1.86979	-3.79894e-10	6.94761e-05	-1.86914	-3.79894e-10
1677172	chr20:1677172:A:G	5.32409e-17	-3.40973e-10	-1.38803	0.000111236	-3.40973e-10	-1.38297	0.00011297	-3.40973e-10	-1.383
1677357	chr20:1677357:T:C	1.84629e-17	-1.42266	-1.02443	2.13092e-05	-1.89561	-1.13987	2.16647e-05	-1.89508	-1.13935
1677565	chr20:1677565:G:A	1.93515e-17	-1.39338	-1.0067	2.1974e-05	-1.87935	-1.12541	2.23415e-05	-1.87881	-1.12487
1677612	chr20:1677612:C:T	1.79757e-17	-1.36705	-1.10678	2.07872e-05	-1.86781	-1.19247	2.11324e-05	-1.86724	-1.19207
1677665	chr20:1677665:A:C	7.26572e-17	-3.40973e-10	-1.0771	0.000144853	-3.40973e-10	-1.1189	0.000147144	-3.40973e-10	-1.11871
1677841	chr20:1677841:G:A	1.9252e-17	-1.39816	-1.00709	2.19049e-05	-1.88216	-1.12575	2.2271e-05	-1.88162	-1.12521
1678016	chr20:1678016:A:G	8.86381e-16	1.42429	-3.79894e-10	0.000979131	0.792043	-3.79894e-10	0.000994532	0.792152	-3.79894e-10
1678146	chr20:1678146:G:A	5.35118e-17	-3.40973e-10	-1.38295	0.000112757	-3.40973e-10	-1.36939	0.00011451	-3.40973e-10	-1.36946
1678246	chr20:1678246:TG:T	2.08176e-17	-1.30661	-1.02044	2.28005e-05	-1.83428	-1.13356	2.31837e-05	-1.83362	-1.13305
1678263	chr20:1678263:G:A	2.0589e-17	-1.26315	-1.07495	2.26597e-05	-1.80974	-1.1643	2.30393e-05	-1.80904	-1.16388
1678328	chr20:1678328:A:G	7.12134e-17	-3.40973e-10	-1.09717	0.000140966	-3.40973e-10	-1.1461	0.000143207	-3.40973e-10	-1.14583
1678525	chr20:1678525:C:G	1.08587e-17	-2.10138	-0.876505	2.07916e-05	-2.11172	-0.948352	2.11337e-05	-2.11172	-0.947528
1678577	chr20:1678577:A:G	2.04942e-17	-1.27224	-1.07048	2.26186e-05	-1.81534	-1.16051	2.29975e-05	-1.81465	-1.16009
1678608	chr20:1678608:A:G	7.27898e-17	-3.40973e-10	-1.07528	0.000145099	-3.40973e-10	-1.11721	0.000147393	-3.40973e-10	-1.11702
1678780	chr20:1678780:C:A	5.61987e-17	-3.40973e-10	-1.33396	0.00011439	-3.40973e-10	-1.35501	0.000116185	-3.40973e-10	-1.35494
1678815	chr20:1678815:G:A	2.09168e-17	-1.24592	-1.07639	2.28556e-05	-1.7997	-1.16572	2.32387e-05	-1.799	-1.1653
1678861	chr20:1678861:G:A	2.34222e-17	-1.26062	-0.94855	2.48971e-05	-1.80466	-1.07521	2.53179e-05	-1.80398	-1.07463
1678973	chr20:1678973:A:G	5.63062e-17	-3.40973e-10	-1.33205	0.000114562	-3.40973e-10	-1.35351	0.00011636	-3.40973e-10	-1.35343
1679037	chr20:1679037:T:C	1.12801e-16	-3.40973e-10	-0.637232	0.000212031	-3.40973e-10	-0.737888	0.000215521	-3.40973e-10	-0.73706
1679050	chr20:1679050:C:T	5.62093e-17	-3.40973e-10	-1.33377	0.000114406	-3.40973e-10	-1.35487	0.000116202	-3.40973e-10	-1.35479
1679082	chr20:1679082:A:G	8.77238e-18	-1.80763	-1.38361	2.31579e-05	-1.6212	-1.33108	2.35116e-05	-1.62095	-1.33167
1679130	chr20:1679130:A:G	1.98983e-17	-1.27078	-1.10144	2.20529e-05	-1.81442	-1.18676	2.24217e-05	-1.81373	-1.18636
1679198	chr20:1679198:A:G	7.26645e-17	-3.40973e-10	-1.077	0.000144866	-3.40973e-10	-1.11881	0.000147157	-3.40973e-10	-1.11862
1679253	chr20:1679253:G:A	6.72601e-18	-2.06555	-1.39132	1.35624e-05	-2.1109	-1.37642	1.37719e-05	-2.11092	-1.37657
1679346	chr20:1679346:C:A	7.03249e-18	-2.1052	-1.30712	1.94479e-05	-1.78427	-1.34262	1.97042e-05	-1.78686	-1.34243
1679394	chr20:1679394:C:T	2.18313e-17	-1.31245	-0.967059	2.37601e-05	-1.83583	-1.09078	2.41605e-05	-1.83519	-1.09022
1679429	chr20:1679429:G:A	2.17227e-17	-1.32865	-0.955851	2.37571e-05	-1.84513	-1.08162	2.41573e-05	-1.84449	-1.08105
1679453	chr20:1679453:G:A	1.33758e-17	-1.60502	-1.16439	1.70645e-05	-2.03155	-1.22608	1.73472e-05	-2.03093	-1.22576
1679742	chr20:1679742:G:A	5.3063e-17	-3.40973e-10	-1.39137	0.000110576	-3.40973e-10	-1.38892	0.000112302	-3.40973e-10	-1.38893
1679796	chr20:1679796:A:G	7.29154e-17	-3.40973e-10	-1.07356	0.000145333	-3.40973e-10	-1.11559	0.000147631	-3.40973e-10	-1.1154
1679847	chr20:1679847:AT:A	1.89335e-17	-1.31212	-1.1098	2.13688e-05	-1.839	-1.19368	2.17256e-05	-1.83834	-1.19329
1679968	chr20:1679968:T:C	2.23645e-17	-1.2768	-0.978578	2.40304e-05	-1.81466	-1.10065	2.44357e-05	-1.81398	-1.10009
1680153	chr20:1680153:C:T	2.11006e-17	-1.3319	-0.981651	2.3205e-05	-1.84718	-1.10307	2.35955e-05	-1.84654	-1.10252
1680154	chr20:1680154:G:A	7.2672e-17	-3.40973e-10	-1.0769	0.000144783	-3.40973e-10	-1.11939	0.000147072	-3.40973e-10	-1.1192
1680161	chr20:1680161:C:G	2.05278e-17	-1.34307	-0.998007	2.27597e-05	-1.85333	-1.11631	2.31423e-05	-1.8527	-1.11576
1680270	chr20:1680270:G:A	1.94326e-17	-1.33733	-1.05857	2.19857e-05	-1.85388	-1.15036	2.23532e-05	-1.85323	-1.14992
1680492	chr20:1680492:C:A	5.62169e-17	-3.40973e-10	-1.33364	0.000114419	-3.40973e-10	-1.35475	0.000116215	-3.40973e-10	-1.35468
1680709	chr20:1680709:TG:T	2.28561e-17	-1.28217	-0.951467	2.45296e-05	-1.81703	-1.07771	2.4944e-05	-1.81636	-1.07713
1680747	chr20:1680747:T:C	3.08463e-17	-0.782816	-1.15102	0.000115933	-0.110231	-1.23138	0.000117154	-0.115545	-1.23109
1680759	chr20:1680759:T:C	5.31651e-17	-3.40973e-10	-1.38945	0.000110442	-3.40973e-10	-1.39013	0.000112163	-3.40973e-10	-1.39017
1680766	chr20:1680766:A:T	7.09459e-17	-3.40973e-10	-1.10094	0.000130268	-3.40973e-10	-1.22503	0.000132345	-3.40973e-10	-1.22471
1680912	chr20:1680912:T:G	7.57544e-17	-3.40973e-10	-1.03536	0.000149151	-3.40973e-10	-1.08966	0.000151526	-3.40973e-10	-1.08936
1681008	chr20:1681008:T:C	7.28311e-17	-3.40973e-10	-1.07471	0.000145178	-3.40973e-10	-1.11666	0.000147474	-3.40973e-10	-1.11647
1681143	chr20:1681143:T:A	5.62193e-17	-3.40973e-10	-1.33359	0.000114421	-3.40973e-10	-1.35474	0.000116217	-3.40973e-10	-1.35466
1681301	chr20:1681301:G:A	5.95288e-17	-3.40973e-10	-1.27639	0.000122138	-3.40973e-10	-1.28947	0.000124116	-3.40973e-10	-1.2889
1681345	chr20:1681345:T:C	2.23011e-17	-1.28479	-0.97343	2.40261e-05	-1.81926	-1.09622	2.44314e-05	-1.81859	-1.09566
1681384	chr20:1681384:C:T	5.62175e-17	-3.40973e-10	-1.33363	0.00011442	-3.40973e-10	-1.35475	0.000116216	-3.40973e-10	-1.35467
1681400	chr20:1681400:G:A	5.62093e-17	-3.40973e-10	-1.33377	0.000114406	-3.40973e-10	-1.35487	0.000116202	-3.40973e-10	-1.35479
1681674	chr20:1681674:T:C	5.61547e-17	-3.40973e-10	-1.33474	0.000114355	-3.40973e-10	-1.35532	0.000116149	-3.40973e-10	-1.35524
1681760	chr20:1681760:C:T	3.89672e-15	2.90504	-3.79894e-10	0.00428657	2.26862	-3.79894e-10	0.00434944	2.26768	-3.79894e-10
1681937	chr20:1681937:A:G	6.82265e-17	-3.40973e-10	-1.14002	0.000126554	-3.40973e-10	-1.25396	0.000128567	-3.40973e-10	-1.25367
1681946	chr20:1681946:GATATAACTA:G	2.01961e-17	-1.30756	-1.0498	2.25468e-05	-1.83609	-1.14293	2.29244e-05	-1.83543	-1.14249
1682104	chr20:1682104:C:G	2.36838e-17	-1.25698	-0.941087	2.51273e-05	-1.80222	-1.06844	2.55523e-05	-1.80154	-1.06786
1682163	chr20:1682163:T:C	8.8366e-18	-1.80861	-1.37534	2.27154e-05	-1.62287	-1.34871	2.30644e-05	-1.62263	-1.3492
1682165	chr20:1682165:G:A	5.62159e-17	-3.40973e-10	-1.33366	0.000114417	-3.40973e-10	-1.35477	0.000116213	-3.40973e-10	-1.3547
1682187	chr20:1682187:A:T	5.62093e-17	-3.40973e-10	-1.33377	0.000114406	-3.40973e-10	-1.35487	0.000116202	-3.40973e-10	-1.35479
1682225	chr20:1682225:T:C	2.09133e-17	-1.25812	-1.06434	2.29353e-05	-1.80663	-1.15531	2.33199e-05	-1.80593	-1.15488
1682353	chr20:1682353:G:T	1.72724e-17	-1.13367	-1.38007	2.27168e-05	-1.58046	-1.39105	2.31266e-05	-1.5781	-1.39103
1682420	chr20:1682420:C:G	3.4641e-17	-0.513722	-1.3041	6.43426e-05	-0.703055	-1.22735	6.52849e-05	-0.703791	-1.22757
1682438	chr20:1682438:C:T	1.53986e-16	-3.40973e-10	-0.325995	0.000285187	-3.40973e-10	-0.441479	0.000289929	-3.40973e-10	-0.440484
1682691	chr20:1682691:T:C	2.05129e-17	-1.25395	-1.08785	2.2528e-05	-1.80464	-1.17522	2.29054e-05	-1.80394	-1.17481
1682893	chr20:1682893:C:T	6.73916e-18	-2.06324	-1.39168	1.3663e-05	-2.10972	-1.37021	1.38736e-05	-2.10975	-1.37038
1682915	chr20:1682915:G:T	8.03277e-17	-3.40973e-10	-0.97674	0.000142855	-3.40973e-10	-1.1328	0.000145253	-3.40973e-10	-1.13164
1682967	chr20:1682967:A:G	7.40913e-17	-3.40973e-10	-1.05756	0.00014616	-3.40973e-10	-1.10992	0.000148486	-3.40973e-10	-1.10963
1682996	chr20:1682996:C:T	6.82479e-17	-3.40973e-10	-1.13971	0.000150207	-3.40973e-10	-1.08261	0.000152539	-3.40973e-10	-1.0827
1683299	chr20:1683299:G:A	7.259e-17	-3.40973e-10	-1.07803	0.000144733	-3.40973e-10	-1.11973	0.000147021	-3.40973e-10	-1.11954
1683332	chr20:1683332:G:C	5.34087e-17	-3.40973e-10	-1.38488	0.000110271	-3.40973e-10	-1.39168	0.000111993	-3.40973e-10	-1.39169
1683645	chr20:1683645:C:A	7.26759e-17	-3.40973e-10	-1.07685	0.000144888	-3.40973e-10	-1.11866	0.000147179	-3.40973e-10	-1.11847
1683744	chr20:1683744:G:A	7.34671e-18	-2.04865	-1.31996	1.50163e-05	-2.10506	-1.28042	1.52461e-05	-2.10513	-1.28066
1683800	chr20:1683800:A:G	8.9985e-18	-2.11099	-1.05481	1.86215e-05	-2.10076	-1.06955	1.89166e-05	-2.10062	-1.06946
1683962	chr20:1683962:A:T	8.05294e-18	-2.05218	-1.22464	1.66927e-05	-2.10572	-1.17393	1.69472e-05	-2.1058	-1.17422
1684123	chr20:1684123:A:G	7.2704e-17	-3.40973e-10	-1.07646	0.000144935	-3.40973e-10	-1.11834	0.000147227	-3.40973e-10	-1.11815
1684194	chr20:1684194:T:C	7.19678e-17	-0.516398	-0.570238	0.000115643	-0.825534	-0.518583	0.000117484	-0.825608	-0.518211
1684421	chr20:1684421:T:C	6.11649e-17	-3.40973e-10	-1.24928	0.000118806	-3.40973e-10	-1.31713	0.0001207	-3.40973e-10	-1.31681
1684464	chr20:1684464:C:A	7.92367e-18	-2.04512	-1.24788	1.62866e-05	-2.10356	-1.20072	1.6535e-05	-2.10364	-1.201
1684477	chr20:1684477:A:C	7.91852e-18	-2.05056	-1.24309	1.63454e-05	-2.10541	-1.19527	1.65948e-05	-2.10548	-1.19555
1684502	chr20:1684502:T:C	5.40027e-17	-3.40973e-10	-1.37382	0.000110411	-3.40973e-10	-1.39042	0.000112138	-3.40973e-10	-1.39039
1684505	chr20:1684505:T:C	6.15898e-17	-3.40973e-10	-1.24236	0.0001194	-3.40973e-10	-1.31214	0.000121305	-3.40973e-10	-1.31181
1684526	chr20:1684526:T:C	7.93571e-18	-2.04374	-1.24774	1.62992e-05	-2.10303	-1.20047	1.65478e-05	-2.10312	-1.20075
1684719	chr20:1684719:T:C	7.53983e-18	-2.05897	-1.28368	1.55252e-05	-2.10771	-1.24445	1.5763e-05	-2.10777	-1.24469
1684744	chr20:1684744:G:C	8.80643e-17	-3.40973e-10	-0.884788	0.000151445	-3.40973e-10	-1.0744	0.000153897	-3.40973e-10	-1.07384
1684838	chr20:1684838:A:T	9.67426e-17	-3.40973e-10	-0.790801	0.000224551	-3.40973e-10	-0.68052	0.00022801	-3.40973e-10	-0.680731
1685110	chr20:1685110:T:G	9.46011e-18	-2.07115	-1.04462	2.20092e-05	-1.90794	-1.09523	2.23156e-05	-1.91001	-1.09482
1685460	chr20:1685460:A:C	7.81851e-18	-2.09605	-1.21031	1.68924e-05	-2.11057	-1.15719	1.71565e-05	-2.11053	-1.15721
1685570	chr20:1685570:G:C	3.7032e-15	2.8541	-3.79894e-10	0.00409104	2.22193	-3.79894e-10	0.00415108	2.221	-3.79894e-10
1685580	chr20:1685580:G:A	6.02729e-17	-3.40973e-10	-1.26397	0.000116138	-3.40973e-10	-1.33984	0.000117971	-3.40973e-10	-1.33968
1685598	chr20:1685598:T:C	6.70662e-17	-3.40973e-10	-1.15717	0.000124821	-3.40973e-10	-1.26774	0.000126806	-3.40973e-10	-1.26746
1685971	chr20:1685971:C:A	4.30431e-17	-0.209049	-1.3916	0.000160693	0.375638	-1.39077	0.000162421	0.370854	-1.39078
1686196	chr20:1686196:T:G	6.95917e-18	-2.04915	-1.37365	1.56409e-05	-1.95742	-1.38732	1.5859e-05	-1.95912	-1.38726
1686344	chr20:1686344:G:A	5.3055e-17	-3.40973e-10	-1.39153	0.0001105	-3.40973e-10	-1.38961	0.000112224	-3.40973e-10	-1.38962
1686902	chr20:1686902:TG:T	1.05396e-16	-3.40973e-10	-0.70513	0.0002074	-3.40973e-10	-0.759975	0.000210647	-3.40973e-10	-0.759935
1687214	chr20:1687214:A:G	9.10148e-18	-1.82617	-1.32825	2.12511e-05	-1.65096	-1.38725	2.15855e-05	-1.6507	-1.3874
1687314	chr20:1687314:G:A	7.0828e-17	-3.40973e-10	-1.1026	0.000137772	-3.40973e-10	-1.16902	0.000140046	-3.40973e-10	-1.16815
1687616	chr20:1687616:A:G	2.79475e-17	-2.03253	-3.79894e-10	5.38999e-05	-2.10749	-3.79894e-10	5.47322e-05	-2.10767	-3.79894e-10
1687755	chr20:1687755:C:T	1.19648e-17	-1.58562	-1.29527	1.54351e-05	-1.96635	-1.39163	1.56988e-05	-1.96489	-1.39165
1687976	chr20:1687976:G:T	2.85696e-17	-0.76743	-1.24308	5.36169e-05	-0.956271	-1.15649	5.44121e-05	-0.956829	-1.15671
1688453	chr20:1688453:G:A	5.40923e-17	-3.40973e-10	-1.37216	0.000110542	-3.40973e-10	-1.38923	0.000112274	-3.40973e-10	-1.38918
1688505	chr20:1688505:C:T	2.16705e-17	-0.900208	-1.3867	2.74155e-05	-1.41118	-1.37234	2.79172e-05	-1.40845	-1.37243
1688724	chr20:1688724:GAGA:G	2.88277e-17	-0.610984	-1.39053	5.54044e-05	-0.712894	-1.36707	5.62097e-05	-0.713804	-1.36723
1688766	chr20:1688766:T:G	5.76151e-17	-3.40973e-10	-1.30907	0.000114242	-3.40973e-10	-1.3563	0.000116049	-3.40973e-10	-1.35611
1688881	chr20:1688881:T:C	5.39078e-17	-3.40973e-10	-1.37558	0.000110704	-3.40973e-10	-1.38776	0.000112434	-3.40973e-10	-1.38775
1688922	chr20:1688922:G:T	1.29001e-17	-1.55468	-1.25094	1.57254e-05	-1.95024	-1.38911	1.59978e-05	-1.94869	-1.38898
1689035	chr20:1689035:T:C	7.86974e-18	-2.0714	-1.22843	1.6645e-05	-2.07424	-1.20827	1.68856e-05	-2.07525	-1.20841
1689080	chr20:1689080:C:T	3.42574e-17	-0.680583	-1.14837	5.61295e-05	-0.768862	-1.2981	5.69741e-05	-0.769756	-1.29777
1689673	chr20:1689673:C:T	3.30521e-15	2.7404	-3.79894e-10	0.00370158	2.12189	-3.79894e-10	0.00375603	2.121	-3.79894e-10
1690294	chr20:1690294:C:A	7.87185e-17	-3.40973e-10	-0.996977	0.000143022	-3.40973e-10	-1.13162	0.000145342	-3.40973e-10	-1.13103
1690320	chr20:1690320:TGC:T	3.57206e-17	-0.464179	-1.32295	6.27597e-05	-0.570625	-1.38468	6.3685e-05	-0.57157	-1.3846
1690457	chr20:1690457:G:A	3.0708e-17	-1.93833	-3.79894e-10	5.53522e-05	-2.08091	-3.79894e-10	5.62385e-05	-2.08052	-3.79894e-10
1690955	chr20:1690955:G:A	2.45031e-17	-1.04076	-1.12329	8.59769e-05	-0.435254	-1.20529	8.69257e-05	-0.440083	-1.20498
1690972	chr20:1690972:T:C	9.25738e-18	-1.80622	-1.33121	2.17781e-05	-1.62682	-1.3869	2.21211e-05	-1.62654	-1.38705
1691094	chr20:1691094:T:C	1.29125e-17	-1.54472	-1.25994	1.57856e-05	-1.94586	-1.38967	1.6059e-05	-1.94429	-1.38956
1691159	chr20:1691159:C:T	8.36185e-18	-2.10528	-1.1339	1.6848e-05	-2.07846	-1.19193	1.71065e-05	-2.07902	-1.19164
1691283	chr20:1691283:C:G	1.99402e-16	-3.40973e-10	-0.0675332	0.000362526	-3.40973e-10	-0.201525	0.000368603	-3.40973e-10	-0.200401
1691561	chr20:1691561:C:T	5.31611e-17	-3.40973e-10	-1.38953	0.000110303	-3.40973e-10	-1.39139	0.000112024	-3.40973e-10	-1.39141
1691645	chr20:1691645:C:A	2.66523e-17	-0.771537	-1.30844	5.01364e-05	-0.943982	-1.23589	5.08749e-05	-0.944639	-1.23611
1691693	chr20:1691693:T:C	3.56684e-17	-0.704499	-1.08409	5.74708e-05	-0.772391	-1.27095	5.83327e-05	-0.773443	-1.27051
1691875	chr20:1691875:A:C	2.61846e-17	-2.09768	-3.79894e-10	5.37191e-05	-2.11085	-3.79894e-10	5.45646e-05	-2.11074	-3.79894e-10
1692222	chr20:1692222:G:C	3.5306e-17	-0.49232	-1.30648	6.14314e-05	-0.597918	-1.37878	6.2339e-05	-0.598862	-1.37867
1692329	chr20:1692329:T:C	4.05994e-17	-1.6591	-3.79894e-10	0.000102515	-1.46462	-3.79894e-10	0.000104229	-1.46353	-3.79894e-10
1692467	chr20:1692467:A:G	1.03552e-16	-3.40973e-10	-0.722785	0.0002212	-3.40973e-10	-0.695556	0.00022462	-3.40973e-10	-0.695708
1692546	chr20:1692546:T:A	5.53185e-17	-3.40973e-10	-1.34975	0.0001114	-3.40973e-10	-1.3815	0.000113151	-3.40973e-10	-1.38139
1692808	chr20:1692808:G:A	7.38941e-17	-1.06022	-3.79894e-10	0.00020748	-0.759587	-3.79894e-10	0.00021042	-0.761013	-3.79894e-10
1693161	chr20:1693161:G:A	1.25722e-17	-1.55665	-1.27471	1.5666e-05	-1.95195	-1.39118	1.59361e-05	-1.95041	-1.39113
1693236	chr20:1693236:T:A	2.40703e-17	-1.0163	-1.16558	8.62414e-05	-0.396495	-1.24098	8.71808e-05	-0.401435	-1.2407
1693252	chr20:1693252:C:T	5.58171e-17	-3.40973e-10	-1.34077	0.00011191	-3.40973e-10	-1.37692	0.000113672	-3.40973e-10	-1.3768
1693340	chr20:1693340:A:T	5.31247e-17	-3.40973e-10	-1.39021	0.000110778	-3.40973e-10	-1.3871	0.000112506	-3.40973e-10	-1.38712
1693556	chr20:1693556:C:T	7.33515e-17	-3.40973e-10	-1.06759	0.00014603	-3.40973e-10	-1.11081	0.000148336	-3.40973e-10	-1.11064
1693611	chr20:1693611:A:G	5.38521e-17	-3.40973e-10	-1.37661	0.000110497	-3.40973e-10	-1.38964	0.000112226	-3.40973e-10	-1.38961
1693634	chr20:1693634:A:G	5.419e-17	-3.40973e-10	-1.37036	0.000110792	-3.40973e-10	-1.38697	0.000112527	-3.40973e-10	-1.38692
1693694	chr20:1693694:T:C	6.7083e-18	-2.10979	-1.34972	1.70456e-05	-1.95177	-1.30696	1.7274e-05	-1.95368	-1.30724
1693829	chr20:1693829:C:T	5.51452e-17	-3.40973e-10	-1.35289	0.000111217	-3.40973e-10	-1.38314	0.000112965	-3.40973e-10	-1.38305
1693844	chr20:1693844:A:G	3.6775e-17	-1.75804	-3.79894e-10	0.000104185	-1.44845	-3.79894e-10	0.000105717	-1.44935	-3.79894e-10
1694220	chr20:1694220:G:A	7.10337e-17	-3.40973e-10	-1.0997	0.000141846	-3.40973e-10	-1.13988	0.000144085	-3.40973e-10	-1.13972
1694286	chr20:1694286:C:T	5.50988e-17	-3.40973e-10	-1.35373	0.000111162	-3.40973e-10	-1.38364	0.000112908	-3.40973e-10	-1.38355
1694298	chr20:1694298:C:A	5.38296e-17	-3.40973e-10	-1.37703	0.00011048	-3.40973e-10	-1.38979	0.000112209	-3.40973e-10	-1.38976
1694535	chr20:1694535:A:T	1.19401e-17	-1.60117	-1.28178	1.53321e-05	-1.97298	-1.39169	1.5594e-05	-1.97155	-1.39168
1694813	chr20:1694813:T:C	5.37255e-17	-3.40973e-10	-1.37897	0.000110411	-3.40973e-10	-1.39041	0.000112138	-3.40973e-10	-1.39039
1694818	chr20:1694818:C:T	6.99244e-17	-3.40973e-10	-1.11544	0.000134141	-3.40973e-10	-1.19573	0.000136282	-3.40973e-10	-1.1954
1694992	chr20:1694992:G:A	6.94055e-17	-3.40973e-10	-1.12289	0.000138798	-3.40973e-10	-1.16161	0.000140991	-3.40973e-10	-1.16143
1695022	chr20:1695022:T:C	2.67161e-17	-2.07759	-3.79894e-10	5.64946e-05	-2.06048	-3.79894e-10	5.73639e-05	-2.0607	-3.79894e-10
1695088	chr20:1695088:G:A	5.36046e-17	-3.40973e-10	-1.38122	0.000110333	-3.40973e-10	-1.39112	0.000112058	-3.40973e-10	-1.39111
1695177	chr20:1695177:G:A	5.38197e-17	-3.40973e-10	-1.37722	0.000110478	-3.40973e-10	-1.3898	0.000112207	-3.40973e-10	-1.38977
1695267	chr20:1695267:C:T	7.03877e-17	-3.40973e-10	-1.10884	0.000140729	-3.40973e-10	-1.14779	0.000142949	-3.40973e-10	-1.14763
1695419	chr20:1695419:T:C	1.28323e-17	-1.6719	-1.13898	2.26671e-05	-2.0302	-0.943507	2.30273e-05	-2.02903	-0.944409
1695533	chr20:1695533:A:G	5.72293e-17	-3.40973e-10	-1.31579	0.000116616	-3.40973e-10	-1.33573	0.00011846	-3.40973e-10	-1.33555
1695688	chr20:1695688:C:G	7.03212e-17	-3.40973e-10	-1.10978	0.000140605	-3.40973e-10	-1.14867	0.000142823	-3.40973e-10	-1.14851
1695776	chr20:1695776:C:T	5.38255e-17	-3.40973e-10	-1.37711	0.000110477	-3.40973e-10	-1.38982	0.000112206	-3.40973e-10	-1.38979
1696296	chr20:1696296:C:T	6.05674e-17	-3.40973e-10	-1.2591	0.0001296	-3.40973e-10	-1.23017	0.000131713	-3.40973e-10	-1.22949
1696409	chr20:1696409:T:C	5.81178e-17	-3.40973e-10	-1.30038	0.000123004	-3.40973e-10	-1.28241	0.000124913	-3.40973e-10	-1.2825
1696795	chr20:1696795:C:T	3.10984e-17	-0.569464	-1.35624	5.55702e-05	-0.771058	-1.30592	5.63935e-05	-0.771703	-1.30606
1697623	chr20:1697623:T:C	5.85321e-17	-3.40973e-10	-1.29328	0.000114075	-3.40973e-10	-1.35776	0.000115873	-3.40973e-10	-1.35762
1697695	chr20:1697695:G:A	5.57066e-17	-3.40973e-10	-1.34276	0.000111757	-3.40973e-10	-1.37829	0.000113516	-3.40973e-10	-1.37818
1697737	chr20:1697737:A:T	7.51576e-17	-1.04327	-3.79894e-10	0.000122925	-1.28305	-3.79894e-10	0.000125132	-1.28075	-3.79894e-10
1697991	chr20:1697991:T:C	1.10806e-17	-1.60784	-1.34982	1.7203e-05	-2.00115	-1.24839	1.74859e-05	-1.9998	-1.24893
1698118	chr20:1698118:T:C	8.4754e-17	-3.40973e-10	-0.923102	0.000155632	-3.40973e-10	-1.04713	0.000158129	-3.40973e-10	-1.04671
1698136	chr20:1698136:G:A	1.05036e-17	-1.64764	-1.3635	1.6427e-05	-2.01989	-1.2758	1.66963e-05	-2.01867	-1.27627
1698255	chr20:1698255:G:A	1.08702e-17	-1.62986	-1.34697	1.71519e-05	-2.01126	-1.24125	1.74325e-05	-2.00998	-1.2418
1698392	chr20:1698392:T:C	1.08724e-17	-1.62469	-1.35193	1.70243e-05	-2.00903	-1.25096	1.73033e-05	-2.00773	-1.25149
1698572	chr20:1698572:G:T	1.14229e-17	-1.61285	-1.31439	1.82505e-05	-2.00346	-1.18697	1.85483e-05	-2.00213	-1.18761
1698643	chr20:1698643:C:T	1.08786e-17	-1.63599	-1.34007	1.73118e-05	-2.01434	-1.2289	1.75942e-05	-2.01307	-1.22948
1698842	chr20:1698842:G:A	1.11631e-17	-1.62279	-1.32745	1.78488e-05	-2.00708	-1.2056	1.81401e-05	-2.00578	-1.20622
1698888	chr20:1698888:C:T	1.10863e-17	-1.63165	-1.32549	1.78229e-05	-2.01132	-1.20283	1.81132e-05	-2.01003	-1.20345
1699159	chr20:1699159:C:T	1.01462e-17	-1.76783	-1.27793	1.81857e-05	-2.06758	-1.1264	1.84724e-05	-2.06673	-1.12711
1699222	chr20:1699222:C:G	6.12671e-17	-3.40973e-10	-1.24761	0.000123836	-3.40973e-10	-1.27567	0.000125783	-3.40973e-10	-1.27556
1699847	chr20:1699847:A:G	2.58566e-17	-2.11029	-3.79894e-10	5.64133e-05	-2.06192	-3.79894e-10	5.72925e-05	-2.06195	-3.79894e-10
1700459	chr20:1700459:G:A	1.07912e-17	-1.99367	-0.990455	2.85302e-05	-1.87197	-0.871691	2.89152e-05	-1.87326	-0.872497
1700504	chr20:1700504:G:A	8.97403e-18	-2.10391	-1.06461	2.02726e-05	-2.03492	-1.05043	2.05646e-05	-2.03578	-1.05077
1700696	chr20:1700696:T:G	3.70922e-17	-1.02966	-0.719785	0.000128248	-0.743123	-0.497533	0.000129731	-0.745945	-0.498716
1700758	chr20:1700758:T:C	2.07711e-17	-0.945041	-1.38425	6.55515e-05	-0.5212	-1.39059	6.63083e-05	-0.52526	-1.39055
1700889	chr20:1700889:G:A	7.97148e-17	-0.9844	-3.79894e-10	0.000302205	-0.383516	-3.79894e-10	0.000304841	-0.390331	-3.79894e-10
1700891	chr20:1700891:A:G	2.47337e-17	-0.820285	-1.3344	7.44225e-05	-0.418545	-1.36632	7.5305e-05	-0.422482	-1.36609
1700971	chr20:1700971:A:G	5.32573e-17	-3.40973e-10	-1.38772	0.000111829	-3.40973e-10	-1.37765	0.000113571	-3.40973e-10	-1.37769
1701024	chr20:1701024:T:A	1.39745e-17	-1.4358	-1.28982	4.15659e-05	-1.18536	-1.18198	4.20769e-05	-1.18802	-1.1826
1701283	chr20:1701283:A:G	1.58625e-17	-1.51249	-1.08641	5.12043e-05	-1.28852	-0.87028	5.18257e-05	-1.29089	-0.871342
1701391	chr20:1701391:C:T	1.58871e-17	-1.4715	-1.12585	5.09603e-05	-1.24021	-0.923364	5.15778e-05	-1.24265	-0.924374
1701646	chr20:1701646:C:T	1.57071e-17	-1.47427	-1.13447	5.02283e-05	-1.24347	-0.934575	5.08378e-05	-1.24591	-0.935572
1701731	chr20:1701731:T:C	5.52475e-17	-3.40973e-10	-1.35103	0.000117701	-3.40973e-10	-1.32648	0.000119527	-3.40973e-10	-1.32658
1701880	chr20:1701880:T:C	1.59717e-17	-1.30109	-1.29094	4.26686e-05	-1.02869	-1.31247	4.32601e-05	-1.03065	-1.31224
1701975	chr20:1701975:A:AT	3.20031e-17	-1.11897	-0.778048	6.65363e-05	-0.903283	-0.993592	6.75607e-05	-0.904861	-0.992233
1702149	chr20:1702149:G:GTGTAT	5.65087e-17	-3.40973e-10	-1.32846	0.000121783	-3.40973e-10	-1.29238	0.000123663	-3.40973e-10	-1.29256
1702170	chr20:1702170:C:G	5.32727e-17	-3.40973e-10	-1.38743	0.000111876	-3.40973e-10	-1.37724	0.000113618	-3.40973e-10	-1.37728
1702398	chr20:1702398:T:G	1.88208e-17	-1.38632	-1.04157	6.20159e-05	-1.15901	-0.808222	6.27566e-05	-1.16147	-0.809382
1702405	chr20:1702405:C:T	5.31468e-17	-3.40973e-10	-1.3898	0.000110347	-3.40973e-10	-1.391	0.000112068	-3.40973e-10	-1.39101
1702471	chr20:1702471:T:C	2.01852e-17	-1.28682	-1.07109	6.67438e-05	-1.0465	-0.847258	6.7534e-05	-1.04911	-0.848379
1702483	chr20:1702483:A:G	1.91339e-17	-1.38608	-1.02531	6.329e-05	-1.15958	-0.787314	6.40452e-05	-1.16204	-0.788493
1702507	chr20:1702507:CA:C	1.9203e-17	-1.38452	-1.02327	6.35648e-05	-1.15787	-0.784691	6.43229e-05	-1.16033	-0.785873
1702638	chr20:1702638:A:G	3.34271e-17	-0.91502	-0.938468	0.000114609	-0.723566	-0.629526	0.000115938	-0.726004	-0.631065
1702640	chr20:1702640:T:A	1.90986e-17	-1.39221	-1.02102	6.31861e-05	-1.16657	-0.78197	6.39401e-05	-1.16902	-0.783154
1702712	chr20:1702712:A:G	1.59077e-17	-1.31137	-1.28468	4.23537e-05	-1.04142	-1.30714	4.29415e-05	-1.04337	-1.30691
1702761	chr20:1702761:T:C	2.39458e-16	-3.40973e-10	0.115522	0.000505595	-3.40973e-10	0.131114	0.000514883	-3.40973e-10	0.133819
1702833	chr20:1702833:T:C	1.86269e-17	-1.41035	-1.0279	6.1335e-05	-1.18721	-0.791063	6.20693e-05	-1.18963	-0.792239
1702875	chr20:1702875:G:A	5.40248e-17	-3.40973e-10	-1.37341	0.000115371	-3.40973e-10	-1.34647	0.00011716	-3.40973e-10	-1.34658
1702885	chr20:1702885:TAGAC:T	6.62297e-17	-1.16973	-3.79894e-10	0.000164601	-0.991098	-3.79894e-10	0.000166908	-0.992679	-3.79894e-10
1703125	chr20:1703125:C:T	1.54934e-17	-2.06734	-0.555107	5.47524e-05	-2.01793	-0.07387	5.55021e-05	-2.01813	-0.0755714
1703167	chr20:1703167:C:CT	1.28451e-17	-1.47492	-1.33497	4.27487e-05	-1.02309	-1.31619	4.32413e-05	-1.02719	-1.31614
1703288	chr20:1703288:A:C	4.20594e-17	-1.62377	-3.79894e-10	8.52736e-05	-1.64876	-3.79894e-10	8.65363e-05	-1.64956	-3.79894e-10
1703418	chr20:1703418:A:T	1.70816e-17	-2.06541	-0.459445	6.17193e-05	-2.0151	0.0430778	6.25589e-05	-2.01531	0.0412973
1703512	chr20:1703512:A:G	1.86692e-17	-1.40553	-1.03044	6.1473e-05	-1.18124	-0.794782	6.22087e-05	-1.18367	-0.795956
1703631	chr20:1703631:C:T	1.89313e-17	-1.3936	-1.02844	6.24705e-05	-1.16846	-0.791473	6.32173e-05	-1.17089	-0.792648
1703633	chr20:1703633:T:C	5.72975e-17	-3.40973e-10	-1.3146	0.000122939	-3.40973e-10	-1.28293	0.000124838	-3.40973e-10	-1.2831
1703746	chr20:1703746:T:A	1.69194e-17	-1.25274	-1.28165	4.54402e-05	-0.974189	-1.30404	4.60678e-05	-0.976206	-1.3038
1703747	chr20:1703747:T:C	5.49531e-17	-3.40973e-10	-1.35638	0.00011777	-3.40973e-10	-1.32589	0.000119591	-3.40973e-10	-1.32604
1703866	chr20:1703866:A:AGT	2.29685e-16	-3.40973e-10	0.0738536	0.000667745	-3.40973e-10	0.409284	0.000677838	-3.40973e-10	0.408788
1703868	chr20:1703868:A:ATGAAAGT	2.28627e-16	-3.40973e-10	0.0692382	0.000664198	-3.40973e-10	0.403958	0.000674238	-3.40973e-10	0.403463
1703882	chr20:1703882:C:T	3.58469e-17	-0.83804	-0.945557	0.000123289	-0.641826	-0.638265	0.000124711	-0.644327	-0.639794
1703939	chr20:1703939:T:C	3.48064e-17	-0.859271	-0.953781	0.000119394	-0.663422	-0.648769	0.000120774	-0.665915	-0.650286
1703942	chr20:1703942:G:A	1.94307e-17	-1.38692	-1.00908	6.45388e-05	-1.16049	-0.766864	6.53075e-05	-1.16295	-0.768065
1703967	chr20:1703967:C:T	1.86497e-17	-1.39841	-1.03862	6.13672e-05	-1.17305	-0.804694	6.21015e-05	-1.1755	-0.805855
1704006	chr20:1704006:G:A	1.92562e-17	-1.40283	-1.00219	6.39384e-05	-1.179	-0.757703	6.47006e-05	-1.18143	-0.758917
1704056	chr20:1704056:C:A	5.30862e-17	-3.40973e-10	-1.39094	0.000110496	-3.40973e-10	-1.38964	0.000112219	-3.40973e-10	-1.38966
1704585	chr20:1704585:C:A	2.60425e-17	-2.10312	-3.79894e-10	5.79927e-05	-2.03431	-3.79894e-10	5.88969e-05	-2.03433	-3.79894e-10
1704780	chr20:1704780:C:T	1.61074e-17	-1.2046	-1.37897	4.73606e-05	-0.845213	-1.39162	4.79356e-05	-0.848656	-1.39161
1704806	chr20:1704806:T:G	4.08875e-17	-1.91794	0.265906	9.61903e-05	-1.90173	0.373435	9.77337e-05	-1.90162	0.373748
1704854	chr20:1704854:T:G	4.07303e-17	-1.93057	0.274684	9.57939e-05	-1.91527	0.382845	9.73304e-05	-1.91516	0.383156
1704931	chr20:1704931:A:G	3.00231e-16	-0.990358	1.33206	0.000697671	-0.697272	1.1504	0.000708964	-0.69935	1.15303
1705001	chr20:1705001:A:G	2.9845e-17	-1.90426	-0.0625749	6.95592e-05	-1.88739	0.0349425	7.06709e-05	-1.88729	0.0351999
1705006	chr20:1705006:G:A	5.43488e-17	-3.40973e-10	-1.36743	0.000115962	-3.40973e-10	-1.34136	0.000117757	-3.40973e-10	-1.3415
1705082	chr20:1705082:T:C	2.165e-16	-3.40973e-10	0.0147362	0.000459054	-3.40973e-10	0.0345458	0.000467446	-3.40973e-10	0.0371643
1705397	chr20:1705397:C:T	2.77806e-16	-3.40973e-10	0.264068	0.000558241	-3.40973e-10	0.230168	0.000567366	-3.40973e-10	0.230885
1705616	chr20:1705616:A:T	2.11409e-16	-3.40973e-10	-0.00906193	0.000447071	-3.40973e-10	0.00809593	0.000455233	-3.40973e-10	0.0106894
1705783	chr20:1705783:T:C	2.05046e-17	-2.11002	-0.232191	9.46063e-05	-2.09861	0.553713	9.57973e-05	-2.09872	0.550838
1705885	chr20:1705885:C:T	7.3585e-17	-3.40973e-10	-1.06441	0.000164378	-3.40973e-10	-0.992454	0.000166892	-3.40973e-10	-0.992772
1706029	chr20:1706029:C:T	1.49413e-17	-1.43154	-1.22718	3.81076e-05	-1.14031	-1.3139	3.86108e-05	-1.14317	-1.31342
1706047	chr20:1706047:C:T	4.95553e-17	-2.10364	0.643878	0.00014779	-2.11169	1.01286	0.000149988	-2.11169	1.01213
1706093	chr20:1706093:C:G	2.69752e-16	-3.40973e-10	0.234649	0.000574197	-3.40973e-10	0.25835	0.000584812	-3.40973e-10	0.261171
1706147	chr20:1706147:T:C	1.55577e-16	-3.40973e-10	-0.315713	0.000288773	-3.40973e-10	-0.42898	0.000293467	-3.40973e-10	-0.428353
1706327	chr20:1706327:T:C	5.50686e-17	-3.40973e-10	-1.35427	0.000116116	-3.40973e-10	-1.34003	0.000117917	-3.40973e-10	-1.34014
1706382	chr20:1706382:G:C	5.73094e-17	-3.40973e-10	-1.31439	0.000122434	-3.40973e-10	-1.28705	0.000124325	-3.40973e-10	-1.28722
1706422	chr20:1706422:T:C	1.07858e-17	-1.61738	-1.36725	2.40122e-05	-1.55991	-1.35615	2.43403e-05	-1.56134	-1.35664
1706476	chr20:1706476:A:G	1.41859e-16	-3.40973e-10	-0.408021	0.000265843	-3.40973e-10	-0.511715	0.00027016	-3.40973e-10	-0.511108
1706503	chr20:1706503:G:T	1.33301e-17	-2.10997	-0.662866	3.88026e-05	-2.10655	-0.329588	3.93648e-05	-2.1066	-0.330646
1706547	chr20:1706547:A:G	6.24118e-17	-3.40973e-10	-1.2291	0.000138423	-3.40973e-10	-1.16431	0.000140552	-3.40973e-10	-1.16454
1706732	chr20:1706732:C:T	5.32291e-17	-3.40973e-10	-1.38825	0.000112117	-3.40973e-10	-1.37508	0.00011386	-3.40973e-10	-1.37515
1706772	chr20:1706772:G:A	8.01292e-17	-3.40973e-10	-0.979215	0.000150954	-3.40973e-10	-1.07765	0.000153397	-3.40973e-10	-1.07709
1706777	chr20:1706777:C:A	2.06198e-17	-2.07291	-0.263692	8.85607e-05	-2.10936	0.498423	8.96881e-05	-2.1093	0.495518
1706782	chr20:1706782:C:A	4.30739e-17	-1.96625	0.366307	0.000132271	-1.75537	0.545599	0.000134236	-1.75693	0.546409
1706804	chr20:1706804:G:A	1.10848e-17	-1.5659	-1.39138	2.65655e-05	-1.52642	-1.28859	2.69196e-05	-1.52784	-1.28943
1706822	chr20:1706822:C:A	1.41409e-17	-2.09913	-0.614658	3.13848e-05	-2.08832	-0.559976	3.18849e-05	-2.08832	-0.559671
1706892	chr20:1706892:G:T	8.38634e-17	-3.40973e-10	-0.933665	0.000208129	-3.40973e-10	-0.756465	0.000211204	-3.40973e-10	-0.757297
1706910	chr20:1706910:G:A	5.59138e-17	-3.40973e-10	-1.33904	0.000120063	-3.40973e-10	-1.3066	0.000121919	-3.40973e-10	-1.30676
1707134	chr20:1707134:T:A	5.03551e-17	-2.09	0.646241	0.00025194	-2.11168	1.54625	0.000255071	-2.11168	1.5431
1707223	chr20:1707223:C:T	8.53156e-17	-3.40973e-10	-0.916497	0.000159622	-3.40973e-10	-1.02181	0.000162213	-3.40973e-10	-1.02121
1707242	chr20:1707242:C:T	5.5483e-17	-3.40973e-10	-1.34678	0.000111912	-3.40973e-10	-1.37691	0.000113671	-3.40973e-10	-1.37681
1707270	chr20:1707270:G:A	5.44067e-17	-3.40973e-10	-1.36637	0.000110796	-3.40973e-10	-1.38693	0.000112533	-3.40973e-10	-1.38688
1707414	chr20:1707414:A:G	8.22859e-17	-3.40973e-10	-0.952655	0.000154554	-3.40973e-10	-1.05408	0.000157059	-3.40973e-10	-1.0535
1707810	chr20:1707810:T:G	5.37844e-17	-2.09847	0.720597	0.000196029	-2.11155	1.29519	0.000198791	-2.11154	1.29367
1708073	chr20:1708073:A:C	2.01583e-17	-1.57902	-0.78022	5.17184e-05	-1.25036	-0.898453	5.24087e-05	-1.25353	-0.89752
1708167	chr20:1708167:T:C	2.35726e-16	-1.98891	2.08873	0.000932851	-1.76922	2.51284	0.00094624	-1.77092	2.51329
1708190	chr20:1708190:A:G	1.89855e-17	-1.57746	-0.841723	4.90519e-05	-1.24803	-0.953715	4.97044e-05	-1.2512	-0.952832
1708312	chr20:1708312:C:T	4.39692e-17	-2.08233	0.502959	0.000212084	-2.11086	1.37322	0.000214747	-2.11082	1.37016
1708473	chr20:1708473:C:T	4.08048e-17	-2.09928	0.445225	0.000147405	-2.1117	1.01027	0.000149489	-2.1117	1.0088
1708507	chr20:1708507:G:C	4.08273e-17	-2.10087	0.447368	0.000147704	-2.11172	1.0123	0.000149791	-2.11172	1.01084
1708514	chr20:1708514:C:T	4.10167e-17	-2.10272	0.45384	0.000148823	-2.11157	1.0197	0.000150924	-2.11158	1.01823
1708561	chr20:1708561:GC:G	5.58237e-17	-3.40973e-10	-1.34066	0.00011221	-3.40973e-10	-1.37425	0.000113978	-3.40973e-10	-1.37411
1708624	chr20:1708624:C:T	1.99054e-17	-2.07688	-0.294982	8.52829e-05	-2.1103	0.461653	8.63712e-05	-2.11026	0.45879
1708815	chr20:1708815:A:G	2.15429e-16	-1.98102	1.9908	0.000855401	-1.75598	2.41293	0.00086764	-1.75772	2.41338
1708820	chr20:1708820:C:A	7.84393e-17	-3.40973e-10	-1.00053	0.000148235	-3.40973e-10	-1.09582	0.000150625	-3.40973e-10	-1.09533
1708828	chr20:1708828:G:A	1.97473e-16	-3.40973e-10	-0.0772517	0.000482859	-3.40973e-10	0.0851013	0.00049041	-3.40973e-10	0.0851222
1708911	chr20:1708911:A:G	4.04534e-17	-2.09836	0.435658	0.000145534	-2.11165	0.997439	0.000147592	-2.11164	0.995977
1708990	chr20:1708990:G:A	4.54679e-17	-2.09638	0.550529	0.000165913	-2.11144	1.12827	0.000168253	-2.11142	1.12677
1708994	chr20:1708994:G:A	4.59944e-17	-2.09603	0.561698	0.000167928	-2.11137	1.14028	0.000170296	-2.11135	1.13877
1709212	chr20:1709212:T:C	4.50201e-17	-2.09731	0.541569	0.000164189	-2.1116	1.11799	0.000166505	-2.11159	1.1165
1709223	chr20:1709223:T:A	8.58023e-17	-3.40973e-10	-0.910809	0.000159804	-3.40973e-10	-1.02067	0.000162399	-3.40973e-10	-1.02007
1709226	chr20:1709226:C:T	8.58862e-17	-3.40973e-10	-0.909832	0.000159961	-3.40973e-10	-1.01969	0.000162558	-3.40973e-10	-1.01909
1709252	chr20:1709252:T:C	1.27908e-17	-1.5079	-1.30623	4.20658e-05	-1.07265	-1.28274	4.25556e-05	-1.07662	-1.28269
1709275	chr20:1709275:A:G	9.02096e-17	-3.40973e-10	-0.860718	0.000167038	-3.40973e-10	-0.9764	0.000169756	-3.40973e-10	-0.97576
1709484	chr20:1709484:T:A	1.93976e-17	-1.59678	-0.80093	5.07464e-05	-1.26348	-0.904304	5.14227e-05	-1.26666	-0.903376
1709545	chr20:1709545:G:A	1.28441e-17	-1.49271	-1.31726	4.21065e-05	-1.06135	-1.29307	4.2596e-05	-1.06531	-1.29305
1709563	chr20:1709563:G:A	5.98491e-17	-3.40973e-10	-1.27103	0.000125977	-3.40973e-10	-1.25852	0.000127935	-3.40973e-10	-1.2586
1709856	chr20:1709856:C:T	5.46256e-17	-2.11129	0.748942	0.000201689	-2.10468	1.31679	0.000204494	-2.10475	1.31517
1709992	chr20:1709992:T:C	5.6117e-17	-3.40973e-10	-1.33542	0.000112744	-3.40973e-10	-1.3695	0.00011452	-3.40973e-10	-1.36937
1710013	chr20:1710013:G:T	5.50368e-17	-2.11161	0.756759	0.000203985	-2.10281	1.32623	0.000206821	-2.10288	1.32461
1710640	chr20:1710640:G:C	2.4619e-17	-1.95951	-0.199826	9.40093e-05	-1.69293	0.141699	9.51671e-05	-1.69499	0.140509
1710647	chr20:1710647:G:A	3.12225e-17	-2.11165	0.189933	0.00011353	-2.10141	0.73886	0.000115112	-2.10149	0.737273
1710739	chr20:1710739:C:T	2.69013e-16	-1.74717	1.97907	0.000635001	-1.5097	1.86871	0.000645688	-1.51139	1.87159
1710826	chr20:1710826:G:A	5.40766e-17	-3.40973e-10	-1.37245	0.000116198	-3.40973e-10	-1.33932	0.000117994	-3.40973e-10	-1.33948
1711123	chr20:1711123:A:G	2.61655e-17	-2.02846	-0.0699508	0.000103848	-1.79128	0.339586	0.000105108	-1.79319	0.338058
1711234	chr20:1711234:T:C	3.48232e-17	-1.81257	-3.79894e-10	7.54834e-05	-1.77071	-3.79894e-10	7.67556e-05	-1.76949	-3.79894e-10
1711521	chr20:1711521:A:T	6.44182e-17	-3.40973e-10	-1.19746	0.000136043	-3.40973e-10	-1.18165	0.000138156	-3.40973e-10	-1.18174
1711539	chr20:1711539:C:A	5.72954e-17	-1.31463	-3.79894e-10	0.000199142	-0.800603	-3.79894e-10	0.000201063	-0.806502	-3.79894e-10
1711589	chr20:1711589:A:G	2.20585e-16	-3.40973e-10	0.0334281	0.000467613	-3.40973e-10	0.0530175	0.000476166	-3.40973e-10	0.0556461
1711593	chr20:1711593:G:C	2.59712e-16	-3.40973e-10	0.19672	0.000471992	-3.40973e-10	0.0623387	0.000479701	-3.40973e-10	0.0630425
1711639	chr20:1711639:A:C	2.74344e-17	-1.95891	-0.0921479	9.81292e-05	-1.72106	0.212718	9.94365e-05	-1.72278	0.212182
1711715	chr20:1711715:C:G	2.22942e-16	-3.40973e-10	0.0440577	0.000472341	-3.40973e-10	0.0630797	0.000480986	-3.40973e-10	0.0657176
1711738	chr20:1711738:A:G	2.18839e-16	-3.40973e-10	0.0254816	0.000463962	-3.40973e-10	0.0451794	0.000472442	-3.40973e-10	0.0477956
1711921	chr20:1711921:G:A	2.20294e-16	-3.40973e-10	0.0321074	0.000466947	-3.40973e-10	0.0515936	0.000475488	-3.40973e-10	0.0542209
1711958	chr20:1711958:G:A	9.19837e-16	1.46134	-3.79894e-10	0.00105811	0.869615	-3.79894e-10	0.00107534	0.870269	-3.79894e-10
1712204	chr20:1712204:G:C	2.15195e-16	-3.40973e-10	0.00868883	0.000455205	-3.40973e-10	0.0261261	0.000463502	-3.40973e-10	0.0286915
1712488	chr20:1712488:G:A	2.20294e-16	-3.40973e-10	0.0321074	0.000466947	-3.40973e-10	0.0515936	0.000475488	-3.40973e-10	0.0542209
1712740	chr20:1712740:A:G	5.32515e-17	-3.40973e-10	-1.38783	0.000112308	-3.40973e-10	-1.37338	0.000114054	-3.40973e-10	-1.37345
1712969	chr20:1712969:A:T	7.16197e-18	-2.01104	-1.38303	1.62649e-05	-1.94073	-1.36489	1.65136e-05	-1.94101	-1.36492
1713045	chr20:1713045:C:T	2.26824e-16	-3.40973e-10	0.0613209	0.000480885	-3.40973e-10	0.0810053	0.000489693	-3.40973e-10	0.0836592
1713067	chr20:1713067:T:C	1.16435e-16	-2.02569	1.42017	0.000279004	-2.08397	1.62058	0.000283755	-2.08386	1.62185
1713079	chr20:1713079:T:C	2.26818e-16	-3.40973e-10	0.0612925	0.000480893	-3.40973e-10	0.0810228	0.000489702	-3.40973e-10	0.0836765
1713114	chr20:1713114:C:T	2.24397e-16	-3.40973e-10	0.0505599	0.000409572	-3.40973e-10	-0.0795108	0.000416246	-3.40973e-10	-0.0788427
1713553	chr20:1713553:C:T	2.19546e-16	-3.40973e-10	0.0287053	0.000465349	-3.40973e-10	0.0481642	0.000473858	-3.40973e-10	0.0507884
1713672	chr20:1713672:A:G	2.90912e-16	-3.40973e-10	0.310165	0.000588078	-3.40973e-10	0.282237	0.000597701	-3.40973e-10	0.282971
1714001	chr20:1714001:G:C	7.14998e-18	-2.01258	-1.38317	1.62312e-05	-1.94248	-1.36521	1.64795e-05	-1.94276	-1.36524
1714023	chr20:1714023:A:G	2.82784e-17	-1.98791	-0.0328445	9.89632e-05	-2.06357	0.563692	0.000100327	-2.06335	0.56167
1714037	chr20:1714037:C:T	7.01593e-17	-3.40973e-10	-1.11209	0.000135925	-3.40973e-10	-1.18252	0.00013811	-3.40973e-10	-1.18207
1714223	chr20:1714223:A:G	2.20709e-16	-3.40973e-10	0.0339914	0.000467817	-3.40973e-10	0.0534546	0.000476374	-3.40973e-10	0.0560839
1714307	chr20:1714307:A:G	2.21144e-16	-3.40973e-10	0.0359607	0.000468747	-3.40973e-10	0.0554397	0.000477322	-3.40973e-10	0.0580707
1714342	chr20:1714342:T:C	1.56301e-16	-3.40973e-10	-0.311068	0.000277172	-3.40973e-10	-0.469983	0.000281692	-3.40973e-10	-0.469306
1714504	chr20:1714504:C:T	2.19166e-16	-3.40973e-10	0.0269762	0.000464569	-3.40973e-10	0.0464873	0.000473064	-3.40973e-10	0.0491101
1714509	chr20:1714509:C:T	4.34086e-17	-1.96365	0.371456	0.000169002	-2.05098	1.08627	0.000171263	-2.05072	1.0838
1714659	chr20:1714659:A:G	8.08176e-17	-3.40973e-10	-0.97066	0.000152854	-3.40973e-10	-1.06514	0.00015533	-3.40973e-10	-1.06457
1714765	chr20:1714765:T:A	9.05065e-17	-3.40973e-10	-0.857433	0.000173671	-3.40973e-10	-0.937462	0.000176448	-3.40973e-10	-0.937094
1715014	chr20:1715014:T:G	2.01782e-16	-3.40973e-10	-0.0556677	0.000427624	-3.40973e-10	-0.0363782	0.000435408	-3.40973e-10	-0.0338359
1715201	chr20:1715201:C:T	2.20294e-16	-3.40973e-10	0.0321074	0.000466947	-3.40973e-10	0.0515936	0.000475488	-3.40973e-10	0.0542209
1715276	chr20:1715276:A:G	2.2393e-16	-3.40973e-10	0.0484781	0.000408773	-3.40973e-10	-0.0814625	0.000415435	-3.40973e-10	-0.0807951
1715352	chr20:1715352:A:G	2.24617e-16	-3.40973e-10	0.0515428	0.000476139	-3.40973e-10	0.0710866	0.000484856	-3.40973e-10	0.0737319
1715563	chr20:1715563:G:A	2.13358e-16	-3.40973e-10	0.00011869	0.000452111	-3.40973e-10	0.0193048	0.000460367	-3.40973e-10	0.0219027
1715735	chr20:1715735:C:T	2.17987e-16	-3.40973e-10	0.0215791	0.00046206	-3.40973e-10	0.0410725	0.000470507	-3.40973e-10	0.0436907
1715807	chr20:1715807:C:A	2.39953e-16	-3.40973e-10	0.117586	0.000508957	-3.40973e-10	0.13774	0.000518306	-3.40973e-10	0.140445
1715855	chr20:1715855:T:C	5.36126e-17	-3.40973e-10	-1.38107	0.000110678	-3.40973e-10	-1.388	0.000112409	-3.40973e-10	-1.38797
1715939	chr20:1715939:T:G	2.75356e-17	-1.97666	-0.0707157	9.52535e-05	-2.05614	0.518061	9.65706e-05	-2.05591	0.516064
1715955	chr20:1715955:T:C	2.39346e-16	-3.40973e-10	0.115055	0.000436059	-3.40973e-10	-0.0168456	0.000443173	-3.40973e-10	-0.0161595
1716038	chr20:1716038:T:C	6.10376e-17	-3.40973e-10	-1.25137	0.000132053	-3.40973e-10	-1.21142	0.000134084	-3.40973e-10	-1.21165
1716126	chr20:1716126:G:A	2.73127e-17	-2.09362	0.0381212	6.30476e-05	-2.11113	0.1604	6.40999e-05	-2.11112	0.161441
1716302	chr20:1716302:A:G	2.60722e-16	-3.40973e-10	0.2006	0.00055266	-3.40973e-10	0.220121	0.000562839	-3.40973e-10	0.222873
1716433	chr20:1716433:G:A	1.6932e-17	-1.97668	-0.55697	6.31739e-05	-2.06483	0.116103	6.40108e-05	-2.06458	0.113512
1716492	chr20:1716492:G:A	2.212e-16	-3.40973e-10	0.0362119	0.000468895	-3.40973e-10	0.0557558	0.000477473	-3.40973e-10	0.0583867
1716655	chr20:1716655:T:C	1.07112e-16	-3.40973e-10	-0.688977	0.000200072	-3.40973e-10	-0.795947	0.000203296	-3.40973e-10	-0.795456
1716987	chr20:1716987:AC:A	5.35948e-17	-3.40973e-10	-1.3814	0.000116255	-3.40973e-10	-1.33883	0.000118037	-3.40973e-10	-1.33912
1717222	chr20:1717222:A:T	1.60193e-17	-1.96798	-0.621077	5.8241e-05	-2.05965	0.0296134	5.90178e-05	-2.05938	0.0270979
1717535	chr20:1717535:C:T	2.17239e-16	-3.40973e-10	0.0181444	0.0004605	-3.40973e-10	0.0376914	0.000468917	-3.40973e-10	0.0403056
1717704	chr20:1717704:C:T	1.60251e-17	-1.98265	-0.606051	5.89007e-05	-2.06849	0.0497221	5.96841e-05	-2.06824	0.0471892
1717921	chr20:1717921:G:A	2.34338e-16	-3.40973e-10	0.0939088	0.000496944	-3.40973e-10	0.113856	0.000506062	-3.40973e-10	0.116539
1717934	chr20:1717934:C:T	2.20294e-16	-3.40973e-10	0.0321074	0.000466947	-3.40973e-10	0.0515936	0.000475488	-3.40973e-10	0.0542209
1717935	chr20:1717935:A:G	2.20476e-16	-3.40973e-10	0.0329348	0.000467366	-3.40973e-10	0.0524896	0.000475914	-3.40973e-10	0.0551175
1718072	chr20:1718072:G:A	7.13415e-17	-3.40973e-10	-1.09538	0.00014092	-3.40973e-10	-1.14643	0.000143152	-3.40973e-10	-1.14622
1718094	chr20:1718094:C:T	5.43085e-17	-3.40973e-10	-1.36817	0.000111144	-3.40973e-10	-1.3838	0.000112881	-3.40973e-10	-1.38379
1718099	chr20:1718099:C:T	5.32178e-17	-3.40973e-10	-1.38846	0.00011262	-3.40973e-10	-1.3706	0.000114365	-3.40973e-10	-1.37072
1718104	chr20:1718104:T:C	2.19549e-16	-3.40973e-10	0.0287227	0.000465329	-3.40973e-10	0.0481213	0.000473838	-3.40973e-10	0.0507456
1718290	chr20:1718290:G:C	2.24397e-16	-3.40973e-10	0.0505599	0.000409572	-3.40973e-10	-0.0795108	0.000416246	-3.40973e-10	-0.0788427
1718314	chr20:1718314:A:G	2.19813e-16	-3.40973e-10	0.0299233	0.000465832	-3.40973e-10	0.0492036	0.000474352	-3.40973e-10	0.051829
1718320	chr20:1718320:G:A	2.19093e-16	-3.40973e-10	0.0266393	0.000464378	-3.40973e-10	0.0460755	0.000472869	-3.40973e-10	0.0486981
1718355	chr20:1718355:T:C	2.19285e-16	-3.40973e-10	0.0275187	0.000464766	-3.40973e-10	0.0469115	0.000473265	-3.40973e-10	0.0495346
1718447	chr20:1718447:A:T	6.11675e-17	-3.40973e-10	-1.24924	0.000132364	-3.40973e-10	-1.20907	0.0001344	-3.40973e-10	-1.2093
1718549	chr20:1718549:T:C	6.8097e-17	-3.40973e-10	-1.14192	0.000136955	-3.40973e-10	-1.17497	0.000139214	-3.40973e-10	-1.17411
1718557	chr20:1718557:G:A	2.22766e-16	-3.40973e-10	0.0432668	0.000472427	-3.40973e-10	0.0632606	0.000481069	-3.40973e-10	0.0658911
1718664	chr20:1718664:T:C	1.14304e-16	-3.40973e-10	-0.623995	0.000255607	-3.40973e-10	-0.550982	0.000259538	-3.40973e-10	-0.551215
1718737	chr20:1718737:G:A	2.61686e-16	-3.40973e-10	0.204292	0.000508677	-3.40973e-10	0.137191	0.000516905	-3.40973e-10	0.13774
1718748	chr20:1718748:G:T	5.32504e-17	-3.40973e-10	-1.38785	0.000112205	-3.40973e-10	-1.37429	0.00011395	-3.40973e-10	-1.37436
1718887	chr20:1718887:C:T	4.6407e-17	-1.5254	-3.79894e-10	8.61421e-05	-1.63862	-3.79894e-10	8.77126e-05	-1.63605	-3.79894e-10
1718958	chr20:1718958:A:G	5.33637e-17	-3.40973e-10	-1.38572	0.000112788	-3.40973e-10	-1.36912	0.000114541	-3.40973e-10	-1.36919
1719049	chr20:1719049:C:T	1.89132e-16	-3.40973e-10	-0.120409	0.000400656	-3.40973e-10	-0.101519	0.000407926	-3.40973e-10	-0.0990351
1719078	chr20:1719078:G:A	1.24997e-16	-2.10901	1.57445	0.000220879	-2.09749	1.40048	0.000225024	-2.09749	1.40358
1719083	chr20:1719083:T:G	2.19546e-16	-3.40973e-10	0.0287076	0.000465348	-3.40973e-10	0.0481622	0.000473857	-3.40973e-10	0.0507862
1719125	chr20:1719125:G:C	2.65613e-17	-1.96533	-0.118066	9.05556e-05	-2.04953	0.460875	9.18115e-05	-2.04929	0.458904
1719300	chr20:1719300:G:C	6.75817e-18	-2.08583	-1.36627	1.36763e-05	-2.08739	-1.39157	1.38907e-05	-2.08731	-1.39159
1719452	chr20:1719452:A:C	8.83082e-18	-2.0906	-1.09401	1.63623e-05	-2.0274	-1.27224	1.66212e-05	-2.02769	-1.27175
1719792	chr20:1719792:T:TTTC	2.27668e-16	-3.40973e-10	0.0650316	0.000482867	-3.40973e-10	0.0851178	0.000491713	-3.40973e-10	0.0877754
1719895	chr20:1719895:G:A	5.362e-17	-3.40973e-10	-1.38093	0.00011636	-3.40973e-10	-1.33794	0.000118142	-3.40973e-10	-1.33823
1719926	chr20:1719926:G:A	7.26706e-18	-1.99977	-1.37974	1.66044e-05	-1.92565	-1.3593	1.68581e-05	-1.92594	-1.35935
1719933	chr20:1719933:A:C	6.63492e-17	-2.08995	0.922023	0.000141665	-2.10918	0.968027	0.000144135	-2.10916	0.969794
1720008	chr20:1720008:A:G	6.73595e-18	-2.08831	-1.36709	1.36433e-05	-2.08985	-1.39152	1.38572e-05	-2.08978	-1.39154
1720115	chr20:1720115:A:C	2.19526e-16	-3.40973e-10	0.0286158	0.000465281	-3.40973e-10	0.0480195	0.00047379	-3.40973e-10	0.0506437
1720374	chr20:1720374:T:C	2.34919e-16	-3.40973e-10	0.0963877	0.000497925	-3.40973e-10	0.115827	0.000507061	-3.40973e-10	0.11851
1720400	chr20:1720400:G:C	2.37559e-16	-3.40973e-10	0.10756	0.000503764	-3.40973e-10	0.127486	0.000513013	-3.40973e-10	0.130181
1720419	chr20:1720419:T:C	1.16134e-16	-3.40973e-10	-0.608114	0.000263853	-3.40973e-10	-0.519232	0.000267964	-3.40973e-10	-0.519268
1720425	chr20:1720425:G:A	2.25842e-16	-3.40973e-10	0.0569803	0.0003977	-3.40973e-10	-0.108924	0.000404191	-3.40973e-10	-0.108232
1720462	chr20:1720462:A:G	6.95455e-17	-3.40973e-10	-1.12087	0.000130112	-3.40973e-10	-1.22622	0.000132264	-3.40973e-10	-1.22532
1720644	chr20:1720644:C:A	1.8998e-16	-3.40973e-10	-0.115934	0.000402695	-3.40973e-10	-0.096444	0.00041	-3.40973e-10	-0.0939623
1720982	chr20:1720982:A:G	1.01945e-16	-1.50166	0.763232	0.00022763	-1.74478	1.07788	0.000231467	-1.74447	1.07879
1721022	chr20:1721022:G:A	9.31782e-17	-1.50717	0.678832	0.00020645	-1.75001	0.985445	0.000209927	-1.7497	0.98634
1721081	chr20:1721081:C:A	5.51377e-17	-3.40973e-10	-1.35302	0.000113825	-3.40973e-10	-1.35996	0.000115608	-3.40973e-10	-1.35992
1721152	chr20:1721152:C:T	1.93331e-16	-3.40973e-10	-0.0984487	0.000402038	-3.40973e-10	-0.098075	0.000409345	-3.40973e-10	-0.0955617
1721243	chr20:1721243:G:T	2.30739e-16	-3.40973e-10	0.0784322	0.000477783	-3.40973e-10	0.0745333	0.000486552	-3.40973e-10	0.0772237
1721414	chr20:1721414:A:T	2.60538e-16	-3.40973e-10	0.199894	0.000540479	-3.40973e-10	0.197833	0.000550456	-3.40973e-10	0.200628
1721526	chr20:1721526:C:T	5.41988e-17	-3.40973e-10	-1.3702	0.000110545	-3.40973e-10	-1.3892	0.000112277	-3.40973e-10	-1.38915
1721594	chr20:1721594:G:A	2.75246e-16	-3.40973e-10	0.254812	0.000566169	-3.40973e-10	0.244269	0.000576653	-3.40973e-10	0.247121
1721599	chr20:1721599:G:GT	2.53068e-16	-3.40973e-10	0.170804	0.00051964	-3.40973e-10	0.158513	0.000529223	-3.40973e-10	0.161289
1721813	chr20:1721813:G:A	1.24226e-17	-1.51236	-1.33097	2.27472e-05	-1.6153	-1.35488	2.30983e-05	-1.61552	-1.35484
1722146	chr20:1722146:G:A	1.6495e-17	-1.61046	-0.949339	3.99583e-05	-1.88	-0.526786	4.05418e-05	-1.87944	-0.528348
1722304	chr20:1722304:T:C	2.75261e-16	-3.40973e-10	0.254865	0.000566187	-3.40973e-10	0.244301	0.000576672	-3.40973e-10	0.247153
1722460	chr20:1722460:T:C	1.20449e-16	-2.00444	1.43281	0.000285904	-2.0718	1.63284	0.000290782	-2.07167	1.63412
1722517	chr20:1722517:A:G	1.30894e-17	-1.41636	-1.37469	2.51584e-05	-1.50413	-1.3653	2.55425e-05	-1.5045	-1.36528
1722541	chr20:1722541:A:T	6.54433e-17	-2.09271	0.911039	0.000149425	-2.11063	1.0228	0.000151995	-2.11062	1.02434
1722779	chr20:1722779:T:G	2.75246e-16	-3.40973e-10	0.254812	0.000566169	-3.40973e-10	0.244269	0.000576653	-3.40973e-10	0.247121
1722966	chr20:1722966:C:G	9.25758e-17	-3.40973e-10	-0.834827	0.000178159	-3.40973e-10	-0.911946	0.00018101	-3.40973e-10	-0.911566
1723273	chr20:1723273:A:T	1.89684e-17	-1.68042	-0.739661	3.73266e-05	-1.86493	-0.609983	3.79143e-05	-1.86475	-0.610044
1723352	chr20:1723352:G:A	5.76088e-17	-3.40973e-10	-1.30918	0.000123024	-3.40973e-10	-1.28224	0.000124925	-3.40973e-10	-1.28241
1723468	chr20:1723468:T:C	1.29871e-17	-1.4242	-1.37469	2.49795e-05	-1.51127	-1.3653	2.53609e-05	-1.51163	-1.36528
1723524	chr20:1723524:T:C	5.33556e-17	-3.40973e-10	-1.38588	0.00011277	-3.40973e-10	-1.36927	0.000114523	-3.40973e-10	-1.36935
1724191	chr20:1724191:T:C	3.47632e-17	-2.11025	0.295956	0.000100703	-2.10167	0.619219	0.000102291	-2.10175	0.619454
1724222	chr20:1724222:G:A	1.2713e-17	-1.46392	-1.3563	2.46656e-05	-1.54646	-1.34276	2.50426e-05	-1.5468	-1.34274
1724791	chr20:1724791:G:A	1.51328e-16	-2.08005	1.73665	0.000408722	-2.10851	2.02692	0.000415542	-2.10847	2.02794
1724828	chr20:1724828:C:T	4.35234e-17	-1.52088	-0.0686794	0.000112486	-1.80376	0.431963	0.00011411	-1.80319	0.430241
1724917	chr20:1724917:A:G	1.27918e-17	-1.44235	-1.3717	2.4667e-05	-1.52753	-1.36163	2.5044e-05	-1.52788	-1.36161
1725464	chr20:1725464:G:A	7.44656e-17	-3.40973e-10	-1.05252	0.000146377	-3.40973e-10	-1.10843	0.000148697	-3.40973e-10	-1.10821
1725559	chr20:1725559:T:C	6.26311e-17	-3.40973e-10	-1.22559	0.000135892	-3.40973e-10	-1.18276	0.000137981	-3.40973e-10	-1.18301
1725595	chr20:1725595:C:G	1.18332e-17	-1.50432	-1.38762	2.27734e-05	-1.58097	-1.38806	2.312e-05	-1.58135	-1.38807
1725601	chr20:1725601:T:C	1.15808e-17	-1.52604	-1.38746	2.23302e-05	-1.60077	-1.38791	2.26702e-05	-1.60115	-1.38792
1725836	chr20:1725836:T:C	6.37268e-17	-3.40973e-10	-1.20825	0.000138773	-3.40973e-10	-1.16178	0.000140904	-3.40973e-10	-1.16204
1725943	chr20:1725943:GAATTACAAC:G	5.55498e-17	-3.40973e-10	-1.34557	0.000119994	-3.40973e-10	-1.30718	0.000121846	-3.40973e-10	-1.30736
1725977	chr20:1725977:G:A	6.73735e-17	-3.40973e-10	-1.1526	0.000153683	-3.40973e-10	-1.05973	0.000156009	-3.40973e-10	-1.0602
1726176	chr20:1726176:T:C	2.73427e-17	-2.05441	-3.79894e-10	5.46066e-05	-2.09447	-3.79894e-10	5.54779e-05	-2.09413	-3.79894e-10
1726253	chr20:1726253:T:C	6.89304e-17	-0.96421	-0.165548	8.77342e-05	-1.23275	-0.387558	8.92988e-05	-1.23235	-0.385783
1726305	chr20:1726305:A:G	9.73893e-17	-3.40973e-10	-0.784139	0.000184687	-3.40973e-10	-0.875958	0.000187634	-3.40973e-10	-0.875626
1726381	chr20:1726381:T:C	2.03312e-17	-1.43417	-0.916529	3.0357e-05	-1.61662	-1.06498	3.08695e-05	-1.61633	-1.06402
1726809	chr20:1726809:G:C	1.95075e-16	-3.40973e-10	-0.0894714	0.000360708	-3.40973e-10	-0.206553	0.00036658	-3.40973e-10	-0.205902
1726858	chr20:1726858:G:T	2.4609e-16	-3.40973e-10	0.142843	0.000373032	-3.40973e-10	-0.172959	0.000379383	-3.40973e-10	-0.171574
1727195	chr20:1727195:G:C	8.89001e-18	-1.82079	-1.35713	1.77158e-05	-1.85848	-1.36168	1.79726e-05	-1.8591	-1.36218
1727264	chr20:1727264:C:A	6.85626e-17	-1.55509	0.41998	0.00018866	-1.82716	0.972485	0.000191376	-1.82666	0.970778
1727434	chr20:1727434:G:A	5.51336e-17	-3.40973e-10	-1.3531	0.000111559	-3.40973e-10	-1.38007	0.000113312	-3.40973e-10	-1.37998
1727549	chr20:1727549:G:A	8.8436e-18	-2.09026	-1.0929	1.63856e-05	-2.02668	-1.27154	1.66449e-05	-2.02697	-1.27105
1727717	chr20:1727717:C:A	2.82691e-17	-1.09236	-0.928726	3.19587e-05	-1.46041	-1.16977	3.25307e-05	-1.4594	-1.16854
1727772	chr20:1727772:G:A	5.7267e-17	-1.51881	0.203684	0.000165289	-1.812	0.825075	0.000167617	-1.8114	0.82296
1727945	chr20:1727945:G:A	8.59932e-17	-2.11079	1.20221	0.00015748	-2.10153	1.0662	0.000160396	-2.10153	1.06906
1728439	chr20:1728439:G:C	1.72e-16	-3.40973e-10	-0.215361	0.000290243	-3.40973e-10	-0.423903	0.00029508	-3.40973e-10	-0.422874
1728712	chr20:1728712:C:T	2.81268e-16	-3.40973e-10	0.276454	0.00054409	-3.40973e-10	0.204492	0.0005529	-3.40973e-10	0.205058
1728863	chr20:1728863:A:G	6.05294e-17	-3.40973e-10	-1.25973	0.000136175	-3.40973e-10	-1.18068	0.00013825	-3.40973e-10	-1.18105
1728990	chr20:1728990:T:C	1.30186e-16	-3.40973e-10	-0.49389	0.000292743	-3.40973e-10	-0.415328	0.000297239	-3.40973e-10	-0.415585
1729028	chr20:1729028:G:A	1.90895e-17	-1.43991	-0.973803	4.42724e-05	-1.72201	-0.582247	4.4924e-05	-1.7215	-0.583652
1729410	chr20:1729410:G:A	1.79467e-16	-3.40973e-10	-0.172861	0.000332795	-3.40973e-10	-0.287097	0.000338204	-3.40973e-10	-0.286471
1729626	chr20:1729626:T:C	8.92975e-18	-1.79252	-1.38094	1.88801e-05	-1.82695	-1.32956	1.9152e-05	-1.82744	-1.33027
1729687	chr20:1729687:G:A	9.68314e-17	-3.40973e-10	-0.789884	0.000183795	-3.40973e-10	-0.880802	0.000186727	-3.40973e-10	-0.880471
1729881	chr20:1729881:A:G	5.30482e-17	-3.40973e-10	-1.39165	0.000110732	-3.40973e-10	-1.38751	0.000112458	-3.40973e-10	-1.38754
1730513	chr20:1730513:T:C	1.66764e-17	-1.68399	-0.86487	4.27811e-05	-1.93098	-0.407542	4.34013e-05	-1.93041	-0.409217
1730823	chr20:1730823:G:A	5.88031e-17	-3.40973e-10	-1.28866	0.000130776	-3.40973e-10	-1.22114	0.000132777	-3.40973e-10	-1.22145
1731122	chr20:1731122:A:T	1.47467e-17	-1.28346	-1.38837	2.19632e-05	-1.62133	-1.38393	2.23105e-05	-1.6211	-1.38396
1731538	chr20:1731538:G:A	5.31017e-17	-3.40973e-10	-1.39065	0.000111875	-3.40973e-10	-1.37724	0.00011361	-3.40973e-10	-1.37735
1731722	chr20:1731722:G:T	5.33285e-17	-3.40973e-10	-1.38638	0.000113131	-3.40973e-10	-1.36608	0.000114882	-3.40973e-10	-1.36622
1731770	chr20:1731770:T:C	1.12049e-16	-3.40973e-10	-0.643922	0.000199943	-3.40973e-10	-0.796592	0.000203225	-3.40973e-10	-0.795805
1732128	chr20:1732128:G:C	1.72305e-16	-3.40973e-10	-0.213587	0.000281692	-3.40973e-10	-0.453809	0.000286377	-3.40973e-10	-0.45281
1732425	chr20:1732425:G:A	5.35909e-17	-3.40973e-10	-1.38148	0.000114357	-3.40973e-10	-1.3553	0.000116123	-3.40973e-10	-1.35547
1732837	chr20:1732837:T:C	4.00729e-17	-2.05436	0.382208	0.000120655	-2.10616	0.804468	0.000122529	-2.10606	0.804287
1732934	chr20:1732934:A:G	6.12015e-17	-3.40973e-10	-1.24868	0.000136871	-3.40973e-10	-1.17558	0.000138958	-3.40973e-10	-1.17595
1733016	chr20:1733016:C:G	5.46979e-17	-3.40973e-10	-1.36103	0.000115102	-3.40973e-10	-1.3488	0.000116888	-3.40973e-10	-1.34891
1733311	chr20:1733311:T:G	8.58528e-18	-2.0712	-1.1416	1.71639e-05	-2.09692	-1.1549	1.74328e-05	-2.09728	-1.15448
1733716	chr20:1733716:C:T	2.68379e-17	-1.48159	-0.591451	7.40482e-05	-1.76196	-0.0279455	7.51033e-05	-1.76132	-0.0299384
1734802	chr20:1734802:C:T	1.98116e-17	-0.990511	-1.38608	4.0997e-05	-0.999882	-1.38124	4.15999e-05	-1.0008	-1.38122
1735060	chr20:1735060:A:AC	2.43059e-16	-3.40973e-10	0.130448	0.000497784	-3.40973e-10	0.115545	0.000506939	-3.40973e-10	0.11827
1735263	chr20:1735263:A:G	6.3756e-17	-3.40973e-10	-1.20779	0.000124299	-3.40973e-10	-1.27193	0.000126286	-3.40973e-10	-1.27157
1735768	chr20:1735768:A:AG	5.46432e-17	-3.40973e-10	-1.36203	0.000115242	-3.40973e-10	-1.34759	0.000117029	-3.40973e-10	-1.3477
1736056	chr20:1736056:G:A	1.23252e-17	-1.48891	-1.3623	2.44445e-05	-1.55886	-1.33936	2.48413e-05	-1.55824	-1.33937
1736120	chr20:1736120:G:A	2.58546e-17	-2.11037	-3.79894e-10	5.45654e-05	-2.09522	-3.79894e-10	5.5402e-05	-2.09551	-3.79894e-10
1736183	chr20:1736183:G:A	8.35949e-17	-0.936873	-3.79894e-10	0.000234967	-0.635179	-3.79894e-10	0.000238804	-0.634478	-3.79894e-10
1736329	chr20:1736329:T:C	2.2814e-17	-0.844715	-1.39076	3.11399e-05	-1.30531	-1.35082	3.16941e-05	-1.30276	-1.35122
1736382	chr20:1736382:T:C	2.58545e-17	-0.718791	-1.39158	3.1791e-05	-1.3579	-1.27754	3.23609e-05	-1.35447	-1.2787
1736435	chr20:1736435:G:A	1.26608e-17	-1.43486	-1.38949	2.40048e-05	-1.54224	-1.37413	2.43999e-05	-1.54137	-1.37417
1736644	chr20:1736644:C:A	5.49111e-17	-3.40973e-10	-1.35714	0.000118403	-3.40973e-10	-1.32053	0.000120243	-3.40973e-10	-1.3206
1736780	chr20:1736780:T:C	5.48916e-17	-3.40973e-10	-1.35749	0.000115212	-3.40973e-10	-1.34785	0.000117005	-3.40973e-10	-1.3479
1737402	chr20:1737402:G:T	9.475e-17	-3.40973e-10	-0.811613	0.000182792	-3.40973e-10	-0.886275	0.000185687	-3.40973e-10	-0.886059
1737448	chr20:1737448:AAT:A	6.91665e-17	-3.40973e-10	-1.12634	0.00013738	-3.40973e-10	-1.17187	0.000139567	-3.40973e-10	-1.17158
1737532	chr20:1737532:T:C	9.45617e-18	-1.76087	-1.35532	1.54349e-05	-2.09967	-1.25832	1.56731e-05	-2.09906	-1.25912
1737604	chr20:1737604:G:A	2.13415e-17	-2.01065	-0.291557	0.000118432	-1.82309	0.502809	0.000119539	-1.8264	0.499916
1738095	chr20:1738095:T:G	5.3158e-17	-3.40973e-10	-1.38959	0.000110428	-3.40973e-10	-1.39026	0.000112149	-3.40973e-10	-1.3903
1738186	chr20:1738186:T:C	7.74268e-17	-3.40973e-10	-1.01352	0.000201632	-3.40973e-10	-0.788178	0.000204671	-3.40973e-10	-0.788717
1738356	chr20:1738356:T:C	9.92373e-18	-1.87502	-1.19291	1.72166e-05	-2.07517	-1.17358	1.75067e-05	-2.07416	-1.17338
1738473	chr20:1738473:T:G	5.49285e-17	-3.40973e-10	-1.35682	0.000110472	-3.40973e-10	-1.38986	0.000112201	-3.40973e-10	-1.38983
1738514	chr20:1738514:T:C	2.67112e-17	-2.07777	-3.79894e-10	5.36809e-05	-2.11157	-3.79894e-10	5.45203e-05	-2.11155	-3.79894e-10
1738543	chr20:1738543:T:C	6.98791e-17	-3.40973e-10	-1.11609	0.000138868	-3.40973e-10	-1.1611	0.000141061	-3.40973e-10	-1.16093
1738559	chr20:1738559:C:T	5.42715e-17	-3.40973e-10	-1.36886	0.000111718	-3.40973e-10	-1.37865	0.000113467	-3.40973e-10	-1.37861
1738858	chr20:1738858:C:G	5.31179e-17	-3.40973e-10	-1.39034	0.000110273	-3.40973e-10	-1.39166	0.000111995	-3.40973e-10	-1.39166
1739154	chr20:1739154:A:T	6.92178e-17	-3.40973e-10	-1.1256	0.000135089	-3.40973e-10	-1.18869	0.000137335	-3.40973e-10	-1.1877
1739400	chr20:1739400:C:T	6.63386e-17	-3.40973e-10	-1.16808	0.00014555	-3.40973e-10	-1.1141	0.000147795	-3.40973e-10	-1.1143
1739807	chr20:1739807:G:A	5.6718e-17	-3.40973e-10	-1.32476	0.000114615	-3.40973e-10	-1.35304	0.000116428	-3.40973e-10	-1.35285
1740381	chr20:1740381:A:G	6.91743e-18	-2.08994	-1.33887	1.91989e-05	-2.06967	-1.0701	1.94565e-05	-2.07034	-1.0716
1740499	chr20:1740499:T:C	5.66323e-17	-3.40973e-10	-1.32628	0.000119075	-3.40973e-10	-1.31487	0.000120927	-3.40973e-10	-1.31493
1740802	chr20:1740802:T:C	2.7704e-17	-2.04128	-3.79894e-10	5.59103e-05	-2.07087	-3.79894e-10	5.67816e-05	-2.07091	-3.79894e-10
1741341	chr20:1741341:A:G	9.59934e-18	-1.93462	-1.16654	2.2593e-05	-1.81352	-1.16346	2.28666e-05	-1.81663	-1.16381
1741410	chr20:1741410:G:A	4.50419e-16	-3.40973e-10	0.747323	0.00149212	-3.40973e-10	1.21333	0.00151438	-3.40973e-10	1.21264
1741573	chr20:1741573:C:T	3.46215e-17	-1.53056	-0.287824	9.14174e-05	-1.42237	-0.156814	9.23363e-05	-1.42668	-0.158005
1741639	chr20:1741639:TTC:T	6.29997e-17	-3.40973e-10	-1.21972	0.000125368	-3.40973e-10	-1.26337	0.000127354	-3.40973e-10	-1.26315
1741679	chr20:1741679:CTTTCCTT:C	5.30533e-17	-3.40973e-10	-1.39156	0.000110408	-3.40973e-10	-1.39044	0.00011213	-3.40973e-10	-1.39046
1741702	chr20:1741702:C:A	2.7089e-17	-2.06373	-3.79894e-10	6.36723e-05	-1.94087	-3.79894e-10	6.45064e-05	-1.94336	-3.79894e-10
1742133	chr20:1742133:T:C	6.27234e-17	-3.40973e-10	-1.22412	0.000118553	-3.40973e-10	-1.31926	0.000120426	-3.40973e-10	-1.31908
1744953	chr20:1744953:T:C	1.88663e-16	-3.40973e-10	-0.122893	0.000362218	-3.40973e-10	-0.202377	0.000368164	-3.40973e-10	-0.201593
1745013	chr20:1745013:AG:A	1.1929e-17	-1.71905	-1.16483	2.3536e-05	-1.95678	-0.979314	2.39407e-05	-1.95495	-0.979591
1745017	chr20:1745017:T:A	1.18365e-17	-1.71594	-1.17573	2.32647e-05	-1.95465	-0.993033	2.3665e-05	-1.95282	-0.993309
1745161	chr20:1745161:A:G	1.14462e-17	-1.76506	-1.16013	2.30291e-05	-1.98564	-0.972222	2.34208e-05	-1.98399	-0.972503
1745382	chr20:1745382:C:T	7.57165e-17	-3.40973e-10	-1.03586	0.000182596	-3.40973e-10	-0.887345	0.000185318	-3.40973e-10	-0.888048
1745899	chr20:1745899:A:T	7.18555e-17	-3.40973e-10	-1.0882	0.000158797	-3.40973e-10	-1.027	0.000161261	-3.40973e-10	-1.0271
1746257	chr20:1746257:G:A	7.07441e-18	-2.10133	-1.30504	1.50682e-05	-2.06362	-1.31841	1.52915e-05	-2.06431	-1.31851
1746317	chr20:1746317:T:C	7.01947e-18	-2.10407	-1.3101	1.49067e-05	-2.06975	-1.32306	1.51283e-05	-2.0704	-1.32315
1746396	chr20:1746396:T:TA	1.1151e-17	-1.78116	-1.17017	2.24792e-05	-1.99542	-0.98661	2.28602e-05	-1.99384	-0.986887
1746460	chr20:1746460:T:A	1.07857e-17	-1.80515	-1.17948	2.18765e-05	-2.00977	-0.999443	2.22452e-05	-2.00828	-0.999714
1746755	chr20:1746755:C:T	7.13459e-18	-2.1015	-1.2964	1.52403e-05	-2.06491	-1.30577	1.5466e-05	-2.06558	-1.30589
1746785	chr20:1746785:T:C	1.10023e-17	-1.78584	-1.1789	2.21476e-05	-1.99815	-0.99874	2.25227e-05	-1.99658	-0.999011
1746861	chr20:1746861:G:T	7.17313e-18	-2.093	-1.29951	1.54627e-05	-2.04747	-1.30872	1.56898e-05	-2.04826	-1.30884
1746898	chr20:1746898:C:G	1.11034e-17	-1.77625	-1.17935	2.22541e-05	-1.99283	-0.999266	2.26318e-05	-1.99123	-0.999536
1747147	chr20:1747147:C:T	2.10141e-17	-2.10065	-0.217007	8.15889e-05	-2.06591	0.37298	8.25741e-05	-2.06731	0.370889
1747214	chr20:1747214:A:G	1.61909e-17	-1.93681	-0.641593	3.94175e-05	-2.10315	-0.317263	4.00233e-05	-2.10246	-0.318193
1747281	chr20:1747281:T:C	8.95282e-18	-1.95075	-1.22013	1.89397e-05	-2.09011	-1.06326	1.9243e-05	-2.08948	-1.0635
1747298	chr20:1747298:T:C	5.72238e-17	-3.40973e-10	-1.31589	0.000117046	-3.40973e-10	-1.33206	0.000118893	-3.40973e-10	-1.3319
1747318	chr20:1747318:T:C	8.93346e-18	-1.9543	-1.21875	1.89452e-05	-2.0915	-1.06158	1.92482e-05	-2.09089	-1.06181
1747511	chr20:1747511:G:A	7.26322e-18	-2.10134	-1.27869	1.55077e-05	-2.06448	-1.2888	1.57371e-05	-2.06516	-1.28894
1747529	chr20:1747529:T:C	7.33108e-18	-2.09922	-1.27151	1.56829e-05	-2.06002	-1.28203	1.59143e-05	-2.06073	-1.28217
1747566	chr20:1747566:T:G	7.24957e-18	-2.10135	-1.28056	1.54078e-05	-2.06383	-1.29592	1.56359e-05	-2.06452	-1.29603
1747607	chr20:1747607:A:G	5.3092e-17	-3.40973e-10	-1.39083	0.000111194	-3.40973e-10	-1.38335	0.000112928	-3.40973e-10	-1.38337
1747743	chr20:1747743:T:A	1.08227e-17	-1.7865	-1.19471	2.16743e-05	-1.99849	-1.02	2.20414e-05	-1.99693	-1.02027
1747836	chr20:1747836:T:C	1.10994e-17	-1.77764	-1.17833	2.22831e-05	-1.99324	-0.997553	2.26611e-05	-1.99164	-0.997827
1748032	chr20:1748032:CAG:C	1.20628e-17	-2.10005	-0.772675	1.91262e-05	-2.10826	-1.0353	1.94391e-05	-2.1084	-1.03444
1748072	chr20:1748072:C:G	9.64016e-18	-1.95553	-1.14139	2.25206e-05	-2.07544	-0.904746	2.2879e-05	-2.07462	-0.905281
1748247	chr20:1748247:A:G	9.91975e-18	-1.99159	-1.07674	1.76302e-05	-2.0793	-1.14571	1.79028e-05	-2.07975	-1.14541
1748318	chr20:1748318:G:A	9.16677e-18	-1.95178	-1.19549	1.95883e-05	-2.09041	-1.02928	1.99016e-05	-2.08979	-1.02953
1748327	chr20:1748327:G:A	7.47487e-18	-2.06783	-1.28348	1.89631e-05	-2.07347	-1.07866	1.92312e-05	-2.07424	-1.07935
1748505	chr20:1748505:A:C	1.6362e-17	-1.68306	-0.884837	2.01052e-05	-2.08361	-1.01003	2.04576e-05	-2.08252	-1.00924
1748683	chr20:1748683:G:A	3.62746e-17	-1.86541	0.0936774	9.49831e-05	-2.08515	0.544225	9.65794e-05	-2.08394	0.544183
1748748	chr20:1748748:T:C	7.09652e-17	-3.40973e-10	-1.10067	0.000145644	-3.40973e-10	-1.11346	0.000147963	-3.40973e-10	-1.11316
1748894	chr20:1748894:A:G	4.05289e-17	-1.78791	0.127067	4.38899e-05	-2.10746	-0.205475	4.46859e-05	-2.10702	-0.203444
1748914	chr20:1748914:A:G	1.64804e-17	-1.64781	-0.912878	2.00211e-05	-2.0736	-1.02423	2.03739e-05	-2.07234	-1.02352
1749228	chr20:1749228:G:A	2.88485e-17	-1.83155	-0.169249	3.63075e-05	-2.11149	-0.391104	3.69018e-05	-2.11161	-0.390254
1749314	chr20:1749314:C:T	7.286e-18	-2.06975	-1.30715	1.62738e-05	-2.01	-1.29506	1.65146e-05	-2.01098	-1.29489
1749333	chr20:1749333:G:A	3.95152e-17	-1.60912	-0.0770455	4.03462e-05	-2.06612	-0.331008	4.11033e-05	-2.06471	-0.329319
1749350	chr20:1749350:A:G	1.87931e-16	-3.40973e-10	-0.126779	0.000361438	-3.40973e-10	-0.204531	0.000367366	-3.40973e-10	-0.203762
1749740	chr20:1749740:A:G	5.45269e-17	-3.40973e-10	-1.36416	0.00011251	-3.40973e-10	-1.37158	0.000114277	-3.40973e-10	-1.3715
1749971	chr20:1749971:A:C	6.57463e-18	-2.08948	-1.39016	1.43722e-05	-2.03764	-1.39169	1.4584e-05	-2.0385	-1.39169
1750446	chr20:1750446:A:G	7.30354e-17	-3.40973e-10	-1.07191	0.000174907	-3.40973e-10	-0.930368	0.00017752	-3.40973e-10	-0.931037
1750679	chr20:1750679:C:T	6.11609e-17	-3.40973e-10	-1.24935	0.000123042	-3.40973e-10	-1.28209	0.000124991	-3.40973e-10	-1.28188
1750713	chr20:1750713:C:T	1.99159e-16	-3.40973e-10	-0.0687536	0.00038203	-3.40973e-10	-0.149123	0.000388303	-3.40973e-10	-0.148333
1750885	chr20:1750885:CAGG:C	2.28227e-16	-3.40973e-10	0.0674839	0.000418255	-3.40973e-10	-0.0585314	0.000425058	-3.40973e-10	-0.0578937
1751027	chr20:1751027:T:C	1.90137e-16	-3.40973e-10	-0.115112	0.000365629	-3.40973e-10	-0.193004	0.000371627	-3.40973e-10	-0.19223
1751116	chr20:1751116:A:G	3.88312e-17	-1.70363	-3.79894e-10	8.67758e-05	-1.63129	-3.79894e-10	8.8245e-05	-1.63	-3.79894e-10
1751765	chr20:1751765:A:T	1.88472e-16	-3.40973e-10	-0.123907	0.000362485	-3.40973e-10	-0.201638	0.000368431	-3.40973e-10	-0.200867
1751772	chr20:1751772:T:A	1.89339e-16	-3.40973e-10	-0.119317	0.000364105	-3.40973e-10	-0.19718	0.000370077	-3.40973e-10	-0.196408
1752128	chr20:1752128:A:C	9.38878e-18	-2.0217	-1.10164	1.73138e-05	-2.0642	-1.17892	1.75555e-05	-2.06601	-1.17875
1752215	chr20:1752215:A:G	1.93892e-16	-3.40973e-10	-0.0955516	0.000372584	-3.40973e-10	-0.174161	0.000378698	-3.40973e-10	-0.173381
1752364	chr20:1752364:C:T	7.01225e-18	-2.09831	-1.31688	2.5156e-05	-1.78241	-1.08711	2.54568e-05	-1.78512	-1.08801
1752438	chr20:1752438:A:G	6.07627e-17	-3.40973e-10	-1.25588	0.000122323	-3.40973e-10	-1.28795	0.00012426	-3.40973e-10	-1.28774
1752482	chr20:1752482:T:C	7.80512e-17	-3.40973e-10	-1.00549	0.000162073	-3.40973e-10	-1.00657	0.000164819	-3.40973e-10	-1.00527
1752760	chr20:1752760:C:T	1.86381e-16	-3.40973e-10	-0.135061	0.000358663	-3.40973e-10	-0.21224	0.000364544	-3.40973e-10	-0.211473
1752870	chr20:1752870:T:C	2.58915e-17	-1.94387	-0.16507	3.95326e-05	-2.09648	-0.321014	4.01746e-05	-2.09682	-0.320061
1753055	chr20:1753055:T:C	3.80244e-17	-1.72463	-3.79894e-10	0.000115848	-1.34234	-3.79894e-10	0.000116959	-1.3483	-3.79894e-10
1753238	chr20:1753238:T:C	5.4182e-17	-3.40973e-10	-1.37051	0.000111906	-3.40973e-10	-1.37696	0.000113663	-3.40973e-10	-1.37689
1753711	chr20:1753711:C:T	1.16101e-17	-1.77478	-1.13621	1.78507e-05	-1.87242	-1.34016	1.8171e-05	-1.87065	-1.33964
1753712	chr20:1753712:G:A	2.8655e-17	-2.00753	-3.79894e-10	6.29901e-05	-1.95164	-3.79894e-10	6.39841e-05	-1.95149	-3.79894e-10
1753721	chr20:1753721:T:C	2.93517e-17	-1.82669	-0.156819	3.69075e-05	-2.11104	-0.37517	3.75462e-05	-2.11087	-0.373677
1753993	chr20:1753993:C:T	5.31321e-17	-3.40973e-10	-1.39007	0.000111001	-3.40973e-10	-1.38508	0.000112731	-3.40973e-10	-1.38511
1754326	chr20:1754326:TAAC:T	1.89042e-16	-3.40973e-10	-0.120883	0.000363561	-3.40973e-10	-0.198677	0.000369524	-3.40973e-10	-0.197905
1754534	chr20:1754534:T:C	7.39732e-17	-3.40973e-10	-1.05915	0.000177752	-3.40973e-10	-0.914236	0.000180404	-3.40973e-10	-0.914922
1754790	chr20:1754790:G:T	6.4305e-17	-3.40973e-10	-1.19922	0.000128366	-3.40973e-10	-1.23974	0.000130395	-3.40973e-10	-1.23955
1754798	chr20:1754798:A:T	6.00048e-17	-3.40973e-10	-1.26843	0.000120978	-3.40973e-10	-1.29901	0.000122892	-3.40973e-10	-1.29881
1754818	chr20:1754818:G:A	8.06997e-17	-3.40973e-10	-0.97212	0.000167187	-3.40973e-10	-0.975512	0.000170028	-3.40973e-10	-0.974156
1754902	chr20:1754902:G:A	7.4183e-18	-2.06416	-1.29474	1.8706e-05	-2.07433	-1.09145	1.89702e-05	-2.0751	-1.09215
1755197	chr20:1755197:G:T	2.37532e-16	-3.40973e-10	0.107446	0.000586369	-3.40973e-10	0.279327	0.000595498	-3.40973e-10	0.279278
1756110	chr20:1756110:T:G	1.16019e-17	-1.95739	-0.954299	2.6437e-05	-2.10742	-0.712436	2.68437e-05	-2.10693	-0.713159
1756449	chr20:1756449:C:T	7.29962e-17	-3.40973e-10	-1.07245	0.000175983	-3.40973e-10	-0.924235	0.000178607	-3.40973e-10	-0.924932
1756529	chr20:1756529:C:G	1.78264e-16	-3.40973e-10	-0.17959	0.00034346	-3.40973e-10	-0.255551	0.000349087	-3.40973e-10	-0.254798
1756576	chr20:1756576:G:A	9.01566e-18	-2.09937	-1.06452	2.40481e-05	-2.05103	-0.863532	2.43684e-05	-2.05268	-0.864149
1756632	chr20:1756632:G:T	1.77943e-16	-3.40973e-10	-0.181389	0.000342816	-3.40973e-10	-0.257429	0.000348432	-3.40973e-10	-0.256677
1756639	chr20:1756639:A:T	5.65686e-17	-3.40973e-10	-1.3274	0.000121699	-3.40973e-10	-1.29307	0.000123589	-3.40973e-10	-1.29316
1756724	chr20:1756724:A:G	6.40526e-17	-3.40973e-10	-1.20315	0.000127953	-3.40973e-10	-1.24296	0.000129975	-3.40973e-10	-1.24278
1756839	chr20:1756839:A:G	7.27885e-17	-3.40973e-10	-1.0753	0.000144746	-3.40973e-10	-1.11964	0.000147057	-3.40973e-10	-1.1193
1756863	chr20:1756863:C:T	7.2866e-17	-3.40973e-10	-1.07423	0.000144887	-3.40973e-10	-1.11867	0.0001472	-3.40973e-10	-1.11833
1757197	chr20:1757197:T:C	1.02035e-17	-1.96751	-1.07261	1.75259e-05	-2.09087	-1.14007	1.77987e-05	-2.09124	-1.13976
1757308	chr20:1757308:T:C	5.20653e-17	-1.41036	-3.79894e-10	0.000100787	-1.48162	-3.79894e-10	0.00010236	-1.48162	-3.79894e-10
1757625	chr20:1757625:A:G	9.66969e-18	-2.06049	-1.03336	2.41122e-05	-2.09925	-0.812659	2.44532e-05	-2.10003	-0.813327
1758050	chr20:1758050:T:A	5.39011e-17	-3.40973e-10	-1.3757	0.00011629	-3.40973e-10	-1.33854	0.000118052	-3.40973e-10	-1.33899
1758068	chr20:1758068:C:T	5.39425e-17	-3.40973e-10	-1.37494	0.000116433	-3.40973e-10	-1.3373	0.000118198	-3.40973e-10	-1.33776
1758204	chr20:1758204:C:T	5.41242e-17	-1.37157	-3.79894e-10	9.34641e-05	-1.55705	-3.79894e-10	9.47761e-05	-1.5586	-3.79894e-10
1758484	chr20:1758484:A:G	5.4317e-17	-3.40973e-10	-1.36802	0.000111561	-3.40973e-10	-1.38005	0.000113307	-3.40973e-10	-1.38002
1758615	chr20:1758615:T:C	5.58768e-17	-3.40973e-10	-1.33971	0.000123158	-3.40973e-10	-1.28115	0.000125	-3.40973e-10	-1.28181
1758805	chr20:1758805:T:A	1.80968e-16	-3.40973e-10	-0.164534	0.000386133	-3.40973e-10	-0.138441	0.000392074	-3.40973e-10	-0.138671
1759346	chr20:1759346:C:T	1.07841e-15	-3.40973e-10	1.62038	0.00182145	-3.40973e-10	1.41276	0.00185226	-3.40973e-10	1.41404
1759347	chr20:1759347:G:A	9.30783e-18	-1.98416	-1.14784	1.65188e-05	-2.08416	-1.20596	1.67742e-05	-2.08458	-1.20569
1759797	chr20:1759797:C:T	8.14371e-18	-2.08524	-1.18037	1.58862e-05	-1.98606	-1.34311	1.61217e-05	-1.98739	-1.34257
1759819	chr20:1759819:G:A	5.87204e-17	-3.40973e-10	-1.29007	0.000147274	-3.40973e-10	-1.10233	0.000149493	-3.40973e-10	-1.10287
1760598	chr20:1760598:G:A	6.64485e-17	-3.40973e-10	-1.16643	0.000136454	-3.40973e-10	-1.17863	0.000138621	-3.40973e-10	-1.17837
1760654	chr20:1760654:G:T	1.02099e-17	-1.83263	-1.20686	1.44231e-05	-2.09353	-1.33226	1.46662e-05	-2.09263	-1.33194
1760706	chr20:1760706:T:C	5.30557e-17	-3.40973e-10	-1.39151	0.000110983	-3.40973e-10	-1.38525	0.000112709	-3.40973e-10	-1.38531
1760722	chr20:1760722:C:T	8.04436e-17	-3.40973e-10	-0.975299	0.000166285	-3.40973e-10	-0.980918	0.000169107	-3.40973e-10	-0.979586
1760925	chr20:1760925:C:T	1.71958e-16	-3.40973e-10	-0.215606	0.000330454	-3.40973e-10	-0.294155	0.000335863	-3.40973e-10	-0.293418
1761006	chr20:1761006:G:A	5.46427e-17	-3.40973e-10	-1.36204	0.000116226	-3.40973e-10	-1.33908	0.000118032	-3.40973e-10	-1.33916
1761328	chr20:1761328:T:C	3.47733e-17	-1.814	-3.79894e-10	7.80024e-05	-1.73788	-3.79894e-10	7.91777e-05	-1.73843	-3.79894e-10
1761632	chr20:1761632:T:A	1.72043e-16	-3.40973e-10	-0.215112	0.000331125	-3.40973e-10	-0.292126	0.000336545	-3.40973e-10	-0.291387
1763202	chr20:1763202:G:T	5.30595e-17	-3.40973e-10	-1.39144	0.000110503	-3.40973e-10	-1.38958	0.000112228	-3.40973e-10	-1.38959
1763373	chr20:1763373:G:A	8.19673e-17	-3.40973e-10	-0.956535	0.000169339	-3.40973e-10	-0.962723	0.000172218	-3.40973e-10	-0.961361
1763434	chr20:1763434:C:T	7.73786e-17	-3.40973e-10	-1.01414	0.000160816	-3.40973e-10	-1.01436	0.000163537	-3.40973e-10	-1.01308
1764496	chr20:1764496:A:G	6.9647e-18	-2.07907	-1.34293	1.7582e-05	-2.05273	-1.17501	1.78281e-05	-2.0537	-1.17564
1764909	chr20:1764909:A:G	1.25993e-16	-3.40973e-10	-0.526629	0.000299544	-3.40973e-10	-0.392362	0.000304118	-3.40973e-10	-0.392704
1765063	chr20:1765063:A:T	2.65621e-17	-2.08337	-3.79894e-10	7.98575e-05	-1.71438	-3.79894e-10	8.10156e-05	-1.71548	-3.79894e-10
1766823	chr20:1766823:G:A	1.96791e-17	-2.10954	-0.27376	7.69516e-05	-1.97107	0.219629	7.78432e-05	-1.97352	0.2181
1766921	chr20:1766921:C:A	7.75088e-18	-1.93248	-1.38257	1.58407e-05	-1.99891	-1.33313	1.60754e-05	-1.99959	-1.33324
1766960	chr20:1766960:A:T	1.76231e-16	-3.40973e-10	-0.191057	0.000488276	-3.40973e-10	0.0962579	0.000495787	-3.40973e-10	0.0960254
1767443	chr20:1767443:G:A	5.46655e-17	-3.40973e-10	-1.36162	0.000114211	-3.40973e-10	-1.35658	0.000115985	-3.40973e-10	-1.35666
1767480	chr20:1767480:C:T	1.20354e-17	-2.02469	-0.850308	3.88888e-05	-1.90226	-0.531651	3.93531e-05	-1.90403	-0.533511
1767499	chr20:1767499:G:A	3.13649e-16	-3.40973e-10	0.385421	0.000563449	-3.40973e-10	0.239455	0.000572661	-3.40973e-10	0.240174
1768108	chr20:1768108:T:C	1.0267e-17	-1.91637	-1.11755	1.49042e-05	-2.04205	-1.35093	1.51229e-05	-2.04345	-1.35046
1768333	chr20:1768333:T:G	1.80132e-16	-3.40973e-10	-0.169165	0.000386071	-3.40973e-10	-0.138601	0.000392009	-3.40973e-10	-0.138835
1769036	chr20:1769036:C:T	1.7878e-16	-0.1767	-3.79894e-10	0.000200536	-0.793627	-3.79894e-10	0.000202035	-0.801681	-3.79894e-10
1769077	chr20:1769077:G:A	5.30524e-17	-3.40973e-10	-1.39157	0.000110555	-3.40973e-10	-1.38911	0.000112279	-3.40973e-10	-1.38913
1769344	chr20:1769344:A:G	1.09006e-17	-1.78192	-1.19211	1.38487e-05	-2.09038	-1.37605	1.4058e-05	-2.09117	-1.37576
1769732	chr20:1769732:G:C	5.33998e-17	-3.40973e-10	-1.38505	0.000112347	-3.40973e-10	-1.37303	0.000114096	-3.40973e-10	-1.37308
1769955	chr20:1769955:G:T	5.0837e-16	-3.40973e-10	0.868354	0.000971241	-3.40973e-10	0.783952	0.000987091	-3.40973e-10	0.784642
1770672	chr20:1770672:A:G	8.62346e-17	-2.05476	1.14898	0.000241625	-1.59405	0.986818	0.000245276	-1.59569	0.987958
1770695	chr20:1770695:T:C	6.74642e-17	-3.40973e-10	-1.15126	0.000124681	-3.40973e-10	-1.26886	0.000126657	-3.40973e-10	-1.26864
1770765	chr20:1770765:C:T	3.58734e-17	-1.78286	-3.79894e-10	6.08959e-05	-1.98546	-3.79894e-10	6.19218e-05	-1.98425	-3.79894e-10
1770948	chr20:1770948:A:T	7.80885e-18	-1.93744	-1.37015	1.48567e-05	-2.03107	-1.3651	1.5061e-05	-2.03255	-1.36546
1770962	chr20:1770962:G:A	2.69675e-16	-3.40973e-10	0.234364	0.000516208	-3.40973e-10	0.151888	0.000524645	-3.40973e-10	0.152602
1772028	chr20:1772028:C:T	1.02124e-16	-3.40973e-10	-0.736663	0.000195769	-3.40973e-10	-0.817685	0.000198909	-3.40973e-10	-0.817273
1772229	chr20:1772229:C:T	1.06502e-17	-1.6586	-1.33868	1.34434e-05	-2.11067	-1.38547	1.36487e-05	-2.11083	-1.38564
1772383	chr20:1772383:GC:G	4.08831e-17	-2.09038	0.438244	8.23519e-05	-1.99402	0.310404	8.36481e-05	-1.99484	0.311336
1773068	chr20:1773068:G:A	6.60405e-17	-3.40973e-10	-1.17259	0.000145454	-3.40973e-10	-1.11476	0.000147687	-3.40973e-10	-1.11503
1773097	chr20:1773097:C:A	2.63074e-17	-2.093	-3.79894e-10	6.79364e-05	-1.87605	-3.79894e-10	6.88784e-05	-1.87778	-3.79894e-10
1773236	chr20:1773236:T:C	3.77577e-17	-1.50466	-0.227008	3.6959e-05	-2.00758	-0.477229	3.76635e-05	-2.00582	-0.47561
1773273	chr20:1773273:A:G	9.60967e-18	-1.74579	-1.35429	1.36859e-05	-2.10016	-1.37809	1.38882e-05	-2.10073	-1.37835
1773276	chr20:1773276:A:G	9.62015e-18	-1.74731	-1.35169	1.3668e-05	-2.09989	-1.37968	1.38701e-05	-2.10046	-1.37992
1773347	chr20:1773347:C:A	6.58745e-17	-3.40973e-10	-1.1751	0.00013083	-3.40973e-10	-1.22073	0.000132909	-3.40973e-10	-1.22045
1774064	chr20:1774064:C:T	2.56746e-16	-3.40973e-10	0.185233	0.000664601	-3.40973e-10	0.404565	0.000674953	-3.40973e-10	0.404522
1775074	chr20:1775074:G:A	1.46214e-16	-3.40973e-10	-0.377786	0.000350155	-3.40973e-10	-0.236248	0.000355525	-3.40973e-10	-0.236525
1775115	chr20:1775115:CAG:C	2.70385e-17	-2.06559	-3.79894e-10	5.81232e-05	-2.03206	-3.79894e-10	5.90882e-05	-2.03109	-3.79894e-10
1775245	chr20:1775245:T:C	9.12667e-17	-3.40973e-10	-0.849069	0.00018061	-3.40973e-10	-0.898281	0.000183494	-3.40973e-10	-0.897939
1776075	chr20:1776075:A:G	2.41826e-17	-2.08495	-0.0922714	6.47591e-05	-1.72648	-0.197464	6.5717e-05	-1.72764	-0.197127
1776098	chr20:1776098:T:TA	9.48765e-17	-0.810279	-3.79894e-10	0.000147496	-1.10082	-3.79894e-10	0.000149947	-1.09984	-3.79894e-10
1776782	chr20:1776782:T:C	1.29164e-16	-3.40973e-10	-0.501773	0.000290343	-3.40973e-10	-0.42356	0.000294796	-3.40973e-10	-0.423836
1776876	chr20:1776876:A:G	5.95101e-17	-3.40973e-10	-1.27671	0.000120971	-3.40973e-10	-1.29907	0.000122876	-3.40973e-10	-1.29894
1776973	chr20:1776973:G:A	6.38869e-17	-3.40973e-10	-1.20574	0.000127502	-3.40973e-10	-1.24649	0.000129533	-3.40973e-10	-1.24618
1777006	chr20:1777006:C:T	2.59247e-17	-2.10766	-3.79894e-10	5.37782e-05	-2.10975	-3.79894e-10	5.46123e-05	-2.10986	-3.79894e-10
1777389	chr20:1777389:G:A	3.59865e-17	-1.77971	-3.79894e-10	5.43391e-05	-2.09938	-3.79894e-10	5.5202e-05	-2.09912	-3.79894e-10
1777426	chr20:1777426:A:C	2.71563e-16	-0.573041	0.814379	0.000389298	-0.885255	0.754979	0.00039718	-0.881053	0.755323
1777454	chr20:1777454:G:A	2.26948e-15	0.328648	2.03581	0.00138542	-0.863191	2.00233	0.00141308	-0.859716	2.00313
1777508	chr20:1777508:A:G	3.09799e-16	-3.40973e-10	0.37307	0.00100853	-3.40973e-10	0.821625	0.0010233	-3.40973e-10	0.820668
1777542	chr20:1777542:T:C	1.85482e-17	-1.07307	-1.36941	1.96878e-05	-1.72568	-1.38895	2.00548e-05	-1.72258	-1.38908
1777801	chr20:1777801:TAACAGA:T	3.95225e-16	-3.40973e-10	0.616601	0.0011784	-3.40973e-10	0.977294	0.00119563	-3.40973e-10	0.976309
1777938	chr20:1777938:A:C	5.5872e-17	-3.40973e-10	-1.33979	0.000120548	-3.40973e-10	-1.30257	0.000122418	-3.40973e-10	-1.30268
1778319	chr20:1778319:C:T	2.11852e-17	-1.47369	-0.835862	4.22627e-05	-1.79926	-0.551459	4.30766e-05	-1.79432	-0.552824
1778469	chr20:1778469:G:A	1.0044e-17	-1.97273	-1.08315	2.02646e-05	-1.91613	-1.16961	2.05922e-05	-1.91586	-1.16935
1778609	chr20:1778609:C:T	7.08661e-17	-3.40973e-10	-1.10206	0.000162191	-3.40973e-10	-1.00584	0.00016469	-3.40973e-10	-1.00606
1778833	chr20:1778833:T:A	6.7486e-16	1.15165	-3.79894e-10	0.000794599	0.583215	-3.79894e-10	0.000809465	0.586253	-3.79894e-10
1778944	chr20:1778944:C:T	2.40827e-17	-1.54106	-0.640302	0.000107539	-1.2214	-0.195371	0.000108908	-1.22211	-0.197509
1779145	chr20:1779145:G:A	1.46578e-16	0.251595	-0.626896	0.000136294	-0.601668	-0.578142	0.000139267	-0.595769	-0.577961
1779506	chr20:1779506:C:T	5.34026e-17	-1.01446	-0.37053	0.000104119	-1.14377	-0.30531	0.000105437	-1.1468	-0.305199
1779672	chr20:1779672:T:C	5.57827e-17	-3.40973e-10	-1.34139	0.000112015	-3.40973e-10	-1.37599	0.000113775	-3.40973e-10	-1.37589
1780165	chr20:1780165:G:C	5.26599e-17	-1.12449	-0.274509	0.000257058	-0.713917	0.168595	0.000260266	-0.714862	0.166445
1780679	chr20:1780679:G:T	5.30468e-17	-3.40973e-10	-1.39168	0.000110652	-3.40973e-10	-1.38823	0.000112374	-3.40973e-10	-1.38828
1780693	chr20:1780693:C:T	5.54289e-17	-3.40973e-10	-1.34775	0.000119246	-3.40973e-10	-1.31344	0.000121088	-3.40973e-10	-1.3136
1780974	chr20:1780974:G:A	9.69154e-17	-3.40973e-10	-0.789016	0.000227173	-3.40973e-10	-0.668909	0.000230712	-3.40973e-10	-0.668951
1781169	chr20:1781169:C:T	9.10052e-17	-3.40973e-10	-0.851938	0.000203541	-3.40973e-10	-0.778756	0.000206665	-3.40973e-10	-0.779023
1781377	chr20:1781377:C:A	4.41729e-16	-3.40973e-10	0.727842	0.000989704	-3.40973e-10	0.802784	0.00100438	-3.40973e-10	0.802008
1781391	chr20:1781391:C:T	8.31827e-18	-1.85504	-1.38936	1.75999e-05	-1.87196	-1.35477	1.78798e-05	-1.87148	-1.35497
1781638	chr20:1781638:A:G	7.4958e-18	-2.11164	-1.23687	1.48807e-05	-2.01777	-1.37679	1.50803e-05	-2.02029	-1.37644
1781757	chr20:1781757:CTCTT:C	6.71868e-16	-3.40973e-10	1.14721	0.000986882	-3.40973e-10	0.799928	0.00100447	-3.40973e-10	0.802099
1781787	chr20:1781787:C:T	1.02395e-17	-1.82172	-1.21488	1.81099e-05	-1.97121	-1.22695	1.83974e-05	-1.97131	-1.2266
1781978	chr20:1781978:C:A	1.14594e-17	-1.61834	-1.30571	2.21158e-05	-1.64527	-1.35305	2.24884e-05	-1.64417	-1.35294
1782179	chr20:1782179:G:A	7.66259e-17	-3.40973e-10	-1.02392	0.000156906	-3.40973e-10	-1.03897	0.00015941	-3.40973e-10	-1.03864
1782865	chr20:1782865:T:C	6.5397e-17	-3.40973e-10	-1.18238	0.000131182	-3.40973e-10	-1.21804	0.000133273	-3.40973e-10	-1.21772
1782877	chr20:1782877:C:T	5.3507e-17	-3.40973e-10	-1.38304	0.000110464	-3.40973e-10	-1.38993	0.000112191	-3.40973e-10	-1.38992
1782890	chr20:1782890:A:C	4.84729e-17	-2.0218	0.539951	7.1923e-05	-2.11018	0.291153	7.31699e-05	-2.11004	0.292707
1783084	chr20:1783084:A:G	8.3806e-17	-3.40973e-10	-0.93435	0.000200684	-3.40973e-10	-0.792889	0.000203608	-3.40973e-10	-0.793922
1783348	chr20:1783348:G:T	5.85951e-17	-1.2922	-3.79894e-10	0.000109611	-1.39769	-3.79894e-10	0.000111099	-1.3997	-3.79894e-10
1783974	chr20:1783974:A:G	8.12479e-17	-0.295679	-0.669671	8.56376e-05	-0.995078	-0.64942	8.733e-05	-0.991163	-0.649263
1784241	chr20:1784241:C:T	5.40677e-17	-3.40973e-10	-1.37262	0.00011357	-3.40973e-10	-1.3622	0.000115347	-3.40973e-10	-1.36217
1784452	chr20:1784452:T:G	1.97102e-17	-2.091	-0.290716	3.26085e-05	-2.09585	-0.5142	3.31473e-05	-2.09632	-0.51284
1784643	chr20:1784643:C:T	8.30548e-17	-3.40973e-10	-0.943354	0.000149036	-3.40973e-10	-1.09044	0.000151442	-3.40973e-10	-1.08992
1784840	chr20:1784840:C:T	5.57554e-17	-3.40973e-10	-1.34188	0.000118036	-3.40973e-10	-1.32364	0.000119867	-3.40973e-10	-1.32374
1785079	chr20:1785079:G:A	5.80779e-17	-1.30107	-3.79894e-10	0.000105357	-1.43727	-3.79894e-10	0.000106621	-1.44084	-3.79894e-10
1785415	chr20:1785415:C:T	3.30209e-16	-3.40973e-10	0.43687	0.000540698	-3.40973e-10	0.198238	0.000550082	-3.40973e-10	0.199946
1786361	chr20:1786361:G:A	5.3903e-17	-3.40973e-10	-1.37567	0.000115029	-3.40973e-10	-1.34944	0.000116809	-3.40973e-10	-1.34958
1786383	chr20:1786383:C:A	1.59756e-17	-2.01572	-0.576079	3.14887e-05	-2.0161	-0.628898	3.20059e-05	-2.01553	-0.628672
1786651	chr20:1786651:G:A	1.33286e-17	-2.11032	-0.662618	2.39958e-05	-2.05885	-0.857892	2.4376e-05	-2.05971	-0.856814
1787443	chr20:1787443:G:A	6.92742e-17	-0.626502	-0.498281	8.91721e-05	-1.08413	-0.519924	9.11811e-05	-1.07757	-0.519705
1787450	chr20:1787450:G:A	7.08324e-17	-3.40973e-10	-1.10254	0.00013197	-3.40973e-10	-1.21205	0.000134064	-3.40973e-10	-1.21181
1787547	chr20:1787547:G:A	6.1107e-17	-3.40973e-10	-1.25023	0.000130546	-3.40973e-10	-1.2229	0.000132564	-3.40973e-10	-1.22305
1788502	chr20:1788502:A:C	2.21776e-17	-0.908021	-1.35575	2.99139e-05	-1.4142	-1.2821	3.05223e-05	-1.40918	-1.28248
1789393	chr20:1789393:A:C	3.55749e-16	-3.40973e-10	0.511369	0.000565709	-3.40973e-10	0.243457	0.000575502	-3.40973e-10	0.245123
1789961	chr20:1789961:G:A	3.47853e-17	-2.10658	0.29292	6.02994e-05	-2.10355	0.108252	6.13112e-05	-2.10338	0.109225
1790361	chr20:1790361:G:A	1.50371e-16	-3.40973e-10	-0.349748	0.000271335	-3.40973e-10	-0.491268	0.000275859	-3.40973e-10	-0.490231
1790587	chr20:1790587:G:A	1.57323e-17	-1.2349	-1.37224	2.93515e-05	-1.42511	-1.29017	2.98828e-05	-1.42215	-1.29069
1790638	chr20:1790638:T:C	1.04947e-17	-1.95454	-1.05744	1.77625e-05	-2.09318	-1.12436	1.8053e-05	-2.09293	-1.12388
1790994	chr20:1790994:G:A	1.45818e-17	-1.56801	-1.11507	3.12295e-05	-1.67978	-0.973481	3.1775e-05	-1.6773	-0.97414
1791072	chr20:1791072:A:C	1.69889e-16	-0.227712	-3.79894e-10	0.000446446	0.00669634	-3.79894e-10	0.000452222	0.00405261	-3.79894e-10
1791109	chr20:1791109:G:A	5.27282e-17	-1.39771	-3.79894e-10	8.38166e-05	-1.66599	-3.79894e-10	8.48211e-05	-1.66958	-3.79894e-10
1791508	chr20:1791508:C:A	5.31351e-17	-3.40973e-10	-1.39002	0.000110282	-3.40973e-10	-1.39158	0.000112005	-3.40973e-10	-1.39158
1791750	chr20:1791750:G:A	1.63079e-17	-2.05043	-0.52077	3.28084e-05	-2.03918	-0.564764	3.33181e-05	-2.03943	-0.564589
1791903	chr20:1791903:A:G	5.7376e-17	-3.40973e-10	-1.31323	0.000115839	-3.40973e-10	-1.34242	0.000117666	-3.40973e-10	-1.34227
1792379	chr20:1792379:T:C	9.56078e-18	-2.10181	-1.00338	1.60196e-05	-2.08442	-1.23639	1.6279e-05	-2.08466	-1.23558
1793583	chr20:1793583:G:A	6.4242e-17	-3.40973e-10	-1.2002	0.00013745	-3.40973e-10	-1.17136	0.000139607	-3.40973e-10	-1.17129
1793837	chr20:1793837:A:T	4.57659e-16	-3.40973e-10	0.76327	0.000812143	-3.40973e-10	0.605054	0.000825369	-3.40973e-10	0.60571
1794216	chr20:1794216:T:C	5.75938e-17	-3.40973e-10	-1.30944	0.000127505	-3.40973e-10	-1.24646	0.000129452	-3.40973e-10	-1.24681
1794316	chr20:1794316:T:C	1.12495e-16	-3.40973e-10	-0.63995	0.00019939	-3.40973e-10	-0.799358	0.000202654	-3.40973e-10	-0.798621
1794412	chr20:1794412:G:A	1.55399e-17	-2.00365	-0.615796	3.12363e-05	-2.00365	-0.649394	3.1722e-05	-2.00387	-0.649237
1795153	chr20:1795153:C:T	2.89931e-16	-3.40973e-10	0.306787	0.000489591	-3.40973e-10	0.098947	0.000497748	-3.40973e-10	0.0999741
1795547	chr20:1795547:T:C	5.28386e-17	-0.00601988	-1.38959	6.94673e-05	-0.489682	-1.36408	7.05513e-05	-0.489328	-1.36445
1795991	chr20:1795991:C:T	5.30523e-17	-3.40973e-10	-1.39158	0.000111361	-3.40973e-10	-1.38184	0.000113093	-3.40973e-10	-1.38191
1796079	chr20:1796079:A:T	5.30472e-17	-3.40973e-10	-1.39167	0.000110385	-3.40973e-10	-1.39065	0.000112107	-3.40973e-10	-1.39066
1796491	chr20:1796491:T:C	5.30961e-17	-3.40973e-10	-1.39075	0.000110612	-3.40973e-10	-1.38859	0.000112338	-3.40973e-10	-1.38861
1796575	chr20:1796575:C:A	5.31258e-17	-3.40973e-10	-1.39019	0.000110977	-3.40973e-10	-1.3853	0.000112711	-3.40973e-10	-1.38529
1796811	chr20:1796811:C:T	5.97284e-17	-3.40973e-10	-1.27305	0.000134401	-3.40973e-10	-1.19379	0.00013644	-3.40973e-10	-1.19424
1796960	chr20:1796960:C:G	6.40825e-17	-3.40973e-10	-1.20268	0.000138645	-3.40973e-10	-1.16271	0.00014081	-3.40973e-10	-1.16271
1797208	chr20:1797208:T:C	3.21767e-17	-0.523964	-1.36765	5.96755e-05	-0.692194	-1.31351	6.10436e-05	-0.684622	-1.31391
1797526	chr20:1797526:C:T	5.75623e-17	-3.40973e-10	-1.30999	0.000116146	-3.40973e-10	-1.33978	0.000117977	-3.40973e-10	-1.33963
1797694	chr20:1797694:T:A	3.03511e-17	-0.608595	-1.34143	5.28584e-05	-0.77699	-1.35002	5.39107e-05	-0.772788	-1.35
1797928	chr20:1797928:C:T	5.34357e-17	-3.40973e-10	-1.38438	0.000112004	-3.40973e-10	-1.37609	0.000113753	-3.40973e-10	-1.37609
1798191	chr20:1798191:G:T	2.86689e-17	-0.636754	-1.37029	5.01435e-05	-0.804962	-1.37477	5.11389e-05	-0.800807	-1.37477
1798870	chr20:1798870:T:G	5.318e-17	-3.40973e-10	-1.38917	0.000111179	-3.40973e-10	-1.38348	0.000112916	-3.40973e-10	-1.38347
1799939	chr20:1799939:G:A	4.40617e-16	-1.98059	2.70591	0.000501764	-1.92531	2.04882	0.000510673	-1.92614	2.05175
1801108	chr20:1801108:G:A	2.25966e-17	-0.90564	-1.33941	4.00361e-05	-1.08453	-1.32031	4.08227e-05	-1.08049	-1.32039
1801209	chr20:1801209:T:C	8.01444e-18	-2.05474	-1.22687	1.84599e-05	-1.93897	-1.24006	1.87821e-05	-1.9371	-1.24012
1802021	chr20:1802021:C:T	1.3187e-17	-1.76162	-1.02201	2.17028e-05	-1.78231	-1.23487	2.20947e-05	-1.78029	-1.23449
1802412	chr20:1802412:C:T	5.38236e-17	-3.40973e-10	-1.37714	0.000115303	-3.40973e-10	-1.34706	0.000117087	-3.40973e-10	-1.34721
1803342	chr20:1803342:C:G	5.35264e-17	-1.38268	-3.79894e-10	7.7788e-05	-1.74064	-3.79894e-10	7.85926e-05	-1.74584	-3.79894e-10
1803349	chr20:1803349:A:G	5.32217e-17	-1.38839	-3.79894e-10	7.74717e-05	-1.74471	-3.79894e-10	7.82736e-05	-1.74991	-3.79894e-10
1803401	chr20:1803401:T:C	7.09337e-18	-2.09479	-1.3089	1.34521e-05	-2.10448	-1.39101	1.36543e-05	-2.10511	-1.39096
1803553	chr20:1803553:C:G	3.26615e-17	-0.904786	-0.97187	4.17485e-05	-1.38126	-0.981694	4.25605e-05	-1.37716	-0.982032
1803759	chr20:1803759:G:A	1.46221e-17	-1.35994	-1.32038	3.8477e-05	-1.36297	-1.08159	3.90947e-05	-1.36122	-1.08291
1803944	chr20:1803944:G:A	5.83995e-17	-3.40973e-10	-1.29555	0.000112045	-3.40973e-10	-1.37572	0.000113817	-3.40973e-10	-1.37553
1804395	chr20:1804395:C:T	6.21189e-17	-3.40973e-10	-1.2338	0.000131148	-3.40973e-10	-1.2183	0.000133174	-3.40973e-10	-1.21846
1804946	chr20:1804946:T:C	2.62733e-17	-1.07221	-1.02209	3.72641e-05	-1.59368	-0.882909	3.77611e-05	-1.59494	-0.883901
1805255	chr20:1805255:G:A	2.53244e-16	-3.40973e-10	0.171499	0.000664593	-3.40973e-10	0.404552	0.000674524	-3.40973e-10	0.403887
1805304	chr20:1805304:C:T	7.7216e-17	-3.40973e-10	-1.01625	0.000137904	-3.40973e-10	-1.16806	0.000140122	-3.40973e-10	-1.16761
1805386	chr20:1805386:G:A	3.66395e-17	-1.76173	-3.79894e-10	6.76728e-05	-1.87994	-3.79894e-10	6.87383e-05	-1.87981	-3.79894e-10
1806078	chr20:1806078:T:C	1.13846e-15	-3.40973e-10	1.67457	0.00290347	-3.40973e-10	1.87904	0.00294771	-3.40973e-10	1.87866
1806080	chr20:1806080:T:G	2.32596e-17	-0.873557	-1.34258	2.58023e-05	-1.66657	-1.17759	2.61856e-05	-1.66648	-1.17843
1806313	chr20:1806313:C:T	3.54572e-16	0.508057	-3.79894e-10	0.000464789	0.0469601	-3.79894e-10	0.000474674	0.0525084	-3.79894e-10
1806781	chr20:1806781:A:G	6.12967e-17	-3.40973e-10	-1.24713	0.000152047	-3.40973e-10	-1.07043	0.000154302	-3.40973e-10	-1.07121
1806806	chr20:1806806:G:A	2.39259e-17	-1.01754	-1.17035	3.28912e-05	-1.54572	-1.0557	3.33343e-05	-1.54702	-1.05652
1806939	chr20:1806939:T:C	5.67351e-17	-3.40973e-10	-1.32446	0.000122205	-3.40973e-10	-1.28892	0.000124085	-3.40973e-10	-1.28916
1807287	chr20:1807287:C:T	5.87913e-17	-3.40973e-10	-1.28886	0.000142079	-3.40973e-10	-1.13824	0.000144194	-3.40973e-10	-1.13896
1807502	chr20:1807502:C:G	9.32026e-17	-3.40973e-10	-0.828079	0.000175732	-3.40973e-10	-0.925665	0.000178427	-3.40973e-10	-0.925943
1808231	chr20:1808231:G:A	5.45775e-17	-3.40973e-10	-1.36323	0.000126029	-3.40973e-10	-1.25811	0.000127925	-3.40973e-10	-1.25867
1808259	chr20:1808259:C:T	5.42405e-17	-1.36943	-3.79894e-10	7.8457e-05	-1.73207	-3.79894e-10	7.92525e-05	-1.73748	-3.79894e-10
1809152	chr20:1809152:G:C	2.81865e-17	-0.972308	-1.05171	3.95285e-05	-1.5064	-0.911197	4.00519e-05	-1.50776	-0.912184
1809181	chr20:1809181:G:A	1.45362e-17	-1.77917	-0.90704	3.45095e-05	-1.53312	-1.02027	3.49485e-05	-1.53627	-1.01998
1809650	chr20:1809650:A:G	6.15158e-17	-3.40973e-10	-1.24356	0.000140146	-3.40973e-10	-1.15194	0.000142277	-3.40973e-10	-1.15234
1809769	chr20:1809769:C:T	2.38306e-17	-1.03545	-1.15643	3.23125e-05	-1.39775	-1.22142	3.25726e-05	-1.40545	-1.2212
1809788	chr20:1809788:C:G	1.05486e-17	-1.79944	-1.20742	2.42456e-05	-1.62058	-1.2858	2.45593e-05	-1.6234	-1.28563
1810342	chr20:1810342:A:G	6.66139e-17	-3.40973e-10	-1.16394	0.000147381	-3.40973e-10	-1.1016	0.000149642	-3.40973e-10	-1.10187
1810596	chr20:1810596:G:C	5.35981e-17	-3.40973e-10	-1.38134	0.000113671	-3.40973e-10	-1.36132	0.000115436	-3.40973e-10	-1.3614
1810819	chr20:1810819:G:A	7.69594e-17	0.262527	-1.2821	0.000103628	-0.0952171	-1.3586	0.000105538	-0.0925456	-1.3585
1810925	chr20:1810925:T:C	4.84087e-17	-1.48317	-3.79894e-10	7.19777e-05	-1.81827	-3.79894e-10	7.27484e-05	-1.82311	-3.79894e-10
1810966	chr20:1810966:C:T	2.77767e-17	-2.03866	-3.79894e-10	5.45365e-05	-2.09575	-3.79894e-10	5.53839e-05	-2.09583	-3.79894e-10
1811114	chr20:1811114:C:G	6.60809e-18	-2.10229	-1.37227	1.39331e-05	-2.0849	-1.37545	1.41523e-05	-2.08486	-1.37538
1811274	chr20:1811274:T:G	1.5781e-17	-1.23851	-1.36554	2.73509e-05	-1.45897	-1.3269	2.77914e-05	-1.45822	-1.32717
1811325	chr20:1811325:C:A	5.79549e-17	-3.40973e-10	-1.30319	0.000120485	-3.40973e-10	-1.3031	0.000122356	-3.40973e-10	-1.30319
1811443	chr20:1811443:C:T	9.12378e-18	-2.0189	-1.13307	1.92624e-05	-1.77014	-1.36633	1.95461e-05	-1.7714	-1.36594
1811770	chr20:1811770:C:G	7.038e-17	-1.23752	0.128573	7.18369e-05	-1.55919	-0.261035	7.32218e-05	-1.55715	-0.259475
1811788	chr20:1811788:G:A	7.28254e-18	-1.99705	-1.38033	1.61507e-05	-1.93372	-1.37894	1.6403e-05	-1.93376	-1.37889
1812690	chr20:1812690:A:G	7.37897e-18	-2.09646	-1.26776	1.53194e-05	-2.08278	-1.28273	1.55547e-05	-2.08319	-1.28257
1812723	chr20:1812723:C:T	4.13643e-17	-1.64044	-3.79894e-10	6.48872e-05	-1.92197	-3.79894e-10	6.56351e-05	-1.92601	-3.79894e-10
1813305	chr20:1813305:A:G	3.67706e-16	1.80345	-1.25902	0.000259806	0.528859	-1.06355	0.000258599	0.509304	-1.06414
1813482	chr20:1813482:C:T	3.16372e-17	-1.90852	-3.79894e-10	6.36415e-05	-1.94136	-3.79894e-10	6.45779e-05	-1.94225	-3.79894e-10
1813524	chr20:1813524:T:A	8.95768e-17	-3.40973e-10	-0.867758	0.000171953	-3.40973e-10	-0.947403	0.000174711	-3.40973e-10	-0.946988
1813696	chr20:1813696:G:A	1.89593e-14	5.28033	-0.79314	0.00649243	3.63532	-0.951552	0.00641636	3.60797	-0.951486
1813837	chr20:1813837:G:A	5.43092e-17	-3.40973e-10	-1.36816	0.000114572	-3.40973e-10	-1.35342	0.000116353	-3.40973e-10	-1.35349
1813907	chr20:1813907:A:G	8.22002e-17	-3.40973e-10	-0.953697	0.000187949	-3.40973e-10	-0.858453	0.000190848	-3.40973e-10	-0.858645
1814268	chr20:1814268:C:T	7.53466e-17	-3.40973e-10	-1.04076	0.000129673	-3.40973e-10	-1.22961	0.000131766	-3.40973e-10	-1.22909
1814444	chr20:1814444:A:G	1.23602e-17	-2.04348	-0.804893	2.59944e-05	-1.9179	-0.918837	2.62433e-05	-1.92537	-0.917341
1814548	chr20:1814548:C:T	6.39638e-17	-1.20454	-3.79894e-10	0.000118209	-1.32217	-3.79894e-10	0.000120251	-1.32054	-3.79894e-10
1815196	chr20:1815196:A:G	5.40823e-17	-3.40973e-10	-1.37235	0.000124892	-3.40973e-10	-1.26717	0.000126792	-3.40973e-10	-1.26758
1815288	chr20:1815288:A:C	5.48916e-17	-3.40973e-10	-1.35749	0.000115966	-3.40973e-10	-1.34133	0.000117763	-3.40973e-10	-1.34144
1815534	chr20:1815534:C:T	6.84062e-17	-3.40973e-10	-1.13739	0.000131757	-3.40973e-10	-1.21366	0.000133846	-3.40973e-10	-1.21343
1815600	chr20:1815600:G:C	6.68414e-17	-3.40973e-10	-1.16053	0.000151916	-3.40973e-10	-1.0713	0.00015425	-3.40973e-10	-1.07155
1815646	chr20:1815646:C:T	6.19564e-17	-3.40973e-10	-1.23642	0.000116274	-3.40973e-10	-1.33868	0.000118138	-3.40973e-10	-1.33826
1815667	chr20:1815667:T:C	5.43464e-17	-3.40973e-10	-1.36748	0.00011725	-3.40973e-10	-1.33032	0.000119043	-3.40973e-10	-1.33064
1815774	chr20:1815774:T:A	6.75214e-17	-1.15041	-3.79894e-10	0.000123994	-1.27439	-3.79894e-10	0.00012614	-1.27273	-3.79894e-10
1815815	chr20:1815815:G:T	3.57025e-15	4.18749	-1.36995	0.00215777	2.60811	-1.02591	0.00206613	2.55028	-1.02697
1816112	chr20:1816112:C:T	1.55378e-16	-3.40973e-10	-0.316995	0.000274125	-3.40973e-10	-0.481038	0.000278309	-3.40973e-10	-0.481388
1817243	chr20:1817243:C:T	5.39354e-17	-3.40973e-10	-1.37507	0.000113583	-3.40973e-10	-1.36208	0.000115348	-3.40973e-10	-1.36217
1817738	chr20:1817738:C:T	5.31098e-17	-3.40973e-10	-1.39049	0.000114685	-3.40973e-10	-1.35243	0.000116458	-3.40973e-10	-1.35259
1817796	chr20:1817796:C:T	7.99377e-17	-3.40973e-10	-0.981607	0.000153446	-3.40973e-10	-1.06127	0.000155889	-3.40973e-10	-1.06097
1817803	chr20:1817803:T:A	2.80482e-17	-2.02893	-3.79894e-10	5.52318e-05	-2.08308	-3.79894e-10	5.60046e-05	-2.08469	-3.79894e-10
1817867	chr20:1817867:C:G	1.01385e-17	-1.95988	-1.08664	1.81055e-05	-2.04912	-1.14929	1.84149e-05	-2.04793	-1.14903
1819819	chr20:1819819:G:C	6.68248e-17	-3.40973e-10	-1.16078	0.000130605	-3.40973e-10	-1.22244	0.000132652	-3.40973e-10	-1.22239
1819941	chr20:1819941:C:A	5.08142e-17	-1.43468	-3.79894e-10	9.7034e-05	-1.51956	-3.79894e-10	9.78042e-05	-1.52715	-3.79894e-10
1820650	chr20:1820650:T:C	8.10109e-17	-3.40973e-10	-0.968271	0.000154651	-3.40973e-10	-1.05345	0.000157124	-3.40973e-10	-1.05309
1821436	chr20:1821436:G:A	1.04063e-17	-2.01371	-1.00674	1.85198e-05	-2.08665	-1.08913	1.88302e-05	-2.08586	-1.0888
1821469	chr20:1821469:A:G	1.8289e-16	-0.153968	-3.79894e-10	0.000448322	0.0108898	-3.79894e-10	0.000453769	0.00746829	-3.79894e-10
1821906	chr20:1821906:A:G	1.18853e-17	-1.74103	-1.14653	1.9373e-05	-1.90688	-1.22386	1.97257e-05	-1.90457	-1.22362
1822521	chr20:1822521:A:G	1.03407e-17	-1.81668	-1.21009	1.75071e-05	-1.96156	-1.27045	1.78195e-05	-1.95958	-1.27025
1822528	chr20:1822528:CT:C	5.46122e-17	-3.40973e-10	-1.3626	0.000121305	-3.40973e-10	-1.29632	0.000123171	-3.40973e-10	-1.29655
1823338	chr20:1823338:C:T	7.99182e-17	-0.981851	-3.79894e-10	0.000175532	-0.926803	-3.79894e-10	0.000177885	-0.928985	-3.79894e-10
1823512	chr20:1823512:G:A	6.53874e-17	-3.40973e-10	-1.18253	0.000116807	-3.40973e-10	-1.3341	0.00011867	-3.40973e-10	-1.33377
1823601	chr20:1823601:G:A	1.74783e-16	-0.199308	-3.79894e-10	0.000426555	-0.0388806	-3.79894e-10	0.00043174	-0.0422956	-3.79894e-10
1823673	chr20:1823673:G:A	1.95828e-16	-0.0856173	-3.79894e-10	0.000465378	0.0482284	-3.79894e-10	0.000470974	0.0446819	-3.79894e-10
1823797	chr20:1823797:C:G	1.76777e-16	-0.187967	-3.79894e-10	0.00043193	-0.02636	-3.79894e-10	0.000437173	-0.0297914	-3.79894e-10
1823904	chr20:1823904:G:A	1.52767e-16	-3.40973e-10	-0.333939	0.000239069	-3.40973e-10	-0.617869	0.000242954	-3.40973e-10	-0.617248
1823937	chr20:1823937:C:T	1.8275e-16	-0.154733	-3.79894e-10	0.000446462	0.00673253	-3.79894e-10	0.000451871	0.00327682	-3.79894e-10
1823960	chr20:1823960:C:T	4.20082e-17	-0.359168	-1.26582	0.000101359	-0.200015	-1.27594	0.000102584	-0.203512	-1.27592
1823997	chr20:1823997:C:T	5.42225e-17	-3.40973e-10	-1.36976	0.00011175	-3.40973e-10	-1.37836	0.000113504	-3.40973e-10	-1.37828
1824251	chr20:1824251:T:C	2.25744e-17	-0.855732	-1.3903	6.46415e-05	-0.536118	-1.38965	6.53867e-05	-0.540105	-1.3897
1824739	chr20:1824739:G:A	2.32522e-17	-0.826015	-1.39044	6.68266e-05	-0.50271	-1.38981	6.75939e-05	-0.506746	-1.38986
1825114	chr20:1825114:G:A	5.35891e-16	2.25727	-1.33619	0.000692361	1.69165	-1.24617	0.000664064	1.63447	-1.24621
1825209	chr20:1825209:G:A	1.2071e-16	-3.40973e-10	-0.56946	0.0002201	-3.40973e-10	-0.700541	0.000223461	-3.40973e-10	-0.700882
1825588	chr20:1825588:C:A	9.46172e-18	-1.76757	-1.34803	2.54531e-05	-1.48216	-1.37562	2.57349e-05	-1.48679	-1.37548
1826112	chr20:1826112:G:A	1.87628e-16	-0.128392	-3.79894e-10	0.000458906	0.034222	-3.79894e-10	0.000464456	0.0307468	-3.79894e-10
1826169	chr20:1826169:A:G	8.55905e-18	-2.06823	-1.14763	1.8582e-05	-1.81312	-1.35931	1.86808e-05	-1.82392	-1.3587
1826371	chr20:1826371:G:A	1.81313e-16	-0.162628	-3.79894e-10	0.000445626	0.00485845	-3.79894e-10	0.000451053	0.00146384	-3.79894e-10
1826415	chr20:1826415:C:A	7.99617e-18	-2.05432	-1.22957	1.35253e-05	-2.11122	-1.37884	1.37358e-05	-2.11156	-1.37855
1826573	chr20:1826573:C:T	1.68415e-16	-0.236424	-3.79894e-10	0.000411816	-0.074046	-3.79894e-10	0.000416834	-0.0774315	-3.79894e-10
1826775	chr20:1826775:C:A	6.9469e-16	2.57221	-1.3916	0.000516544	1.34096	-1.18842	0.000498128	1.28998	-1.18924
1827040	chr20:1827040:C:T	5.32912e-17	-3.40973e-10	-1.38708	0.000110294	-3.40973e-10	-1.39148	0.000112015	-3.40973e-10	-1.39148
1827097	chr20:1827097:C:T	7.52652e-17	-3.40973e-10	-1.04184	0.000175013	-3.40973e-10	-0.929763	0.000177683	-3.40973e-10	-0.93012
1827229	chr20:1827229:C:T	5.61536e-17	-3.40973e-10	-1.33476	0.000115299	-3.40973e-10	-1.34709	0.000117111	-3.40973e-10	-1.347
1827582	chr20:1827582:TG:T	1.7749e-16	-0.183939	-3.79894e-10	0.000434623	-0.0201425	-3.79894e-10	0.000439891	-0.0235934	-3.79894e-10
1827620	chr20:1827620:G:T	6.66648e-18	-2.08636	-1.37941	1.53387e-05	-1.98855	-1.37569	1.54803e-05	-1.99505	-1.3755
1827631	chr20:1827631:C:G	7.22416e-18	-2.11039	-1.27503	1.66189e-05	-2.10774	-1.17634	1.68694e-05	-2.10881	-1.1758
1827646	chr20:1827646:C:A	1.72268e-16	-0.213806	-3.79894e-10	0.000422265	-0.0489905	-3.79894e-10	0.00042739	-0.0524237	-3.79894e-10
1827953	chr20:1827953:G:A	1.85208e-16	-0.141374	-3.79894e-10	0.000455251	0.0262273	-3.79894e-10	0.000460748	0.0227312	-3.79894e-10
1828532	chr20:1828532:A:G	5.35225e-17	-3.40973e-10	-1.38275	0.0001106	-3.40973e-10	-1.3887	0.000112324	-3.40973e-10	-1.38873
1828677	chr20:1828677:A:G	3.0399e-17	-0.578795	-1.36965	9.89564e-05	-0.121934	-1.37801	0.000100008	-0.12701	-1.37786
1828706	chr20:1828706:G:A	5.8233e-17	-3.40973e-10	-1.2984	0.000111041	-3.40973e-10	-1.38473	0.000112788	-3.40973e-10	-1.38461
1828866	chr20:1828866:TCTTCCTTCC:T	1.00677e-17	-1.81606	-1.23746	2.66649e-05	-1.68345	-1.12782	2.67809e-05	-1.69496	-1.12747
1829623	chr20:1829623:A:G	1.74582e-16	-0.200462	-3.79894e-10	0.000437685	-0.0131238	-3.79894e-10	0.000442989	-0.0165758	-3.79894e-10
1829683	chr20:1829683:C:T	5.82791e-17	-3.40973e-10	-1.29761	0.000114835	-3.40973e-10	-1.35112	0.000116644	-3.40973e-10	-1.35099
1829866	chr20:1829866:A:AG	7.12357e-17	-3.40973e-10	-1.09686	0.000165372	-3.40973e-10	-0.986426	0.000167858	-3.40973e-10	-0.987004
1830104	chr20:1830104:C:T	5.61203e-17	-3.40973e-10	-1.33536	0.000110397	-3.40973e-10	-1.39054	0.000112125	-3.40973e-10	-1.3905
1830226	chr20:1830226:T:C	7.44011e-17	-3.40973e-10	-1.05338	0.000145568	-3.40973e-10	-1.11398	0.000147893	-3.40973e-10	-1.11363
1830281	chr20:1830281:G:A	6.40985e-17	-3.40973e-10	-1.20243	0.000129803	-3.40973e-10	-1.2286	0.000131858	-3.40973e-10	-1.2284
1830594	chr20:1830594:C:T	5.54841e-17	-3.40973e-10	-1.34676	0.000114055	-3.40973e-10	-1.35794	0.000115846	-3.40973e-10	-1.35786
1830840	chr20:1830840:G:A	7.56381e-17	-3.40973e-10	-1.03689	0.000151074	-3.40973e-10	-1.07685	0.000153418	-3.40973e-10	-1.07696
1831190	chr20:1831190:C:T	2.83228e-16	-3.40973e-10	0.283399	0.000413778	-3.40973e-10	-0.0692941	0.000420578	-3.40973e-10	-0.0684913
1831210	chr20:1831210:C:T	5.97002e-17	-3.40973e-10	-1.27352	0.000118444	-3.40973e-10	-1.32018	0.000120313	-3.40973e-10	-1.32002
1831513	chr20:1831513:A:T	2.90086e-16	-3.40973e-10	0.307323	0.000421778	-3.40973e-10	-0.0501422	0.000428713	-3.40973e-10	-0.0493326
1831932	chr20:1831932:C:T	3.23151e-16	-3.40973e-10	0.415265	0.000900084	-3.40973e-10	0.707865	0.000913212	-3.40973e-10	0.706848
1831975	chr20:1831975:C:T	9.38513e-17	0.564628	-1.38577	0.000250172	0.815044	-1.38752	0.000252771	0.809918	-1.38755
1832314	chr20:1832314:T:C	7.58478e-18	-2.1117	-1.22501	1.70581e-05	-2.10393	-1.15406	1.73099e-05	-2.10533	-1.15351
1832380	chr20:1832380:C:T	8.00448e-17	-3.40973e-10	-0.980268	0.000199794	-3.40973e-10	-0.797334	0.000202761	-3.40973e-10	-0.798091
1832511	chr20:1832511:C:T	7.1438e-17	-3.40973e-10	-1.09403	0.000147825	-3.40973e-10	-1.09859	0.00015008	-3.40973e-10	-1.09895
1832727	chr20:1832727:T:C	1.38494e-15	3.23808	-1.36752	0.0218053	4.93752	-1.04224	0.0191496	4.7971	-1.04719
1833184	chr20:1833184:G:T	7.06499e-17	-3.40973e-10	-1.10512	0.000127967	-3.40973e-10	-1.24285	0.000130013	-3.40973e-10	-1.24248
1833259	chr20:1833259:G:A	8.19975e-17	-3.40973e-10	-0.956166	0.000171504	-3.40973e-10	-0.950014	0.000174386	-3.40973e-10	-0.948852
1833620	chr20:1833620:A:G	2.23179e-15	2.34771	-3.79894e-10	0.00555589	2.52799	-3.79894e-10	0.0054897	2.50051	-3.79894e-10
1833995	chr20:1833995:TTC:T	9.63231e-17	-3.40973e-10	-0.795147	0.000248557	-3.40973e-10	-0.57895	0.000252221	-3.40973e-10	-0.579815
1834011	chr20:1834011:T:C	5.32032e-17	-3.40973e-10	-1.38874	0.000111264	-3.40973e-10	-1.38272	0.000112996	-3.40973e-10	-1.38277
1834382	chr20:1834382:T:A	1.55833e-16	-3.40973e-10	-0.314069	0.000247221	-3.40973e-10	-0.584342	0.000251281	-3.40973e-10	-0.583548
1834529	chr20:1834529:G:A	1.34542e-16	-3.40973e-10	-0.460982	0.00021744	-3.40973e-10	-0.712699	0.000220997	-3.40973e-10	-0.711969
1834737	chr20:1834737:T:C	1.91282e-17	-1.71174	-0.699955	3.93998e-05	-1.33902	-1.08184	3.94632e-05	-1.35472	-1.08003
1834750	chr20:1834750:C:T	5.32929e-17	-3.40973e-10	-1.38705	0.000111797	-3.40973e-10	-1.37794	0.000113537	-3.40973e-10	-1.37799
1834974	chr20:1834974:A:G	1.90595e-17	-1.68804	-0.727249	4.00661e-05	-1.30391	-1.10018	4.01138e-05	-1.31998	-1.09842
1835099	chr20:1835099:A:G	5.50366e-17	-3.40973e-10	-1.35486	0.00011714	-3.40973e-10	-1.33125	0.000118955	-3.40973e-10	-1.33137
1835105	chr20:1835105:G:A	5.32941e-17	-3.40973e-10	-1.38703	0.000111802	-3.40973e-10	-1.37789	0.000113542	-3.40973e-10	-1.37794
1835668	chr20:1835668:A:G	5.47344e-17	-3.40973e-10	-1.36036	0.0001121	-3.40973e-10	-1.37523	0.000113857	-3.40973e-10	-1.37518
1835705	chr20:1835705:G:A	5.46043e-17	-3.40973e-10	-1.36274	0.000117902	-3.40973e-10	-1.32477	0.000119723	-3.40973e-10	-1.32494
1835843	chr20:1835843:G:A	1.17168e-16	-3.40973e-10	-0.599245	0.000235221	-3.40973e-10	-0.634098	0.000239013	-3.40973e-10	-0.633604
1835950	chr20:1835950:T:C	5.33672e-17	-3.40973e-10	-1.38566	0.000112002	-3.40973e-10	-1.37611	0.000113746	-3.40973e-10	-1.37615
1836157	chr20:1836157:A:G	5.87707e-17	-3.40973e-10	-1.28921	0.000140154	-3.40973e-10	-1.15188	0.000142288	-3.40973e-10	-1.15227
1836323	chr20:1836323:G:A	8.76313e-17	-0.763053	-0.126663	0.000208854	-0.0925613	-0.660424	0.000211143	-0.0987013	-0.658885
1836650	chr20:1836650:T:C	6.43379e-18	-2.11154	-1.38975	1.3679e-05	-2.08708	-1.39168	1.38541e-05	-2.08986	-1.39168
1836743	chr20:1836743:G:A	6.41623e-17	-3.40973e-10	-1.20144	0.000124412	-3.40973e-10	-1.27102	0.000126374	-3.40973e-10	-1.27087
1836869	chr20:1836869:C:T	1.19544e-16	-3.40973e-10	-0.579171	0.000215415	-3.40973e-10	-0.722054	0.000218712	-3.40973e-10	-0.722364
1837024	chr20:1837024:C:A	2.65639e-16	0.826949	-0.607665	0.000692098	1.30561	-0.860503	0.000697791	1.29757	-0.859769
1837179	chr20:1837179:T:C	5.93999e-17	-3.40973e-10	-1.27856	0.000129648	-3.40973e-10	-1.2298	0.000131636	-3.40973e-10	-1.23008
1837261	chr20:1837261:C:T	5.98521e-17	-3.40973e-10	-1.27098	0.000121269	-3.40973e-10	-1.29661	0.000123191	-3.40973e-10	-1.29638
1837343	chr20:1837343:A:G	6.22388e-17	-3.40973e-10	-1.23188	0.000125569	-3.40973e-10	-1.26177	0.000127564	-3.40973e-10	-1.2615
1837378	chr20:1837378:C:T	1.07908e-16	-3.40973e-10	-0.68158	0.000239107	-3.40973e-10	-0.617712	0.00024276	-3.40973e-10	-0.618046
1837699	chr20:1837699:T:C	1.9469e-16	-3.40973e-10	-0.091445	0.000336148	-3.40973e-10	-0.277071	0.000341655	-3.40973e-10	-0.27632
1837910	chr20:1837910:T:C	5.00904e-17	-1.69902	0.24999	0.000124642	-1.53221	0.263036	0.000125104	-1.54307	0.262093
1837967	chr20:1837967:T:C	2.13321e-16	1.39163	-1.39169	0.00387295	3.43206	-1.26492	0.00340562	3.29018	-1.26712
1838337	chr20:1838337:A:T	1.55309e-17	-1.3543	-1.26572	2.51647e-05	-1.60274	-1.26644	2.57232e-05	-1.59669	-1.26603
1838498	chr20:1838498:G:A	2.02232e-16	-3.40973e-10	-0.0534404	0.00035932	-3.40973e-10	-0.210409	0.000365166	-3.40973e-10	-0.209767
1838634	chr20:1838634:T:C	4.72439e-16	2.17935	-1.3843	0.0291156	5.26237	-1.07796	0.0247263	5.08853	-1.08303
1838657	chr20:1838657:A:T	9.59678e-17	-3.40973e-10	-0.798842	0.000265854	-3.40973e-10	-0.511677	0.000269774	-3.40973e-10	-0.512537
1838781	chr20:1838781:A:G	6.53236e-17	-3.40973e-10	-1.1835	0.000131814	-3.40973e-10	-1.21323	0.000133908	-3.40973e-10	-1.21297
1838895	chr20:1838895:C:T	1.44532e-16	-0.389355	-3.79894e-10	0.000165966	-0.982842	-3.79894e-10	0.000170122	-0.973603	-3.79894e-10
1838939	chr20:1838939:C:G	1.57333e-16	-3.40973e-10	-0.304492	0.000283616	-3.40973e-10	-0.447002	0.000288215	-3.40973e-10	-0.446415
1839551	chr20:1839551:C:A	1.08435e-17	-1.73802	-1.24127	1.6281e-05	-2.1081	-1.19652	1.65387e-05	-2.10753	-1.19689
1839680	chr20:1839680:AGT:A	2.37002e-16	-3.40973e-10	0.105212	0.000420319	-3.40973e-10	-0.0536097	0.000427123	-3.40973e-10	-0.0530476
1840825	chr20:1840825:A:G	1.34726e-16	-3.40973e-10	-0.459609	0.000243861	-3.40973e-10	-0.598026	0.000247797	-3.40973e-10	-0.597508
1840850	chr20:1840850:G:A	6.9345e-17	-3.40973e-10	-1.12376	0.000139744	-3.40973e-10	-1.15481	0.00014197	-3.40973e-10	-1.1545
1841037	chr20:1841037:G:A	1.3068e-16	-3.40973e-10	-0.490105	0.000254379	-3.40973e-10	-0.555795	0.000258448	-3.40973e-10	-0.555426
1841062	chr20:1841062:G:A	5.83771e-17	-3.40973e-10	-1.29593	0.000126223	-3.40973e-10	-1.25657	0.000128165	-3.40973e-10	-1.2568
1841271	chr20:1841271:C:A	8.81983e-17	-0.120292	-0.762975	0.0006642	1.5377	-1.13374	0.000601524	1.42045	-1.13111
1841321	chr20:1841321:G:T	1.12037e-16	-3.40973e-10	-0.644022	0.000204934	-3.40973e-10	-0.771933	0.000208231	-3.40973e-10	-0.771473
1841691	chr20:1841691:C:G	5.863e-17	-3.40973e-10	-1.29161	0.000114976	-3.40973e-10	-1.3499	0.000116803	-3.40973e-10	-1.34963
1841696	chr20:1841696:G:T	5.82228e-17	-3.40973e-10	-1.29858	0.000130088	-3.40973e-10	-1.22641	0.000132036	-3.40973e-10	-1.22704
1842200	chr20:1842200:C:T	5.31679e-17	-3.40973e-10	-1.3894	0.000110343	-3.40973e-10	-1.39103	0.000112064	-3.40973e-10	-1.39105
1842680	chr20:1842680:C:G	1.05985e-16	0.181936	-0.881489	0.000877476	1.65794	-0.975516	0.000795064	1.54213	-0.973823
1842721	chr20:1842721:G:T	7.44521e-16	0.839571	0.410316	0.00124853	0.592894	0.442209	0.00128046	0.601006	0.44385
1843195	chr20:1843195:T:C	1.74801e-17	-1.59895	-0.90284	3.94779e-05	-1.56463	-0.85425	3.98242e-05	-1.57095	-0.854699
1843212	chr20:1843212:G:C	5.38845e-17	-3.40973e-10	-1.37601	0.000110668	-3.40973e-10	-1.38809	0.0001124	-3.40973e-10	-1.38806
1843336	chr20:1843336:G:A	5.41052e-17	-3.40973e-10	-1.37193	0.000110919	-3.40973e-10	-1.38582	0.000112657	-3.40973e-10	-1.38578
1843535	chr20:1843535:G:T	8.1105e-18	-1.87899	-1.3907	1.49052e-05	-2.00611	-1.3868	1.51644e-05	-2.00433	-1.38683
1843588	chr20:1843588:C:T	3.98462e-17	-0.509625	-1.1682	0.000268992	0.8262	-1.32614	0.00024641	0.721928	-1.32505
1843948	chr20:1843948:C:T	8.65328e-17	0.0982537	-1.00058	0.000184904	0.412821	-1.28761	0.000175208	0.343362	-1.28751
1844087	chr20:1844087:G:A	5.43269e-17	-3.40973e-10	-1.36784	0.000111532	-3.40973e-10	-1.38031	0.000113284	-3.40973e-10	-1.38022
1844199	chr20:1844199:C:T	1.02988e-16	-3.40973e-10	-0.728242	0.000192308	-3.40973e-10	-0.835522	0.000195481	-3.40973e-10	-0.834656
1844445	chr20:1844445:A:G	5.3373e-17	-3.40973e-10	-1.38555	0.000110328	-3.40973e-10	-1.39117	0.000112048	-3.40973e-10	-1.39119
1844458	chr20:1844458:G:A	2.55725e-16	-3.40973e-10	0.18125	0.000638598	-3.40973e-10	0.364653	0.000648275	-3.40973e-10	0.364194
1844575	chr20:1844575:C:T	5.36367e-17	-3.40973e-10	-1.38062	0.000115518	-3.40973e-10	-1.34519	0.000117306	-3.40973e-10	-1.34533
1844782	chr20:1844782:GC:G	6.73512e-17	-3.40973e-10	-1.15293	0.000136458	-3.40973e-10	-1.17861	0.000138641	-3.40973e-10	-1.17823
1844784	chr20:1844784:T:A	6.73512e-17	-3.40973e-10	-1.15293	0.000136458	-3.40973e-10	-1.17861	0.000138641	-3.40973e-10	-1.17823
1845122	chr20:1845122:CCCACAAGT:C	7.77786e-17	-3.40973e-10	-1.00899	0.000180511	-3.40973e-10	-0.898833	0.000183252	-3.40973e-10	-0.899257
1845192	chr20:1845192:A:G	8.53602e-18	-1.82946	-1.3891	3.72312e-05	-1.10546	-1.37201	3.75677e-05	-1.11168	-1.37229
1845267	chr20:1845267:T:C	5.30503e-17	-3.40973e-10	-1.39161	0.000112137	-3.40973e-10	-1.3749	0.000113904	-3.40973e-10	-1.37476
1845449	chr20:1845449:G:T	3.09472e-17	-0.922257	-1.00831	0.000166859	0.242132	-1.2196	0.000154658	0.148768	-1.21767
1846218	chr20:1846218:A:G	5.42053e-17	-3.40973e-10	-1.37008	0.000111502	-3.40973e-10	-1.38058	0.000113236	-3.40973e-10	-1.38065
1846258	chr20:1846258:T:C	1.53448e-16	-3.40973e-10	-0.329495	0.000273811	-3.40973e-10	-0.482185	0.000278243	-3.40973e-10	-0.481624
1846289	chr20:1846289:C:T	5.49583e-17	-3.40973e-10	-1.35628	0.000111128	-3.40973e-10	-1.38394	0.000112874	-3.40973e-10	-1.38385
1846342	chr20:1846342:C:A	1.08057e-17	-2.0592	-0.923576	1.78132e-05	-2.10239	-1.11229	1.80719e-05	-2.1046	-1.11117
1846369	chr20:1846369:G:A	2.42496e-17	-1.02387	-1.15059	0.000120633	-0.0600565	-1.24181	0.000112522	-0.146279	-1.24069
1846854	chr20:1846854:T:C	5.55105e-17	-3.40973e-10	-1.34628	0.000117286	-3.40973e-10	-1.33001	0.000119107	-3.40973e-10	-1.3301
1847009	chr20:1847009:G:A	4.41705e-17	-0.821688	-0.753111	0.00023172	0.302595	-0.951686	0.000214635	0.208558	-0.949738
1847135	chr20:1847135:G:A	6.73299e-17	-3.40973e-10	-1.15325	0.000136412	-3.40973e-10	-1.17894	0.000138595	-3.40973e-10	-1.17856
1848113	chr20:1848113:C:A	1.00617e-16	0.0028423	-0.754375	0.00011774	-0.468781	-0.857364	0.000120838	-0.459241	-0.856429
1848506	chr20:1848506:C:G	6.90439e-17	-3.40973e-10	-1.12811	0.000138291	-3.40973e-10	-1.16526	0.000140509	-3.40973e-10	-1.16485
1848660	chr20:1848660:C:G	7.72991e-17	-3.40973e-10	-1.01517	0.000162768	-3.40973e-10	-1.0023	0.000165359	-3.40973e-10	-1.002
1848853	chr20:1848853:C:G	1.04805e-16	-3.40973e-10	-0.710757	0.00018515	-3.40973e-10	-0.873456	0.000188141	-3.40973e-10	-0.872929
1849336	chr20:1849336:G:T	1.08137e-16	-3.40973e-10	-0.679452	0.000216372	-3.40973e-10	-0.717624	0.000219654	-3.40973e-10	-0.718065
1849403	chr20:1849403:G:C	9.71084e-17	-3.40973e-10	-0.787027	0.000183252	-3.40973e-10	-0.883762	0.000186185	-3.40973e-10	-0.883378
1849565	chr20:1849565:C:T	1.10466e-16	0.600426	-1.25858	0.000221734	0.695296	-1.38844	0.000208252	0.617022	-1.38839
1849642	chr20:1849642:A:T	5.31146e-17	-3.40973e-10	-1.3904	0.000110829	-3.40973e-10	-1.38663	0.000112558	-3.40973e-10	-1.38665
1849721	chr20:1849721:G:A	8.93936e-17	-3.40973e-10	-0.869805	0.000170092	-3.40973e-10	-0.958285	0.000172837	-3.40973e-10	-0.957774
1849885	chr20:1849885:C:T	1.97707e-16	0.562411	-0.638481	0.000455798	0.81898	-0.791553	0.000426745	0.737573	-0.791505
1849943	chr20:1849943:C:T	2.10063e-16	0.522839	-0.538284	0.000513063	0.805694	-0.659919	0.000480308	0.724339	-0.660032
1850054	chr20:1850054:G:A	1.25985e-16	-0.0112502	-0.51544	0.000304614	0.231255	-0.606833	0.000288576	0.161813	-0.606974
1850060	chr20:1850060:G:A	5.30473e-17	-3.40973e-10	-1.39167	0.0001105	-3.40973e-10	-1.38961	0.000112228	-3.40973e-10	-1.38959
1850092	chr20:1850092:G:T	1.22448e-16	-3.40973e-10	-0.555172	0.000242794	-3.40973e-10	-0.602408	0.000246683	-3.40973e-10	-0.602016
1850289	chr20:1850289:C:T	1.33884e-16	-3.40973e-10	-0.465884	0.000222715	-3.40973e-10	-0.688729	0.00022638	-3.40973e-10	-0.687907
1850469	chr20:1850469:G:A	5.30462e-17	-3.40973e-10	-1.39169	0.000110539	-3.40973e-10	-1.38926	0.000112262	-3.40973e-10	-1.38928
1851765	chr20:1851765:G:C	1.03962e-16	0.666469	-1.3853	0.000174896	0.412715	-1.34314	0.000178968	0.420005	-1.34292
1852009	chr20:1852009:A:G	1.01488e-17	-1.9239	-1.12161	1.50626e-05	-2.1064	-1.27601	1.53321e-05	-2.10486	-1.27531
1852139	chr20:1852139:C:T	3.39135e-17	-1.83904	-3.79894e-10	9.5566e-05	-1.5348	-3.79894e-10	9.62396e-05	-1.54328	-3.79894e-10
1852343	chr20:1852343:C:T	3.10134e-17	-0.838935	-1.0895	0.000274914	0.887867	-1.36603	0.000250634	0.778936	-1.36506
1852635	chr20:1852635:T:C	2.32016e-16	1.01314	-0.929189	0.000597436	1.30993	-1.0119	0.000555454	1.22164	-1.01198
1852652	chr20:1852652:C:A	5.45045e-17	-3.40973e-10	-1.36457	0.000115331	-3.40973e-10	-1.34681	0.000117122	-3.40973e-10	-1.34691
1852852	chr20:1852852:C:G	1.4064e-16	0.817621	-1.23427	0.000272308	0.89715	-1.38484	0.000255056	0.816134	-1.38477
1853005	chr20:1853005:T:C	5.3224e-17	-3.40973e-10	-1.38835	0.00011052	-3.40973e-10	-1.38943	0.000112242	-3.40973e-10	-1.38946
1853076	chr20:1853076:T:C	3.05762e-17	-1.94263	-3.79894e-10	0.000183977	-0.879812	-3.79894e-10	0.000184811	-0.890788	-3.79894e-10
1853413	chr20:1853413:A:G	3.94876e-16	2.00358	-1.38786	0.00490622	3.78966	-1.38602	0.00431624	3.64622	-1.3862
1853507	chr20:1853507:T:C	4.87485e-17	-1.47618	-3.79894e-10	8.41602e-05	-1.6619	-3.79894e-10	8.60803e-05	-1.65484	-3.79894e-10
1853548	chr20:1853548:C:T	3.18343e-16	1.79194	-1.39166	0.00294399	3.28058	-1.38768	0.00260959	3.1446	-1.38777
1853677	chr20:1853677:C:T	6.45383e-17	-1.1956	-3.79894e-10	0.000122073	-1.29001	-3.79894e-10	0.000122563	-1.30149	-3.79894e-10
1853871	chr20:1853871:A:G	5.63996e-17	-3.40973e-10	-1.33039	0.000115884	-3.40973e-10	-1.34203	0.000117704	-3.40973e-10	-1.34195
1853899	chr20:1853899:A:G	3.35418e-17	-0.813191	-1.03687	0.000292201	0.926734	-1.34392	0.00026629	0.817088	-1.34262
1854139	chr20:1854139:G:A	6.96261e-18	-2.06666	-1.35564	1.46517e-05	-2.06082	-1.34925	1.48383e-05	-2.06353	-1.34937
1854261	chr20:1854261:G:A	3.16125e-16	1.78468	-1.3914	0.002932	3.27297	-1.38416	0.00259907	3.13706	-1.38428
1854355	chr20:1854355:A:G	3.21124e-16	1.79991	-1.39094	0.0029649	3.28989	-1.38992	0.00262781	3.15376	-1.38997
1854807	chr20:1854807:G:T	5.33789e-17	-3.40973e-10	-1.38544	0.000110585	-3.40973e-10	-1.38884	0.000112315	-3.40973e-10	-1.38881
1854885	chr20:1854885:G:A	1.26216e-16	-3.40973e-10	-0.524864	0.00022326	-3.40973e-10	-0.686284	0.000226951	-3.40973e-10	-0.685385
1854973	chr20:1854973:G:A	5.32646e-17	-3.40973e-10	-1.38758	0.00011032	-3.40973e-10	-1.39124	0.000112044	-3.40973e-10	-1.39123
1855064	chr20:1855064:C:T	6.25885e-17	-3.40973e-10	-1.22627	0.000127419	-3.40973e-10	-1.24714	0.00012945	-3.40973e-10	-1.24683
1855072	chr20:1855072:T:C	5.55451e-17	-3.40973e-10	-1.34566	0.000114327	-3.40973e-10	-1.35556	0.000116121	-3.40973e-10	-1.35549
1855111	chr20:1855111:G:A	3.68245e-16	1.91163	-1.36574	0.00334544	3.40229	-1.38156	0.00296171	3.26483	-1.38143
1855201	chr20:1855201:G:A	5.33738e-17	-3.40973e-10	-1.38554	0.000111904	-3.40973e-10	-1.37698	0.000113659	-3.40973e-10	-1.37692
1855480	chr20:1855480:G:T	5.26776e-17	-0.0711635	-1.3275	5.22079e-05	-0.869041	-1.27035	5.35062e-05	-0.859452	-1.27087
1855715	chr20:1855715:T:C	3.60269e-16	1.89101	-1.36702	0.00324945	3.37405	-1.38243	0.00287784	3.23698	-1.3823
1855886	chr20:1855886:A:G	3.8135e-16	1.95323	-1.37236	0.00347364	3.44402	-1.38569	0.00307371	3.3061	-1.38558
1856289	chr20:1856289:A:G	1.03048e-17	-2.06759	-0.962657	2.279e-05	-2.05678	-0.911522	2.30687e-05	-2.05961	-0.912031
1856426	chr20:1856426:A:G	3.95385e-17	-1.68558	-3.79894e-10	8.77755e-05	-1.61984	-3.79894e-10	8.98137e-05	-1.61238	-3.79894e-10
1856863	chr20:1856863:A:G	4.0282e-16	2.02607	-1.39044	0.00502289	3.80831	-1.38117	0.00441791	3.66472	-1.38142
1857250	chr20:1857250:A:T	1.90022e-16	1.04882	-1.16453	0.000350863	1.12777	-1.36199	0.00032767	1.04374	-1.36185
1857311	chr20:1857311:G:A	6.45237e-17	-3.40973e-10	-1.19582	0.000142194	-3.40973e-10	-1.13743	0.00014437	-3.40973e-10	-1.13774
1857401	chr20:1857401:G:A	5.31538e-17	-3.40973e-10	-1.38967	0.00011192	-3.40973e-10	-1.37684	0.000113655	-3.40973e-10	-1.37695
1857576	chr20:1857576:C:A	5.3853e-16	2.25487	-1.32889	0.00245733	3.06559	-1.35338	0.00220245	2.94036	-1.35316
1858365	chr20:1858365:C:T	1.36451e-16	-3.40973e-10	-0.446892	0.000235359	-3.40973e-10	-0.633509	0.000239261	-3.40973e-10	-0.632565
1858383	chr20:1858383:A:G	9.01447e-18	-1.88197	-1.28206	1.38149e-05	-2.11005	-1.35883	1.40279e-05	-2.11052	-1.35855
1858762	chr20:1858762:T:C	3.69624e-17	-0.376944	-1.37601	0.000478551	1.35106	-1.27492	0.000432324	1.23506	-1.276
1858796	chr20:1858796:A:G	3.54859e-17	-0.588922	-1.2048	0.000347732	1.12821	-1.37141	0.000315788	1.01578	-1.37083
1859162	chr20:1859162:C:A	1.50606e-16	-3.40973e-10	-0.348189	0.000257344	-3.40973e-10	-0.54421	0.000261624	-3.40973e-10	-0.543211
1859268	chr20:1859268:A:G	5.31048e-17	-3.40973e-10	-1.39059	0.00011101	-3.40973e-10	-1.385	0.000112739	-3.40973e-10	-1.38504
1859422	chr20:1859422:C:T	6.20064e-17	-3.40973e-10	-1.23562	0.000129681	-3.40973e-10	-1.22955	0.000131731	-3.40973e-10	-1.22936
1859697	chr20:1859697:T:C	3.02171e-17	-0.749258	-1.20519	0.000319877	1.05925	-1.38594	0.000290306	0.947323	-1.38651
1859716	chr20:1859716:A:G	2.00652e-17	-0.974132	-1.38974	6.12351e-05	-0.643716	-1.33619	6.04717e-05	-0.670985	-1.33696
1859887	chr20:1859887:A:C	1.37218e-16	-3.40973e-10	-0.441281	0.000235296	-3.40973e-10	-0.633779	0.000239208	-3.40973e-10	-0.632788
1859888	chr20:1859888:C:T	2.81236e-16	1.47712	-1.20078	0.000509957	1.51444	-1.37474	0.00047403	1.42578	-1.37463
1859941	chr20:1859941:A:G	1.47791e-16	-3.40973e-10	-0.367054	0.000251387	-3.40973e-10	-0.567627	0.000255578	-3.40973e-10	-0.566594
1860117	chr20:1860117:G:T	4.9928e-17	-1.45227	-3.79894e-10	5.75396e-05	-2.04215	-3.79894e-10	5.85788e-05	-2.03975	-3.79894e-10
1860208	chr20:1860208:C:T	1.41061e-16	-3.40973e-10	-0.413661	0.000241279	-3.40973e-10	-0.608668	0.000245294	-3.40973e-10	-0.607662
1860267	chr20:1860267:G:A	1.45787e-16	-3.40973e-10	-0.380705	0.00024833	-3.40973e-10	-0.579865	0.000252467	-3.40973e-10	-0.578839
1860318	chr20:1860318:G:T	1.21615e-16	-0.561991	-3.79894e-10	0.000215606	-0.721169	-3.79894e-10	0.000215845	-0.735561	-3.79894e-10
1860580	chr20:1860580:T:C	5.30692e-17	-3.40973e-10	-1.39126	0.000112987	-3.40973e-10	-1.36735	0.000114735	-3.40973e-10	-1.3675
1860599	chr20:1860599:G:A	2.36368e-17	-1.49085	-0.709198	5.34171e-05	-1.20171	-0.914783	5.33956e-05	-1.21846	-0.913927
1860644	chr20:1860644:T:C	2.50452e-16	-3.40973e-10	0.160412	0.000697788	-3.40973e-10	0.453293	0.00070822	-3.40973e-10	0.452634
1860939	chr20:1860939:C:T	6.63999e-17	-3.40973e-10	-1.16716	0.000135159	-3.40973e-10	-1.18817	0.000137321	-3.40973e-10	-1.1878
1861007	chr20:1861007:ACTTTCCAGCTGTGTGTC:A	4.55531e-17	-0.185712	-1.35826	4.50671e-05	-0.972538	-1.31393	4.61735e-05	-0.963371	-1.31434
1861059	chr20:1861059:C:T	2.7288e-17	-2.05641	-3.79894e-10	5.77738e-05	-2.03809	-3.79894e-10	5.85977e-05	-2.03942	-3.79894e-10
1861447	chr20:1861447:G:A	1.62505e-16	-3.40973e-10	-0.272145	0.000273262	-3.40973e-10	-0.484191	0.000277829	-3.40973e-10	-0.483114
1861493	chr20:1861493:A:G	4.57839e-16	-3.40973e-10	0.763662	0.000666572	-3.40973e-10	0.407526	0.000678313	-3.40973e-10	0.409489
1861687	chr20:1861687:T:A	3.08513e-16	1.5602	-1.19129	0.000561901	1.60848	-1.37178	0.000521748	1.51872	-1.37166
1861809	chr20:1861809:T:C	1.54216e-16	-3.40973e-10	-0.324502	0.000262907	-3.40973e-10	-0.522822	0.000267296	-3.40973e-10	-0.521763
1861980	chr20:1861980:T:C	7.48809e-17	-3.40973e-10	-1.04696	0.000176471	-3.40973e-10	-0.921463	0.000179155	-3.40973e-10	-0.921869
1862039	chr20:1862039:G:A	5.40522e-17	-3.40973e-10	-1.37291	0.000111514	-3.40973e-10	-1.38047	0.000113266	-3.40973e-10	-1.38038
1862338	chr20:1862338:G:C	1.51998e-16	-3.40973e-10	-0.338991	0.000262911	-3.40973e-10	-0.522805	0.000267296	-3.40973e-10	-0.521764
1862369	chr20:1862369:T:C	7.12738e-17	-3.40973e-10	-1.09633	0.000166458	-3.40973e-10	-0.97988	0.000168993	-3.40973e-10	-0.980262
1862546	chr20:1862546:G:A	1.63412e-15	2.03601	-3.79894e-10	0.00381904	2.15313	-3.79894e-10	0.00377916	2.12714	-3.79894e-10
1863038	chr20:1863038:A:C	2.99079e-17	-0.574893	-1.38984	3.06849e-05	-1.2817	-1.38915	3.14021e-05	-1.27402	-1.38923
1863050	chr20:1863050:C:T	5.58317e-17	-3.40973e-10	-1.34051	0.000120982	-3.40973e-10	-1.29898	0.00012285	-3.40973e-10	-1.29915
1863053	chr20:1863053:G:A	7.54367e-17	-3.40973e-10	-1.03956	0.00017787	-3.40973e-10	-0.913571	0.000180589	-3.40973e-10	-0.913895
1863077	chr20:1863077:A:C	5.72672e-17	-3.40973e-10	-1.31513	0.000126062	-3.40973e-10	-1.25785	0.000128003	-3.40973e-10	-1.25806
1863083	chr20:1863083:G:A	7.15253e-18	-2.04728	-1.34811	1.45889e-05	-2.07287	-1.34149	1.47796e-05	-2.07524	-1.34163
1863127	chr20:1863127:C:T	5.731e-17	-3.40973e-10	-1.31438	0.000126194	-3.40973e-10	-1.2568	0.000128137	-3.40973e-10	-1.25702
1863155	chr20:1863155:T:C	5.7392e-17	-3.40973e-10	-1.31295	0.000126431	-3.40973e-10	-1.25492	0.000128378	-3.40973e-10	-1.25514
1863248	chr20:1863248:T:C	5.30994e-17	-3.40973e-10	-1.39069	0.000113455	-3.40973e-10	-1.36322	0.000115208	-3.40973e-10	-1.36338
1863483	chr20:1863483:A:C	1.14248e-16	-3.40973e-10	-0.624481	0.00021855	-3.40973e-10	-0.707608	0.000222082	-3.40973e-10	-0.707076
1864212	chr20:1864212:G:A	4.43494e-17	-0.404514	-1.16624	3.82178e-05	-1.19544	-1.25589	3.9164e-05	-1.18709	-1.25527
1864538	chr20:1864538:T:A	1.06878e-16	0.356342	-1.04751	0.000705197	1.48152	-1.01767	0.000642854	1.37426	-1.01846
1865340	chr20:1865340:ATC:A	6.0584e-17	-3.40973e-10	-1.25882	0.000120682	-3.40973e-10	-1.30146	0.000122564	-3.40973e-10	-1.30149
1865423	chr20:1865423:G:T	6.16161e-17	-3.40973e-10	-1.24193	0.000134004	-3.40973e-10	-1.19675	0.000136066	-3.40973e-10	-1.19698
1865490	chr20:1865490:C:T	5.41451e-17	-3.40973e-10	-1.37119	0.000114265	-3.40973e-10	-1.3561	0.00011604	-3.40973e-10	-1.35619
1865605	chr20:1865605:G:T	5.30608e-17	-3.40973e-10	-1.39142	0.000110758	-3.40973e-10	-1.38727	0.000112484	-3.40973e-10	-1.38731
1865759	chr20:1865759:T:C	8.38708e-18	-2.03698	-1.19918	1.69655e-05	-2.07823	-1.18521	1.71872e-05	-2.08046	-1.1855
1866157	chr20:1866157:G:A	1.09624e-16	-3.40973e-10	-0.665795	0.000210157	-3.40973e-10	-0.746769	0.000213548	-3.40973e-10	-0.746259
1866408	chr20:1866408:C:T	5.31781e-17	-3.40973e-10	-1.38921	0.000111002	-3.40973e-10	-1.38508	0.000112728	-3.40973e-10	-1.38515
1866894	chr20:1866894:T:C	7.81775e-17	0.0757967	-1.07967	0.00113406	2.30406	-1.36512	0.00101273	2.17442	-1.36414
1867160	chr20:1867160:A:G	7.41597e-17	-3.40973e-10	-1.05663	0.00014584	-3.40973e-10	-1.11211	0.000148151	-3.40973e-10	-1.11189
1867223	chr20:1867223:A:G	9.09603e-17	-0.852432	-3.79894e-10	0.00011219	-1.37442	-3.79894e-10	0.000114782	-1.36709	-3.79894e-10
1867557	chr20:1867557:T:C	5.66413e-16	2.25313	-1.27666	0.00127746	2.44847	-1.39047	0.00117625	2.3504	-1.39043
1867972	chr20:1867972:G:A	2.60406e-17	-2.1032	-3.79894e-10	5.42177e-05	-2.10162	-3.79894e-10	5.4996e-05	-2.10286	-3.79894e-10
1868045	chr20:1868045:G:A	7.68908e-17	-3.40973e-10	-1.02047	0.000160923	-3.40973e-10	-1.0137	0.000163419	-3.40973e-10	-1.0138
1868150	chr20:1868150:G:A	6.41845e-17	-3.40973e-10	-1.20109	0.000124508	-3.40973e-10	-1.27025	0.000126494	-3.40973e-10	-1.26993
1868418	chr20:1868418:C:A	7.96723e-17	-3.40973e-10	-0.984932	0.000157301	-3.40973e-10	-1.03646	0.000159839	-3.40973e-10	-1.03595
1868855	chr20:1868855:G:T	1.3627e-16	-3.40973e-10	-0.448215	0.000255717	-3.40973e-10	-0.550552	0.00025988	-3.40973e-10	-0.549899
1868960	chr20:1868960:C:T	2.66456e-17	-2.08023	-3.79894e-10	5.82286e-05	-2.03025	-3.79894e-10	5.93423e-05	-2.0268	-3.79894e-10
1868996	chr20:1868996:G:T	1.36369e-16	-3.40973e-10	-0.447487	0.000255897	-3.40973e-10	-0.549849	0.000260063	-3.40973e-10	-0.549197
1869315	chr20:1869315:C:T	5.54475e-17	-3.40973e-10	-1.34742	0.000110464	-3.40973e-10	-1.38993	0.000112184	-3.40973e-10	-1.38998
1869323	chr20:1869323:T:C	5.31123e-17	-3.40973e-10	-1.39045	0.000110935	-3.40973e-10	-1.38568	0.000112662	-3.40973e-10	-1.38572
1869336	chr20:1869336:C:T	5.68996e-17	-3.40973e-10	-1.32157	0.000126653	-3.40973e-10	-1.25317	0.000128601	-3.40973e-10	-1.25341
1869918	chr20:1869918:A:G	1.44463e-16	-3.40973e-10	-0.389835	0.000268938	-3.40973e-10	-0.500142	0.000273322	-3.40973e-10	-0.499471
1869986	chr20:1869986:T:C	5.48446e-17	-0.00808919	-1.35026	0.000773482	1.94789	-1.39161	0.000699071	1.83121	-1.39157
1870230	chr20:1870230:T:C	7.0326e-18	-2.05223	-1.36007	1.36598e-05	-2.10189	-1.37827	1.38708e-05	-2.10216	-1.37818
1870344	chr20:1870344:T:C	4.26438e-16	1.9622	-1.26959	0.000964582	2.1666	-1.38953	0.000891148	2.07187	-1.38948
1870935	chr20:1870935:C:T	1.98671e-16	-3.40973e-10	-0.0712056	0.000476503	-3.40973e-10	0.0718524	0.000483546	-3.40973e-10	0.0710266
1871092	chr20:1871092:AG:A	8.61735e-17	-0.906493	-3.79894e-10	0.000107652	-1.41571	-3.79894e-10	0.000110114	-1.40861	-3.79894e-10
1871304	chr20:1871304:G:T	1.15315e-16	-3.40973e-10	-0.61519	0.000277787	-3.40973e-10	-0.46777	0.00028203	-3.40973e-10	-0.468107
1871471	chr20:1871471:T:C	1.14484e-16	0.328397	-0.950819	0.00149513	2.52217	-1.30682	0.0013418	2.39674	-1.30509
1871538	chr20:1871538:C:T	5.44431e-17	-3.40973e-10	-1.3657	0.000110356	-3.40973e-10	-1.39091	0.000112082	-3.40973e-10	-1.39089
1871739	chr20:1871739:GATA:G	5.31934e-17	-3.40973e-10	-1.38892	0.000110394	-3.40973e-10	-1.39057	0.000112116	-3.40973e-10	-1.39059
1871747	chr20:1871747:T:C	2.87162e-17	-0.695747	-1.30965	3.20491e-05	-1.40798	-1.21937	3.27667e-05	-1.40065	-1.22006
1871980	chr20:1871980:A:G	7.45821e-17	0.120866	-1.17182	0.0010507	2.24451	-1.38192	0.000945433	2.12285	-1.38133
1872136	chr20:1872136:C:T	4.95345e-17	-1.46019	-3.79894e-10	8.21127e-05	-1.68653	-3.79894e-10	8.30339e-05	-1.69087	-3.79894e-10
1872312	chr20:1872312:T:C	7.69941e-18	-2.09049	-1.23122	1.86641e-05	-1.90211	-1.26592	1.89383e-05	-1.90322	-1.26571
1872449	chr20:1872449:C:T	8.04244e-17	0.07885	-1.05439	0.00102855	2.18884	-1.34756	0.000926872	2.06801	-1.34632
1872685	chr20:1872685:T:C	8.25633e-17	-3.40973e-10	-0.949289	0.000163477	-3.40973e-10	-0.997951	0.000166117	-3.40973e-10	-0.997426
1874032	chr20:1874032:C:T	4.41065e-17	-0.216133	-1.36011	0.000353788	1.15691	-1.38283	0.000323966	1.05377	-1.38325
1874391	chr20:1874391:T:C	9.81461e-18	-2.10833	-0.970648	2.19692e-05	-2.05637	-0.948615	2.2303e-05	-2.05689	-0.948514
1874486	chr20:1874486:T:A	6.58367e-17	-3.40973e-10	-1.17568	0.000140332	-3.40973e-10	-1.15061	0.000142507	-3.40973e-10	-1.15073
1875209	chr20:1875209:T:A	3.45491e-16	1.87367	-1.39155	0.000945881	2.10249	-1.34499	0.000874772	2.00896	-1.34512
1875290	chr20:1875290:C:T	5.34872e-17	-3.40973e-10	-1.38341	0.000114105	-3.40973e-10	-1.3575	0.000115875	-3.40973e-10	-1.35761
1875495	chr20:1875495:C:T	5.37413e-17	-3.40973e-10	-1.37867	0.000113199	-3.40973e-10	-1.36548	0.000114958	-3.40973e-10	-1.36556
1875499	chr20:1875499:CACAT:C	6.10308e-17	-3.40973e-10	-1.25148	0.000120447	-3.40973e-10	-1.30341	0.000122364	-3.40973e-10	-1.30312
1875546	chr20:1875546:A:G	7.02071e-18	-2.02392	-1.39007	1.36624e-05	-2.10896	-1.37101	1.38589e-05	-2.10988	-1.37132
1875584	chr20:1875584:T:C	5.74053e-17	-3.40973e-10	-1.31272	0.000125452	-3.40973e-10	-1.2627	0.000127388	-3.40973e-10	-1.26288
1875813	chr20:1875813:G:A	9.64691e-16	2.63756	-1.1286	0.00303074	2.80447	-0.882533	0.0027862	2.70517	-0.88286
1875887	chr20:1875887:A:G	3.35683e-17	-0.941499	-0.907774	4.66742e-05	-1.61526	-0.636169	4.76234e-05	-1.60892	-0.637876
1876003	chr20:1876003:C:A	7.48528e-18	-2.11167	-1.23825	1.70911e-05	-2.02985	-1.22621	1.73403e-05	-2.03067	-1.22641
1876083	chr20:1876083:A:G	3.4272e-16	1.81347	-1.33941	0.00173482	2.59702	-1.23298	0.00160351	2.50288	-1.23305
1876085	chr20:1876085:A:G	3.35319e-16	1.78946	-1.33723	0.00169344	2.56916	-1.22926	0.00156573	2.47531	-1.22933
1876320	chr20:1876320:C:T	5.62901e-16	2.33387	-1.36362	0.00122987	2.37916	-1.35911	0.0011364	2.28485	-1.35935
1876326	chr20:1876326:A:G	3.83634e-16	1.88398	-1.29715	0.00143379	2.56053	-1.38708	0.00132756	2.46801	-1.38703
1876717	chr20:1876717:C:G	6.15917e-17	-3.40973e-10	-1.24233	0.000123242	-3.40973e-10	-1.28047	0.0001252	-3.40973e-10	-1.28021
1877373	chr20:1877373:G:C	7.16128e-18	-2.09287	-1.30129	1.41319e-05	-2.10932	-1.33687	1.43484e-05	-2.10991	-1.33657
1877495	chr20:1877495:C:T	4.2802e-16	1.9027	-1.20639	0.00062266	1.72001	-1.38064	0.000582778	1.63819	-1.3805
1877578	chr20:1877578:G:A	1.02957e-17	-1.83645	-1.19468	1.96772e-05	-2.08744	-1.02772	1.99896e-05	-2.08627	-1.02863
1877603	chr20:1877603:G:A	8.92152e-17	-3.40973e-10	-0.871804	0.000165451	-3.40973e-10	-0.98595	0.000168095	-3.40973e-10	-0.985588
1877921	chr20:1877921:C:T	5.73593e-17	-3.40973e-10	-1.31352	0.00012045	-3.40973e-10	-1.30339	0.000122317	-3.40973e-10	-1.30351
1877987	chr20:1877987:C:T	5.79195e-17	-3.40973e-10	-1.3038	0.000124963	-3.40973e-10	-1.26661	0.000126892	-3.40973e-10	-1.26679
1878109	chr20:1878109:G:A	4.10966e-16	1.99026	-1.3346	0.000981168	2.17376	-1.37963	0.000912203	2.08545	-1.3797
1878176	chr20:1878176:C:T	7.48311e-18	-1.95855	-1.39165	1.38354e-05	-2.11161	-1.35578	1.4048e-05	-2.11166	-1.35598
1878380	chr20:1878380:G:A	1.13522e-16	-3.40973e-10	-0.630858	0.00018365	-3.40973e-10	-0.881589	0.000186578	-3.40973e-10	-0.881271
1878647	chr20:1878647:G:T	2.75817e-17	-2.0457	-3.79894e-10	5.69223e-05	-2.05294	-3.79894e-10	5.78353e-05	-2.05252	-3.79894e-10
1879774	chr20:1879774:A:G	5.46556e-17	-3.40973e-10	-1.3618	0.000117528	-3.40973e-10	-1.32795	0.000119377	-3.40973e-10	-1.32784
1879993	chr20:1879993:T:C	7.69187e-17	-3.40973e-10	-1.02011	0.000167496	-3.40973e-10	-0.973665	0.000170089	-3.40973e-10	-0.973796
1880012	chr20:1880012:C:T	7.12561e-17	-3.40973e-10	-1.09657	0.00015593	-3.40973e-10	-1.04522	0.000158328	-3.40973e-10	-1.04545
1880069	chr20:1880069:C:T	5.98239e-17	-3.40973e-10	-1.27145	0.000112055	-3.40973e-10	-1.37563	0.000113825	-3.40973e-10	-1.37546
1880153	chr20:1880153:C:T	5.4291e-17	-3.40973e-10	-1.3685	0.000116416	-3.40973e-10	-1.33746	0.000118246	-3.40973e-10	-1.33736
1880217	chr20:1880217:C:T	1.2255e-17	-1.85083	-1.00609	2.586e-05	-1.95699	-0.884936	2.62474e-05	-1.95684	-0.885716
1880514	chr20:1880514:G:A	1.65167e-15	-3.40973e-10	2.04668	0.00433613	-3.40973e-10	2.28011	0.00441064	-3.40973e-10	2.28165
1880544	chr20:1880544:A:G	2.43031e-17	-1.20432	-0.967932	7.59916e-05	-0.887625	-0.876375	7.44437e-05	-0.922502	-0.877576
1880584	chr20:1880584:T:A	6.5035e-18	-2.10101	-1.3895	1.35304e-05	-2.10009	-1.38959	1.37443e-05	-2.09987	-1.38963
1880744	chr20:1880744:A:G	3.70653e-17	-1.75017	-3.79894e-10	6.78659e-05	-1.87709	-3.79894e-10	6.92084e-05	-1.873	-3.79894e-10
1880760	chr20:1880760:T:C	8.70279e-17	-0.610086	-0.28654	0.000473145	1.16544	-1.10066	0.000450198	1.09679	-1.09722
1880886	chr20:1880886:G:A	1.36963e-16	-0.443145	-3.79894e-10	0.000216806	-0.715622	-3.79894e-10	0.000217666	-0.727158	-3.79894e-10
1881018	chr20:1881018:G:A	6.57571e-17	-3.40973e-10	-1.17689	0.000145867	-3.40973e-10	-1.11193	0.000148119	-3.40973e-10	-1.1121
1881262	chr20:1881262:C:T	1.39274e-16	-2.10817	1.68176	0.000453979	-2.04423	2.06766	0.00046046	-2.04524	2.06734
1881576	chr20:1881576:C:T	6.99e-17	-3.40973e-10	-1.11579	0.000152735	-3.40973e-10	-1.06592	0.000155102	-3.40973e-10	-1.06604
1881990	chr20:1881990:G:A	8.82172e-18	-1.79671	-1.38892	1.84747e-05	-1.7914	-1.38681	1.87542e-05	-1.79186	-1.38684
1882022	chr20:1882022:G:A	5.49785e-17	-3.40973e-10	-1.35591	0.000118413	-3.40973e-10	-1.32044	0.000120276	-3.40973e-10	-1.32033
1882232	chr20:1882232:G:A	7.90797e-18	-1.98871	-1.30627	2.66452e-05	-1.69996	-1.11205	2.69058e-05	-1.70489	-1.11288
1882247	chr20:1882247:C:T	5.68367e-17	-0.78605	-0.536623	0.000218425	-0.307917	-0.400264	0.000212415	-0.349817	-0.401763
1882379	chr20:1882379:C:T	5.88519e-17	-0.717403	-0.570426	0.000228192	-0.228127	-0.436307	0.000221714	-0.27095	-0.437781
1882501	chr20:1882501:ACT:A	5.15966e-17	-1.91318	0.493782	0.000156247	-1.99453	0.951339	0.000158789	-1.9933	0.950756
1882570	chr20:1882570:G:A	1.85071e-17	-1.92968	-0.515022	4.82468e-05	-2.00437	-0.213918	4.90382e-05	-2.00322	-0.214301
1882904	chr20:1882904:T:C	4.2456e-16	-1.87615	2.56435	0.00123221	-1.96888	2.99083	0.00125187	-1.96748	2.98975
1883056	chr20:1883056:T:C	6.22918e-17	-1.89951	0.668487	0.000193149	-1.98418	1.15301	0.000196292	-1.9829	1.15239
1883461	chr20:1883461:G:A	5.93836e-17	-3.40973e-10	-1.27884	0.000119876	-3.40973e-10	-1.30816	0.000121775	-3.40973e-10	-1.30795
1883639	chr20:1883639:T:C	6.17878e-17	-3.40973e-10	-1.23915	0.000138294	-3.40973e-10	-1.16524	0.000140411	-3.40973e-10	-1.16555
1883721	chr20:1883721:T:G	3.17239e-16	-1.65353	2.05033	0.000886018	-1.78991	2.48203	0.000900158	-1.78863	2.48108
1883819	chr20:1883819:T:G	3.96233e-17	-1.68344	-3.79894e-10	7.02387e-05	-1.84272	-3.79894e-10	7.09439e-05	-1.84823	-3.79894e-10
1883950	chr20:1883950:G:A	9.67514e-18	-1.71748	-1.37581	1.99614e-05	-1.70914	-1.39168	2.02627e-05	-1.70966	-1.39168
1884118	chr20:1884118:C:T	5.51874e-17	-3.40973e-10	-1.35212	0.000119103	-3.40973e-10	-1.31464	0.000120977	-3.40973e-10	-1.31452
1884143	chr20:1884143:C:T	1.70397e-17	-2.10281	-0.424503	4.03166e-05	-2.10992	-0.287936	4.09104e-05	-2.11016	-0.28858
1884230	chr20:1884230:G:A	5.93938e-17	-3.40973e-10	-1.27866	0.00013176	-3.40973e-10	-1.21364	0.000133834	-3.40973e-10	-1.21352
1884311	chr20:1884311:G:A	6.35447e-17	-3.40973e-10	-1.21111	0.000143915	-3.40973e-10	-1.1254	0.000146184	-3.40973e-10	-1.12526
1884612	chr20:1884612:C:T	6.54807e-18	-2.09227	-1.39142	1.37206e-05	-2.09168	-1.38404	1.39374e-05	-2.09142	-1.38412
1884705	chr20:1884705:C:G	6.65801e-17	-3.40973e-10	-1.16445	0.000143918	-3.40973e-10	-1.12538	0.000146151	-3.40973e-10	-1.12548
1884965	chr20:1884965:T:C	1.14051e-16	-3.40973e-10	-0.62621	0.000255009	-3.40973e-10	-0.553322	0.000259273	-3.40973e-10	-0.552238
1885084	chr20:1885084:C:T	2.6121e-17	-2.10011	-3.79894e-10	5.36807e-05	-2.11157	-3.79894e-10	5.45242e-05	-2.11147	-3.79894e-10
1885330	chr20:1885330:C:G	5.79619e-17	-3.40973e-10	-1.30307	0.000127908	-3.40973e-10	-1.24331	0.00012992	-3.40973e-10	-1.2432
1885372	chr20:1885372:C:CA	1.03133e-16	-1.80495	1.07812	0.0002978	-1.92086	1.52266	0.000302371	-1.91986	1.5214
1885376	chr20:1885376:T:C	7.06982e-18	-2.11046	-1.29656	1.4114e-05	-2.11148	-1.33598	1.43371e-05	-2.11144	-1.33583
1885513	chr20:1885513:C:T	5.3594e-17	-3.40973e-10	-1.38142	0.000110308	-3.40973e-10	-1.39135	0.000112031	-3.40973e-10	-1.39134
1885818	chr20:1885818:C:T	8.33437e-16	-3.40973e-10	1.3627	0.00126353	-3.40973e-10	1.04704	0.00128257	-3.40973e-10	1.0465
1885999	chr20:1885999:G:A	4.51989e-17	-0.253982	-1.2978	0.000113335	-0.0880249	-1.27625	0.000110145	-0.132363	-1.27596
1886213	chr20:1886213:T:C	1.97039e-16	-3.40973e-10	-0.0794554	0.000464896	-3.40973e-10	0.0471923	0.000472045	-3.40973e-10	0.0469538
1886595	chr20:1886595:G:A	7.08044e-16	-3.40973e-10	1.19965	0.00108118	-3.40973e-10	0.891185	0.00109739	-3.40973e-10	0.890572
1886717	chr20:1886717:G:C	4.8741e-17	-0.400427	-1.07591	0.000238596	0.246645	-0.866496	0.000230793	0.199502	-0.868101
1886856	chr20:1886856:G:A	7.65644e-17	-3.40973e-10	-1.02472	0.000168379	-3.40973e-10	-0.968408	0.000170987	-3.40973e-10	-0.968535
1887019	chr20:1887019:G:A	3.72633e-17	-1.91703	0.172188	9.49896e-05	-2.00746	0.466609	9.63775e-05	-2.00734	0.465489
1887225	chr20:1887225:C:T	1.3058e-16	-3.40973e-10	-0.490867	0.000290366	-3.40973e-10	-0.423481	0.000295252	-3.40973e-10	-0.422289
1887400	chr20:1887400:G:A	8.36708e-17	-3.40973e-10	-0.935965	0.000189899	-3.40973e-10	-0.848128	0.00019282	-3.40973e-10	-0.848361
1887403	chr20:1887403:T:A	9.45169e-18	-1.75304	-1.36362	1.7353e-05	-1.84994	-1.39092	1.76386e-05	-1.84912	-1.39091
1887527	chr20:1887527:G:A	2.73652e-17	-2.11168	0.0580929	6.92594e-05	-2.09468	0.237917	7.03139e-05	-2.09514	0.237994
1887546	chr20:1887546:C:T	9.66732e-18	-1.71139	-1.38271	1.79923e-05	-1.81488	-1.3898	1.82887e-05	-1.81401	-1.38983
1887572	chr20:1887572:T:C	6.48846e-17	-1.83114	0.640901	0.00017615	-1.9927	1.06941	0.000178916	-1.9913	1.0681
1887640	chr20:1887640:C:T	8.8458e-18	-1.81504	-1.36788	1.73516e-05	-1.86698	-1.37395	1.76479e-05	-1.86557	-1.37393
1887709	chr20:1887709:T:C	1.00088e-17	-2.06169	-0.997692	1.56223e-05	-2.10221	-1.24371	1.5877e-05	-2.10213	-1.24311
1887941	chr20:1887941:C:T	9.31578e-18	-2.01343	-1.11772	1.45865e-05	-2.06816	-1.34637	1.47881e-05	-2.07043	-1.34587
1888182	chr20:1888182:G:A	6.22476e-17	-1.23173	-3.79894e-10	6.92834e-05	-1.85642	-3.79894e-10	7.06021e-05	-1.85306	-3.79894e-10
1888489	chr20:1888489:C:T	5.49157e-17	-3.40973e-10	-1.35706	0.000118964	-3.40973e-10	-1.3158	0.000120834	-3.40973e-10	-1.3157
1888701	chr20:1888701:T:C	7.07476e-18	-2.04328	-1.36305	2.45973e-05	-1.69462	-1.19736	2.45835e-05	-1.70971	-1.19833
1889123	chr20:1889123:C:T	8.90508e-18	-2.10479	-1.07144	1.53313e-05	-2.11162	-1.25311	1.55765e-05	-2.11165	-1.25271
1889154	chr20:1889154:C:T	2.62378e-17	-2.09565	-3.79894e-10	5.3743e-05	-2.11041	-3.79894e-10	5.4595e-05	-2.11018	-3.79894e-10
1889159	chr20:1889159:A:G	5.48197e-17	-3.40973e-10	-1.3588	0.000118654	-3.40973e-10	-1.31841	0.000120519	-3.40973e-10	-1.31831
1889223	chr20:1889223:C:T	6.05897e-17	-3.40973e-10	-1.25873	0.000122173	-3.40973e-10	-1.28918	0.000124081	-3.40973e-10	-1.28919
1889975	chr20:1889975:T:C	9.86777e-18	-1.68215	-1.39143	3.12428e-05	-1.26348	-1.38935	3.10448e-05	-1.28534	-1.38935
1890109	chr20:1890109:T:C	9.30735e-18	-1.74446	-1.38759	2.87318e-05	-1.34567	-1.39094	2.85801e-05	-1.36646	-1.39095
1890136	chr20:1890136:A:G	8.33188e-18	-2.07752	-1.16524	1.44625e-05	-2.105	-1.31806	1.46972e-05	-2.10473	-1.31774
1890146	chr20:1890146:G:A	3.23476e-16	-3.40973e-10	0.416271	0.000536733	-3.40973e-10	0.190879	0.000545639	-3.40973e-10	0.191838
1890163	chr20:1890163:G:A	3.10185e-17	-1.92827	-3.79894e-10	6.87667e-05	-1.8639	-3.79894e-10	6.97806e-05	-1.86476	-3.79894e-10
1890251	chr20:1890251:T:C	6.42702e-18	-2.1109	-1.39145	1.34839e-05	-2.10525	-1.38788	1.37008e-05	-2.10473	-1.38794
1890483	chr20:1890483:A:G	2.20349e-16	-3.40973e-10	0.0323594	0.000423123	-3.40973e-10	-0.0469606	0.000430191	-3.40973e-10	-0.045891
1891326	chr20:1891326:T:A	1.02623e-17	-1.68787	-1.34651	4.48106e-05	-1.05754	-1.23464	4.43653e-05	-1.0823	-1.23537
1891442	chr20:1891442:T:C	4.8336e-17	-2.10741	0.622736	0.000129283	-2.0786	0.84598	0.00013108	-2.07924	0.844929
1891586	chr20:1891586:C:T	3.15694e-17	-1.91067	-3.79894e-10	7.45775e-05	-1.78278	-3.79894e-10	7.53336e-05	-1.78819	-3.79894e-10
1891791	chr20:1891791:AT:A	7.10108e-17	-0.143713	-0.956311	5.74634e-05	-0.922869	-1.12061	5.82122e-05	-0.926311	-1.11971
1892012	chr20:1892012:G:C	6.5275e-18	-2.11164	-1.37519	1.39365e-05	-2.06855	-1.39156	1.41186e-05	-2.07106	-1.39156
1892118	chr20:1892118:C:T	3.18046e-16	-3.40973e-10	0.399341	0.000772686	-3.40973e-10	0.55525	0.000784565	-3.40973e-10	0.555009
1892202	chr20:1892202:A:AG	7.35887e-17	-1.9065	0.84214	0.000129037	-2.04747	0.812942	0.000131614	-2.044	0.813751
1892514	chr20:1892514:T:C	2.06817e-17	-1.72685	-0.60675	6.86026e-05	-1.06122	-0.805071	6.77128e-05	-1.08959	-0.805256
1892598	chr20:1892598:T:C	5.51098e-17	-1.35353	-3.79894e-10	0.000111724	-1.37859	-3.79894e-10	0.00011393	-1.37454	-3.79894e-10
1892628	chr20:1892628:G:A	8.29785e-18	-2.09912	-1.14774	2.03288e-05	-2.00795	-1.07463	2.06422e-05	-2.0078	-1.07498
1892777	chr20:1892777:C:T	1.54588e-17	-2.0488	-0.575877	4.37914e-05	-1.87463	-0.440558	4.43562e-05	-1.87641	-0.441458
1892809	chr20:1892809:T:C	1.04528e-16	-0.713399	-3.79894e-10	0.000323301	-0.31604	-3.79894e-10	0.000324981	-0.326352	-3.79894e-10
1892942	chr20:1892942:C:CT	5.58889e-17	-3.40973e-10	-1.33949	0.000111727	-3.40973e-10	-1.37856	0.000113486	-3.40973e-10	-1.37844
1893158	chr20:1893158:C:T	5.30518e-17	-3.40973e-10	-1.39159	0.000111019	-3.40973e-10	-1.38493	0.000112749	-3.40973e-10	-1.38496
1893209	chr20:1893209:A:G	8.71845e-17	-3.40973e-10	-0.894828	0.00019895	-3.40973e-10	-0.801567	0.000202193	-3.40973e-10	-0.8009
1893413	chr20:1893413:G:C	2.53443e-16	-3.40973e-10	0.172283	0.000457688	-3.40973e-10	0.0315643	0.000465207	-3.40973e-10	0.0323622
1893667	chr20:1893667:A:C	2.13137e-17	-2.08487	-0.218641	5.96663e-05	-2.10114	0.0952826	6.05419e-05	-2.10099	0.0942086
1894078	chr20:1894078:T:C	3.08154e-16	-3.40973e-10	0.367745	0.000521476	-3.40973e-10	0.162041	0.000530045	-3.40973e-10	0.162841
1894139	chr20:1894139:C:T	2.63935e-17	-2.08974	-3.79894e-10	5.41001e-05	-2.10379	-3.79894e-10	5.50133e-05	-2.10255	-3.79894e-10
1894148	chr20:1894148:T:C	7.00343e-17	-3.40973e-10	-1.11387	0.000140216	-3.40973e-10	-1.15144	0.000142434	-3.40973e-10	-1.15124
1894162	chr20:1894162:GC:G	1.57916e-17	-2.10433	-0.499049	3.07697e-05	-2.07948	-0.588612	3.12449e-05	-2.08061	-0.587658
1894361	chr20:1894361:C:G	5.44406e-17	-3.40973e-10	-1.36574	0.000111838	-3.40973e-10	-1.37757	0.000113588	-3.40973e-10	-1.37754
1894391	chr20:1894391:G:A	8.26615e-17	-3.40973e-10	-0.948101	0.000149898	-3.40973e-10	-1.08467	0.00015232	-3.40973e-10	-1.08413
1894745	chr20:1894745:G:C	6.18606e-17	-3.40973e-10	-1.23797	0.00015139	-3.40973e-10	-1.07476	0.000153691	-3.40973e-10	-1.07517
1896187	chr20:1896187:C:T	9.26417e-17	-3.40973e-10	-0.834116	0.000183306	-3.40973e-10	-0.883467	0.000186225	-3.40973e-10	-0.883165
1896504	chr20:1896504:A:G	1.16801e-17	-1.6874	-1.21757	2.88078e-05	-1.36715	-1.36683	2.89537e-05	-1.3781	-1.36633
1897018	chr20:1897018:C:T	1.07622e-17	-1.59763	-1.38918	1.7168e-05	-1.87746	-1.37412	1.75267e-05	-1.87212	-1.37428
1897378	chr20:1897378:G:A	4.21317e-17	-1.62205	-3.79894e-10	0.000144899	-1.11859	-3.79894e-10	0.000145899	-1.12721	-3.79894e-10
1897900	chr20:1897900:C:T	6.96753e-17	-3.40973e-10	-1.11901	0.000139816	-3.40973e-10	-1.15429	0.000141969	-3.40973e-10	-1.15451
1898106	chr20:1898106:C:T	6.60958e-17	-3.40973e-10	-1.17175	0.000130852	-3.40973e-10	-1.22056	0.000132892	-3.40973e-10	-1.22058
1898372	chr20:1898372:C:T	1.35418e-16	-3.40973e-10	-0.45449	0.000226921	-3.40973e-10	-0.67002	0.000230607	-3.40973e-10	-0.669403
1898505	chr20:1898505:G:A	1.10094e-17	-2.09699	-0.867116	2.09648e-05	-2.08847	-0.963314	2.12903e-05	-2.08901	-0.962857
1898647	chr20:1898647:T:C	2.88056e-17	-1.12406	-0.878224	3.42549e-05	-1.41863	-1.14217	3.45487e-05	-1.42607	-1.14168
1899416	chr20:1899416:G:A	9.05201e-17	-3.40973e-10	-0.857283	0.000158608	-3.40973e-10	-1.02819	0.000161159	-3.40973e-10	-1.02773
1899696	chr20:1899696:C:T	1.02001e-16	-3.40973e-10	-0.737877	0.000227781	-3.40973e-10	-0.666236	0.000231211	-3.40973e-10	-0.666788
1899759	chr20:1899759:C:T	7.14421e-16	-3.40973e-10	1.20862	0.00182659	-3.40973e-10	1.41558	0.00185445	-3.40973e-10	1.41523
1899904	chr20:1899904:C:T	9.29353e-18	-2.09406	-1.03948	2.0726e-05	-2.01979	-1.04344	2.09898e-05	-2.02197	-1.04411
1900266	chr20:1900266:G:A	2.48342e-17	-1.94745	-0.203185	3.77747e-05	-1.48032	-0.982666	3.80764e-05	-1.49096	-0.979562
1900973	chr20:1900973:G:A	2.86e-17	-2.00945	-3.79894e-10	5.83123e-05	-2.02881	-3.79894e-10	5.93431e-05	-2.02678	-3.79894e-10
1900990	chr20:1900990:A:G	5.33036e-17	-3.40973e-10	-1.38685	0.000111477	-3.40973e-10	-1.3808	0.000113216	-3.40973e-10	-1.38083
1901088	chr20:1901088:C:T	1.55556e-17	-2.10466	-0.513767	2.25566e-05	-2.1113	-0.867295	2.29308e-05	-2.11141	-0.866236
1902189	chr20:1902189:C:T	3.34643e-16	-3.40973e-10	0.450211	0.000560536	-3.40973e-10	0.234272	0.000569675	-3.40973e-10	0.234946
1902308	chr20:1902308:T:C	8.20361e-18	-2.11148	-1.1468	1.88086e-05	-1.9734	-1.18691	1.90483e-05	-1.97583	-1.18731
1902495	chr20:1902495:A:G	1.03501e-16	-3.40973e-10	-0.72327	0.000254098	-3.40973e-10	-0.556903	0.000257943	-3.40973e-10	-0.557383
1902514	chr20:1902514:T:A	3.04915e-16	-3.40973e-10	0.35718	0.000513641	-3.40973e-10	0.146903	0.000522006	-3.40973e-10	0.147559
1902805	chr20:1902805:A:G	5.31806e-17	-3.40973e-10	-1.38916	0.000111844	-3.40973e-10	-1.37752	0.000113583	-3.40973e-10	-1.37759
1903034	chr20:1903034:AAAAG:A	1.32576e-17	-2.05295	-0.725327	2.0403e-05	-2.09374	-0.985203	2.0751e-05	-2.09302	-0.984503
1903293	chr20:1903293:T:C	2.68335e-17	-2.07692	0.00371844	4.23773e-05	-2.09829	-0.249715	4.30236e-05	-2.09929	-0.249082
1903440	chr20:1903440:G:A	2.66748e-17	-2.07914	-3.79894e-10	5.37897e-05	-2.10954	-3.79894e-10	5.46325e-05	-2.10949	-3.79894e-10
1903469	chr20:1903469:A:G	6.16897e-17	-2.07986	0.839126	7.58913e-05	-1.91741	0.152088	7.6905e-05	-1.9238	0.156253
1903474	chr20:1903474:T:C	1.0323e-16	-2.04761	1.32172	0.000149006	-1.85733	0.766693	0.000150829	-1.86462	0.770649
1903480	chr20:1903480:C:A	2.66157e-17	-2.10993	0.0285756	3.23448e-05	-1.95481	-0.663362	3.28209e-05	-1.95879	-0.660264
1903894	chr20:1903894:C:T	6.81427e-17	-2.0408	0.899547	8.26657e-05	-1.82614	0.146317	8.36564e-05	-1.83407	0.150669
1904012	chr20:1904012:C:T	2.91242e-17	-2.1117	0.120416	4.17225e-05	-2.03324	-0.330338	4.2344e-05	-2.03672	-0.327575
1904079	chr20:1904079:G:C	9.47622e-17	-3.40973e-10	-0.811484	0.000171786	-3.40973e-10	-0.948374	0.000174576	-3.40973e-10	-0.947762
1904118	chr20:1904118:C:T	1.00881e-15	-3.40973e-10	1.55368	0.00251997	-3.40973e-10	1.73738	0.002559	-3.40973e-10	1.73725
1904165	chr20:1904165:C:T	4.26334e-16	-3.40973e-10	0.692369	0.000550156	-3.40973e-10	0.21558	0.000559284	-3.40973e-10	0.216538
1904171	chr20:1904171:G:A	5.43438e-17	-3.40973e-10	-1.36752	0.000114191	-3.40973e-10	-1.35675	0.000115969	-3.40973e-10	-1.35679
1904385	chr20:1904385:C:G	8.14953e-17	-3.40973e-10	-0.96231	0.000155505	-3.40973e-10	-1.04795	0.000157975	-3.40973e-10	-1.04768
1904439	chr20:1904439:C:T	3.3763e-17	-1.84349	-3.79894e-10	9.54088e-05	-1.53645	-3.79894e-10	9.6434e-05	-1.54126	-3.79894e-10
1904453	chr20:1904453:C:G	6.53403e-18	-2.10855	-1.37728	1.4686e-05	-2.05207	-1.35566	1.48865e-05	-2.05415	-1.35552
1904497	chr20:1904497:A:G	8.00261e-18	-2.05452	-1.22857	1.42075e-05	-2.09453	-1.34632	1.4443e-05	-2.09384	-1.34607
1905107	chr20:1905107:A:G	8.23294e-17	-3.40973e-10	-0.952126	0.000164343	-3.40973e-10	-0.992667	0.000166953	-3.40973e-10	-0.992411
1905171	chr20:1905171:C:T	1.80532e-16	-3.40973e-10	-0.166945	0.000387147	-3.40973e-10	-0.135819	0.000392958	-3.40973e-10	-0.136418
1905483	chr20:1905483:A:G	3.64445e-16	-3.40973e-10	0.53552	0.000573738	-3.40973e-10	0.257551	0.000583087	-3.40973e-10	0.258216
1905681	chr20:1905681:A:T	2.50689e-16	-3.40973e-10	0.161357	0.0003842	-3.40973e-10	-0.143458	0.000389979	-3.40973e-10	-0.144027
1905847	chr20:1905847:A:G	8.36908e-17	-1.97519	1.03946	0.000110623	-1.69615	0.307658	0.000111771	-1.7058	0.312136
1905978	chr20:1905978:G:A	1.30307e-17	-2.1056	-0.689945	5.02741e-05	-2.10469	-0.0724406	5.09575e-05	-2.10439	-0.0747362
1906202	chr20:1906202:C:T	7.45885e-17	-3.40973e-10	-1.05087	0.000148378	-3.40973e-10	-1.09486	0.000150727	-3.40973e-10	-1.09465
1906938	chr20:1906938:C:A	1.0488e-16	-2.01604	1.30601	0.000157623	-1.77782	0.743402	0.00015936	-1.78638	0.747426
1907469	chr20:1907469:C:G	9.1474e-17	-3.40973e-10	-0.8468	0.000174853	-3.40973e-10	-0.930679	0.000177612	-3.40973e-10	-0.930519
1908093	chr20:1908093:G:A	8.62706e-18	-2.11156	-1.09639	1.77778e-05	-2.08747	-1.1292	1.80602e-05	-2.08722	-1.12919
1908555	chr20:1908555:C:T	2.01343e-17	-2.11156	-0.248873	4.32447e-05	-1.90375	-0.423996	4.37541e-05	-1.90662	-0.424912
1908831	chr20:1908831:T:A	9.36374e-18	-1.9471	-1.17891	2.41002e-05	-1.74761	-1.16479	2.43332e-05	-1.75414	-1.16414
1909212	chr20:1909212:A:G	6.49192e-18	-2.10172	-1.39058	1.47295e-05	-2.03438	-1.37039	1.49257e-05	-2.03671	-1.37033
1909441	chr20:1909441:C:G	8.38898e-17	-3.40973e-10	-0.933351	0.000166381	-3.40973e-10	-0.98034	0.000169025	-3.40973e-10	-0.980075
1910011	chr20:1910011:C:T	8.3659e-17	-3.40973e-10	-0.936105	0.000165948	-3.40973e-10	-0.982946	0.000168585	-3.40973e-10	-0.982682
1910013	chr20:1910013:G:C	7.14083e-17	-3.40973e-10	-1.09444	0.000132921	-3.40973e-10	-1.20486	0.000135068	-3.40973e-10	-1.20434
1910038	chr20:1910038:C:T	1.23661e-17	-2.11171	-0.73619	4.81052e-05	-2.08745	-0.133778	4.87706e-05	-2.08694	-0.136058
1910108	chr20:1910108:C:T	6.19892e-17	-3.40973e-10	-1.23589	0.000142493	-3.40973e-10	-1.13533	0.000144676	-3.40973e-10	-1.13562
1910144	chr20:1910144:G:A	8.36574e-17	-3.40973e-10	-0.936125	0.00016595	-3.40973e-10	-0.982935	0.000168587	-3.40973e-10	-0.982671
1910148	chr20:1910148:G:A	9.01927e-17	-3.40973e-10	-0.860907	0.000167312	-3.40973e-10	-0.974765	0.000170022	-3.40973e-10	-0.97419
1910181	chr20:1910181:T:C	5.49598e-17	-3.40973e-10	-1.35625	0.000118828	-3.40973e-10	-1.31695	0.000120679	-3.40973e-10	-1.31698
1910210	chr20:1910210:A:G	1.2636e-17	-1.61395	-1.21235	2.09746e-05	-1.71509	-1.33623	2.12604e-05	-1.71735	-1.33592
1910344	chr20:1910344:CTT:C	6.64508e-18	-2.09619	-1.37279	1.54781e-05	-2.0219	-1.3333	1.56817e-05	-2.02445	-1.33318
1910615	chr20:1910615:T:A	1.03701e-17	-1.90489	-1.11904	1.82014e-05	-1.92885	-1.26427	1.8456e-05	-1.93085	-1.26388
1910899	chr20:1910899:G:A	3.69206e-17	-2.09074	0.336657	4.77097e-05	-1.96581	-0.263674	4.83556e-05	-1.97152	-0.260014
1911276	chr20:1911276:AC:A	5.69028e-17	-3.40973e-10	-1.32151	0.000124664	-3.40973e-10	-1.269	0.000126586	-3.40973e-10	-1.26919
1911473	chr20:1911473:A:G	6.78777e-17	-3.40973e-10	-1.14515	0.000135139	-3.40973e-10	-1.18832	0.000137274	-3.40973e-10	-1.18814
1911510	chr20:1911510:C:T	6.11363e-17	-3.40973e-10	-1.24975	0.000122969	-3.40973e-10	-1.28269	0.000124905	-3.40973e-10	-1.28256
1912371	chr20:1912371:TC:T	5.558e-17	-3.40973e-10	-1.34503	0.000113769	-3.40973e-10	-1.36045	0.000115555	-3.40973e-10	-1.36038
1912543	chr20:1912543:G:A	1.19742e-17	-2.1111	-0.769003	4.62521e-05	-2.07507	-0.185441	4.69029e-05	-2.0744	-0.187637
1912752	chr20:1912752:G:A	1.21055e-17	-1.76176	-1.10743	2.40144e-05	-1.81253	-1.10344	2.43392e-05	-1.81467	-1.10336
1912924	chr20:1912924:G:A	8.20082e-18	-1.89997	-1.35865	1.78345e-05	-1.90158	-1.31191	1.80729e-05	-1.90362	-1.31209
1913023	chr20:1913023:G:A	5.32643e-17	-3.40973e-10	-1.38759	0.00011136	-3.40973e-10	-1.38185	0.000113097	-3.40973e-10	-1.38187
1913101	chr20:1913101:T:C	7.88638e-18	-2.11168	-1.18604	1.72943e-05	-2.06426	-1.17998	1.75427e-05	-2.06623	-1.17925
1913138	chr20:1913138:G:A	6.4415e-18	-2.10947	-1.39062	1.37855e-05	-2.08964	-1.38137	1.39842e-05	-2.09092	-1.38127
1913163	chr20:1913163:G:A	7.8971e-18	-2.10775	-1.18861	1.46521e-05	-2.10375	-1.30629	1.48694e-05	-2.10447	-1.30635
1913169	chr20:1913169:G:A	7.86891e-18	-2.10887	-1.19107	1.46562e-05	-2.10201	-1.30775	1.48724e-05	-2.10281	-1.30781
1913232	chr20:1913232:C:T	7.45971e-17	-3.40973e-10	-1.05075	0.000138219	-3.40973e-10	-1.16578	0.000140426	-3.40973e-10	-1.16544
1913340	chr20:1913340:C:G	6.43649e-18	-2.11001	-1.39086	1.37991e-05	-2.08785	-1.38217	1.39973e-05	-2.08919	-1.38207
1913669	chr20:1913669:C:T	7.81639e-18	-2.11121	-1.19543	1.47173e-05	-2.09437	-1.31123	1.49304e-05	-2.09544	-1.31128
1913685	chr20:1913685:G:A	9.76761e-17	-3.40973e-10	-0.781198	0.000186946	-3.40973e-10	-0.863801	0.000189931	-3.40973e-10	-0.86346
1913788	chr20:1913788:G:A	1.1363e-17	-1.71955	-1.21295	1.91401e-05	-1.80626	-1.33658	1.94064e-05	-1.80824	-1.33628
1914055	chr20:1914055:T:C	6.63311e-17	-3.40973e-10	-1.1682	0.00015139	-3.40973e-10	-1.07476	0.000153695	-3.40973e-10	-1.07515
1915598	chr20:1915598:A:G	1.20473e-17	-2.08574	-0.788274	1.9733e-05	-2.11172	-1.00061	2.00386e-05	-2.11167	-1.00079
1915642	chr20:1915642:A:G	9.54517e-18	-2.0915	-1.01532	1.65141e-05	-2.11147	-1.17894	1.6768e-05	-2.11158	-1.17906
1915755	chr20:1915755:T:A	8.41194e-18	-2.10422	-1.12898	1.52655e-05	-2.10651	-1.26252	1.54934e-05	-2.1071	-1.26261
1916243	chr20:1916243:C:G	5.68058e-17	-3.40973e-10	-1.32322	0.000124847	-3.40973e-10	-1.26754	0.000126789	-3.40973e-10	-1.26759
1916442	chr20:1916442:A:G	8.97583e-18	-2.11049	-1.05783	1.79794e-05	-2.11166	-1.09374	1.82616e-05	-2.11166	-1.09366
1916470	chr20:1916470:C:G	5.61016e-17	-3.40973e-10	-1.33569	0.000122741	-3.40973e-10	-1.28455	0.000124651	-3.40973e-10	-1.2846
1916530	chr20:1916530:CT:C	5.86654e-17	-3.40973e-10	-1.291	0.000130402	-3.40973e-10	-1.224	0.00013243	-3.40973e-10	-1.22407
1916650	chr20:1916650:A:G	5.60784e-17	-3.40973e-10	-1.3361	0.00012286	-3.40973e-10	-1.28358	0.000124752	-3.40973e-10	-1.28379
1916761	chr20:1916761:A:G	8.0792e-18	-2.10258	-1.17098	1.48241e-05	-2.10791	-1.29046	1.50469e-05	-2.1084	-1.29054
1916796	chr20:1916796:C:T	8.13376e-18	-2.10375	-1.16308	1.49003e-05	-2.10824	-1.285	1.51246e-05	-2.10871	-1.28509
1917327	chr20:1917327:G:A	3.55288e-17	-1.79251	-3.79894e-10	7.26718e-05	-1.80867	-3.79894e-10	7.39541e-05	-1.80668	-3.79894e-10
1917416	chr20:1917416:C:G	2.61892e-17	-2.09751	-3.79894e-10	5.58889e-05	-2.07126	-3.79894e-10	5.66935e-05	-2.07246	-3.79894e-10
1917471	chr20:1917471:C:T	1.74892e-16	-3.40973e-10	-0.198686	0.00037543	-3.40973e-10	-0.16655	0.000381072	-3.40973e-10	-0.167131
1917472	chr20:1917472:G:A	6.08281e-17	-3.40973e-10	-1.2548	0.000140309	-3.40973e-10	-1.15077	0.000142461	-3.40973e-10	-1.15105
1917476	chr20:1917476:A:G	6.90161e-17	-3.40973e-10	-1.12851	0.000129936	-3.40973e-10	-1.22758	0.000132007	-3.40973e-10	-1.22727
1917806	chr20:1917806:C:T	2.75626e-17	-2.04639	-3.79894e-10	5.47874e-05	-2.09116	-3.79894e-10	5.56899e-05	-2.09032	-3.79894e-10
1918941	chr20:1918941:C:T	3.72775e-17	-0.681835	-1.06263	6.12958e-05	-0.938307	-1.0406	6.20166e-05	-0.942152	-1.04057
1919034	chr20:1919034:C:T	3.49779e-17	-1.80814	-3.79894e-10	6.81012e-05	-1.87363	-3.79894e-10	6.91667e-05	-1.8736	-3.79894e-10
1919121	chr20:1919121:G:A	1.57195e-17	-2.1089	-0.499061	2.69804e-05	-2.09974	-0.69977	2.74253e-05	-2.09987	-0.698784
1919274	chr20:1919274:C:T	1.01454e-16	-3.40973e-10	-0.743245	0.000189486	-3.40973e-10	-0.850306	0.000192535	-3.40973e-10	-0.849841
1919563	chr20:1919563:G:T	1.14103e-17	-2.11162	-0.816719	4.26037e-05	-2.08494	-0.257739	4.32002e-05	-2.08438	-0.259891
1919997	chr20:1919997:T:C	7.64299e-17	-3.40973e-10	-1.02648	0.000150057	-3.40973e-10	-1.08361	0.000152443	-3.40973e-10	-1.08333
1920090	chr20:1920090:G:A	3.40993e-17	-1.96508	0.131496	5.00072e-05	-1.99629	-0.186171	5.07934e-05	-1.99731	-0.185043
1920315	chr20:1920315:C:T	7.75223e-18	-2.1001	-1.21477	1.39566e-05	-2.10945	-1.34922	1.41797e-05	-2.10933	-1.34898
1920413	chr20:1920413:T:C	6.04135e-17	-1.96538	0.703733	0.000137322	-2.09298	0.920679	0.000139078	-2.09296	0.917874
1920533	chr20:1920533:G:A	5.39541e-17	-3.40973e-10	-1.37472	0.000110276	-3.40973e-10	-1.39164	0.000111999	-3.40973e-10	-1.39163
1920949	chr20:1920949:G:A	8.80214e-17	-0.885275	-3.79894e-10	0.000100228	-1.48718	-3.79894e-10	0.000102368	-1.48155	-3.79894e-10
1921341	chr20:1921341:G:A	2.62134e-17	-2.09658	-3.79894e-10	5.46286e-05	-2.09406	-3.79894e-10	5.54997e-05	-2.09374	-3.79894e-10
1921718	chr20:1921718:A:G	2.60023e-17	-2.10467	-3.79894e-10	5.41812e-05	-2.10229	-3.79894e-10	5.50409e-05	-2.10204	-3.79894e-10
1922137	chr20:1922137:G:A	3.47768e-17	-1.8139	-3.79894e-10	6.76231e-05	-1.88067	-3.79894e-10	6.86862e-05	-1.88057	-3.79894e-10
1922279	chr20:1922279:A:G	6.64143e-18	-2.08137	-1.38815	1.43308e-05	-2.04053	-1.39168	1.45606e-05	-2.04011	-1.39168
1922952	chr20:1922952:T:C	2.70421e-17	-2.06546	-3.79894e-10	5.66639e-05	-2.05748	-3.79894e-10	5.75829e-05	-2.05689	-3.79894e-10
1923009	chr20:1923009:CATCTCCCTGGCTG:C	8.30376e-18	-1.96787	-1.27827	1.93952e-05	-1.77952	-1.35008	1.97293e-05	-1.77803	-1.34999
1923293	chr20:1923293:T:C	2.71193e-17	-2.06261	-3.79894e-10	5.67693e-05	-2.05563	-3.79894e-10	5.76902e-05	-2.05503	-3.79894e-10
1923592	chr20:1923592:C:T	5.69588e-17	-3.40973e-10	-1.32053	0.000127861	-3.40973e-10	-1.24368	0.000129845	-3.40973e-10	-1.24378
1923869	chr20:1923869:G:T	6.72487e-18	-2.09301	-1.36403	1.58208e-05	-2.09053	-1.24277	1.60669e-05	-2.09011	-1.24324
1924081	chr20:1924081:A:C	2.61477e-17	-2.09909	-3.79894e-10	5.4532e-05	-2.09583	-3.79894e-10	5.54015e-05	-2.09551	-3.79894e-10
1924254	chr20:1924254:A:C	2.70274e-17	-2.066	-3.79894e-10	5.65242e-05	-2.05995	-3.79894e-10	5.74404e-05	-2.05937	-3.79894e-10
1924255	chr20:1924255:T:A	2.70087e-17	-2.06669	-3.79894e-10	5.64829e-05	-2.06068	-3.79894e-10	5.73981e-05	-2.06011	-3.79894e-10
1924430	chr20:1924430:C:T	4.82869e-17	-1.4857	-3.79894e-10	6.57426e-05	-1.90888	-3.79894e-10	6.69e-05	-1.90692	-3.79894e-10
1924517	chr20:1924517:C:T	1.34586e-17	-1.75517	-1.00807	2.32623e-05	-1.75733	-1.19045	2.36894e-05	-1.75498	-1.19011
1924584	chr20:1924584:G:A	4.2561e-17	-1.61192	-3.79894e-10	6.21423e-05	-1.96519	-3.79894e-10	6.32165e-05	-1.96355	-3.79894e-10
1924613	chr20:1924613:A:G	2.71809e-17	-2.06034	-3.79894e-10	5.68674e-05	-2.0539	-3.79894e-10	5.77909e-05	-2.05329	-3.79894e-10
1925381	chr20:1925381:G:A	4.45589e-17	-1.78131	0.215268	0.000146278	-2.00413	0.895017	0.000148513	-2.00129	0.891836
1925382	chr20:1925382:T:A	4.42811e-17	-1.78757	0.215268	0.000145754	-2.00772	0.895017	0.000147973	-2.00492	0.891836
1925403	chr20:1925403:C:A	5.5316e-17	-3.40973e-10	-1.34979	0.000110761	-3.40973e-10	-1.38725	0.000112488	-3.40973e-10	-1.38727
1925483	chr20:1925483:G:A	2.9901e-17	-1.96496	-3.79894e-10	6.26928e-05	-1.95638	-3.79894e-10	6.37344e-05	-1.9554	-3.79894e-10
1925654	chr20:1925654:A:G	5.7079e-17	-3.40973e-10	-1.31842	0.000116176	-3.40973e-10	-1.33951	0.000118005	-3.40973e-10	-1.3394
1926444	chr20:1926444:T:C	8.51169e-18	-1.9399	-1.28151	1.93634e-05	-1.84691	-1.28433	1.96397e-05	-1.8482	-1.28437
1927227	chr20:1927227:A:G	1.28259e-16	-3.40973e-10	-0.508805	0.000207185	-3.40973e-10	-0.761012	0.000210546	-3.40973e-10	-0.760417
1927548	chr20:1927548:G:A	3.97651e-17	-1.67986	-3.79894e-10	6.59297e-05	-1.90603	-3.79894e-10	6.69773e-05	-1.90577	-3.79894e-10
1927653	chr20:1927653:C:T	1.12457e-17	-1.55454	-1.38833	1.45422e-05	-2.04108	-1.37649	1.47651e-05	-2.04112	-1.37674
1927820	chr20:1927820:T:C	5.32489e-17	-3.40973e-10	-1.38788	0.000116098	-3.40973e-10	-1.34018	0.000117888	-3.40973e-10	-1.34039
1927959	chr20:1927959:C:T	8.5967e-18	-1.81999	-1.39149	2.36763e-05	-1.5683	-1.36185	2.40157e-05	-1.56948	-1.36193
1927990	chr20:1927990:A:G	7.19084e-17	-3.40973e-10	-1.08746	0.000133095	-3.40973e-10	-1.20356	0.000135206	-3.40973e-10	-1.20332
1928054	chr20:1928054:C:T	2.78759e-17	-0.671229	-1.36386	6.08762e-05	-0.594088	-1.39169	6.16636e-05	-0.596735	-1.39169
1928212	chr20:1928212:C:T	2.82601e-17	-2.0214	-3.79894e-10	5.37289e-05	-2.11067	-3.79894e-10	5.45656e-05	-2.11072	-3.79894e-10
1928855	chr20:1928855:C:T	8.95121e-17	-3.40973e-10	-0.868481	0.000150553	-3.40973e-10	-1.08031	0.000152763	-3.40973e-10	-1.08123
1929194	chr20:1929194:C:T	2.71677e-17	-0.793946	-1.26688	1.52346e-05	-2.10035	-1.2707	1.54737e-05	-2.10047	-1.27051
1929260	chr20:1929260:A:G	2.69995e-17	-1.27555	-0.791483	5.53051e-05	-0.839378	-1.24238	5.63466e-05	-0.836288	-1.24231
1929274	chr20:1929274:A:G	2.15374e-17	-1.27406	-1.019	4.25856e-05	-1.0238	-1.3193	4.34616e-05	-1.01971	-1.31854
1929448	chr20:1929448:C:A	6.53682e-18	-2.0971	-1.3883	1.38374e-05	-2.10784	-1.35941	1.40553e-05	-2.10774	-1.35938
1929562	chr20:1929562:G:GC	8.36462e-18	-2.0681	-1.17075	1.59687e-05	-2.05639	-1.2676	1.62096e-05	-2.05638	-1.26814
1929736	chr20:1929736:C:A	1.10347e-16	0.569863	-1.22909	2.18369e-05	-1.63365	-1.37737	2.22341e-05	-1.6311	-1.37739
1929762	chr20:1929762:A:C	6.68695e-17	-3.40973e-10	-1.16011	0.00012104	-3.40973e-10	-1.2985	0.000122868	-3.40973e-10	-1.29901
1929794	chr20:1929794:T:A	7.57449e-18	-2.08085	-1.25722	1.48556e-05	-2.07129	-1.32496	1.50816e-05	-2.07128	-1.32536
1930044	chr20:1930044:G:A	6.43692e-18	-2.11155	-1.38925	1.34583e-05	-2.10342	-1.39161	1.36664e-05	-2.10357	-1.39161
1930060	chr20:1930060:C:T	1.20381e-16	-0.57219	-3.79894e-10	7.37562e-05	-1.79386	-3.79894e-10	7.4948e-05	-1.79333	-3.79894e-10
1930128	chr20:1930128:C:T	1.19607e-16	0.597402	-1.17604	2.33177e-05	-1.56667	-1.37874	2.37346e-05	-1.56442	-1.37876
1930149	chr20:1930149:G:A	5.43973e-17	-3.40973e-10	-1.36654	0.000115206	-3.40973e-10	-1.3479	0.000117029	-3.40973e-10	-1.34769
1930233	chr20:1930233:G:A	6.53904e-17	-3.40973e-10	-1.18248	0.00013512	-3.40973e-10	-1.18846	0.000137309	-3.40973e-10	-1.18788
1930235	chr20:1930235:A:G	2.07355e-16	1.23001	-1.25843	4.54138e-05	-0.887915	-1.39089	4.6231e-05	-0.885577	-1.39089
1930252	chr20:1930252:C:T	2.20349e-16	0.423073	-0.390717	2.07734e-05	-1.74166	-1.31929	2.11726e-05	-1.73915	-1.31827
1930342	chr20:1930342:A:G	6.68584e-18	-2.07419	-1.38867	1.34174e-05	-2.11093	-1.38713	1.36251e-05	-2.11099	-1.38722
1930676	chr20:1930676:C:T	5.65818e-17	-3.40973e-10	-1.32717	0.000113392	-3.40973e-10	-1.36377	0.000115163	-3.40973e-10	-1.36377
1930679	chr20:1930679:T:C	2.09555e-16	-3.40973e-10	-0.0178703	0.000665667	-3.40973e-10	0.406167	0.000675725	-3.40973e-10	0.405667
1930945	chr20:1930945:G:A	1.70342e-16	-3.40973e-10	-0.225045	0.000237329	-3.40973e-10	-0.625173	0.000241155	-3.40973e-10	-0.624678
1931386	chr20:1931386:G:A	1.21297e-16	-3.40973e-10	-0.56461	0.000213699	-3.40973e-10	-0.730056	0.000217287	-3.40973e-10	-0.728899
1931419	chr20:1931419:AC:A	2.21141e-17	-0.875348	-1.39129	8.87569e-05	-0.220924	-1.3878	9.0491e-05	-0.217125	-1.38774
1931645	chr20:1931645:C:T	2.12916e-16	-3.40973e-10	-0.00195793	0.000324751	-3.40973e-10	-0.311564	0.000329953	-3.40973e-10	-0.311171
1931664	chr20:1931664:T:C	2.22444e-16	0.196965	-0.155143	2.07534e-05	-1.81507	-1.24684	2.1156e-05	-1.8128	-1.2454
1931689	chr20:1931689:G:A	1.45204e-16	-3.40973e-10	-0.384718	0.000217625	-3.40973e-10	-0.711851	0.000221128	-3.40973e-10	-0.711378
1931892	chr20:1931892:A:G	1.4664e-16	-3.40973e-10	-0.374873	0.000174635	-3.40973e-10	-0.931924	0.000177463	-3.40973e-10	-0.931359
1932177	chr20:1932177:T:A	1.35682e-16	-3.40973e-10	-0.452544	0.000164664	-3.40973e-10	-0.990716	0.000167327	-3.40973e-10	-0.990168
1932207	chr20:1932207:G:A	2.99457e-17	-1.96347	-3.79894e-10	8.21131e-05	-1.68653	-3.79894e-10	8.34269e-05	-1.68615	-3.79894e-10
1932335	chr20:1932335:A:C	7.1459e-17	-0.716913	-0.376818	0.000165236	-0.18442	-0.80283	0.000168654	-0.179561	-0.802712
1932835	chr20:1932835:A:G	1.19384e-16	-1.13705	0.556539	0.000188766	-0.832619	-0.021495	0.000193185	-0.828271	-0.0181988
1932980	chr20:1932980:G:A	1.04481e-16	-0.918625	0.20478	0.000192817	-0.496509	-0.336373	0.000196979	-0.491556	-0.335469
1933260	chr20:1933260:G:A	5.32039e-17	-3.40973e-10	-1.38872	0.000114419	-3.40973e-10	-1.35475	0.000116197	-3.40973e-10	-1.35483
1933358	chr20:1933358:T:TC	5.92097e-17	-3.40973e-10	-1.28177	0.000117063	-3.40973e-10	-1.33191	0.000118893	-3.40973e-10	-1.3319
1933508	chr20:1933508:G:A	6.51415e-18	-2.1033	-1.38557	1.39205e-05	-2.08509	-1.37617	1.41351e-05	-2.08535	-1.37611
1933541	chr20:1933541:A:G	6.62248e-18	-2.10955	-1.36284	1.47522e-05	-2.10006	-1.30318	1.49809e-05	-2.10022	-1.30312
1933569	chr20:1933569:T:C	1.50991e-16	-3.40973e-10	-0.345637	0.000224867	-3.40973e-10	-0.679114	0.000228491	-3.40973e-10	-0.678623
1933632	chr20:1933632:T:G	8.35363e-18	-2.10927	-1.13089	1.48565e-05	-2.10217	-1.29401	1.50877e-05	-2.10231	-1.29393
1933786	chr20:1933786:A:G	9.79156e-18	-2.10868	-0.972656	1.74324e-05	-2.09887	-1.13742	1.77023e-05	-2.09904	-1.13739
1934082	chr20:1934082:G:T	1.11635e-16	-3.40973e-10	-0.647619	0.000134194	-3.40973e-10	-1.19534	0.000136215	-3.40973e-10	-1.19588
1934136	chr20:1934136:T:C	1.28404e-16	-0.608629	0.100957	0.000251223	-0.141862	-0.426419	0.000256777	-0.136368	-0.425544
1934305	chr20:1934305:C:T	5.53924e-17	-3.40973e-10	-1.34841	0.000117307	-3.40973e-10	-1.32983	0.000119158	-3.40973e-10	-1.32967
1934355	chr20:1934355:G:A	1.94581e-16	-3.40973e-10	-0.0920084	0.000286361	-3.40973e-10	-0.437368	0.000291047	-3.40973e-10	-0.436635
1934491	chr20:1934491:A:G	5.22218e-17	-1.40736	-3.79894e-10	0.000217755	-0.711251	-3.79894e-10	0.000219955	-0.716696	-3.79894e-10
1934580	chr20:1934580:G:A	2.73419e-17	-0.699454	-1.35498	0.000113894	0.0147956	-1.37415	0.000116178	0.019058	-1.37406
1934602	chr20:1934602:G:A	1.83705e-16	-3.40973e-10	-0.149521	0.000252438	-3.40973e-10	-0.563457	0.000256512	-3.40973e-10	-0.562944
1934858	chr20:1934858:G:A	5.9406e-17	-3.40973e-10	-1.27846	0.000110415	-3.40973e-10	-1.39037	0.000112145	-3.40973e-10	-1.39033
1935178	chr20:1935178:C:A	1.00458e-16	-3.40973e-10	-0.753119	0.000154919	-3.40973e-10	-1.05172	0.000157375	-3.40973e-10	-1.05149
1935810	chr20:1935810:G:A	6.60612e-17	-1.17227	-3.79894e-10	8.30238e-05	-1.6755	-3.79894e-10	8.43239e-05	-1.67545	-3.79894e-10
1936086	chr20:1936086:A:G	2.20298e-17	-0.923645	-1.34682	1.35923e-05	-2.11165	-1.37347	1.38073e-05	-2.11162	-1.3733
1936160	chr20:1936160:G:A	1.8804e-16	-3.40973e-10	-0.126202	0.000259039	-3.40973e-10	-0.537646	0.000263226	-3.40973e-10	-0.537109
1936188	chr20:1936188:C:A	1.02964e-16	-3.40973e-10	-0.728478	0.000157863	-3.40973e-10	-1.0329	0.000160366	-3.40973e-10	-1.03266
1936366	chr20:1936366:C:T	5.81889e-17	-3.40973e-10	-1.29916	0.000110295	-3.40973e-10	-1.39146	0.000112019	-3.40973e-10	-1.39145
1936534	chr20:1936534:C:T	6.86869e-17	-3.40973e-10	-1.1333	0.000142888	-3.40973e-10	-1.13256	0.000145139	-3.40973e-10	-1.13243
1936562	chr20:1936562:C:T	8.04493e-17	-3.40973e-10	-0.975228	0.000179961	-3.40973e-10	-0.901884	0.000182735	-3.40973e-10	-0.902084
1936563	chr20:1936563:G:A	1.11845e-17	-1.76877	-1.17955	1.67118e-05	-1.96564	-1.31287	1.70048e-05	-1.96377	-1.31285
1936644	chr20:1936644:A:G	6.84092e-16	2.2533	-1.08806	0.000161661	0.0402282	-1.04935	0.000163541	0.0372815	-1.05034
1936759	chr20:1936759:G:A	9.89363e-18	-2.01715	-1.05382	1.65781e-05	-2.06963	-1.21691	1.68351e-05	-2.06959	-1.21707
1936793	chr20:1936793:A:G	5.30699e-17	-3.40973e-10	-1.39124	0.000111861	-3.40973e-10	-1.37736	0.000113603	-3.40973e-10	-1.37741
1936833	chr20:1936833:C:G	7.92834e-17	0.277919	-1.26774	3.53625e-05	-1.19761	-1.33136	3.58537e-05	-1.19969	-1.33098
1937101	chr20:1937101:AAGACCCTTCAGGC:A	5.57373e-17	-3.40973e-10	-1.34221	0.000142078	-3.40973e-10	-1.13824	0.000144243	-3.40973e-10	-1.13862
1937659	chr20:1937659:G:A	2.07664e-16	0.789993	-0.816925	5.31572e-05	-1.10116	-1.02021	5.39543e-05	-1.1008	-1.02118
1937663	chr20:1937663:G:A	1.55226e-16	-3.40973e-10	-0.317976	0.000347865	-3.40973e-10	-0.242808	0.000353189	-3.40973e-10	-0.243117
1937755	chr20:1937755:C:T	2.01587e-16	-0.0566349	-3.79894e-10	7.41966e-05	-1.7879	-3.79894e-10	7.53221e-05	-1.78835	-3.79894e-10
1937781	chr20:1937781:T:C	2.57889e-17	-1.69751	-0.415402	2.9405e-05	-2.09521	-0.618245	2.98761e-05	-2.09497	-0.618095
1937841	chr20:1937841:G:T	3.69439e-08	19.0764	-0.106545	2.44635e-05	-1.52262	-1.37482	2.49022e-05	-1.5201	-1.37506
1937869	chr20:1937869:C:T	5.43176e-17	-3.40973e-10	-1.36801	0.000115128	-3.40973e-10	-1.34857	0.000116917	-3.40973e-10	-1.34865
1938510	chr20:1938510:G:A	9.89158e-17	-3.40973e-10	-0.768585	0.000240738	-3.40973e-10	-0.610912	0.000244419	-3.40973e-10	-0.611238
1938523	chr20:1938523:C:G	6.91556e-17	-3.40973e-10	-1.1265	0.000165244	-3.40973e-10	-0.987201	0.000167802	-3.40973e-10	-0.987338
1938678	chr20:1938678:C:T	1.47569e-12	10.2275	-1.38568	0.000156728	0.164367	-1.20448	0.00015928	0.164903	-1.20436
1938781	chr20:1938781:T:C	2.59302e-17	-2.10745	-3.79894e-10	7.67077e-05	-1.75462	-3.79894e-10	7.78409e-05	-1.75545	-3.79894e-10
1938915	chr20:1938915:C:T	5.46404e-17	-3.40973e-10	-1.36208	0.000122153	-3.40973e-10	-1.28935	0.00012404	-3.40973e-10	-1.28951
1939677	chr20:1939677:C:T	1.459e-16	-3.40973e-10	-0.379932	0.000182796	-3.40973e-10	-0.88625	0.000185747	-3.40973e-10	-0.885736
1939932	chr20:1939932:C:T	1.06875e-05	23.4415	1.19572	2.81069e-05	-1.55873	-1.19988	2.86524e-05	-1.55581	-1.19907
1939944	chr20:1939944:G:A	1.49525e-15	-3.40973e-10	1.94719	0.000763176	-3.40973e-10	0.542866	0.000774883	-3.40973e-10	0.542592
1939959	chr20:1939959:T:C	0.000248538	27.0637	0.720058	2.04346e-05	-1.70323	-1.37416	2.08081e-05	-1.70091	-1.37387
1940804	chr20:1940804:G:A	1.7786e-16	0.213899	-0.395758	9.87679e-05	-2.10418	0.602328	0.000100196	-2.10424	0.601251
1940947	chr20:1940947:T:C	6.10238e-17	-3.40973e-10	-1.25159	0.000158305	-3.40973e-10	-1.0301	0.000160754	-3.40973e-10	-1.03025
1941419	chr20:1941419:G:T	1.78266e-16	-3.40973e-10	-0.179577	0.000397697	-3.40973e-10	-0.108932	0.00040376	-3.40973e-10	-0.1093
1941591	chr20:1941591:A:G	2.0964e-15	-3.40973e-10	2.28512	0.00100373	-3.40973e-10	0.816859	0.00101906	-3.40973e-10	0.816511
1941656	chr20:1941656:A:G	8.36829e-17	-3.40973e-10	-0.93582	0.000152051	-3.40973e-10	-1.0704	0.000154463	-3.40973e-10	-1.07017
1942156	chr20:1942156:G:A	2.6152e-17	-2.09893	-3.79894e-10	8.50723e-05	-1.65112	-3.79894e-10	8.65379e-05	-1.64954	-3.79894e-10
1942528	chr20:1942528:C:T	8.86528e-17	-3.40973e-10	-0.878127	0.000144607	-3.40973e-10	-1.1206	0.000146906	-3.40973e-10	-1.12032
1942625	chr20:1942625:C:A	0.0350501	31.2794	1.4533	5.87389e-05	-1.08676	-0.934757	5.98315e-05	-1.08436	-0.934227
1942977	chr20:1942977:T:G	0.0228565	31.2576	1.04751	4.77207e-05	-1.10343	-1.12582	4.861e-05	-1.10094	-1.12535
1943008	chr20:1943008:G:A	5.36043e-17	-3.40973e-10	-1.38122	0.000112826	-3.40973e-10	-1.36878	0.000114592	-3.40973e-10	-1.36874
1943028	chr20:1943028:G:A	0.0449106	31.0071	1.97348	6.56348e-05	-1.14552	-0.764998	6.68631e-05	-1.14314	-0.764327
1943327	chr20:1943327:A:G	0.0206982	31.3026	0.903397	4.72716e-05	-1.09165	-1.14707	4.81488e-05	-1.08918	-1.14664
1943390	chr20:1943390:C:T	5.45426e-17	-3.40973e-10	-1.36387	0.000110534	-3.40973e-10	-1.3893	0.000112264	-3.40973e-10	-1.38927
1943420	chr20:1943420:T:C	0.0443806	31.2895	1.67921	6.31278e-05	-1.09441	-0.855052	6.43068e-05	-1.09198	-0.854472
1943481	chr20:1943481:G:A	0.0527081	31.2483	1.89237	6.88046e-05	-1.10024	-0.763108	7.00921e-05	-1.09783	-0.762484
1943642	chr20:1943642:A:C	4.80323e-17	-1.49098	-3.79894e-10	5.40118e-05	-2.10542	-3.79894e-10	5.48612e-05	-2.10531	-3.79894e-10
1943871	chr20:1943871:A:G	3.78948e-16	0.574545	-3.79894e-10	5.45479e-05	-2.09554	-3.79894e-10	5.53936e-05	-2.09566	-3.79894e-10
1944061	chr20:1944061:C:T	0.0365209	30.7037	2.07013	6.75234e-05	-1.19697	-0.685177	6.87805e-05	-1.19469	-0.684514
1944205	chr20:1944205:T:C	1.20474e-17	-1.71627	-1.15774	1.89557e-05	-2.06586	-1.08666	1.92528e-05	-2.06554	-1.08692
1944424	chr20:1944424:G:A	7.70659e-17	-3.40973e-10	-1.01819	0.000129272	-3.40973e-10	-1.2327	0.000131319	-3.40973e-10	-1.23249
1944654	chr20:1944654:T:A	9.05764e-17	-3.40973e-10	-0.856662	0.000144649	-3.40973e-10	-1.12031	0.000146948	-3.40973e-10	-1.12004
1945079	chr20:1945079:G:A	4.0923e-17	-2.07659	0.425433	0.00017281	-1.85526	0.912837	0.000175043	-1.85645	0.911362
1945216	chr20:1945216:T:C	4.72706e-12	9.25794	0.748023	2.54747e-05	-1.92432	-0.932622	2.58526e-05	-1.92568	-0.932027
1945629	chr20:1945629:C:T	5.74476e-16	-3.40973e-10	0.990603	0.000322858	-3.40973e-10	-0.31741	0.000327928	-3.40973e-10	-0.317326
1945813	chr20:1945813:A:C	2.7302e-17	-2.09611	0.0402195	0.000152106	-1.8053	0.735258	0.000153939	-1.80702	0.733458
1946108	chr20:1946108:T:A	6.42128e-17	-1.20065	-3.79894e-10	7.50178e-05	-1.7769	-3.79894e-10	7.61908e-05	-1.77688	-3.79894e-10
1946326	chr20:1946326:T:C	2.61206e-14	5.77766	-0.970032	0.000153198	0.257827	-1.32072	0.000155867	0.259648	-1.32077
1946602	chr20:1946602:A:T	7.20191e-18	-2.02274	-1.36577	6.2838e-05	-1.20338	-0.750681	6.34139e-05	-1.20803	-0.752409
1946690	chr20:1946690:A:G	6.42672e-08	20.1415	-0.618026	1.6228e-05	-1.9384	-1.36949	1.65053e-05	-1.937	-1.36944
1946869	chr20:1946869:A:G	3.13259e-07	20.4784	0.629	1.97489e-05	-1.95036	-1.16116	2.0099e-05	-1.94883	-1.16061
1947455	chr20:1947455:C:A	4.78021e-17	-1.49579	-3.79894e-10	5.41076e-05	-2.10365	-3.79894e-10	5.49587e-05	-2.10354	-3.79894e-10
1947500	chr20:1947500:GC:G	1.34815e-16	-3.40973e-10	-0.458955	0.000133802	-3.40973e-10	-1.19826	0.000135898	-3.40973e-10	-1.19822
1947511	chr20:1947511:A:G	4.37096e-17	-1.58529	-3.79894e-10	5.9092e-05	-2.01553	-3.79894e-10	6.0026e-05	-2.01534	-3.79894e-10
1947923	chr20:1947923:G:A	1.69181e-16	0.475926	-0.707809	1.73186e-05	-2.11172	-1.13112	1.75953e-05	-2.11172	-1.13077
1948137	chr20:1948137:A:G	5.32041e-17	-3.40973e-10	-1.38872	0.000115101	-3.40973e-10	-1.34882	0.000116885	-3.40973e-10	-1.34893
1948168	chr20:1948168:A:C	4.85173e-17	-1.48093	-3.79894e-10	5.51097e-05	-2.0853	-3.79894e-10	5.59621e-05	-2.08545	-3.79894e-10
1948265	chr20:1948265:CAT:C	5.31415e-17	-3.40973e-10	-1.3899	0.000111788	-3.40973e-10	-1.37802	0.000113527	-3.40973e-10	-1.37808
1948594	chr20:1948594:T:C	5.84075e-17	-3.40973e-10	-1.29541	0.000110275	-3.40973e-10	-1.39164	0.000111997	-3.40973e-10	-1.39165
1948673	chr20:1948673:G:A	8.49456e-17	-3.40973e-10	-0.920844	0.000144277	-3.40973e-10	-1.12288	0.000146586	-3.40973e-10	-1.12251
1948790	chr20:1948790:C:T	3.2461e-05	24.8633	0.884933	4.20996e-05	-1.48801	-0.866577	4.28401e-05	-1.48605	-0.866598
1948896	chr20:1948896:C:T	1.81524e-17	-1.12494	-1.33911	3.0692e-05	-1.52038	-1.15024	3.10891e-05	-1.52212	-1.15114
1948936	chr20:1948936:C:G	1.48898e-17	-1.29887	-1.3633	3.8214e-05	-1.36652	-1.0849	3.86947e-05	-1.3685	-1.08592
1948940	chr20:1948940:A:G	1.15133e-16	-3.40973e-10	-0.616763	0.000246191	-3.40973e-10	-0.588514	0.000249972	-3.40973e-10	-0.588772
1949053	chr20:1949053:G:A	3.70117e-17	-1.86969	0.118075	3.99227e-05	-1.87265	-0.535025	4.05149e-05	-1.87543	-0.533022
1949123	chr20:1949123:A:C	7.41235e-17	-3.40973e-10	-1.05712	0.000115646	-3.40973e-10	-1.34409	0.000117473	-3.40973e-10	-1.34391
1949642	chr20:1949642:TAAG:T	2.58792e-17	-2.10941	-3.79894e-10	9.69574e-05	-1.52035	-3.79894e-10	9.86384e-05	-1.51866	-3.79894e-10
1950058	chr20:1950058:C:T	0.0939301	28.6741	5.04433	2.08551e-05	-2.03039	-1.02663	2.12387e-05	-2.02923	-1.02506
1950152	chr20:1950152:T:C	0.0944578	28.917	4.8071	2.0116e-05	-2.01974	-1.07337	2.04857e-05	-2.01851	-1.07189
1950227	chr20:1950227:G:A	0.0577239	28.0361	5.19553	2.26195e-05	-2.06141	-0.914395	2.3037e-05	-2.06049	-0.912526
1950251	chr20:1950251:T:C	0.253051	29.2616	5.44789	2.34283e-05	-2.00334	-0.937342	2.38678e-05	-2.00199	-0.935603
1950355	chr20:1950355:C:T	0.24323	28.928	5.74189	2.49492e-05	-2.01949	-0.858293	2.54183e-05	-2.01824	-0.856407
1950531	chr20:1950531:A:G	0.000190305	26.9361	0.580744	4.64433e-05	-1.44331	-0.81308	4.72868e-05	-1.44104	-0.812851
1950573	chr20:1950573:G:A	6.00164e-17	-0.666894	-0.601344	2.11869e-05	-1.6975	-1.34374	2.14664e-05	-1.6994	-1.34423
1950661	chr20:1950661:T:C	6.62966e-17	-0.573584	-0.595133	1.73801e-05	-1.85618	-1.38311	1.76201e-05	-1.85775	-1.38334
1950854	chr20:1950854:A:G	6.52111e-16	1.00018	0.117178	1.69924e-05	-2.10785	-1.154	1.72724e-05	-2.10776	-1.15325
1950862	chr20:1950862:T:C	2.10624e-17	-1.92825	-0.387116	4.29807e-05	-1.28757	-1.0463	4.35263e-05	-1.29194	-1.04481
1950873	chr20:1950873:A:G	1.99224e-15	0.198295	2.03586	4.14224e-05	-2.06734	-0.303459	4.2127e-05	-2.06773	-0.301698
1951020	chr20:1951020:C:T	1.71765e-15	1.08212	1.00374	2.77763e-05	-2.10438	-0.666059	2.82476e-05	-2.10428	-0.664831
1951697	chr20:1951697:C:T	8.55606e-17	-3.40973e-10	-0.91363	0.000157348	-3.40973e-10	-1.03617	0.000159796	-3.40973e-10	-1.03622
1951846	chr20:1951846:C:G	1.90067e-16	-3.40973e-10	-0.115479	0.000254313	-3.40973e-10	-0.556056	0.000258388	-3.40973e-10	-0.555657
1951929	chr20:1951929:TC:T	5.27222e-13	9.10062	-1.2881	8.45963e-05	-0.269389	-1.38734	8.5842e-05	-0.270292	-1.38732
1951932	chr20:1951932:C:T	5.84356e-13	9.20351	-1.2881	8.82189e-05	-0.227459	-1.38734	8.95169e-05	-0.228372	-1.38732
1951957	chr20:1951957:T:C	8.1096e-16	1.33536	-3.79894e-10	7.0212e-05	-1.8431	-3.79894e-10	7.14944e-05	-1.8405	-3.79894e-10
1952018	chr20:1952018:C:G	5.96073e-17	-3.40973e-10	-1.27508	0.00011305	-3.40973e-10	-1.36679	0.0001148	-3.40973e-10	-1.36693
1952255	chr20:1952255:G:T	6.46895e-17	-3.40973e-10	-1.19326	0.00015704	-3.40973e-10	-1.03812	0.000159454	-3.40973e-10	-1.03836
1952345	chr20:1952345:C:T	1.22787e-17	-1.75567	-1.09932	1.57166e-05	-2.09694	-1.24296	1.59694e-05	-2.09668	-1.24277
1952495	chr20:1952495:G:C	1.40889e-17	-1.73806	-0.979405	1.90729e-05	-2.04837	-1.09798	1.93837e-05	-2.04809	-1.0976
1953593	chr20:1953593:G:A	6.60099e-17	-3.40973e-10	-1.17305	0.000119473	-3.40973e-10	-1.31154	0.000121367	-3.40973e-10	-1.3113
1953771	chr20:1953771:C:G	3.42825e-16	1.25159	-0.777224	1.84181e-05	-2.05356	-1.12772	1.87174e-05	-2.05346	-1.12721
1953782	chr20:1953782:G:A	3.63504e-16	1.29395	-0.761015	1.8715e-05	-2.04788	-1.11742	1.90194e-05	-2.04777	-1.11689
1953822	chr20:1953822:T:C	2.08448e-11	10.0175	1.47223	3.57926e-05	-2.07867	-0.438212	3.63746e-05	-2.07914	-0.437112
1953838	chr20:1953838:T:C	3.4881e-16	1.28425	-0.792582	1.83056e-05	-2.04932	-1.1381	1.8603e-05	-2.04921	-1.13759
1953902	chr20:1953902:A:G	1.20674e-07	19.658	0.49547	1.62145e-05	-1.93148	-1.37724	1.64989e-05	-1.92981	-1.37702
1953919	chr20:1953919:A:G	5.93785e-17	-3.40973e-10	-1.27892	0.000111139	-3.40973e-10	-1.38384	0.000112879	-3.40973e-10	-1.38381
1954155	chr20:1954155:C:G	2.25646e-17	-1.7125	-0.533977	0.000317331	-0.617946	0.28327	0.000321019	-0.6209	0.28228
1954257	chr20:1954257:G:A	5.3703e-17	-3.40973e-10	-1.37939	0.000117174	-3.40973e-10	-1.33096	0.000118998	-3.40973e-10	-1.33101
1954278	chr20:1954278:G:A	3.53543e-17	-1.46486	-0.332571	0.000840197	0.023236	0.615778	0.000849139	0.0194329	0.61467
1954358	chr20:1954358:A:G	1.36337e-16	-3.40973e-10	-0.447722	0.000196932	-3.40973e-10	-0.811765	0.00020007	-3.40973e-10	-0.811455
1954524	chr20:1954524:G:A	5.6135e-17	-3.40973e-10	-1.3351	0.000127886	-3.40973e-10	-1.24348	0.000129872	-3.40973e-10	-1.24357
1954853	chr20:1954853:G:A	5.40876e-17	-3.40973e-10	-1.37225	0.000119488	-3.40973e-10	-1.3114	0.000121343	-3.40973e-10	-1.3115
1955361	chr20:1955361:A:C	2.03454e-16	-0.0474138	-3.79894e-10	0.000144814	-1.11918	-3.79894e-10	0.000147407	-1.11692	-3.79894e-10
1955629	chr20:1955629:G:A	2.69351e-17	-1.88929	-0.18013	8.63262e-05	-2.10989	0.4734	8.76105e-05	-2.11002	0.472796
1955646	chr20:1955646:C:T	8.82115e-14	7.26122	-1.23659	2.43559e-05	-1.58125	-1.3206	2.46849e-05	-1.58317	-1.32076
1955801	chr20:1955801:A:C	1.19625e-16	-3.40973e-10	-0.578491	0.000190439	-3.40973e-10	-0.845288	0.000193466	-3.40973e-10	-0.845017
1955886	chr20:1955886:G:C	2.84885e-16	1.31696	-1.02773	1.6099e-05	-2.03621	-1.27965	1.6358e-05	-2.03609	-1.27932
1956340	chr20:1956340:T:A	2.0991e-17	-1.92563	-0.393136	6.61248e-05	-2.11172	0.208638	6.71198e-05	-2.11172	0.208081
1956412	chr20:1956412:A:G	5.45298e-17	-3.40973e-10	-1.36411	0.00012159	-3.40973e-10	-1.29397	0.000123475	-3.40973e-10	-1.29408
1956426	chr20:1956426:T:C	6.18177e-17	-3.40973e-10	-1.23867	0.00011043	-3.40973e-10	-1.39024	0.000112157	-3.40973e-10	-1.39022
1956712	chr20:1956712:T:C	1.47635e-16	-3.40973e-10	-0.368111	0.000134707	-3.40973e-10	-1.19152	0.000136894	-3.40973e-10	-1.19091
1956829	chr20:1956829:A:G	1.56054e-12	8.5587	0.338992	1.96311e-05	-1.73043	-1.38708	1.99e-05	-1.73245	-1.38695
1956838	chr20:1956838:A:C	3.39447e-16	1.48558	-1.02112	1.66041e-05	-2.00978	-1.2752	1.68716e-05	-2.00964	-1.27485
1957050	chr20:1957050:T:C	6.18014e-17	-3.40973e-10	-1.23893	0.000110427	-3.40973e-10	-1.39027	0.000112154	-3.40973e-10	-1.39024
1957723	chr20:1957723:A:T	2.56452e-14	6.17457	-1.38532	3.94377e-05	-1.02839	-1.39151	4.00234e-05	-1.02915	-1.39151
1958353	chr20:1958353:T:C	7.37098e-14	7.18466	-1.33963	5.85507e-05	-0.673228	-1.3515	5.94183e-05	-0.674008	-1.35151
1959086	chr20:1959086:G:A	5.75485e-17	-3.40973e-10	-1.31023	0.000114185	-3.40973e-10	-1.35681	0.000115965	-3.40973e-10	-1.35683
1959322	chr20:1959322:G:C	2.02843e-17	-1.2592	-1.0938	1.37602e-05	-2.09434	-1.3785	1.39717e-05	-2.09475	-1.37834
1959499	chr20:1959499:T:C	1.67697e-16	0.836636	-1.07733	1.70228e-05	-1.87056	-1.38951	1.7309e-05	-1.86933	-1.38957
1959517	chr20:1959517:G:A	4.39522e-17	-1.57975	-3.79894e-10	5.49624e-05	-2.08797	-3.79894e-10	5.58296e-05	-2.08782	-3.79894e-10
1959601	chr20:1959601:A:C	5.65677e-17	-3.40973e-10	-1.32742	0.000115944	-3.40973e-10	-1.34152	0.000117751	-3.40973e-10	-1.34155
1959858	chr20:1959858:T:C	7.74652e-13	5.97413	2.22319	2.83691e-05	-1.70502	-1.0443	2.87751e-05	-1.70755	-1.04306
1959922	chr20:1959922:C:T	5.3145e-17	-3.40973e-10	-1.38983	0.000114628	-3.40973e-10	-1.35293	0.000116406	-3.40973e-10	-1.35304
1960051	chr20:1960051:G:A	1.99339e-17	-1.33906	-1.03137	1.41549e-05	-2.08211	-1.36245	1.43719e-05	-2.08263	-1.36221
1960076	chr20:1960076:GTT:G	4.45684e-17	-1.56583	-3.79894e-10	5.48084e-05	-2.09078	-3.79894e-10	5.56725e-05	-2.09063	-3.79894e-10
1960162	chr20:1960162:C:T	7.73681e-17	-3.40973e-10	-1.01428	0.000111319	-3.40973e-10	-1.38222	0.000113044	-3.40973e-10	-1.38234
1960222	chr20:1960222:T:C	8.55083e-17	-3.40973e-10	-0.914242	0.000110331	-3.40973e-10	-1.39114	0.000112051	-3.40973e-10	-1.39117
1960334	chr20:1960334:G:GA	8.95706e-13	5.94435	2.39817	3.01726e-05	-1.69846	-0.989228	3.06071e-05	-1.701	-0.987889
1960349	chr20:1960349:A:G	8.22233e-13	7.46038	0.796547	8.7727e-05	-0.823374	-0.797019	8.92021e-05	-0.823085	-0.796131
1960372	chr20:1960372:A:G	6.35757e-13	6.44111	1.55861	2.06705e-05	-1.79536	-1.27056	2.09623e-05	-1.79762	-1.26977
1960485	chr20:1960485:T:C	5.00552e-16	-3.40973e-10	0.852856	0.000201939	-3.40973e-10	-0.786658	0.000205275	-3.40973e-10	-0.78577
1960781	chr20:1960781:CAG:C	8.83349e-17	-3.40973e-10	-0.88172	0.000134252	-3.40973e-10	-1.1949	0.000136378	-3.40973e-10	-1.19469
1960842	chr20:1960842:A:G	1.32342e-14	4.0092	0.118505	3.11478e-05	-1.27124	-1.38463	3.17158e-05	-1.26887	-1.38443
1961038	chr20:1961038:G:A	2.80623e-17	-2.02843	-3.79894e-10	8.02656e-05	-1.70928	-3.79894e-10	8.14861e-05	-1.70969	-3.79894e-10
1961254	chr20:1961254:G:C	5.39593e-17	-1.37462	-3.79894e-10	5.72229e-05	-2.04767	-3.79894e-10	5.81476e-05	-2.04713	-3.79894e-10
1961299	chr20:1961299:A:G	7.25413e-17	-3.40973e-10	-1.0787	0.000113289	-3.40973e-10	-1.36468	0.000115069	-3.40973e-10	-1.36459
1961507	chr20:1961507:A:G	1.65458e-17	-1.85948	-0.697248	2.47635e-05	-1.83584	-1.04941	2.51316e-05	-1.83741	-1.04859
1961620	chr20:1961620:A:C	7.82495e-17	-3.40973e-10	-1.00295	0.000388116	-3.40973e-10	-0.133318	0.000393722	-3.40973e-10	-0.134476
1962052	chr20:1962052:A:T	1.94009e-16	-3.40973e-10	-0.0949524	0.000211273	-3.40973e-10	-0.74147	0.000214518	-3.40973e-10	-0.741725
1962072	chr20:1962072:G:A	1.92227e-16	-3.40973e-10	-0.10418	0.000209872	-3.40973e-10	-0.748123	0.000213096	-3.40973e-10	-0.748377
1962395	chr20:1962395:G:A	2.58163e-16	-3.40973e-10	0.190737	0.000236667	-3.40973e-10	-0.627967	0.000240312	-3.40973e-10	-0.628182
1962430	chr20:1962430:G:A	1.08518e-17	-2.08747	-0.891048	1.70876e-05	-2.08408	-1.17218	1.73717e-05	-2.08355	-1.17173
1962478	chr20:1962478:G:A	5.5462e-17	-3.40973e-10	-1.34716	0.00012368	-3.40973e-10	-1.27692	0.000125597	-3.40973e-10	-1.27704
1962713	chr20:1962713:A:G	5.584e-17	-3.40973e-10	-1.34036	0.000111092	-3.40973e-10	-1.38427	0.000112821	-3.40973e-10	-1.38432
1962822	chr20:1962822:A:G	1.92607e-15	2.91061	-0.710229	2.27159e-05	-1.92822	-1.04334	2.30543e-05	-1.92829	-1.04398
1962994	chr20:1962994:T:C	2.41254e-14	6.09696	-1.3688	4.08693e-05	-1.00757	-1.37668	4.14683e-05	-1.00857	-1.37662
1963037	chr20:1963037:G:A	7.08622e-17	-3.40973e-10	-1.10212	0.000112735	-3.40973e-10	-1.36959	0.000114505	-3.40973e-10	-1.3695
1963231	chr20:1963231:AAAG:A	8.15881e-17	-3.40973e-10	-0.961172	0.000199914	-3.40973e-10	-0.796735	0.000203101	-3.40973e-10	-0.796415
1963238	chr20:1963238:G:A	5.48373e-17	-3.40973e-10	-1.35848	0.000123607	-3.40973e-10	-1.27751	0.000125528	-3.40973e-10	-1.27759
1963284	chr20:1963284:G:A	8.90446e-16	-3.40973e-10	1.42887	0.000470338	-3.40973e-10	0.0588293	0.000478313	-3.40973e-10	0.0601449
1963315	chr20:1963315:A:T	5.59972e-17	-3.40973e-10	-1.33755	0.000166965	-3.40973e-10	-0.976838	0.00016957	-3.40973e-10	-0.976855
1963511	chr20:1963511:TAAGTA:T	8.76324e-16	-3.40973e-10	1.41288	0.000464991	-3.40973e-10	0.0473961	0.000472873	-3.40973e-10	0.0487061
1963864	chr20:1963864:T:C	5.57021e-17	-3.40973e-10	-1.34284	0.000164535	-3.40973e-10	-0.991501	0.000167102	-3.40973e-10	-0.991518
1963907	chr20:1963907:A:T	1.11646e-15	1.65507	-3.79894e-10	9.54352e-05	-1.53617	-3.79894e-10	9.68244e-05	-1.53722	-3.79894e-10
1964084	chr20:1964084:C:T	6.11693e-17	-3.40973e-10	-1.24921	0.000114519	-3.40973e-10	-1.35388	0.000116326	-3.40973e-10	-1.35372
1964337	chr20:1964337:G:A	8.33053e-17	-3.40973e-10	-0.940342	0.000142181	-3.40973e-10	-1.13752	0.000144417	-3.40973e-10	-1.13742
1964367	chr20:1964367:G:A	1.83494e-17	-1.83032	-0.622939	0.000377817	-0.319902	0.159689	0.00038153	-0.324746	0.158815
1964430	chr20:1964430:G:T	9.47235e-18	-1.88738	-1.2271	0.000170949	-0.350804	-0.602453	0.000172549	-0.356243	-0.603198
1964611	chr20:1964611:A:G	9.4355e-18	-2.08481	-1.03356	1.59226e-05	-2.07048	-1.25641	1.61877e-05	-2.06981	-1.25606
1964623	chr20:1964623:G:C	1.74096e-14	4.2267	0.175222	3.45559e-05	-1.19879	-1.35325	3.49807e-05	-1.20283	-1.35249
1964726	chr20:1964726:T:A	5.70349e-17	-3.40973e-10	-1.31919	0.000133835	-3.40973e-10	-1.19801	0.000135944	-3.40973e-10	-1.19787
1964746	chr20:1964746:T:C	5.624e-17	-3.40973e-10	-1.33323	0.000130726	-3.40973e-10	-1.22152	0.000132785	-3.40973e-10	-1.22139
1964760	chr20:1964760:T:C	2.21291e-17	-1.01371	-1.25225	9.78739e-05	-0.131015	-1.37993	9.88125e-05	-0.136857	-1.38004
1964980	chr20:1964980:G:A	9.98787e-15	4.11556	-0.269288	3.38531e-05	-1.18401	-1.38859	3.42486e-05	-1.1881	-1.38837
1965042	chr20:1965042:G:A	6.86056e-15	4.78102	-1.31033	2.31632e-05	-1.56044	-1.39162	2.35057e-05	-1.56125	-1.39162
1965148	chr20:1965148:C:A	5.59068e-17	-3.40973e-10	-1.33917	0.000125868	-3.40973e-10	-1.25939	0.000127851	-3.40973e-10	-1.25926
1965250	chr20:1965250:C:A	5.85506e-17	-3.40973e-10	-1.29296	0.000110879	-3.40973e-10	-1.38618	0.000112614	-3.40973e-10	-1.38615
1965267	chr20:1965267:A:T	2.37768e-17	-1.41363	-0.780512	5.25594e-05	-0.880397	-1.25228	5.32369e-05	-0.882526	-1.25284
1965310	chr20:1965310:C:A	8.28494e-18	-2.05856	-1.18985	5.05345e-05	-1.74486	-0.427109	5.10801e-05	-1.74818	-0.42855
1965378	chr20:1965378:C:T	7.1321e-18	-2.03134	-1.3669	3.13694e-05	-1.65492	-0.993872	3.17066e-05	-1.65872	-0.994872
1965583	chr20:1965583:A:C	4.65742e-15	1.65067	1.43269	0.000102461	-0.585895	-0.879244	0.000103704	-0.592039	-0.876543
1965691	chr20:1965691:A:C	5.40424e-16	2.30819	-1.37869	4.11151e-05	-1.0944	-1.28385	4.15407e-05	-1.099	-1.28445
1966023	chr20:1966023:C:T	5.21749e-17	-0.186509	-1.22175	2.78959e-05	-2.10826	-0.657883	2.83046e-05	-2.1084	-0.658693
1966362	chr20:1966362:A:G	5.49643e-17	-3.40973e-10	-1.35617	0.000121922	-3.40973e-10	-1.29124	0.00012384	-3.40973e-10	-1.29113
1966633	chr20:1966633:A:G	2.05132e-17	-1.5527	-0.789092	2.928e-05	-1.68635	-1.03137	2.97541e-05	-1.68603	-1.03113
1966748	chr20:1966748:A:C	1.51099e-17	-1.29045	-1.35706	1.84058e-05	-2.07438	-1.10758	1.86734e-05	-2.07468	-1.10834
1967197	chr20:1967197:G:A	2.75325e-17	-2.04749	-3.79894e-10	5.56337e-05	-2.07583	-3.79894e-10	5.6508e-05	-2.07574	-3.79894e-10
1967202	chr20:1967202:T:A	7.44958e-17	-3.40973e-10	-1.05211	0.00018049	-3.40973e-10	-0.898946	0.000183282	-3.40973e-10	-0.899096
1967609	chr20:1967609:G:T	1.82058e-16	-3.40973e-10	-0.158528	0.000255914	-3.40973e-10	-0.549782	0.00026011	-3.40973e-10	-0.549015
1967733	chr20:1967733:G:A	6.1666e-17	-3.40973e-10	-1.24112	0.000138727	-3.40973e-10	-1.16212	0.000140916	-3.40973e-10	-1.16195
1967863	chr20:1967863:A:G	1.76151e-17	-1.45023	-1.04387	1.59092e-05	-2.01582	-1.31191	1.61398e-05	-2.01639	-1.31244
1967866	chr20:1967866:C:T	1.58914e-16	-3.40973e-10	-0.29449	0.000227071	-3.40973e-10	-0.669361	0.000230787	-3.40973e-10	-0.668627
1968041	chr20:1968041:T:A	1.34961e-15	-3.40973e-10	1.84472	0.000626591	-3.40973e-10	0.345671	0.000637444	-3.40973e-10	0.347346
1968251	chr20:1968251:A:G	6.05243e-17	-3.40973e-10	-1.25981	0.000135542	-3.40973e-10	-1.18534	0.000137681	-3.40973e-10	-1.18518
1968411	chr20:1968411:G:A	5.30575e-17	-3.40973e-10	-1.39148	0.000112619	-3.40973e-10	-1.37061	0.000114372	-3.40973e-10	-1.37066
1968481	chr20:1968481:C:A	3.73053e-17	-0.736366	-1.00735	1.61436e-05	-2.10991	-1.20318	1.638e-05	-2.11001	-1.20405
1968487	chr20:1968487:C:A	6.14217e-17	-3.40973e-10	-1.24509	0.000138053	-3.40973e-10	-1.16699	0.000140231	-3.40973e-10	-1.16683
1968577	chr20:1968577:A:G	2.33153e-16	-3.40973e-10	0.0888384	0.000326004	-3.40973e-10	-0.307714	0.000331397	-3.40973e-10	-0.306804
1968833	chr20:1968833:G:A	4.44465e-16	-3.40973e-10	0.734018	0.000323578	-3.40973e-10	-0.315181	0.00032896	-3.40973e-10	-0.314184
1968878	chr20:1968878:A:G	5.3098e-17	-3.40973e-10	-1.39072	0.000114285	-3.40973e-10	-1.35593	0.000116062	-3.40973e-10	-1.35599
1968931	chr20:1968931:C:T	1.3705e-16	-3.40973e-10	-0.442508	0.000147107	-3.40973e-10	-1.10346	0.000149505	-3.40973e-10	-1.10279
1968957	chr20:1968957:C:T	5.42669e-17	-3.40973e-10	-1.36894	0.00012117	-3.40973e-10	-1.29743	0.000123049	-3.40973e-10	-1.29754
1969686	chr20:1969686:A:G	1.37226e-16	-3.40973e-10	-0.441227	0.000147722	-3.40973e-10	-1.09929	0.000150131	-3.40973e-10	-1.09861
1969722	chr20:1969722:C:T	3.46157e-16	-3.40973e-10	0.484038	0.000246468	-3.40973e-10	-0.587391	0.000250565	-3.40973e-10	-0.586401
1969930	chr20:1969930:G:A	1.99201e-16	-3.40973e-10	-0.0685407	0.000277305	-3.40973e-10	-0.469505	0.000281864	-3.40973e-10	-0.468695
1970083	chr20:1970083:T:C	8.83781e-17	-0.88123	-3.79894e-10	8.41196e-05	-1.66238	-3.79894e-10	8.54409e-05	-1.6623	-3.79894e-10
1970212	chr20:1970212:G:A	5.84508e-17	-0.546043	-0.748627	4.20694e-05	-0.964236	-1.39107	4.249e-05	-0.969869	-1.39098
1970272	chr20:1970272:A:G	5.30976e-17	-3.40973e-10	-1.39072	0.000114268	-3.40973e-10	-1.35608	0.000116044	-3.40973e-10	-1.35615
1971582	chr20:1971582:C:T	6.07449e-17	-3.40973e-10	-1.25617	0.000136151	-3.40973e-10	-1.18086	0.000138299	-3.40973e-10	-1.1807
1971588	chr20:1971588:C:T	4.89736e-16	-3.40973e-10	0.831012	0.000344858	-3.40973e-10	-0.251489	0.000350602	-3.40973e-10	-0.250468
1971612	chr20:1971612:C:T	5.47733e-17	-3.40973e-10	-1.35965	0.000129664	-3.40973e-10	-1.22967	0.00013173	-3.40973e-10	-1.22937
1971909	chr20:1971909:A:G	2.65775e-17	-2.08279	-3.79894e-10	5.84013e-05	-2.02728	-3.79894e-10	5.93123e-05	-2.0273	-3.79894e-10
1971910	chr20:1971910:C:A	5.30777e-17	-3.40973e-10	-1.3911	0.000113714	-3.40973e-10	-1.36094	0.00011548	-3.40973e-10	-1.36102
1971936	chr20:1971936:A:G	5.33196e-16	0.463941	0.452093	0.000343431	-2.10854	1.8529	0.000348674	-2.10852	1.85254
1972014	chr20:1972014:C:T	5.2199e-16	-3.40973e-10	0.894794	0.000349735	-3.40973e-10	-0.237447	0.000355564	-3.40973e-10	-0.236416
1972364	chr20:1972364:A:G	1.15031e-16	-3.40973e-10	-0.617656	0.000177718	-3.40973e-10	-0.914426	0.000180603	-3.40973e-10	-0.913821
1972624	chr20:1972624:A:C	4.69973e-16	-1.91805	2.70787	7.59783e-05	-2.04419	0.280011	7.73164e-05	-2.045	0.282788
1972717	chr20:1972717:A:G	4.14717e-16	0.367172	0.297568	0.000274755	-2.10427	1.62553	0.000278954	-2.10425	1.62518
1972826	chr20:1972826:T:A	1.75182e-16	-3.40973e-10	-0.197031	0.000249178	-3.40973e-10	-0.576454	0.000253264	-3.40973e-10	-0.575687
1973387	chr20:1973387:G:A	1.30423e-17	-2.07295	-0.721708	1.45374e-05	-2.11172	-1.30618	1.47705e-05	-2.11172	-1.30577
1973389	chr20:1973389:A:T	5.38361e-17	-3.40973e-10	-1.37691	0.0001218	-3.40973e-10	-1.29224	0.000123678	-3.40973e-10	-1.29244
1973654	chr20:1973654:A:G	5.60232e-17	-3.40973e-10	-1.33709	0.000110291	-3.40973e-10	-1.3915	0.000112013	-3.40973e-10	-1.39151
1973693	chr20:1973693:C:T	6.34144e-17	-3.40973e-10	-1.21316	0.000111837	-3.40973e-10	-1.37758	0.00011359	-3.40973e-10	-1.37753
1973728	chr20:1973728:A:G	5.77896e-17	-3.40973e-10	-1.30605	0.000127517	-3.40973e-10	-1.24637	0.000129526	-3.40973e-10	-1.24624
1973945	chr20:1973945:T:C	6.35487e-17	-3.40973e-10	-1.21105	0.000111711	-3.40973e-10	-1.37871	0.000113462	-3.40973e-10	-1.37865
1973959	chr20:1973959:T:C	2.06732e-16	-3.40973e-10	-0.03143	0.000286528	-3.40973e-10	-0.436785	0.000291243	-3.40973e-10	-0.435962
1974103	chr20:1974103:G:A	8.90883e-18	-1.95863	-1.21719	1.72897e-05	-2.11162	-1.13289	1.75566e-05	-2.1116	-1.13309
1974136	chr20:1974136:C:T	6.43609e-17	-3.40973e-10	-1.19835	0.000111359	-3.40973e-10	-1.38186	0.000113104	-3.40973e-10	-1.38181
1974231	chr20:1974231:A:C	4.87913e-16	0.566604	0.260678	0.000267687	-2.11154	1.60674	0.000271772	-2.11155	1.60639
1974276	chr20:1974276:G:A	4.765e-16	-3.40973e-10	0.803614	0.000339692	-3.40973e-10	-0.266583	0.000345348	-3.40973e-10	-0.265569
1974830	chr20:1974830:G:A	5.78027e-17	-3.40973e-10	-1.30582	0.000126811	-3.40973e-10	-1.25192	0.000128809	-3.40973e-10	-1.25179
1975035	chr20:1975035:G:A	1.309e-16	-3.40973e-10	-0.48842	0.000251158	-3.40973e-10	-0.568539	0.00025526	-3.40973e-10	-0.567836
1975206	chr20:1975206:A:G	1.7089e-16	-3.40973e-10	-0.221835	0.000335443	-3.40973e-10	-0.279172	0.000340923	-3.40973e-10	-0.278462
1975396	chr20:1975396:G:A	5.92945e-17	-3.40973e-10	-1.28034	0.000130982	-3.40973e-10	-1.21956	0.000133047	-3.40973e-10	-1.21942
1976017	chr20:1976017:T:C	4.66021e-16	0.381138	0.400238	0.00029318	-2.11026	1.69642	0.000297696	-2.11023	1.69618
1976501	chr20:1976501:A:G	1.14108e-16	-3.40973e-10	-0.625705	0.000169595	-3.40973e-10	-0.96121	0.00017228	-3.40973e-10	-0.961002
1976995	chr20:1976995:C:T	5.91024e-17	-3.40973e-10	-1.28358	0.000130301	-3.40973e-10	-1.22477	0.000132355	-3.40973e-10	-1.22463
1977499	chr20:1977499:A:G	6.08108e-17	-3.40973e-10	-1.25509	0.000113948	-3.40973e-10	-1.35888	0.000115737	-3.40973e-10	-1.3588
1977754	chr20:1977754:G:A	1.71012e-16	1.07267	-1.29379	3.45293e-05	-2.09707	-0.45574	3.50415e-05	-2.0971	-0.456492
1978056	chr20:1978056:A:C	1.41225e-15	-3.40973e-10	1.89008	0.000922013	-3.40973e-10	0.731937	0.000937753	-3.40973e-10	0.733367
1978744	chr20:1978744:A:C	5.32087e-17	-3.40973e-10	-1.38863	0.000111887	-3.40973e-10	-1.37714	0.000113631	-3.40973e-10	-1.37716
1978927	chr20:1978927:G:A	5.30834e-17	-3.40973e-10	-1.39099	0.00011375	-3.40973e-10	-1.36062	0.000115517	-3.40973e-10	-1.3607
1979293	chr20:1979293:G:A	1.41902e-17	-1.33544	-1.37486	0.000249643	0.746661	-1.32125	0.00025203	0.741024	-1.3216
1979294	chr20:1979294:T:C	5.30481e-17	-3.40973e-10	-1.39166	0.000112033	-3.40973e-10	-1.37583	0.000113786	-3.40973e-10	-1.3758
1979580	chr20:1979580:A:G	2.82664e-17	-0.835241	-1.18594	0.000177746	0.174806	-1.08907	0.000179408	0.169241	-1.0897
1979667	chr20:1979667:A:G	4.77067e-16	0.357187	0.447614	0.000308135	-2.10964	1.74555	0.000312881	-2.10961	1.74531
1979954	chr20:1979954:T:C	4.10743e-16	-3.40973e-10	0.655112	0.000302579	-3.40973e-10	-0.38228	0.000307611	-3.40973e-10	-0.381283
1980488	chr20:1980488:A:G	5.49164e-17	-0.020134	-1.33691	2.66537e-05	-2.0913	-0.720395	2.70485e-05	-2.09131	-0.721179
1981129	chr20:1981129:C:T	2.76626e-17	-1.99793	-0.044839	0.000450394	0.649523	-0.634023	0.000453841	0.641325	-0.633698
1981331	chr20:1981331:T:C	8.71366e-17	-0.0724122	-0.822965	4.68185e-05	-2.10975	-0.138593	4.75147e-05	-2.10975	-0.139331
1981475	chr20:1981475:A:G	5.35867e-17	-3.40973e-10	-1.38155	0.000110317	-3.40973e-10	-1.39126	0.000112039	-3.40973e-10	-1.39127
1982257	chr20:1982257:G:A	5.32629e-17	-3.40973e-10	-1.38761	0.000114979	-3.40973e-10	-1.34987	0.000116758	-3.40973e-10	-1.35001
1982471	chr20:1982471:A:C	1.3581e-17	-1.38076	-1.37342	2.06663e-05	-1.8081	-1.25802	2.0984e-05	-1.80792	-1.25844
1982475	chr20:1982475:G:C	1.32333e-17	-1.4435	-1.33662	2.01812e-05	-1.76514	-1.32473	2.04939e-05	-1.76495	-1.32504
1982576	chr20:1982576:C:T	2.54268e-16	-3.40973e-10	0.175536	0.000226165	-3.40973e-10	-0.673357	0.000229478	-3.40973e-10	-0.674315
1982767	chr20:1982767:G:A	1.33722e-17	-1.38868	-1.38099	2.1275e-05	-1.80299	-1.2341	2.16014e-05	-1.80281	-1.23456
1983212	chr20:1983212:T:C	5.30553e-17	-3.40973e-10	-1.39152	0.000116031	-3.40973e-10	-1.34077	0.000117831	-3.40973e-10	-1.34087
1983349	chr20:1983349:A:G	8.72271e-17	-0.89434	-3.79894e-10	7.40298e-05	-1.79015	-3.79894e-10	7.52267e-05	-1.78961	-3.79894e-10
1983429	chr20:1983429:A:C	5.31575e-17	-3.40973e-10	-1.3896	0.000113994	-3.40973e-10	-1.35847	0.000115764	-3.40973e-10	-1.35857
1983449	chr20:1983449:C:A	2.7961e-16	-3.40973e-10	0.27054	0.000239522	-3.40973e-10	-0.615979	0.000243021	-3.40973e-10	-0.616972
1983967	chr20:1983967:TTC:T	6.49781e-17	-3.40973e-10	-1.1888	0.000147387	-3.40973e-10	-1.10156	0.000149665	-3.40973e-10	-1.10172
1984176	chr20:1984176:C:T	9.45402e-17	-3.40973e-10	-0.81383	0.000127046	-3.40973e-10	-1.25007	0.000129093	-3.40973e-10	-1.24959
1984258	chr20:1984258:C:T	3.81692e-16	-3.40973e-10	0.58176	0.000339683	-3.40973e-10	-0.266611	0.00034459	-3.40973e-10	-0.267766
1984481	chr20:1984481:T:C	9.75568e-18	-2.03452	-1.05048	1.61113e-05	-1.93418	-1.38093	1.63486e-05	-1.93522	-1.38075
1984911	chr20:1984911:T:C	8.68945e-17	-3.40973e-10	-0.89816	0.000198484	-3.40973e-10	-0.803914	0.000201389	-3.40973e-10	-0.804884
1985012	chr20:1985012:C:T	1.46442e-17	-1.29139	-1.38743	2.71107e-05	-1.46411	-1.33058	2.75201e-05	-1.46441	-1.3308
1985106	chr20:1985106:T:C	5.55985e-17	-3.40973e-10	-1.3447	0.000111233	-3.40973e-10	-1.38299	0.000112962	-3.40973e-10	-1.38307
1985510	chr20:1985510:G:A	1.16708e-16	-3.40973e-10	-0.60318	0.000274268	-3.40973e-10	-0.480516	0.00027822	-3.40973e-10	-0.481709
1985523	chr20:1985523:G:A	1.18358e-16	-2.00283	1.41369	0.000117445	-1.62469	0.296042	0.000119288	-1.6278	0.299226
1986052	chr20:1986052:T:C	3.12978e-17	-1.91931	-3.79894e-10	5.69735e-05	-2.05204	-3.79894e-10	5.78847e-05	-2.05167	-3.79894e-10
1986165	chr20:1986165:T:C	1.54317e-17	-1.51896	-1.10748	0.000107591	-0.595753	-0.82053	0.000108672	-0.60016	-0.82163
1986238	chr20:1986238:G:A	7.31652e-17	-3.40973e-10	-1.07013	0.000153787	-3.40973e-10	-1.05905	0.000156081	-3.40973e-10	-1.05975
1986301	chr20:1986301:T:C	1.25888e-17	-1.65185	-1.1782	2.9974e-05	-1.79306	-0.901235	3.0401e-05	-1.79303	-0.902613
1986403	chr20:1986403:C:T	6.09369e-17	-0.770016	-0.483	3.06995e-05	-2.1112	-0.559178	3.11469e-05	-2.11125	-0.560155
1986509	chr20:1986509:T:G	1.93032e-17	-1.02568	-1.37691	1.77344e-05	-1.8363	-1.38282	1.80058e-05	-1.83649	-1.38294
1986571	chr20:1986571:G:T	1.91463e-17	-1.03799	-1.37276	1.78318e-05	-1.82821	-1.38543	1.81047e-05	-1.82842	-1.38553
1986661	chr20:1986661:T:C	3.25021e-17	-0.578304	-1.30324	2.2836e-05	-1.98333	-0.982953	2.31492e-05	-1.98374	-0.984419
1986675	chr20:1986675:T:C	3.2723e-17	-0.577834	-1.29694	2.31495e-05	-1.98297	-0.969683	2.34663e-05	-1.98338	-0.971173
1986796	chr20:1986796:A:T	1.21211e-16	-3.40973e-10	-0.56532	0.000165613	-3.40973e-10	-0.984971	0.000168174	-3.40973e-10	-0.985123
1986988	chr20:1986988:G:A	7.84944e-18	-2.0815	-1.22091	1.89881e-05	-2.08755	-1.06326	1.92678e-05	-2.08767	-1.06401
1987064	chr20:1987064:G:A	5.33451e-17	-3.40973e-10	-1.38607	0.000110288	-3.40973e-10	-1.39153	0.000112011	-3.40973e-10	-1.39152
1987119	chr20:1987119:G:A	5.92222e-17	-3.40973e-10	-1.28156	0.000141748	-3.40973e-10	-1.14057	0.000143865	-3.40973e-10	-1.14125
1987126	chr20:1987126:A:G	6.35345e-17	-3.40973e-10	-1.21127	0.000156628	-3.40973e-10	-1.04075	0.000158947	-3.40973e-10	-1.04155
1987151	chr20:1987151:G:A	5.57989e-17	-3.40973e-10	-1.3411	0.000111648	-3.40973e-10	-1.37927	0.000113382	-3.40973e-10	-1.37936
1987231	chr20:1987231:A:T	5.32122e-17	-3.40973e-10	-1.38857	0.000112186	-3.40973e-10	-1.37446	0.000113951	-3.40973e-10	-1.37435
1987371	chr20:1987371:C:A	1.60629e-17	-1.20981	-1.37653	3.42957e-05	-1.21147	-1.34814	3.47055e-05	-1.21492	-1.3483
1987549	chr20:1987549:G:C	5.89149e-17	-3.40973e-10	-1.28676	0.000117805	-3.40973e-10	-1.32559	0.000119637	-3.40973e-10	-1.32566
1987564	chr20:1987564:G:T	6.398e-17	-3.40973e-10	-1.20428	0.000124406	-3.40973e-10	-1.27107	0.000126352	-3.40973e-10	-1.27105
1987803	chr20:1987803:A:G	6.47316e-17	-3.40973e-10	-1.19261	0.000160967	-3.40973e-10	-1.01342	0.000163344	-3.40973e-10	-1.01426
1988126	chr20:1988126:G:A	5.91577e-17	-3.40973e-10	-1.28265	0.000131429	-3.40973e-10	-1.21616	0.000133476	-3.40973e-10	-1.2162
1988197	chr20:1988197:T:C	1.48868e-17	-1.29112	-1.37126	3.20825e-05	-1.28648	-1.33983	3.24698e-05	-1.28979	-1.34002
1988420	chr20:1988420:G:C	6.64268e-17	-3.40973e-10	-1.16675	0.00016693	-3.40973e-10	-0.977046	0.000169389	-3.40973e-10	-0.977925
1988687	chr20:1988687:C:T	1.78941e-17	-1.93109	-0.547298	9.2106e-05	-1.01731	-0.554371	9.32003e-05	-1.02024	-0.55513
1989051	chr20:1989051:G:A	7.33912e-17	-1.06705	-3.79894e-10	0.00181445	1.40891	-3.79894e-10	0.00182836	1.40106	-3.79894e-10
1989155	chr20:1989155:T:C	8.44639e-17	-3.40973e-10	-0.926531	0.000204057	-3.40973e-10	-0.776221	0.000207049	-3.40973e-10	-0.777164
1989178	chr20:1989178:C:T	1.09344e-17	-1.93287	-1.03807	5.2522e-05	-0.945224	-1.18817	5.3162e-05	-0.948533	-1.18824
1989288	chr20:1989288:A:G	8.67045e-18	-1.81165	-1.39129	0.000428197	1.31856	-1.3536	0.00043001	1.30772	-1.35403
1989682	chr20:1989682:A:G	1.12569e-16	-3.40973e-10	-0.639289	0.000166925	-3.40973e-10	-0.977077	0.000169579	-3.40973e-10	-0.976799
1989901	chr20:1989901:C:G	1.53962e-17	-1.28259	-1.34614	3.33325e-05	-1.28479	-1.3033	3.37336e-05	-1.28809	-1.30354
1989918	chr20:1989918:C:T	1.13328e-17	-2.07782	-0.857338	0.000651355	1.63189	-1.24746	0.000656213	1.62321	-1.24684
1990005	chr20:1990005:G:A	1.17968e-16	-3.40973e-10	-0.592444	0.000210307	-3.40973e-10	-0.746054	0.000213412	-3.40973e-10	-0.746893
1990166	chr20:1990166:T:C	8.70561e-18	-1.90788	-1.291	0.000219103	0.663195	-1.36827	0.000220825	0.655446	-1.3682
1990414	chr20:1990414:G:T	1.62218e-17	-1.22529	-1.3512	3.49475e-05	-1.22966	-1.31111	3.53656e-05	-1.23304	-1.31134
1990784	chr20:1990784:T:A	8.99184e-17	-3.40973e-10	-0.863952	0.000161872	-3.40973e-10	-1.00782	0.000164399	-3.40973e-10	-1.00783
1991189	chr20:1991189:A:G	6.79926e-17	-3.40973e-10	-1.14346	0.000120205	-3.40973e-10	-1.30542	0.000122098	-3.40973e-10	-1.3053
1991423	chr20:1991423:G:A	3.04181e-16	-3.40973e-10	0.354766	0.00041042	-3.40973e-10	-0.0774403	0.00041731	-3.40973e-10	-0.0762904
1991814	chr20:1991814:T:C	1.18429e-17	-1.84254	-1.04859	4.30931e-05	-1.14481	-1.18645	4.36283e-05	-1.14787	-1.18654
1991907	chr20:1991907:C:T	1.0223e-16	-3.40973e-10	-0.735633	0.000155745	-3.40973e-10	-1.0464	0.000158218	-3.40973e-10	-1.04615
1992069	chr20:1992069:T:C	5.32948e-17	-3.40973e-10	-1.38702	0.000110272	-3.40973e-10	-1.39167	0.000111994	-3.40973e-10	-1.39168
1992115	chr20:1992115:A:G	7.07153e-18	-2.02005	-1.38673	0.000147683	0.268584	-1.36814	0.000148797	0.260823	-1.36836
1993291	chr20:1993291:C:T	1.9447e-16	-3.40973e-10	-0.0925793	0.000240296	-3.40973e-10	-0.61275	0.000243999	-3.40973e-10	-0.612956
1993666	chr20:1993666:T:C	2.05904e-16	-3.40973e-10	-0.0354425	0.000261773	-3.40973e-10	-0.527143	0.000265797	-3.40973e-10	-0.527387
1993925	chr20:1993925:G:C	8.2741e-17	-3.40973e-10	-0.94714	0.00019187	-3.40973e-10	-0.837805	0.000194852	-3.40973e-10	-0.837882
1994538	chr20:1994538:G:A	5.79428e-17	-3.40973e-10	-1.3034	0.000112568	-3.40973e-10	-1.37107	0.000114336	-3.40973e-10	-1.37097
1994584	chr20:1994584:A:G	6.79217e-17	-3.40973e-10	-1.1445	0.000154771	-3.40973e-10	-1.05267	0.00015718	-3.40973e-10	-1.05273
1994677	chr20:1994677:G:T	1.75676e-16	-3.40973e-10	-0.194216	0.000248238	-3.40973e-10	-0.580233	0.000252004	-3.40973e-10	-0.580676
1994880	chr20:1994880:A:G	5.49908e-17	-3.40973e-10	-1.35569	0.00011094	-3.40973e-10	-1.38564	0.000112676	-3.40973e-10	-1.38561
1994897	chr20:1994897:T:C	5.33775e-17	-3.40973e-10	-1.38547	0.000114024	-3.40973e-10	-1.35821	0.000115802	-3.40973e-10	-1.35824
1994995	chr20:1994995:C:T	6.45606e-16	-3.40973e-10	1.10734	0.000676722	-3.40973e-10	0.422638	0.000687143	-3.40973e-10	0.422422
1995041	chr20:1995041:C:T	5.86951e-17	-3.40973e-10	-1.2905	0.000138442	-3.40973e-10	-1.16417	0.000140559	-3.40973e-10	-1.16449
1995204	chr20:1995204:G:A	4.77373e-17	-0.358476	-1.13867	0.000189591	0.0275913	-0.877346	0.000191531	0.0231409	-0.878212
1995207	chr20:1995207:T:C	7.14127e-18	-2.07909	-1.31787	1.56586e-05	-1.9621	-1.3815	1.58862e-05	-1.96308	-1.38158
1995303	chr20:1995303:A:G	5.58172e-17	-3.40973e-10	-1.34077	0.000111789	-3.40973e-10	-1.37801	0.000113541	-3.40973e-10	-1.37796
1995345	chr20:1995345:ACC:A	1.35358e-16	-3.40973e-10	-0.454932	0.00020761	-3.40973e-10	-0.758963	0.000210958	-3.40973e-10	-0.758463
1995502	chr20:1995502:C:T	8.1032e-18	-2.03264	-1.23795	4.31053e-05	-1.37003	-0.960942	4.37304e-05	-1.37045	-0.961629
1995596	chr20:1995596:T:G	8.61928e-17	-3.40973e-10	-0.906268	0.000142414	-3.40973e-10	-1.13588	0.000144687	-3.40973e-10	-1.13555
1995703	chr20:1995703:G:A	5.34005e-17	-3.40973e-10	-1.38504	0.000114271	-3.40973e-10	-1.35605	0.000116049	-3.40973e-10	-1.3561
1995824	chr20:1995824:A:G	6.26548e-17	-3.40973e-10	-1.22522	0.000139933	-3.40973e-10	-1.15346	0.000142107	-3.40973e-10	-1.15354
1996141	chr20:1996141:C:T	5.32598e-17	-3.40973e-10	-1.38767	0.000111485	-3.40973e-10	-1.38073	0.000113219	-3.40973e-10	-1.38079
1996172	chr20:1996172:C:G	3.262e-17	-0.50449	-1.37344	0.000210403	0.562821	-1.30842	0.000212639	0.55791	-1.30843
1996238	chr20:1996238:G:A	5.68604e-17	-3.40973e-10	-1.32226	0.000123865	-3.40973e-10	-1.27543	0.000125771	-3.40973e-10	-1.27566
1996399	chr20:1996399:A:T	9.76467e-18	-1.69943	-1.38465	0.000593918	1.62159	-1.32948	0.00059694	1.61153	-1.32983
1996507	chr20:1996507:C:T	5.75565e-17	-3.40973e-10	-1.31009	0.000153789	-3.40973e-10	-1.05904	0.000156131	-3.40973e-10	-1.05942
1996549	chr20:1996549:G:A	8.84166e-17	-3.40973e-10	-0.880795	0.000135692	-3.40973e-10	-1.18423	0.00013786	-3.40973e-10	-1.18388
1996739	chr20:1996739:C:T	5.31262e-17	-3.40973e-10	-1.39019	0.000123753	-3.40973e-10	-1.27633	0.000125656	-3.40973e-10	-1.27657
1996919	chr20:1996919:G:A	5.42188e-17	-3.40973e-10	-1.36983	0.000134443	-3.40973e-10	-1.19348	0.000136502	-3.40973e-10	-1.19378
1996954	chr20:1996954:A:G	1.32832e-16	-3.40973e-10	-0.473773	0.000303356	-3.40973e-10	-0.379715	0.000307897	-3.40973e-10	-0.380356
1997030	chr20:1997030:A:ATC	5.37666e-17	-3.40973e-10	-1.3782	0.000130948	-3.40973e-10	-1.21982	0.000132956	-3.40973e-10	-1.2201
1997106	chr20:1997106:C:T	6.12389e-17	-0.790768	-0.457303	8.57451e-05	-0.865783	-0.77746	8.69422e-05	-0.867278	-0.777598
1997213	chr20:1997213:C:T	5.3311e-17	-3.40973e-10	-1.38671	0.000126358	-3.40973e-10	-1.25551	0.000128299	-3.40973e-10	-1.25576
1997336	chr20:1997336:C:A	5.3322e-17	-3.40973e-10	-1.38651	0.000126497	-3.40973e-10	-1.2544	0.00012844	-3.40973e-10	-1.25466
1997519	chr20:1997519:C:T	5.3818e-17	-3.40973e-10	-1.37725	0.000131401	-3.40973e-10	-1.21637	0.000133414	-3.40973e-10	-1.21666
1997692	chr20:1997692:T:C	5.32807e-17	-3.40973e-10	-1.38728	0.000125961	-3.40973e-10	-1.25865	0.000127896	-3.40973e-10	-1.2589
1997869	chr20:1997869:C:T	3.91231e-17	-1.59961	-0.0965299	0.000116206	-1.41755	0.0782914	0.000117687	-1.41967	0.0775769
1997874	chr20:1997874:A:T	5.35079e-17	-3.40973e-10	-1.38303	0.000128513	-3.40973e-10	-1.23859	0.000130485	-3.40973e-10	-1.23886
1997965	chr20:1997965:A:G	5.34712e-17	-3.40973e-10	-1.38371	0.000128132	-3.40973e-10	-1.24156	0.000130098	-3.40973e-10	-1.24183
1998298	chr20:1998298:C:A	5.49482e-17	-3.40973e-10	-1.35646	0.000128286	-3.40973e-10	-1.24036	0.000130273	-3.40973e-10	-1.24049
1998381	chr20:1998381:G:T	5.34729e-17	-3.40973e-10	-1.38368	0.00012872	-3.40973e-10	-1.23698	0.000130694	-3.40973e-10	-1.23726
1998469	chr20:1998469:A:G	5.344e-17	-3.40973e-10	-1.3843	0.00012782	-3.40973e-10	-1.244	0.000129783	-3.40973e-10	-1.24426
1998527	chr20:1998527:A:C	5.06401e-17	-1.43811	-3.79894e-10	7.46229e-05	-1.78218	-3.79894e-10	7.58363e-05	-1.78154	-3.79894e-10
1998558	chr20:1998558:C:T	2.40302e-16	-3.40973e-10	0.119043	0.000640719	-3.40973e-10	0.367969	0.0006507	-3.40973e-10	0.367928
1998659	chr20:1998659:C:T	5.34984e-17	-3.40973e-10	-1.3832	0.000128421	-3.40973e-10	-1.2393	0.000130392	-3.40973e-10	-1.23957
1998850	chr20:1998850:C:T	6.67459e-17	-3.40973e-10	-1.16196	0.000125994	-3.40973e-10	-1.25839	0.000127991	-3.40973e-10	-1.25816
1998851	chr20:1998851:G:A	5.55807e-17	-3.40973e-10	-1.34502	0.000142473	-3.40973e-10	-1.13547	0.00014465	-3.40973e-10	-1.13581
1998939	chr20:1998939:C:T	1.71614e-16	-3.40973e-10	-0.217609	0.000472708	-3.40973e-10	0.0638551	0.000480116	-3.40973e-10	0.0639076
1999217	chr20:1999217:G:A	5.78831e-17	-3.40973e-10	-1.30443	0.000116007	-3.40973e-10	-1.34097	0.000117819	-3.40973e-10	-1.34097
1999270	chr20:1999270:A:G	3.10364e-16	-3.40973e-10	0.374891	0.000364704	-3.40973e-10	-0.195536	0.000370342	-3.40973e-10	-0.195693
1999290	chr20:1999290:G:C	5.30807e-17	-3.40973e-10	-1.39104	0.000111177	-3.40973e-10	-1.3835	0.000112912	-3.40973e-10	-1.38352
1999842	chr20:1999842:T:C	9.42722e-17	-3.40973e-10	-0.816668	0.000141555	-3.40973e-10	-1.14194	0.000143821	-3.40973e-10	-1.14155
1999923	chr20:1999923:A:G	6.12974e-17	-3.40973e-10	-1.24712	0.000172788	-3.40973e-10	-0.942559	0.00017541	-3.40973e-10	-0.942996
2000004	chr20:2000004:C:T	5.75784e-17	-3.40973e-10	-1.30971	0.000155046	-3.40973e-10	-1.0509	0.000157404	-3.40973e-10	-1.0513
2000112	chr20:2000112:T:C	5.51557e-17	-3.40973e-10	-1.35269	0.000140968	-3.40973e-10	-1.14609	0.00014312	-3.40973e-10	-1.14644
2000184	chr20:2000184:C:T	3.71287e-16	-3.40973e-10	0.554122	0.00112669	-3.40973e-10	0.932419	0.00114416	-3.40973e-10	0.932305
2000203	chr20:2000203:C:T	6.02017e-17	-3.40973e-10	-1.26515	0.000167393	-3.40973e-10	-0.974278	0.000169933	-3.40973e-10	-0.974716
2000377	chr20:2000377:G:A	7.67505e-18	-1.93355	-1.39133	0.000302352	0.84787	-1.2309	0.000305437	0.843271	-1.23165
2000416	chr20:2000416:T:C	5.99796e-17	-3.40973e-10	-1.26885	0.000119314	-3.40973e-10	-1.31287	0.00012119	-3.40973e-10	-1.31276
2000449	chr20:2000449:G:A	5.7649e-17	-3.40973e-10	-1.30848	0.000140355	-3.40973e-10	-1.15045	0.000142525	-3.40973e-10	-1.15061
2000742	chr20:2000742:AG:A	6.67344e-15	3.44304	-3.79894e-10	0.00154819	1.25022	-3.79894e-10	0.00157476	1.25174	-3.79894e-10
2000859	chr20:2000859:T:C	5.49421e-17	-3.40973e-10	-1.35658	0.000139484	-3.40973e-10	-1.15668	0.000141614	-3.40973e-10	-1.15701
2001291	chr20:2001291:G:A	5.75344e-17	-3.40973e-10	-1.31047	0.000125686	-3.40973e-10	-1.26084	0.000127618	-3.40973e-10	-1.26108
2001426	chr20:2001426:G:A	5.34587e-17	-3.40973e-10	-1.38395	0.000127972	-3.40973e-10	-1.24281	0.000129936	-3.40973e-10	-1.24308
2001482	chr20:2001482:G:A	2.74209e-16	0.214851	0.0361863	5.41618e-05	-2.0415	-0.0611495	5.48914e-05	-2.04223	-0.0625382
2001644	chr20:2001644:A:G	5.4789e-17	-3.40973e-10	-1.35937	0.000138493	-3.40973e-10	-1.16381	0.000140609	-3.40973e-10	-1.16414
2001665	chr20:2001665:C:T	6.44591e-17	-3.40973e-10	-1.19682	0.000136596	-3.40973e-10	-1.17759	0.000138795	-3.40973e-10	-1.17712
2001681	chr20:2001681:A:C	2.52037e-16	-3.40973e-10	0.166721	0.000332914	-3.40973e-10	-0.286739	0.000338059	-3.40973e-10	-0.286901
2002477	chr20:2002477:C:A	5.90807e-17	-3.40973e-10	-1.28395	0.000115237	-3.40973e-10	-1.34763	0.000117052	-3.40973e-10	-1.3475
2002573	chr20:2002573:C:T	1.21406e-16	-3.40973e-10	-0.563712	0.000239002	-3.40973e-10	-0.618149	0.000242681	-3.40973e-10	-0.618374
2003239	chr20:2003239:A:G	8.95532e-17	-3.40973e-10	-0.868022	0.000136699	-3.40973e-10	-1.17684	0.000138883	-3.40973e-10	-1.17649
2003241	chr20:2003241:A:C	8.95517e-17	-3.40973e-10	-0.868039	0.000136695	-3.40973e-10	-1.17687	0.000138879	-3.40973e-10	-1.17652
2003829	chr20:2003829:C:T	6.17828e-17	-3.40973e-10	-1.23923	0.000131333	-3.40973e-10	-1.21689	0.000133441	-3.40973e-10	-1.21646
2003979	chr20:2003979:G:A	3.45872e-17	-1.81937	-3.79894e-10	5.59572e-05	-2.07004	-3.79894e-10	5.68508e-05	-2.06969	-3.79894e-10
2003982	chr20:2003982:C:T	7.96255e-17	-3.40973e-10	-0.98552	0.000157248	-3.40973e-10	-1.0368	0.000159664	-3.40973e-10	-1.03705
2004016	chr20:2004016:G:A	1.01275e-16	-3.40973e-10	-0.745018	0.000257245	-3.40973e-10	-0.544595	0.000261085	-3.40973e-10	-0.545275
2004404	chr20:2004404:G:A	1.21152e-17	-1.89781	-0.970589	1.91255e-05	-2.00099	-1.14261	1.94455e-05	-2.00025	-1.14225
2004547	chr20:2004547:G:A	1.76633e-16	-3.40973e-10	-0.188779	0.000258675	-3.40973e-10	-0.539048	0.000262951	-3.40973e-10	-0.538151
2004975	chr20:2004975:G:A	1.76369e-17	-1.22333	-1.26953	2.26777e-05	-1.82606	-1.14718	2.30132e-05	-1.82635	-1.14771
2005211	chr20:2005211:T:C	5.90752e-17	-3.40973e-10	-1.28404	0.000117768	-3.40973e-10	-1.32591	0.000119608	-3.40973e-10	-1.3259
2005657	chr20:2005657:G:C	7.51207e-17	-3.40973e-10	-1.04376	0.000149323	-3.40973e-10	-1.08851	0.000151619	-3.40973e-10	-1.08875
2006287	chr20:2006287:C:T	5.59146e-17	-3.40973e-10	-1.33903	0.000126165	-3.40973e-10	-1.25703	0.000128185	-3.40973e-10	-1.25664
2006752	chr20:2006752:C:T	7.0601e-17	-3.40973e-10	-1.10581	0.000119067	-3.40973e-10	-1.31494	0.000120949	-3.40973e-10	-1.31476
2007379	chr20:2007379:C:T	1.12094e-17	-1.56618	-1.37992	0.000374168	1.20841	-1.37833	0.000377361	1.20155	-1.37846
2007590	chr20:2007590:T:C	5.33022e-17	-3.40973e-10	-1.38688	0.000111358	-3.40973e-10	-1.38187	0.00011309	-3.40973e-10	-1.38193
2007842	chr20:2007842:G:C	1.24648e-16	-1.50342	0.966057	0.00407346	1.30129	0.91634	0.00411919	1.29497	0.918321
2008036	chr20:2008036:A:G	1.03766e-16	-2.09562	1.3749	0.00174674	0.287219	1.08367	0.00176329	0.27936	1.08546
2008269	chr20:2008269:G:A	1.89133e-17	-1.58647	-0.836514	1.98233e-05	-2.11102	-0.996744	2.0136e-05	-2.11094	-0.996673
2008302	chr20:2008302:G:C	6.12794e-17	-3.40973e-10	-1.24741	0.000116142	-3.40973e-10	-1.33981	0.000117968	-3.40973e-10	-1.3397
2008643	chr20:2008643:G:A	1.02556e-16	-3.40973e-10	-0.73245	0.000267941	-3.40973e-10	-0.503856	0.000271998	-3.40973e-10	-0.504327
2008737	chr20:2008737:C:T	7.84276e-17	-1.01948	0.0188022	0.000817498	0.64598	-0.0343537	0.000826032	0.639201	-0.0326878
2008748	chr20:2008748:A:G	6.74211e-17	-3.40973e-10	-1.1519	0.000127807	-3.40973e-10	-1.2441	0.000129821	-3.40973e-10	-1.24397
2009190	chr20:2009190:T:A	1.12015e-16	-3.40973e-10	-0.644226	0.000296994	-3.40973e-10	-0.40091	0.000301478	-3.40973e-10	-0.401422
2009281	chr20:2009281:G:A	6.0592e-17	-3.40973e-10	-1.25869	0.000139673	-3.40973e-10	-1.15532	0.000141838	-3.40973e-10	-1.15543
2009336	chr20:2009336:C:T	2.10922e-17	-1.57685	-0.737104	2.16234e-05	-2.11077	-0.91008	2.19647e-05	-2.11067	-0.910012
2009435	chr20:2009435:G:C	7.25624e-17	-3.40973e-10	-1.07841	0.000135287	-3.40973e-10	-1.18723	0.000137422	-3.40973e-10	-1.18706
2009513	chr20:2009513:G:C	1.80031e-15	-3.40973e-10	2.13286	0.00254878	-3.40973e-10	1.74875	0.00259533	-3.40973e-10	1.75135
2009539	chr20:2009539:A:G	1.59215e-16	-3.40973e-10	-0.292601	0.000257983	-3.40973e-10	-0.541727	0.000262129	-3.40973e-10	-0.541284
2009594	chr20:2009594:G:C	5.7756e-17	-3.40973e-10	-1.30663	0.000115115	-3.40973e-10	-1.34869	0.000116913	-3.40973e-10	-1.34869
2009640	chr20:2009640:G:A	1.02675e-15	-3.40973e-10	1.5713	0.00194113	-3.40973e-10	1.4764	0.00197846	-3.40973e-10	1.47996
2009783	chr20:2009783:T:G	2.92014e-17	-1.98864	-3.79894e-10	5.89202e-05	-2.01844	-3.79894e-10	5.98459e-05	-2.01835	-3.79894e-10
2009846	chr20:2009846:G:A	8.02883e-16	-3.40973e-10	1.32535	0.00150274	-3.40973e-10	1.22043	0.0015315	-3.40973e-10	1.22388
2009914	chr20:2009914:C:T	1.378e-15	-3.40973e-10	1.86554	0.00186961	-3.40973e-10	1.43886	0.00190336	-3.40973e-10	1.44126
2009971	chr20:2009971:T:C	5.17033e-17	-0.34761	-1.06972	3.79026e-05	-1.49591	-0.963695	3.85796e-05	-1.49437	-0.963026
2010195	chr20:2010195:T:C	1.06878e-16	-3.40973e-10	-0.691168	0.000190265	-3.40973e-10	-0.846207	0.000193269	-3.40973e-10	-0.846038
2010298	chr20:2010298:G:C	5.40323e-17	-3.40973e-10	-1.37327	0.000110416	-3.40973e-10	-1.39037	0.000112143	-3.40973e-10	-1.39035
2010381	chr20:2010381:A:G	5.3062e-17	-3.40973e-10	-1.39139	0.000111468	-3.40973e-10	-1.38089	0.00011321	-3.40973e-10	-1.38088
2010627	chr20:2010627:G:C	7.92075e-17	-3.40973e-10	-0.990784	0.000212192	-3.40973e-10	-0.737129	0.000215487	-3.40973e-10	-0.737218
2010776	chr20:2010776:G:C	6.02017e-17	-3.40973e-10	-1.26515	0.000115097	-3.40973e-10	-1.34885	0.000116895	-3.40973e-10	-1.34884
2010831	chr20:2010831:C:T	1.91467e-17	-1.88061	-0.530112	2.65871e-05	-2.08789	-0.726303	2.69919e-05	-2.0883	-0.72628
2011142	chr20:2011142:T:C	6.03393e-17	-3.40973e-10	-1.26287	0.000115258	-3.40973e-10	-1.34745	0.000117059	-3.40973e-10	-1.34745
2011734	chr20:2011734:C:T	9.79808e-16	-3.40973e-10	1.5245	0.0018389	-3.40973e-10	1.4223	0.00187431	-3.40973e-10	1.42588
2012237	chr20:2012237:G:T	1.51342e-15	-3.40973e-10	1.95927	0.00177829	-3.40973e-10	1.38878	0.00181232	-3.40973e-10	1.39224
2012347	chr20:2012347:A:G	1.77079e-15	-3.40973e-10	2.11632	0.00327608	-3.40973e-10	1.99978	0.00334028	-3.40973e-10	2.00369
2012356	chr20:2012356:G:A	9.28361e-17	-3.40973e-10	-0.832019	0.000226331	-3.40973e-10	-0.672624	0.000229737	-3.40973e-10	-0.673186
2012764	chr20:2012764:AT:A	1.73903e-16	-3.40973e-10	-0.204354	0.000337755	-3.40973e-10	-0.272301	0.00034345	-3.40973e-10	-0.27108
2013084	chr20:2013084:G:A	8.70452e-17	-3.40973e-10	-0.896428	0.000232731	-3.40973e-10	-0.644741	0.000236356	-3.40973e-10	-0.644781
2013138	chr20:2013138:A:T	1.54538e-16	-0.19245	-0.129968	0.000324104	-0.629254	0.315695	0.000327894	-0.632621	0.315191
2013157	chr20:2013157:C:T	9.14566e-17	0.326569	-1.17356	6.30269e-05	-0.685874	-1.26519	6.39652e-05	-0.686938	-1.26484
2013322	chr20:2013322:A:G	8.09127e-17	-3.40973e-10	-0.969484	0.000226052	-3.40973e-10	-0.673857	0.000229461	-3.40973e-10	-0.674386
2013466	chr20:2013466:C:T	1.48998e-16	-3.40973e-10	-0.358925	0.000160252	-3.40973e-10	-1.01788	0.000162987	-3.40973e-10	-1.01645
2013487	chr20:2013487:A:G	6.06782e-17	-3.40973e-10	-1.25727	0.000115632	-3.40973e-10	-1.34421	0.000117439	-3.40973e-10	-1.3442
2013704	chr20:2013704:A:G	6.63321e-17	-3.40973e-10	-1.16818	0.00014815	-3.40973e-10	-1.0964	0.000150425	-3.40973e-10	-1.09666
2013706	chr20:2013706:TA:T	1.17033e-17	-2.11151	-0.791471	6.7285e-05	-1.59426	-0.291423	6.80715e-05	-1.59623	-0.293328
2013787	chr20:2013787:G:GA	6.42996e-18	-2.11113	-1.39076	2.98939e-05	-1.31052	-1.38645	3.03732e-05	-1.31011	-1.38645
2013894	chr20:2013894:T:A	8.75976e-17	-3.40973e-10	-0.890102	0.000234545	-3.40973e-10	-0.636976	0.000238198	-3.40973e-10	-0.637017
2014023	chr20:2014023:C:T	1.67379e-16	-3.40973e-10	-0.242596	0.000338842	-3.40973e-10	-0.26909	0.000343998	-3.40973e-10	-0.269483
2014134	chr20:2014134:C:T	1.05664e-16	-3.40973e-10	-0.702586	0.00018863	-3.40973e-10	-0.854836	0.000191608	-3.40973e-10	-0.854667
2014155	chr20:2014155:C:T	1.49825e-17	-1.66944	-0.986527	0.00140851	2.51198	-1.35631	0.00141177	2.49835	-1.35587
2014205	chr20:2014205:C:A	6.63897e-17	-3.40973e-10	-1.16731	0.000173422	-3.40973e-10	-0.938893	0.00017608	-3.40973e-10	-0.939179
2014317	chr20:2014317:G:A	2.68636e-17	-2.01253	-0.0595536	0.000252993	-0.326122	-0.23514	0.000255273	-0.333519	-0.234266
2014411	chr20:2014411:T:C	2.23934e-16	-3.40973e-10	0.0484979	0.000350476	-3.40973e-10	-0.23533	0.000356134	-3.40973e-10	-0.234814
2014618	chr20:2014618:G:A	7.3333e-17	-3.40973e-10	-1.06784	0.000178716	-3.40973e-10	-0.908827	0.000181414	-3.40973e-10	-0.909337
2014754	chr20:2014754:C:G	3.21469e-17	-0.514888	-1.37765	0.000246749	0.718169	-1.30442	0.000249875	0.715449	-1.30461
2014919	chr20:2014919:A:G	6.66733e-17	-3.40973e-10	-1.16305	0.000120961	-3.40973e-10	-1.29915	0.000122876	-3.40973e-10	-1.29895
2014929	chr20:2014929:A:G	8.22045e-17	-3.40973e-10	-0.953644	0.000194369	-3.40973e-10	-0.824864	0.00019731	-3.40973e-10	-0.825346
2014949	chr20:2014949:A:C	1.83642e-16	-3.40973e-10	-0.149866	0.000310827	-3.40973e-10	-0.355387	0.000315758	-3.40973e-10	-0.355145
2014952	chr20:2014952:T:G	1.82279e-16	-3.40973e-10	-0.157318	0.000308727	-3.40973e-10	-0.362165	0.000313625	-3.40973e-10	-0.361923
2015004	chr20:2015004:G:A	8.53079e-17	-3.40973e-10	-0.916588	0.000203009	-3.40973e-10	-0.781374	0.000206075	-3.40973e-10	-0.781878
2015111	chr20:2015111:A:G	7.16305e-17	-3.40973e-10	-1.09133	0.000132213	-3.40973e-10	-1.2102	0.000134272	-3.40973e-10	-1.21025
2015514	chr20:2015514:G:A	6.99721e-16	-3.40973e-10	1.18783	0.00220471	-3.40973e-10	1.60373	0.00223943	-3.40973e-10	1.60386
2015606	chr20:2015606:A:G	1.594e-16	-3.40973e-10	-0.291441	0.000270667	-3.40973e-10	-0.493735	0.000274958	-3.40973e-10	-0.493503
2015665	chr20:2015665:G:A	5.58324e-17	-3.40973e-10	-1.3405	0.000129819	-3.40973e-10	-1.22848	0.000131829	-3.40973e-10	-1.22862
2016425	chr20:2016425:C:T	6.01221e-17	-3.40973e-10	-1.26648	0.000112632	-3.40973e-10	-1.3705	0.000114386	-3.40973e-10	-1.37054
2016776	chr20:2016776:A:G	2.05103e-16	-3.40973e-10	-0.0393412	0.000619934	-3.40973e-10	0.334991	0.000629028	-3.40973e-10	0.334055
2016802	chr20:2016802:G:A	5.5783e-17	-3.40973e-10	-1.34139	0.000118397	-3.40973e-10	-1.32058	0.000120258	-3.40973e-10	-1.32048
2017026	chr20:2017026:T:C	1.76536e-17	-1.48406	-1.00786	2.9634e-05	-1.8131	-0.892598	3.00735e-05	-1.81383	-0.892649
2017052	chr20:2017052:C:T	7.81289e-18	-2.0356	-1.27148	5.12645e-05	-0.787899	-1.36972	5.20432e-05	-0.788422	-1.36962
2017062	chr20:2017062:CAT:C	1.89421e-17	-1.19226	-1.22921	2.16049e-05	-1.68577	-1.33593	2.19365e-05	-1.68634	-1.33563
2017463	chr20:2017463:A:G	1.97877e-16	-3.40973e-10	-0.0752091	0.000399562	-3.40973e-10	-0.104253	0.000405637	-3.40973e-10	-0.104661
2017541	chr20:2017541:A:G	7.96858e-18	-2.04942	-1.23792	4.90494e-05	-0.847631	-1.35416	4.97976e-05	-0.848123	-1.35403
2017658	chr20:2017658:C:A	1.75365e-16	-3.40973e-10	-0.195987	0.000353892	-3.40973e-10	-0.225629	0.000359277	-3.40973e-10	-0.226025
2017969	chr20:2017969:C:T	7.8853e-18	-2.0376	-1.26026	5.11021e-05	-0.796064	-1.36473	5.188e-05	-0.796566	-1.36462
2018238	chr20:2018238:A:AATT	1.73149e-16	-3.40973e-10	-0.2087	0.000329323	-3.40973e-10	-0.297584	0.000334857	-3.40973e-10	-0.296416
2018245	chr20:2018245:A:G	7.30853e-17	-3.40973e-10	-1.07123	0.000165358	-3.40973e-10	-0.98651	0.000167869	-3.40973e-10	-0.986935
2018373	chr20:2018373:T:C	1.32344e-16	-3.40973e-10	-0.477448	0.000170606	-3.40973e-10	-0.955268	0.000173278	-3.40973e-10	-0.955225
2018529	chr20:2018529:C:T	1.98901e-16	-3.40973e-10	-0.0700474	0.000401868	-3.40973e-10	-0.0984987	0.000407975	-3.40973e-10	-0.0989139
2018893	chr20:2018893:C:T	1.41718e-16	-3.40973e-10	-0.409014	0.00024393	-3.40973e-10	-0.59774	0.000247869	-3.40973e-10	-0.597218
2018976	chr20:2018976:C:T	2.51037e-17	-2.10073	-0.0391132	0.000100801	-1.80181	0.320334	0.000102144	-1.80311	0.319377
2019036	chr20:2019036:C:T	1.54032e-16	-3.40973e-10	-0.325697	0.000294323	-3.40973e-10	-0.409945	0.000299251	-3.40973e-10	-0.408839
2019114	chr20:2019114:C:T	1.70324e-16	-3.40973e-10	-0.225152	0.000324362	-3.40973e-10	-0.312762	0.00032981	-3.40973e-10	-0.311603
2019209	chr20:2019209:G:C	1.39367e-17	-1.35289	-1.37544	9.01358e-05	-0.32554	-1.26777	9.13691e-05	-0.327235	-1.26798
2019218	chr20:2019218:G:A	9.10722e-17	-3.40973e-10	-0.851203	0.00014633	-3.40973e-10	-1.10876	0.000148663	-3.40973e-10	-1.10844
2019375	chr20:2019375:G:T	2.18571e-17	-1.20708	-1.07125	2.34443e-05	-1.6976	-1.2424	2.38101e-05	-1.69815	-1.24186
2020096	chr20:2020096:C:A	1.08465e-16	-3.40973e-10	-0.676429	0.000302768	-3.40973e-10	-0.381656	0.000307467	-3.40973e-10	-0.381753
2020164	chr20:2020164:T:G	2.29754e-17	-2.11148	-0.116951	0.000100665	-1.71801	0.235182	0.000101987	-1.71954	0.234268
2020173	chr20:2020173:T:C	6.21369e-17	-1.23352	-3.79894e-10	5.80449e-05	-2.03341	-3.79894e-10	5.89248e-05	-2.03386	-3.79894e-10
2020193	chr20:2020193:C:T	7.88339e-18	-2.05268	-1.24541	4.8149e-05	-0.862719	-1.3576	4.8884e-05	-0.863194	-1.35748
2020369	chr20:2020369:A:G	1.84373e-17	-1.22085	-1.22763	2.11829e-05	-1.70642	-1.33501	2.15085e-05	-1.70696	-1.33471
2020515	chr20:2020515:A:G	1.63736e-17	-1.571	-0.996182	0.000151469	-0.458654	-0.615584	0.00015323	-0.461644	-0.616539
2020609	chr20:2020609:A:G	8.08048e-18	-2.03603	-1.23738	5.21154e-05	-0.78761	-1.35355	5.29105e-05	-0.7881	-1.35342
2021454	chr20:2021454:A:T	4.30458e-17	-1.1164	-0.484187	7.32554e-05	-1.36301	-0.437657	7.42294e-05	-1.36504	-0.437921
2021542	chr20:2021542:A:T	5.35865e-17	-3.40973e-10	-1.38156	0.00011149	-3.40973e-10	-1.38069	0.000113215	-3.40973e-10	-1.38083
2021662	chr20:2021662:T:C	9.00899e-17	-3.40973e-10	-0.862046	0.000168235	-3.40973e-10	-0.969261	0.000170766	-3.40973e-10	-0.969825
2021675	chr20:2021675:T:C	6.64254e-17	-3.40973e-10	-1.16677	0.000135368	-3.40973e-10	-1.18662	0.000137435	-3.40973e-10	-1.18697
2021842	chr20:2021842:C:T	6.44134e-17	-1.0646	-0.132931	0.000125627	-1.24164	-0.0196688	0.000127323	-1.24354	-0.0198478
2021954	chr20:2021954:G:A	6.64543e-18	-2.09454	-1.37439	1.8734e-05	-1.80412	-1.36017	1.90242e-05	-1.8042	-1.36021
2022467	chr20:2022467:T:C	4.36717e-17	-1.05234	-0.533814	9.20771e-05	-1.15845	-0.413542	9.32669e-05	-1.16083	-0.413829
2022766	chr20:2022766:T:C	5.30789e-17	-3.40973e-10	-1.39108	0.000112267	-3.40973e-10	-1.37375	0.000114014	-3.40973e-10	-1.3738
2022830	chr20:2022830:A:G	5.30498e-17	-3.40973e-10	-1.39162	0.000110825	-3.40973e-10	-1.38667	0.000112556	-3.40973e-10	-1.38667
2022874	chr20:2022874:T:C	1.22621e-16	-3.40973e-10	-0.553756	0.000175978	-3.40973e-10	-0.924264	0.000178804	-3.40973e-10	-0.923833
2022912	chr20:2022912:C:T	1.19778e-16	-3.40973e-10	-0.577213	0.000313358	-3.40973e-10	-0.347277	0.000318031	-3.40973e-10	-0.347971
2022919	chr20:2022919:C:T	5.32296e-17	-3.40973e-10	-1.38824	0.000110302	-3.40973e-10	-1.3914	0.000112025	-3.40973e-10	-1.39139
2022943	chr20:2022943:C:T	1.20391e-16	-3.40973e-10	-0.572107	0.000315163	-3.40973e-10	-0.341532	0.000319863	-3.40973e-10	-0.342229
2023187	chr20:2023187:C:T	1.22263e-16	-3.40973e-10	-0.556679	0.000320983	-3.40973e-10	-0.323233	0.000325767	-3.40973e-10	-0.323938
2023317	chr20:2023317:C:T	1.11122e-17	-1.96481	-0.990001	9.22196e-05	-0.431856	-1.13859	9.32257e-05	-0.436846	-1.13825
2023324	chr20:2023324:T:G	9.30981e-18	-2.04292	-1.08886	0.000515735	1.54181	-1.39083	0.00051793	1.53061	-1.39089
2023971	chr20:2023971:C:T	1.20958e-16	-3.40973e-10	-0.567408	0.000317373	-3.40973e-10	-0.334544	0.000322105	-3.40973e-10	-0.335243
2024095	chr20:2024095:C:A	7.06873e-17	-3.40973e-10	-1.10459	0.00016788	-3.40973e-10	-0.971371	0.000170456	-3.40973e-10	-0.971642
2024119	chr20:2024119:T:TG	2.16487e-17	-0.938031	-1.34988	5.69762e-05	-0.878821	-1.17317	5.76304e-05	-0.882472	-1.1736
2024193	chr20:2024193:G:C	5.31545e-17	-3.40973e-10	-1.38965	0.000110271	-3.40973e-10	-1.39168	0.000111993	-3.40973e-10	-1.39168
2024429	chr20:2024429:C:A	5.32146e-17	-3.40973e-10	-1.38852	0.000110271	-3.40973e-10	-1.39168	0.000111993	-3.40973e-10	-1.39168
2024534	chr20:2024534:T:A	1.18902e-16	-3.40973e-10	-0.584555	0.000311312	-3.40973e-10	-0.353827	0.000315956	-3.40973e-10	-0.354516
2024597	chr20:2024597:G:A	8.51614e-17	-3.40973e-10	-0.918307	0.000199485	-3.40973e-10	-0.798885	0.000202519	-3.40973e-10	-0.799285
2024967	chr20:2024967:C:T	1.00895e-16	-3.40973e-10	-0.74877	0.000301115	-3.40973e-10	-0.387132	0.000305721	-3.40973e-10	-0.387447
2025077	chr20:2025077:T:C	8.4097e-18	-1.96076	-1.27271	3.71838e-05	-1.48516	-0.993592	3.75901e-05	-1.48905	-0.994327
2025291	chr20:2025291:G:A	5.30849e-17	-3.40973e-10	-1.39096	0.000110772	-3.40973e-10	-1.38715	0.000112499	-3.40973e-10	-1.38718
2025507	chr20:2025507:T:C	5.32984e-17	-3.40973e-10	-1.38695	0.000111647	-3.40973e-10	-1.37928	0.000113385	-3.40973e-10	-1.37933
2025509	chr20:2025509:T:C	5.51842e-17	-3.40973e-10	-1.35218	0.00011027	-3.40973e-10	-1.39169	0.000111992	-3.40973e-10	-1.39169
2025663	chr20:2025663:G:T	6.71785e-17	-3.40973e-10	-1.1555	0.000149752	-3.40973e-10	-1.08564	0.000152062	-3.40973e-10	-1.08583
2025904	chr20:2025904:T:C	5.30482e-17	-3.40973e-10	-1.39165	0.00011084	-3.40973e-10	-1.38654	0.000112568	-3.40973e-10	-1.38656
2026077	chr20:2026077:G:A	3.35736e-17	-1.84911	-3.79894e-10	8.79521e-05	-1.61783	-3.79894e-10	8.93486e-05	-1.61757	-3.79894e-10
2026275	chr20:2026275:G:A	1.44399e-17	-1.90656	-0.786307	4.18402e-05	-1.7681	-0.592664	4.24274e-05	-1.76887	-0.593456
2026295	chr20:2026295:T:C	5.33548e-17	-3.40973e-10	-1.38589	0.000110271	-3.40973e-10	-1.39169	0.000111993	-3.40973e-10	-1.39169
2026296	chr20:2026296:G:A	5.3109e-17	-3.40973e-10	-1.39051	0.00011048	-3.40973e-10	-1.38979	0.000112204	-3.40973e-10	-1.38981
2026487	chr20:2026487:TGC:T	9.12271e-17	-3.40973e-10	-0.849503	0.00021419	-3.40973e-10	-0.727759	0.000217441	-3.40973e-10	-0.728192
2026491	chr20:2026491:T:A	8.97478e-17	-3.40973e-10	-0.865851	0.00021046	-3.40973e-10	-0.745326	0.000213656	-3.40973e-10	-0.745753
2026810	chr20:2026810:T:C	7.67046e-17	-3.40973e-10	-1.02289	0.000202268	-3.40973e-10	-0.78503	0.000205356	-3.40973e-10	-0.785377
2026813	chr20:2026813:A:G	9.2145e-18	-2.08197	-1.0601	3.83527e-05	-1.80545	-0.642351	3.88421e-05	-1.80671	-0.643908
2027004	chr20:2027004:G:GCCA	5.30472e-17	-3.40973e-10	-1.39167	0.000110867	-3.40973e-10	-1.38629	0.000112595	-3.40973e-10	-1.38632
2027006	chr20:2027006:GCT:G	5.3048e-17	-3.40973e-10	-1.39166	0.000110845	-3.40973e-10	-1.38649	0.000112573	-3.40973e-10	-1.38651
2027191	chr20:2027191:C:T	3.07159e-17	-1.50283	-0.435241	4.92691e-05	-1.9999	-0.197427	4.99619e-05	-2.00041	-0.198455
2027306	chr20:2027306:G:A	5.30469e-17	-3.40973e-10	-1.39168	0.000111471	-3.40973e-10	-1.38086	0.000113207	-3.40973e-10	-1.3809
2027489	chr20:2027489:C:T	1.54959e-16	-3.40973e-10	-0.319697	0.000453253	-3.40973e-10	0.0218283	0.000460353	-3.40973e-10	0.0218724
2028307	chr20:2028307:G:A	3.38679e-17	-1.82698	-0.0134087	6.73281e-05	-1.26673	-0.618311	6.81586e-05	-1.27089	-0.617395
2028381	chr20:2028381:A:G	5.31216e-17	-3.40973e-10	-1.39027	0.000110815	-3.40973e-10	-1.38676	0.000112543	-3.40973e-10	-1.38679
2028406	chr20:2028406:A:G	1.16999e-16	-3.40973e-10	-0.60069	0.000170189	-3.40973e-10	-0.95771	0.000172919	-3.40973e-10	-0.957299
2028583	chr20:2028583:TTG:T	6.91257e-17	-3.40973e-10	-1.12693	0.000163982	-3.40973e-10	-0.994864	0.000166531	-3.40973e-10	-0.994941
2028788	chr20:2028788:G:A	5.3902e-17	-3.40973e-10	-1.37569	0.000110498	-3.40973e-10	-1.38962	0.000112224	-3.40973e-10	-1.38962
2028896	chr20:2028896:G:C	5.31908e-17	-3.40973e-10	-1.38897	0.000110349	-3.40973e-10	-1.39098	0.000112071	-3.40973e-10	-1.39099
2028915	chr20:2028915:G:A	5.3052e-17	-3.40973e-10	-1.39158	0.000110572	-3.40973e-10	-1.38896	0.000112297	-3.40973e-10	-1.38897
2028947	chr20:2028947:C:T	5.32756e-17	-3.40973e-10	-1.38738	0.000110273	-3.40973e-10	-1.39166	0.000111996	-3.40973e-10	-1.39166
2029599	chr20:2029599:T:C	6.77586e-17	-3.40973e-10	-1.1469	0.000156193	-3.40973e-10	-1.04353	0.0001586	-3.40973e-10	-1.04374
2029622	chr20:2029622:A:G	5.31905e-17	-3.40973e-10	-1.38897	0.000110277	-3.40973e-10	-1.39163	0.000111999	-3.40973e-10	-1.39163
2029688	chr20:2029688:A:G	8.99433e-18	-2.07734	-1.08892	0.000303398	0.808937	-1.18851	0.000305955	0.801645	-1.18833
2030059	chr20:2030059:T:C	1.25517e-16	-3.40973e-10	-0.530412	0.00017924	-3.40973e-10	-0.905896	0.000182119	-3.40973e-10	-0.905459
2030162	chr20:2030162:T:C	1.2469e-16	-3.40973e-10	-0.537021	0.000325605	-3.40973e-10	-0.308938	0.000330641	-3.40973e-10	-0.309088
2030472	chr20:2030472:C:T	5.3066e-17	-3.40973e-10	-1.39132	0.000110654	-3.40973e-10	-1.38822	0.000112379	-3.40973e-10	-1.38824
2030511	chr20:2030511:G:A	1.05448e-16	-3.40973e-10	-0.704641	0.000155388	-3.40973e-10	-1.0487	0.000157884	-3.40973e-10	-1.04826
2030545	chr20:2030545:C:T	8.48398e-17	-3.40973e-10	-0.92209	0.000148757	-3.40973e-10	-1.09231	0.000151137	-3.40973e-10	-1.09193
2030560	chr20:2030560:A:G	1.5125e-17	-1.89945	-0.747048	4.34003e-05	-1.77514	-0.549018	4.40087e-05	-1.7759	-0.549828
2030612	chr20:2030612:A:G	2.00046e-16	-3.40973e-10	-0.0643088	0.000369596	-3.40973e-10	-0.182211	0.000375795	-3.40973e-10	-0.181076
2031079	chr20:2031079:T:C	1.13084e-16	-3.40973e-10	-0.634726	0.00016323	-3.40973e-10	-0.99946	0.000165858	-3.40973e-10	-0.99899
2031135	chr20:2031135:T:C	9.295e-18	-2.06947	-1.06391	0.000343456	0.894591	-1.15016	0.000346308	0.887203	-1.15
2031154	chr20:2031154:T:C	5.30484e-17	-3.40973e-10	-1.39165	0.000110834	-3.40973e-10	-1.38659	0.000112562	-3.40973e-10	-1.38662
2031235	chr20:2031235:G:C	5.50556e-17	-3.40973e-10	-1.35451	0.000126679	-3.40973e-10	-1.25297	0.000128638	-3.40973e-10	-1.25312
2031556	chr20:2031556:C:G	5.3048e-17	-3.40973e-10	-1.39166	0.000110845	-3.40973e-10	-1.38649	0.000112573	-3.40973e-10	-1.38651
2031678	chr20:2031678:T:C	1.07599e-16	-3.40973e-10	-0.684443	0.000157758	-3.40973e-10	-1.03356	0.000160293	-3.40973e-10	-1.03311
2031702	chr20:2031702:T:C	1.26239e-16	-3.40973e-10	-0.524676	0.000180238	-3.40973e-10	-0.900344	0.000183135	-3.40973e-10	-0.899896
2031747	chr20:2031747:G:T	5.3047e-17	-3.40973e-10	-1.39168	0.000111019	-3.40973e-10	-1.38492	0.000112749	-3.40973e-10	-1.38496
2031776	chr20:2031776:C:A	6.95866e-17	-1.12028	-3.79894e-10	0.000216816	-0.715571	-3.79894e-10	0.000219907	-0.716914	-3.79894e-10
2031885	chr20:2031885:A:G	5.30526e-17	-3.40973e-10	-1.39157	0.000111153	-3.40973e-10	-1.38372	0.000112885	-3.40973e-10	-1.38375
2031901	chr20:2031901:G:A	5.30513e-17	-3.40973e-10	-1.3916	0.000111129	-3.40973e-10	-1.38393	0.000112861	-3.40973e-10	-1.38396
2031970	chr20:2031970:C:T	1.47207e-17	-2.07897	-0.594629	0.000439114	0.9922	-1.00206	0.000442466	0.983762	-1.00152
2032121	chr20:2032121:T:G	1.06277e-16	-3.40973e-10	-0.696804	0.000155905	-3.40973e-10	-1.04538	0.00015841	-3.40973e-10	-1.04493
2032125	chr20:2032125:G:C	1.81547e-17	-1.98571	-0.478211	0.00089423	1.96387	-1.26253	0.000898043	1.95178	-1.26169
2032628	chr20:2032628:A:T	1.25963e-16	-3.40973e-10	-0.526869	0.000179436	-3.40973e-10	-0.904806	0.000182319	-3.40973e-10	-0.904361
2032770	chr20:2032770:G:A	7.58102e-17	-3.40973e-10	-1.03462	0.000203864	-3.40973e-10	-0.77717	0.000206935	-3.40973e-10	-0.777716
2032776	chr20:2032776:A:G	1.29383e-16	-3.40973e-10	-0.500077	0.000183013	-3.40973e-10	-0.885067	0.000185955	-3.40973e-10	-0.884614
2032828	chr20:2032828:A:T	2.19679e-17	-1.90425	-0.369024	7.04986e-05	-1.18106	-0.657971	7.13524e-05	-1.18506	-0.657427
2033110	chr20:2033110:A:G	1.25261e-16	-3.40973e-10	-0.532452	0.00032723	-3.40973e-10	-0.303958	0.000332291	-3.40973e-10	-0.304108
2033560	chr20:2033560:G:A	1.36379e-16	-3.40973e-10	-0.447415	0.000188308	-3.40973e-10	-0.856542	0.00019134	-3.40973e-10	-0.856066
2033590	chr20:2033590:A:G	8.61142e-17	-3.40973e-10	-0.907181	0.000205896	-3.40973e-10	-0.76725	0.000209031	-3.40973e-10	-0.767636
2033821	chr20:2033821:G:A	5.30465e-17	-3.40973e-10	-1.39169	0.000111003	-3.40973e-10	-1.38507	0.000112733	-3.40973e-10	-1.3851
2033901	chr20:2033901:C:T	1.12885e-16	-3.40973e-10	-0.636485	0.000161335	-3.40973e-10	-1.01114	0.000163932	-3.40973e-10	-1.01067
2033907	chr20:2033907:C:G	5.3148e-17	-3.40973e-10	-1.38978	0.000110406	-3.40973e-10	-1.39046	0.000112129	-3.40973e-10	-1.39047
2034227	chr20:2034227:G:A	5.30462e-17	-3.40973e-10	-1.39169	0.000110972	-3.40973e-10	-1.38534	0.000112702	-3.40973e-10	-1.38537
2035010	chr20:2035010:G:C	2.85155e-17	-0.643395	-1.36901	3.67911e-05	-1.09835	-1.39102	3.73302e-05	-1.09927	-1.39105
2035321	chr20:2035321:G:A	7.35115e-17	-3.40973e-10	-1.06541	0.000136795	-3.40973e-10	-1.17614	0.000138904	-3.40973e-10	-1.17634
2035946	chr20:2035946:A:T	5.36949e-17	-3.40973e-10	-1.37954	0.000110736	-3.40973e-10	-1.38747	0.000112462	-3.40973e-10	-1.38751
2036459	chr20:2036459:G:A	1.42725e-16	-3.40973e-10	-0.401937	0.000191423	-3.40973e-10	-0.840138	0.000194522	-3.40973e-10	-0.839575
2036480	chr20:2036480:G:A	5.38563e-17	-3.40973e-10	-1.37654	0.000110702	-3.40973e-10	-1.38778	0.000112433	-3.40973e-10	-1.38777
2036638	chr20:2036638:G:A	9.59576e-17	-3.40973e-10	-0.798948	0.000240855	-3.40973e-10	-0.610428	0.000244594	-3.40973e-10	-0.61052
2037012	chr20:2037012:G:A	7.87062e-17	-3.40973e-10	-0.997133	0.000184073	-3.40973e-10	-0.879289	0.00018691	-3.40973e-10	-0.879492
2037121	chr20:2037121:G:A	2.34301e-16	-3.40973e-10	0.0937522	0.000446224	-3.40973e-10	0.00619912	0.000453622	-3.40973e-10	0.0071436
2037746	chr20:2037746:T:A	1.3276e-16	-3.40973e-10	-0.474313	0.000184696	-3.40973e-10	-0.875909	0.000187668	-3.40973e-10	-0.875444
2038120	chr20:2038120:C:T	1.39054e-16	-3.40973e-10	-0.427991	0.000194558	-3.40973e-10	-0.823892	0.000197694	-3.40973e-10	-0.8234
2038376	chr20:2038376:T:C	5.33348e-17	-3.40973e-10	-1.38627	0.000110271	-3.40973e-10	-1.39168	0.000111993	-3.40973e-10	-1.39168
2038519	chr20:2038519:C:T	7.63935e-17	-3.40973e-10	-1.02696	0.00017999	-3.40973e-10	-0.901724	0.00018274	-3.40973e-10	-0.902055
2038761	chr20:2038761:G:A	6.29766e-17	-0.529021	-0.691071	2.96786e-05	-2.08163	-0.622564	3.01207e-05	-2.08194	-0.622973
2038872	chr20:2038872:A:T	1.32441e-16	-3.40973e-10	-0.476718	0.000187393	-3.40973e-10	-0.861416	0.00019041	-3.40973e-10	-0.860943
2039192	chr20:2039192:A:C	5.33183e-17	-3.40973e-10	-1.38658	0.000110273	-3.40973e-10	-1.39166	0.000111995	-3.40973e-10	-1.39166
2039332	chr20:2039332:C:T	1.24342e-16	-3.40973e-10	-0.539817	0.000178071	-3.40973e-10	-0.912441	0.000180945	-3.40973e-10	-0.911926
2039379	chr20:2039379:G:A	8.09898e-17	-3.40973e-10	-0.968532	0.000194731	-3.40973e-10	-0.823005	0.000197698	-3.40973e-10	-0.823381
2039432	chr20:2039432:G:A	4.38016e-17	-1.58319	-3.79894e-10	8.97523e-05	-1.59757	-3.79894e-10	9.1208e-05	-1.59698	-3.79894e-10
2039706	chr20:2039706:G:A	8.67702e-17	-3.40973e-10	-0.899592	0.000135899	-3.40973e-10	-1.18271	0.000138062	-3.40973e-10	-1.18242
2039708	chr20:2039708:T:C	5.3492e-17	-3.40973e-10	-1.38332	0.000110283	-3.40973e-10	-1.39158	0.000112005	-3.40973e-10	-1.39157
2040039	chr20:2040039:G:A	5.90679e-17	-3.40973e-10	-1.28417	0.000133497	-3.40973e-10	-1.20054	0.000135574	-3.40973e-10	-1.2006
2040137	chr20:2040137:C:T	3.55313e-17	-0.401024	-1.39142	4.57396e-05	-0.904857	-1.3668	4.63966e-05	-0.90589	-1.367
2040356	chr20:2040356:G:A	6.36708e-17	-3.40973e-10	-1.20913	0.000118201	-3.40973e-10	-1.32224	0.000120056	-3.40973e-10	-1.32216
2040528	chr20:2040528:T:C	9.43555e-17	-3.40973e-10	-0.815786	0.000235398	-3.40973e-10	-0.633343	0.000238986	-3.40973e-10	-0.633714
2040541	chr20:2040541:T:C	5.82776e-17	-3.40973e-10	-1.29764	0.000131159	-3.40973e-10	-1.21821	0.000133199	-3.40973e-10	-1.21828
2040642	chr20:2040642:T:A	5.30975e-17	-3.40973e-10	-1.39073	0.00011132	-3.40973e-10	-1.38221	0.000113054	-3.40973e-10	-1.38225
2040666	chr20:2040666:A:C	5.9128e-17	-3.40973e-10	-1.28315	0.000133717	-3.40973e-10	-1.1989	0.000135795	-3.40973e-10	-1.19897
2040673	chr20:2040673:T:C	6.09653e-17	-3.40973e-10	-1.25255	0.00013932	-3.40973e-10	-1.15785	0.000141485	-3.40973e-10	-1.15793
2040842	chr20:2040842:A:G	5.814e-17	-3.40973e-10	-1.3	0.000130718	-3.40973e-10	-1.22158	0.000132751	-3.40973e-10	-1.22164
2040844	chr20:2040844:T:C	5.81392e-17	-3.40973e-10	-1.30002	0.000130715	-3.40973e-10	-1.22161	0.000132747	-3.40973e-10	-1.22167
2040965	chr20:2040965:A:C	1.49049e-16	-0.358578	-3.79894e-10	0.000103046	-1.45945	-3.79894e-10	0.000105039	-1.45578	-3.79894e-10
2040977	chr20:2040977:A:G	2.58641e-17	-2.11	-3.79894e-10	5.39302e-05	-2.10693	-3.79894e-10	5.47794e-05	-2.10681	-3.79894e-10
2040993	chr20:2040993:C:G	3.55595e-17	-1.5725	-0.219149	6.72302e-05	-1.85333	-0.0331698	6.81288e-05	-1.8541	-0.0346238
2041061	chr20:2041061:A:C	5.82303e-17	-3.40973e-10	-1.29845	0.000130999	-3.40973e-10	-1.21943	0.000133037	-3.40973e-10	-1.2195
2041093	chr20:2041093:A:G	5.81184e-17	-3.40973e-10	-1.30037	0.000130655	-3.40973e-10	-1.22206	0.000132687	-3.40973e-10	-1.22213
2041216	chr20:2041216:C:G	8.22822e-17	-3.40973e-10	-0.9527	0.000231541	-3.40973e-10	-0.649863	0.000235097	-3.40973e-10	-0.650121
2041338	chr20:2041338:C:T	5.81072e-17	-3.40973e-10	-1.30057	0.000130619	-3.40973e-10	-1.22234	0.00013265	-3.40973e-10	-1.2224
2041662	chr20:2041662:G:A	3.72041e-17	-1.74644	-3.79894e-10	0.000128595	-1.23795	-3.79894e-10	0.000130526	-1.23855	-3.79894e-10
2041846	chr20:2041846:A:T	5.38036e-17	-3.40973e-10	-1.37751	0.000116187	-3.40973e-10	-1.33942	0.000117997	-3.40973e-10	-1.33946
2041908	chr20:2041908:C:T	5.38963e-17	-3.40973e-10	-1.37579	0.000110513	-3.40973e-10	-1.38949	0.000112241	-3.40973e-10	-1.38947
2042001	chr20:2042001:G:A	5.34353e-17	-3.40973e-10	-1.38438	0.000115102	-3.40973e-10	-1.34881	0.000116887	-3.40973e-10	-1.34891
2042178	chr20:2042178:G:A	5.65141e-17	-3.40973e-10	-1.32836	0.000113862	-3.40973e-10	-1.35963	0.000115641	-3.40973e-10	-1.35963
2042546	chr20:2042546:A:T	5.38181e-17	-3.40973e-10	-1.37725	0.000116244	-3.40973e-10	-1.33893	0.000118056	-3.40973e-10	-1.33896
2042561	chr20:2042561:A:G	2.45749e-16	-3.40973e-10	0.141455	0.000463255	-3.40973e-10	0.0436552	0.000471179	-3.40973e-10	0.0451179
2042710	chr20:2042710:A:C	5.21858e-17	-0.604746	-0.803298	2.65065e-05	-2.07397	-0.743264	2.69014e-05	-2.0743	-0.743639
2042730	chr20:2042730:G:T	5.38046e-17	-3.40973e-10	-1.3775	0.000116191	-3.40973e-10	-1.33939	0.000118001	-3.40973e-10	-1.33943
2043007	chr20:2043007:A:G	6.8176e-17	-3.40973e-10	-1.14076	0.000118254	-3.40973e-10	-1.32179	0.000120133	-3.40973e-10	-1.32152
2043063	chr20:2043063:G:A	5.30497e-17	-3.40973e-10	-1.39163	0.000111837	-3.40973e-10	-1.37758	0.000113578	-3.40973e-10	-1.37763
2043110	chr20:2043110:T:C	5.38149e-17	-3.40973e-10	-1.3773	0.000116236	-3.40973e-10	-1.339	0.000118047	-3.40973e-10	-1.33904
2043283	chr20:2043283:A:C	7.01258e-17	-0.77576	-0.336803	4.63396e-05	-2.04448	-0.214144	4.70032e-05	-2.04491	-0.214998
2043294	chr20:2043294:T:C	5.38046e-17	-3.40973e-10	-1.3775	0.000116191	-3.40973e-10	-1.33939	0.000118001	-3.40973e-10	-1.33943
2043428	chr20:2043428:A:G	6.01463e-17	-3.40973e-10	-1.26608	0.000127281	-3.40973e-10	-1.24823	0.000129246	-3.40973e-10	-1.2484
2043502	chr20:2043502:T:C	5.38106e-17	-3.40973e-10	-1.37738	0.000116216	-3.40973e-10	-1.33917	0.000118027	-3.40973e-10	-1.33921
2043719	chr20:2043719:C:T	4.9738e-17	-0.561092	-0.894993	2.39249e-05	-2.08031	-0.839386	2.42829e-05	-2.08062	-0.83973
2044042	chr20:2044042:T:C	6.21289e-17	-3.40973e-10	-1.23364	0.000111993	-3.40973e-10	-1.37619	0.000113761	-3.40973e-10	-1.37602
2044185	chr20:2044185:TG:T	3.77511e-17	-1.48764	-0.244204	6.19633e-05	-1.90731	-0.0607706	6.27988e-05	-1.90798	-0.0622051
2044275	chr20:2044275:A:T	5.30674e-17	-3.40973e-10	-1.39129	0.000114488	-3.40973e-10	-1.35415	0.000116266	-3.40973e-10	-1.35424
2044307	chr20:2044307:T:C	5.50236e-17	-3.40973e-10	-1.35509	0.000120652	-3.40973e-10	-1.30171	0.000122531	-3.40973e-10	-1.30176
2044326	chr20:2044326:T:C	6.8504e-18	-2.11091	-1.32763	2.25256e-05	-1.64877	-1.3312	2.28784e-05	-1.64868	-1.33124
2044356	chr20:2044356:T:TG	5.33764e-17	-3.40973e-10	-1.38549	0.000111285	-3.40973e-10	-1.38253	0.000113018	-3.40973e-10	-1.38257
2044390	chr20:2044390:T:C	7.8475e-17	-3.40973e-10	-1.00007	0.00018558	-3.40973e-10	-0.871136	0.000188409	-3.40973e-10	-0.871507
2044443	chr20:2044443:T:C	2.58204e-17	-2.11169	-3.79894e-10	5.58833e-05	-2.07136	-3.79894e-10	5.67474e-05	-2.07151	-3.79894e-10
2045013	chr20:2045013:C:G	5.72321e-17	-3.40973e-10	-1.31574	0.000114924	-3.40973e-10	-1.35035	0.00011672	-3.40973e-10	-1.35034
2045203	chr20:2045203:T:C	5.50271e-17	-3.40973e-10	-1.35503	0.000120665	-3.40973e-10	-1.3016	0.000122544	-3.40973e-10	-1.30165
2045230	chr20:2045230:A:T	1.53439e-17	-2.07728	-0.554856	0.000231804	0.658205	-1.30694	0.000233196	0.647951	-1.30619
2045310	chr20:2045310:C:T	5.91687e-17	-3.40973e-10	-1.28246	0.00013609	-3.40973e-10	-1.1813	0.000138206	-3.40973e-10	-1.18138
2045311	chr20:2045311:A:G	1.12464e-16	-3.40973e-10	-0.640222	0.0001683	-3.40973e-10	-0.968876	0.000170996	-3.40973e-10	-0.96848
2045422	chr20:2045422:C:T	1.72996e-17	-1.14043	-1.37174	1.58438e-05	-1.95024	-1.3816	1.60794e-05	-1.95096	-1.38161
2045472	chr20:2045472:G:A	8.89505e-17	-3.40973e-10	-0.874775	0.000219876	-3.40973e-10	-0.70156	0.000223231	-3.40973e-10	-0.701913
2045733	chr20:2045733:T:C	5.73517e-17	-3.40973e-10	-1.31365	0.000112766	-3.40973e-10	-1.36931	0.000114533	-3.40973e-10	-1.36926
2046173	chr20:2046173:A:G	1.84903e-16	-3.40973e-10	-0.143021	0.000523529	-3.40973e-10	0.16597	0.000531747	-3.40973e-10	0.166047
2046323	chr20:2046323:C:T	5.72268e-17	-3.40973e-10	-1.31583	0.000127737	-3.40973e-10	-1.24465	0.000129724	-3.40973e-10	-1.24471
2046324	chr20:2046324:G:A	5.47918e-17	-3.40973e-10	-1.35931	0.000111349	-3.40973e-10	-1.38196	0.000113092	-3.40973e-10	-1.38192
2046391	chr20:2046391:G:A	5.5007e-17	-3.40973e-10	-1.35539	0.000120594	-3.40973e-10	-1.30219	0.000122472	-3.40973e-10	-1.30224
2046546	chr20:2046546:A:G	5.33203e-17	-3.40973e-10	-1.38654	0.000111352	-3.40973e-10	-1.38193	0.000113086	-3.40973e-10	-1.38197
2047042	chr20:2047042:G:A	5.50246e-17	-3.40973e-10	-1.35507	0.000120655	-3.40973e-10	-1.30169	0.000122534	-3.40973e-10	-1.30173
2047056	chr20:2047056:C:T	5.46551e-17	-3.40973e-10	-1.36181	0.000119403	-3.40973e-10	-1.31212	0.000121263	-3.40973e-10	-1.31216
2047066	chr20:2047066:T:C	5.5006e-17	-3.40973e-10	-1.35541	0.000120594	-3.40973e-10	-1.30219	0.000122472	-3.40973e-10	-1.30224
2047574	chr20:2047574:G:A	9.03005e-17	-3.40973e-10	-0.859712	0.00022386	-3.40973e-10	-0.683604	0.000227274	-3.40973e-10	-0.683962
2047722	chr20:2047722:C:T	2.4347e-16	-3.40973e-10	0.132137	0.00034541	-3.40973e-10	-0.24989	0.00035102	-3.40973e-10	-0.249276
2047935	chr20:2047935:T:C	5.36946e-17	-3.40973e-10	-1.37954	0.000115681	-3.40973e-10	-1.34379	0.000117484	-3.40973e-10	-1.34381
2047988	chr20:2047988:C:T	1.17579e-16	-3.40973e-10	-0.595742	0.00017407	-3.40973e-10	-0.935163	0.000176862	-3.40973e-10	-0.934751
2048062	chr20:2048062:G:T	5.30587e-17	-3.40973e-10	-1.39146	0.000111006	-3.40973e-10	-1.38504	0.000112737	-3.40973e-10	-1.38506
2048192	chr20:2048192:G:A	5.0859e-17	-0.571691	-0.862107	2.47145e-05	-2.08011	-0.807116	2.50843e-05	-2.08042	-0.807459
2048334	chr20:2048334:A:G	3.11798e-17	-0.533246	-1.38984	4.24419e-05	-1.0005	-1.34598	4.30503e-05	-1.00149	-1.34626
2048560	chr20:2048560:T:C	5.5007e-17	-3.40973e-10	-1.35539	0.000120594	-3.40973e-10	-1.30219	0.000122472	-3.40973e-10	-1.30224
2048721	chr20:2048721:C:G	3.37873e-17	-1.84277	-3.79894e-10	6.93377e-05	-1.85563	-3.79894e-10	7.04634e-05	-1.85503	-3.79894e-10
2048941	chr20:2048941:T:A	5.50135e-17	-3.40973e-10	-1.35528	0.000120617	-3.40973e-10	-1.302	0.000122495	-3.40973e-10	-1.30205
2048983	chr20:2048983:G:A	5.53555e-17	-3.40973e-10	-1.34908	0.000121778	-3.40973e-10	-1.29242	0.000123674	-3.40973e-10	-1.29247
2049031	chr20:2049031:G:A	5.56365e-17	-3.40973e-10	-1.34402	0.000111011	-3.40973e-10	-1.38499	0.000112749	-3.40973e-10	-1.38496
2049144	chr20:2049144:G:T	5.90527e-17	-1.28442	-3.79894e-10	5.87494e-05	-2.02134	-3.79894e-10	5.96607e-05	-2.02145	-3.79894e-10
2049664	chr20:2049664:A:G	5.49914e-17	-3.40973e-10	-1.35568	0.000120541	-3.40973e-10	-1.30263	0.000122418	-3.40973e-10	-1.30268
2049673	chr20:2049673:G:A	5.37365e-17	-3.40973e-10	-1.37876	0.000118801	-3.40973e-10	-1.31717	0.000120637	-3.40973e-10	-1.31733
2049724	chr20:2049724:C:T	5.43999e-17	-1.36649	-3.79894e-10	0.000211437	-0.740696	-3.79894e-10	0.00021457	-0.741486	-3.79894e-10
2050497	chr20:2050497:A:G	5.56001e-17	-3.40973e-10	-1.34467	0.000122668	-3.40973e-10	-1.28514	0.000124577	-3.40973e-10	-1.2852
2050687	chr20:2050687:G:T	5.67929e-17	-3.40973e-10	-1.32344	0.000111218	-3.40973e-10	-1.38313	0.00011296	-3.40973e-10	-1.38309
2050746	chr20:2050746:T:A	5.51752e-17	-3.40973e-10	-1.35234	0.000117358	-3.40973e-10	-1.32939	0.000119179	-3.40973e-10	-1.32949
2050906	chr20:2050906:C:T	8.35426e-18	-1.98002	-1.26006	1.77479e-05	-2.06403	-1.15432	1.80046e-05	-2.06452	-1.15497
2050948	chr20:2050948:A:G	5.92788e-17	-3.40973e-10	-1.2806	0.000133896	-3.40973e-10	-1.19756	0.000135979	-3.40973e-10	-1.19762
2051372	chr20:2051372:T:C	5.79922e-17	-3.40973e-10	-1.30255	0.000130474	-3.40973e-10	-1.22345	0.000132503	-3.40973e-10	-1.22352
2051948	chr20:2051948:G:A	5.94276e-17	-3.40973e-10	-1.2781	0.000118104	-3.40973e-10	-1.32305	0.000119958	-3.40973e-10	-1.32298
2052062	chr20:2052062:T:C	1.66688e-16	-3.40973e-10	-0.246728	0.000255292	-3.40973e-10	-0.552216	0.000259342	-3.40973e-10	-0.551972
2052187	chr20:2052187:A:G	5.80333e-17	-3.40973e-10	-1.30184	0.000130602	-3.40973e-10	-1.22247	0.000132633	-3.40973e-10	-1.22253
2052410	chr20:2052410:A:C	6.53462e-18	-2.11166	-1.37408	2.05598e-05	-1.69693	-1.37435	2.08801e-05	-1.69693	-1.37439
2052447	chr20:2052447:A:T	5.80494e-17	-3.40973e-10	-1.30156	0.000130652	-3.40973e-10	-1.22209	0.000132684	-3.40973e-10	-1.22215
2052454	chr20:2052454:A:G	5.80394e-17	-3.40973e-10	-1.30173	0.00013062	-3.40973e-10	-1.22233	0.000132652	-3.40973e-10	-1.22239
2052495	chr20:2052495:C:T	3.57548e-17	-1.78617	-3.79894e-10	9.62871e-05	-1.52729	-3.79894e-10	9.78172e-05	-1.52702	-3.79894e-10
2052560	chr20:2052560:T:C	5.30467e-17	-3.40973e-10	-1.39168	0.000110931	-3.40973e-10	-1.38572	0.000112663	-3.40973e-10	-1.38571
2052646	chr20:2052646:G:A	5.81006e-17	-3.40973e-10	-1.30068	0.000130849	-3.40973e-10	-1.22058	0.000132884	-3.40973e-10	-1.22064
2052972	chr20:2052972:C:T	1.01265e-16	-3.40973e-10	-0.745115	0.000150186	-3.40973e-10	-1.08275	0.000152619	-3.40973e-10	-1.08217
2052981	chr20:2052981:T:C	8.08531e-18	-2.11037	-1.16244	0.000106459	-0.144377	-1.28249	0.000107421	-0.151057	-1.28231
2053003	chr20:2053003:G:A	5.72059e-17	-3.40973e-10	-1.3162	0.000112193	-3.40973e-10	-1.3744	0.000113951	-3.40973e-10	-1.37435
2053091	chr20:2053091:G:T	5.80164e-17	-3.40973e-10	-1.30213	0.000130548	-3.40973e-10	-1.22288	0.000132578	-3.40973e-10	-1.22295
2053302	chr20:2053302:C:G	5.80164e-17	-3.40973e-10	-1.30213	0.000130548	-3.40973e-10	-1.22288	0.000132578	-3.40973e-10	-1.22295
2053406	chr20:2053406:G:A	5.41632e-17	-3.40973e-10	-1.37085	0.000110572	-3.40973e-10	-1.38896	0.000112301	-3.40973e-10	-1.38894
2053409	chr20:2053409:A:T	5.80164e-17	-3.40973e-10	-1.30213	0.000130548	-3.40973e-10	-1.22288	0.000132578	-3.40973e-10	-1.22295
2053466	chr20:2053466:G:A	5.32462e-17	-3.40973e-10	-1.38793	0.000114013	-3.40973e-10	-1.35831	0.000115788	-3.40973e-10	-1.35836
2053613	chr20:2053613:T:C	5.80162e-17	-3.40973e-10	-1.30213	0.000130547	-3.40973e-10	-1.22289	0.000132577	-3.40973e-10	-1.22296
2053696	chr20:2053696:G:A	2.866e-17	-0.615678	-1.39167	3.88693e-05	-1.07064	-1.36378	3.94298e-05	-1.0716	-1.364
2053777	chr20:2053777:G:A	5.80164e-17	-3.40973e-10	-1.30213	0.000130548	-3.40973e-10	-1.22288	0.000132578	-3.40973e-10	-1.22295
2053927	chr20:2053927:C:T	4.38241e-17	-0.7183	-0.864371	2.56032e-05	-2.05464	-0.797264	2.5983e-05	-2.05505	-0.797628
2054183	chr20:2054183:A:C	3.12767e-17	-1.91998	-3.79894e-10	5.36782e-05	-2.11161	-3.79894e-10	5.45174e-05	-2.1116	-3.79894e-10
2054306	chr20:2054306:C:T	5.80451e-17	-3.40973e-10	-1.30163	0.000130637	-3.40973e-10	-1.2222	0.000132669	-3.40973e-10	-1.22226
2054318	chr20:2054318:G:A	5.80632e-17	-3.40973e-10	-1.30132	0.000130694	-3.40973e-10	-1.22176	0.000132727	-3.40973e-10	-1.22183
2054396	chr20:2054396:G:C	6.55978e-17	-3.40973e-10	-1.17931	0.000125847	-3.40973e-10	-1.25956	0.00012783	-3.40973e-10	-1.25942
2054510	chr20:2054510:A:G	5.46185e-17	-3.40973e-10	-1.36248	0.000119431	-3.40973e-10	-1.31188	0.000121291	-3.40973e-10	-1.31193
2055158	chr20:2055158:A:G	5.36314e-17	-3.40973e-10	-1.38072	0.000113037	-3.40973e-10	-1.36691	0.000114794	-3.40973e-10	-1.36698
2055178	chr20:2055178:C:T	3.88646e-17	-1.70277	-3.79894e-10	5.54099e-05	-2.07986	-3.79894e-10	5.62565e-05	-2.0802	-3.79894e-10
2056218	chr20:2056218:A:G	1.24723e-17	-1.95862	-0.880726	9.85898e-05	-0.767273	-0.736382	9.95982e-05	-0.772253	-0.736722
2056375	chr20:2056375:C:T	7.8191e-17	-3.40973e-10	-1.0037	0.00013255	-3.40973e-10	-1.20766	0.000134656	-3.40973e-10	-1.2074
2056517	chr20:2056517:G:T	1.82307e-16	1.22815	-1.38531	6.27461e-05	-0.600605	-1.35492	6.36897e-05	-0.60084	-1.35526
2056669	chr20:2056669:CAT:C	2.33512e-16	1.23277	-1.14239	0.000114513	-0.356738	-0.997199	0.000116141	-0.35813	-0.997188
2056886	chr20:2056886:C:T	5.30462e-17	-3.40973e-10	-1.39169	0.000110862	-3.40973e-10	-1.38634	0.000112589	-3.40973e-10	-1.38638
2057221	chr20:2057221:T:C	3.21463e-17	-0.810203	-1.08236	0.000288671	0.574756	-1.00409	0.000291471	0.568616	-1.0038
2057356	chr20:2057356:A:G	9.75522e-18	-1.81127	-1.27378	1.62643e-05	-2.10928	-1.19637	1.65281e-05	-2.10922	-1.19584
2057707	chr20:2057707:A:G	3.22477e-17	-0.812015	-1.07739	0.000287881	0.56497	-0.997043	0.000290644	0.558731	-0.996753
2058579	chr20:2058579:T:C	3.11502e-17	-0.843796	-1.08024	0.000275815	0.527425	-1.00232	0.000278502	0.52133	-1.00202
2059468	chr20:2059468:G:A	3.24114e-16	-3.40973e-10	0.418241	0.000452615	-3.40973e-10	0.0204199	0.000459904	-3.40973e-10	0.0208985
2059653	chr20:2059653:G:A	4.57559e-17	-1.40699	-0.132539	4.24072e-05	-2.07549	-0.271818	4.31484e-05	-2.07559	-0.269881
2059788	chr20:2059788:A:G	1.63952e-17	-1.35473	-1.21113	2.61007e-05	-1.58397	-1.24869	2.65241e-05	-1.58362	-1.24845
2060018	chr20:2060018:T:C	8.54568e-18	-2.01292	-1.20451	1.55939e-05	-2.09947	-1.24827	1.58375e-05	-2.09946	-1.24828
2060167	chr20:2060167:C:A	3.18811e-17	-1.90084	-3.79894e-10	7.2987e-05	-1.80434	-3.79894e-10	7.4082e-05	-1.80495	-3.79894e-10
2060278	chr20:2060278:T:G	7.44868e-17	-3.40973e-10	-1.05223	0.000127849	-3.40973e-10	-1.24378	0.000129875	-3.40973e-10	-1.24354
2060303	chr20:2060303:C:A	9.022e-17	-3.40973e-10	-0.860604	0.000249244	-3.40973e-10	-0.576188	0.000253108	-3.40973e-10	-0.576305
2060440	chr20:2060440:A:G	5.62246e-17	-3.40973e-10	-1.3335	0.00011586	-3.40973e-10	-1.34224	0.000117676	-3.40973e-10	-1.34219
2060802	chr20:2060802:G:A	7.44057e-17	-3.40973e-10	-1.05332	0.000127932	-3.40973e-10	-1.24312	0.000129961	-3.40973e-10	-1.24288
2060910	chr20:2060910:T:C	2.68704e-17	-2.07183	-3.79894e-10	6.31752e-05	-1.94871	-3.79894e-10	6.41392e-05	-1.94906	-3.79894e-10
2060955	chr20:2060955:T:C	5.47545e-17	-3.40973e-10	-1.35999	0.000118222	-3.40973e-10	-1.32206	0.000120055	-3.40973e-10	-1.32217
2061008	chr20:2061008:C:T	1.37388e-17	-1.82369	-0.918947	2.40022e-05	-2.10634	-0.810138	2.44085e-05	-2.10625	-0.808935
2061355	chr20:2061355:G:T	3.56386e-17	-0.551851	-1.23758	5.76879e-05	-0.675142	-1.36443	5.86137e-05	-0.675071	-1.36408
2061356	chr20:2061356:C:T	3.52734e-17	-0.563483	-1.23624	5.70999e-05	-0.685958	-1.36386	5.80164e-05	-0.685889	-1.36351
2061446	chr20:2061446:G:C	1.49486e-17	-1.28712	-1.37112	2.56479e-05	-1.46207	-1.38809	2.60492e-05	-1.46208	-1.38805
2061663	chr20:2061663:A:G	5.30669e-17	-3.40973e-10	-1.3913	0.000111026	-3.40973e-10	-1.38486	0.000112756	-3.40973e-10	-1.38489
2061815	chr20:2061815:A:C	1.44651e-17	-1.38776	-1.30336	2.33721e-05	-1.57804	-1.36504	2.37425e-05	-1.5779	-1.36495
2061818	chr20:2061818:C:T	8.45927e-17	-3.40973e-10	-0.925007	0.000121849	-3.40973e-10	-1.29184	0.000123881	-3.40973e-10	-1.2908
2061858	chr20:2061858:C:T	2.31097e-16	-3.40973e-10	0.0799841	0.000340573	-3.40973e-10	-0.263993	0.000346024	-3.40973e-10	-0.263612
2061862	chr20:2061862:T:C	1.0115e-16	-3.40973e-10	-0.746246	0.00024016	-3.40973e-10	-0.613315	0.000243833	-3.40973e-10	-0.613635
2061940	chr20:2061940:A:G	1.3291e-17	-1.40531	-1.37045	2.30866e-05	-1.56432	-1.39105	2.34472e-05	-1.56433	-1.39104
2061975	chr20:2061975:C:A	1.33388e-17	-1.40042	-1.37176	2.31813e-05	-1.56001	-1.39126	2.35433e-05	-1.56003	-1.39125
2062105	chr20:2062105:G:A	5.63493e-17	-3.40973e-10	-1.33128	0.000114128	-3.40973e-10	-1.3573	0.000115914	-3.40973e-10	-1.35727
2062185	chr20:2062185:G:C	1.3108e-17	-1.41744	-1.37219	2.28353e-05	-1.57499	-1.39132	2.31918e-05	-1.57501	-1.39131
2062189	chr20:2062189:C:T	5.93072e-17	-3.40973e-10	-1.28012	0.00011926	-3.40973e-10	-1.31332	0.000121131	-3.40973e-10	-1.31325
2062223	chr20:2062223:A:G	5.35258e-17	-3.40973e-10	-1.38269	0.000110835	-3.40973e-10	-1.38658	0.000112569	-3.40973e-10	-1.38655
2062372	chr20:2062372:A:G	1.45004e-17	-1.35749	-1.3312	2.36394e-05	-1.5523	-1.37941	2.40136e-05	-1.55215	-1.37935
2062434	chr20:2062434:A:T	1.36111e-17	-1.44817	-1.30379	2.21721e-05	-1.63023	-1.36556	2.25234e-05	-1.6301	-1.36547
2062621	chr20:2062621:A:G	1.44209e-17	-1.38483	-1.30935	2.33397e-05	-1.57588	-1.36859	2.37096e-05	-1.57574	-1.36851
2062763	chr20:2062763:C:T	7.88099e-17	-3.40973e-10	-0.995817	0.000217557	-3.40973e-10	-0.712162	0.00022089	-3.40973e-10	-0.712457
2063071	chr20:2063071:A:G	6.26814e-17	-3.40973e-10	-1.22479	0.000115162	-3.40973e-10	-1.34828	0.000116975	-3.40973e-10	-1.34816
2063106	chr20:2063106:C:T	5.32772e-17	-3.40973e-10	-1.38735	0.000114065	-3.40973e-10	-1.35786	0.000115844	-3.40973e-10	-1.35788
2063158	chr20:2063158:T:C	1.47413e-17	-1.36308	-1.30912	2.37895e-05	-1.5569	-1.36848	2.41667e-05	-1.55675	-1.3684
2063352	chr20:2063352:C:T	5.95681e-17	-3.40973e-10	-1.27574	0.000119664	-3.40973e-10	-1.30994	0.000121541	-3.40973e-10	-1.30986
2063540	chr20:2063540:T:C	1.50111e-17	-1.34661	-1.30745	2.41488e-05	-1.5428	-1.36759	2.45317e-05	-1.54265	-1.36751
2063601	chr20:2063601:A:C	1.45466e-17	-1.37649	-1.309	2.35142e-05	-1.56861	-1.36841	2.38869e-05	-1.56847	-1.36832
2063621	chr20:2063621:T:C	1.47341e-17	-1.36148	-1.31121	2.37887e-05	-1.55577	-1.36964	2.41658e-05	-1.55562	-1.36956
2063682	chr20:2063682:C:T	1.37533e-17	-1.36962	-1.37196	2.38143e-05	-1.53302	-1.39131	2.41863e-05	-1.53303	-1.3913
2064176	chr20:2064176:C:A	1.4762e-17	-1.3631	-1.3077	2.38034e-05	-1.55707	-1.36773	2.41808e-05	-1.55692	-1.36764
2064260	chr20:2064260:C:A	1.33412e-17	-1.39886	-1.37314	2.32036e-05	-1.55885	-1.39147	2.3566e-05	-1.55886	-1.39146
2064298	chr20:2064298:A:G	1.4795e-17	-1.35603	-1.31254	2.38849e-05	-1.55106	-1.37031	2.42636e-05	-1.55091	-1.37024
2064458	chr20:2064458:G:A	1.51739e-17	-1.3298	-1.31349	2.44028e-05	-1.52912	-1.3708	2.47897e-05	-1.52897	-1.37072
2064536	chr20:2064536:A:G	1.50293e-17	-1.34537	-1.30748	2.41707e-05	-1.54186	-1.36762	2.4554e-05	-1.54171	-1.36753
2064551	chr20:2064551:T:C	1.4955e-17	-1.34432	-1.31349	2.40992e-05	-1.54164	-1.3708	2.44813e-05	-1.54149	-1.37072
2064746	chr20:2064746:G:A	8.34331e-17	-3.40973e-10	-0.93881	0.000121164	-3.40973e-10	-1.29747	0.000123181	-3.40973e-10	-1.29646
2064772	chr20:2064772:G:A	1.34916e-17	-1.37974	-1.38105	2.35976e-05	-1.54211	-1.39137	2.39658e-05	-1.54212	-1.39138
2064871	chr20:2064871:G:A	3.55104e-17	-0.500708	-1.29232	5.9066e-05	-0.632493	-1.38347	6.00051e-05	-0.632409	-1.38328
2065001	chr20:2065001:T:G	1.53698e-17	-1.32953	-1.30092	2.4568e-05	-1.529	-1.36417	2.49577e-05	-1.52885	-1.36408
2065143	chr20:2065143:T:C	1.42816e-17	-1.38864	-1.31525	2.31748e-05	-1.57984	-1.37172	2.35421e-05	-1.57969	-1.37164
2065179	chr20:2065179:T:C	5.95556e-17	-3.40973e-10	-1.27595	0.000119642	-3.40973e-10	-1.31012	0.00012152	-3.40973e-10	-1.31004
2065382	chr20:2065382:A:G	1.42321e-17	-1.33484	-1.37252	2.4582e-05	-1.50121	-1.3914	2.49661e-05	-1.50121	-1.39139
2065531	chr20:2065531:T:C	1.48455e-17	-1.34496	-1.32019	2.40043e-05	-1.54226	-1.37413	2.43847e-05	-1.5421	-1.37406
2065713	chr20:2065713:C:T	1.39887e-17	-1.72736	-0.997246	1.82643e-05	-2.10968	-1.08	1.8572e-05	-2.10966	-1.07881
2065726	chr20:2065726:C:A	1.2386e-16	-3.40973e-10	-0.543703	0.000131794	-3.40973e-10	-1.21338	0.00013408	-3.40973e-10	-1.21169
2065818	chr20:2065818:C:T	5.95058e-17	-3.40973e-10	-1.27678	0.000119554	-3.40973e-10	-1.31085	0.00012143	-3.40973e-10	-1.31078
2065838	chr20:2065838:C:T	1.43273e-17	-1.38024	-1.32045	2.32599e-05	-1.57361	-1.37428	2.36286e-05	-1.57346	-1.37421
2066117	chr20:2066117:A:ATGCTG	5.64063e-17	-3.40973e-10	-1.33027	0.000116221	-3.40973e-10	-1.33913	0.000118044	-3.40973e-10	-1.33906
2066126	chr20:2066126:G:T	8.10376e-17	-3.40973e-10	-0.967941	0.000121112	-3.40973e-10	-1.29791	0.000123122	-3.40973e-10	-1.29695
2066178	chr20:2066178:G:A	3.68029e-17	-0.466062	-1.29122	6.09352e-05	-0.601654	-1.38316	6.19046e-05	-0.601565	-1.38296
2066196	chr20:2066196:A:G	1.43914e-17	-1.35589	-1.34033	2.35672e-05	-1.5516	-1.38317	2.39401e-05	-1.55144	-1.38312
2066206	chr20:2066206:A:T	1.4524e-17	-1.35962	-1.32743	2.36172e-05	-1.55505	-1.37759	2.39913e-05	-1.5549	-1.37753
2066222	chr20:2066222:A:G	5.32575e-17	-3.40973e-10	-1.38772	0.000112296	-3.40973e-10	-1.37348	0.000114041	-3.40973e-10	-1.37356
2066277	chr20:2066277:G:A	5.93789e-17	-3.40973e-10	-1.27892	0.000119376	-3.40973e-10	-1.31235	0.000121249	-3.40973e-10	-1.31228
2066295	chr20:2066295:A:G	1.5087e-17	-1.32297	-1.32605	2.43851e-05	-1.52378	-1.37687	2.47715e-05	-1.52362	-1.37681
2066316	chr20:2066316:A:G	1.46777e-17	-1.36007	-1.31645	2.37388e-05	-1.55531	-1.3722	2.41151e-05	-1.55516	-1.37212
2066802	chr20:2066802:A:G	7.55154e-17	-3.40973e-10	-1.03852	0.000118303	-3.40973e-10	-1.32137	0.000120256	-3.40973e-10	-1.3205
2066820	chr20:2066820:A:G	7.55405e-17	-3.40973e-10	-1.03819	0.000118321	-3.40973e-10	-1.32122	0.000120274	-3.40973e-10	-1.32035
2066833	chr20:2066833:A:G	7.54078e-17	-3.40973e-10	-1.03994	0.000118219	-3.40973e-10	-1.32209	0.000120169	-3.40973e-10	-1.32122
2066898	chr20:2066898:A:G	2.33003e-16	-3.40973e-10	0.0881947	0.000343053	-3.40973e-10	-0.256739	0.000348544	-3.40973e-10	-0.256356
2067001	chr20:2067001:C:T	8.07871e-17	-3.40973e-10	-0.971038	0.000191412	-3.40973e-10	-0.840194	0.00019436	-3.40973e-10	-0.840407
2067172	chr20:2067172:T:C	7.52308e-17	-3.40973e-10	-1.04229	0.000118081	-3.40973e-10	-1.32325	0.000120029	-3.40973e-10	-1.32239
2067430	chr20:2067430:G:A	6.58638e-17	-3.40973e-10	-1.17527	0.000112965	-3.40973e-10	-1.36754	0.000114787	-3.40973e-10	-1.36705
2067467	chr20:2067467:G:A	6.0886e-17	-3.40973e-10	-1.25385	0.000121938	-3.40973e-10	-1.29111	0.000123852	-3.40973e-10	-1.29103
2067499	chr20:2067499:G:A	1.58613e-16	-3.40973e-10	-0.296388	0.000421208	-3.40973e-10	-0.0514956	0.00042752	-3.40973e-10	-0.0521198
2067570	chr20:2067570:C:T	7.30175e-17	-3.40973e-10	-1.07216	0.000118964	-3.40973e-10	-1.3158	0.000120927	-3.40973e-10	-1.31493
2067783	chr20:2067783:G:A	5.02304e-17	-0.22836	-1.21787	7.46952e-05	-0.425268	-1.35594	7.5904e-05	-0.425114	-1.35554
2067889	chr20:2067889:T:C	2.31335e-16	-3.40973e-10	0.0810134	0.000340901	-3.40973e-10	-0.26303	0.000346358	-3.40973e-10	-0.262648
2067955	chr20:2067955:C:T	6.62063e-17	-3.40973e-10	-1.17008	0.000114298	-3.40973e-10	-1.35582	0.000116145	-3.40973e-10	-1.35528
2068002	chr20:2068002:G:A	5.87459e-17	-3.40973e-10	-1.28963	0.000116434	-3.40973e-10	-1.3373	0.000118268	-3.40973e-10	-1.33717
2068021	chr20:2068021:C:T	5.67726e-17	-3.40973e-10	-1.3238	0.000126668	-3.40973e-10	-1.25305	0.000128531	-3.40973e-10	-1.25395
2068058	chr20:2068058:T:C	5.66022e-17	-3.40973e-10	-1.32681	0.000114742	-3.40973e-10	-1.35194	0.000116543	-3.40973e-10	-1.35186
2068075	chr20:2068075:G:A	5.31855e-17	-3.40973e-10	-1.38907	0.000110455	-3.40973e-10	-1.39001	0.000112179	-3.40973e-10	-1.39002
2068126	chr20:2068126:C:T	5.31855e-17	-3.40973e-10	-1.38907	0.000110455	-3.40973e-10	-1.39001	0.000112179	-3.40973e-10	-1.39002
2068348	chr20:2068348:A:G	5.31649e-17	-3.40973e-10	-1.38946	0.000111675	-3.40973e-10	-1.37903	0.000113412	-3.40973e-10	-1.37909
2068452	chr20:2068452:A:G	1.03702e-17	-1.80452	-1.21939	1.55844e-05	-1.98823	-1.36013	1.5841e-05	-1.98779	-1.35973
2068534	chr20:2068534:A:G	9.1162e-18	-1.88925	-1.26355	1.52597e-05	-2.0755	-1.29391	1.55094e-05	-2.07536	-1.29331
2068685	chr20:2068685:T:A	5.65452e-17	-3.40973e-10	-1.32781	0.000139709	-3.40973e-10	-1.15506	0.000141837	-3.40973e-10	-1.15544
2068805	chr20:2068805:A:T	5.60752e-17	-3.40973e-10	-1.33616	0.000137095	-3.40973e-10	-1.17395	0.000139185	-3.40973e-10	-1.17431
2068917	chr20:2068917:C:T	1.00799e-16	-3.40973e-10	-0.749725	0.000148316	-3.40973e-10	-1.09528	0.00015069	-3.40973e-10	-1.0949
2068938	chr20:2068938:T:C	5.63027e-17	-3.40973e-10	-1.33211	0.000138232	-3.40973e-10	-1.16569	0.000140339	-3.40973e-10	-1.16606
2069003	chr20:2069003:A:C	5.57385e-17	-3.40973e-10	-1.34218	0.00013547	-3.40973e-10	-1.18587	0.000137537	-3.40973e-10	-1.18622
2069298	chr20:2069298:A:T	5.79127e-17	-3.40973e-10	-1.30392	0.000146546	-3.40973e-10	-1.10728	0.000148772	-3.40973e-10	-1.1077
2069350	chr20:2069350:G:A	5.87393e-17	-3.40973e-10	-1.28975	0.000150242	-3.40973e-10	-1.08237	0.000152522	-3.40973e-10	-1.08281
2069362	chr20:2069362:T:C	5.87793e-17	-3.40973e-10	-1.28907	0.000150416	-3.40973e-10	-1.08122	0.000152698	-3.40973e-10	-1.08166
2069375	chr20:2069375:T:C	5.92213e-17	-3.40973e-10	-1.28157	0.000110455	-3.40973e-10	-1.39001	0.000112194	-3.40973e-10	-1.38989
2069403	chr20:2069403:G:A	5.59961e-17	-3.40973e-10	-1.33757	0.000122141	-3.40973e-10	-1.28944	0.000124037	-3.40973e-10	-1.28954
2069453	chr20:2069453:AATTG:A	5.86796e-17	-3.40973e-10	-1.29076	0.000150061	-3.40973e-10	-1.08358	0.000152339	-3.40973e-10	-1.08401
2069722	chr20:2069722:C:G	5.70859e-17	-3.40973e-10	-1.3183	0.000140634	-3.40973e-10	-1.14847	0.000142777	-3.40973e-10	-1.14884
2069765	chr20:2069765:A:G	5.78368e-17	-3.40973e-10	-1.30523	0.000146065	-3.40973e-10	-1.11057	0.000148285	-3.40973e-10	-1.11099
2069835	chr20:2069835:G:T	5.77351e-17	-3.40973e-10	-1.30699	0.000145546	-3.40973e-10	-1.11413	0.000147759	-3.40973e-10	-1.11454
2069953	chr20:2069953:A:G	5.69474e-17	-3.40973e-10	-1.32073	0.000141939	-3.40973e-10	-1.13922	0.000144099	-3.40973e-10	-1.13962
2070410	chr20:2070410:T:C	1.15964e-16	-3.40973e-10	-0.609574	0.000188219	-3.40973e-10	-0.857019	0.000191216	-3.40973e-10	-0.856714
2070628	chr20:2070628:A:G	5.70685e-17	-3.40973e-10	-1.3186	0.000142514	-3.40973e-10	-1.13518	0.000144682	-3.40973e-10	-1.13558
2070828	chr20:2070828:T:C	5.80361e-17	-3.40973e-10	-1.30179	0.000146928	-3.40973e-10	-1.10468	0.00014916	-3.40973e-10	-1.1051
2070945	chr20:2070945:G:A	5.80638e-17	-3.40973e-10	-1.30131	0.000147135	-3.40973e-10	-1.10327	0.000149369	-3.40973e-10	-1.1037
2070997	chr20:2070997:T:C	6.95861e-18	-2.06494	-1.35794	3.88861e-05	-1.08752	-1.34646	3.92874e-05	-1.09202	-1.3472
2070998	chr20:2070998:G:A	5.74995e-17	-3.40973e-10	-1.31108	0.000144536	-3.40973e-10	-1.1211	0.000146733	-3.40973e-10	-1.1215
2071168	chr20:2071168:C:G	5.34715e-17	-3.40973e-10	-1.38371	0.000111093	-3.40973e-10	-1.38426	0.000112827	-3.40973e-10	-1.38426
2071270	chr20:2071270:A:G	5.30517e-17	-3.40973e-10	-1.39159	0.00011045	-3.40973e-10	-1.39006	0.000112175	-3.40973e-10	-1.39006
2071295	chr20:2071295:C:A	5.79408e-17	-3.40973e-10	-1.30343	0.000144446	-3.40973e-10	-1.12172	0.000146644	-3.40973e-10	-1.12211
2071308	chr20:2071308:A:G	5.7766e-17	-3.40973e-10	-1.30645	0.000145765	-3.40973e-10	-1.11263	0.00014798	-3.40973e-10	-1.11304
2071335	chr20:2071335:T:C	5.81245e-17	-3.40973e-10	-1.30027	0.000147422	-3.40973e-10	-1.10132	0.000149661	-3.40973e-10	-1.10175
2071526	chr20:2071526:G:A	5.8092e-17	-3.40973e-10	-1.30083	0.000147007	-3.40973e-10	-1.10414	0.00014924	-3.40973e-10	-1.10456
2071600	chr20:2071600:AC:A	5.96808e-17	-3.40973e-10	-1.27385	0.000154363	-3.40973e-10	-1.05531	0.000156703	-3.40973e-10	-1.05577
2072232	chr20:2072232:C:T	5.85436e-17	-3.40973e-10	-1.29308	0.00014928	-3.40973e-10	-1.0888	0.000151546	-3.40973e-10	-1.08923
2072618	chr20:2072618:C:T	9.28945e-17	-3.40973e-10	-0.831391	0.000227545	-3.40973e-10	-0.667277	0.000231105	-3.40973e-10	-0.667246
2072920	chr20:2072920:TAGGA:T	1.09171e-16	-3.40973e-10	-0.669938	0.000179077	-3.40973e-10	-0.906807	0.000181927	-3.40973e-10	-0.906516
2073310	chr20:2073310:A:G	5.7839e-17	-3.40973e-10	-1.30519	0.000146131	-3.40973e-10	-1.11012	0.000148352	-3.40973e-10	-1.11053
2073528	chr20:2073528:C:A	5.48539e-17	-3.40973e-10	-1.35818	0.0001127	-3.40973e-10	-1.36989	0.000114479	-3.40973e-10	-1.36973
2073754	chr20:2073754:G:T	5.52461e-17	-3.40973e-10	-1.35106	0.000113356	-3.40973e-10	-1.36409	0.000115148	-3.40973e-10	-1.3639
2073786	chr20:2073786:C:T	5.80987e-17	-3.40973e-10	-1.30071	0.000147274	-3.40973e-10	-1.10232	0.000149512	-3.40973e-10	-1.10275
2073841	chr20:2073841:G:A	5.87755e-17	-3.40973e-10	-1.28913	0.000150313	-3.40973e-10	-1.0819	0.000152594	-3.40973e-10	-1.08234
2073917	chr20:2073917:G:A	2.47684e-15	2.45188	-3.79894e-10	0.000648829	0.380547	-3.79894e-10	0.000658448	0.379765	-3.79894e-10
2074473	chr20:2074473:C:T	5.81778e-17	-3.40973e-10	-1.29935	0.000147564	-3.40973e-10	-1.10036	0.000149805	-3.40973e-10	-1.10078
2074564	chr20:2074564:C:A	2.65255e-17	-2.08475	-3.79894e-10	5.55662e-05	-2.07705	-3.79894e-10	5.64153e-05	-2.07738	-3.79894e-10
2074651	chr20:2074651:C:G	5.92007e-17	-3.40973e-10	-1.28192	0.000152203	-3.40973e-10	-1.06941	0.000154512	-3.40973e-10	-1.06985
2074779	chr20:2074779:C:T	5.60672e-17	-3.40973e-10	-1.3363	0.00014077	-3.40973e-10	-1.1475	0.000142891	-3.40973e-10	-1.14804
2074906	chr20:2074906:A:G	9.78498e-18	-1.72446	-1.35755	1.38088e-05	-2.10225	-1.36707	1.40201e-05	-2.1024	-1.36723
2075034	chr20:2075034:T:C	5.48891e-17	-3.40973e-10	-1.35754	0.000112795	-3.40973e-10	-1.36905	0.000114576	-3.40973e-10	-1.36888
2075153	chr20:2075153:G:A	8.53008e-17	-3.40973e-10	-0.916671	0.000194943	-3.40973e-10	-0.821916	0.000197935	-3.40973e-10	-0.822184
2075468	chr20:2075468:A:G	5.82958e-17	-3.40973e-10	-1.29732	0.000148129	-3.40973e-10	-1.09654	0.000150378	-3.40973e-10	-1.09697
2075712	chr20:2075712:T:A	5.79535e-17	-3.40973e-10	-1.30321	0.000146595	-3.40973e-10	-1.10695	0.000148822	-3.40973e-10	-1.10737
2076021	chr20:2076021:C:A	5.56193e-16	0.958261	-3.79894e-10	0.000229262	-0.659757	-3.79894e-10	0.000232584	-0.660871	-3.79894e-10
2076055	chr20:2076055:G:C	5.80398e-17	-3.40973e-10	-1.30173	0.000146999	-3.40973e-10	-1.10419	0.000149233	-3.40973e-10	-1.10461
2076144	chr20:2076144:A:G	5.77498e-17	-3.40973e-10	-1.30674	0.00014563	-3.40973e-10	-1.11355	0.000147843	-3.40973e-10	-1.11397
2076561	chr20:2076561:T:C	8.04119e-17	-3.40973e-10	-0.975692	0.000127631	-3.40973e-10	-1.24548	0.000129659	-3.40973e-10	-1.24521
2076818	chr20:2076818:G:A	1.93947e-17	-1.94483	-0.453027	3.05505e-05	-2.11166	-0.563585	3.10299e-05	-2.11166	-0.563511
2076885	chr20:2076885:A:G	1.93298e-17	-1.62579	-0.775419	2.36364e-05	-2.09399	-0.837841	2.40355e-05	-2.09412	-0.836462
2077169	chr20:2077169:G:A	1.30594e-17	-1.63774	-1.15561	1.58044e-05	-2.1033	-1.23104	1.6063e-05	-2.10335	-1.23025
2077174	chr20:2077174:T:G	7.16479e-17	-3.40973e-10	-1.09109	0.00016566	-3.40973e-10	-0.984687	0.0001682	-3.40973e-10	-0.984966
2077177	chr20:2077177:C:T	5.30715e-17	-3.40973e-10	-1.39122	0.000111374	-3.40973e-10	-1.38173	0.000113111	-3.40973e-10	-1.38175
2077218	chr20:2077218:G:A	7.22607e-17	-3.40973e-10	-1.08257	0.000160514	-3.40973e-10	-1.01624	0.00016294	-3.40973e-10	-1.01674
2077262	chr20:2077262:T:C	7.09466e-18	-2.0801	-1.32341	1.44517e-05	-2.10069	-1.32312	1.46833e-05	-2.10054	-1.32286
2077363	chr20:2077363:G:A	9.8817e-17	-3.40973e-10	-0.769585	0.000241051	-3.40973e-10	-0.609612	0.000244713	-3.40973e-10	-0.610032
2077927	chr20:2077927:G:A	9.60679e-17	-3.40973e-10	-0.7978	0.000225658	-3.40973e-10	-0.675601	0.000229097	-3.40973e-10	-0.675976
2077990	chr20:2077990:C:T	7.99441e-18	-2.09234	-1.19177	3.84474e-05	-1.12929	-1.31604	3.89103e-05	-1.13337	-1.31549
2078167	chr20:2078167:A:G	4.39099e-17	-1.58072	-3.79894e-10	0.000115378	-1.34641	-3.79894e-10	0.000117154	-1.34663	-3.79894e-10
2078287	chr20:2078287:C:T	3.42249e-17	-1.37675	-0.453152	4.51275e-05	-1.56945	-0.715681	4.58693e-05	-1.57021	-0.714119
2078299	chr20:2078299:T:C	1.79354e-17	-1.60582	-0.870256	2.27966e-05	-2.08633	-0.88168	2.31779e-05	-2.08651	-0.880413
2078309	chr20:2078309:A:C	1.66823e-17	-1.69452	-0.853989	2.28095e-05	-2.10289	-0.864558	2.31932e-05	-2.10299	-0.863268
2078465	chr20:2078465:C:A	7.01325e-17	-3.40973e-10	-1.11247	0.000127961	-3.40973e-10	-1.2429	0.00012997	-3.40973e-10	-1.24281
2078587	chr20:2078587:T:C	9.8678e-18	-1.91042	-1.16316	1.43402e-05	-2.06628	-1.36527	1.45745e-05	-2.06601	-1.36484
2078700	chr20:2078700:A:G	1.88599e-17	-1.56867	-0.857153	2.33215e-05	-2.07671	-0.868535	2.37111e-05	-2.07692	-0.867254
2078710	chr20:2078710:A:G	1.00535e-17	-1.89447	-1.16046	1.44731e-05	-2.05737	-1.36496	1.47101e-05	-2.05707	-1.36452
2078759	chr20:2078759:G:C	9.69459e-18	-1.91865	-1.17263	1.42474e-05	-2.06963	-1.36842	1.44796e-05	-2.06937	-1.36801
2078804	chr20:2078804:T:C	8.42108e-17	-3.40973e-10	-0.929532	0.000175789	-3.40973e-10	-0.925338	0.000178542	-3.40973e-10	-0.925296
2078827	chr20:2078827:T:C	1.79185e-17	-1.57122	-0.905803	2.2204e-05	-2.07759	-0.91676	2.25736e-05	-2.0778	-0.91554
2078942	chr20:2078942:T:C	8.39364e-17	-3.40973e-10	-0.932795	0.000132653	-3.40973e-10	-1.20689	0.000134766	-3.40973e-10	-1.20658
2079030	chr20:2079030:A:G	1.96762e-17	-1.54271	-0.840738	2.38754e-05	-2.06935	-0.852419	2.42741e-05	-2.06959	-0.851118
2079505	chr20:2079505:G:A	5.43165e-17	-3.40973e-10	-1.36803	0.000128191	-3.40973e-10	-1.2411	0.000130134	-3.40973e-10	-1.24155
2079581	chr20:2079581:T:C	8.28686e-17	-3.40973e-10	-0.945598	0.000176375	-3.40973e-10	-0.922011	0.000179273	-3.40973e-10	-0.921211
2079652	chr20:2079652:C:A	5.76464e-17	-1.30853	-3.79894e-10	0.000201721	-0.787737	-3.79894e-10	0.000204768	-0.788242	-3.79894e-10
2079654	chr20:2079654:C:T	1.52754e-17	-1.76582	-0.87079	2.2377e-05	-2.10705	-0.879539	2.27535e-05	-2.10712	-0.878281
2080167	chr20:2080167:C:T	1.47281e-17	-1.789	-0.884099	2.20408e-05	-2.10941	-0.892315	2.24117e-05	-2.10946	-0.891074
2080284	chr20:2080284:A:G	6.99291e-17	-1.11537	-3.79894e-10	8.516e-05	-1.65009	-3.79894e-10	8.65423e-05	-1.64949	-3.79894e-10
2080562	chr20:2080562:A:G	1.41414e-17	-1.78378	-0.929973	2.10619e-05	-2.10898	-0.938179	2.14151e-05	-2.10903	-0.936994
2080602	chr20:2080602:G:A	1.22021e-17	-1.74343	-1.11782	1.77651e-05	-2.10284	-1.11454	1.80545e-05	-2.10295	-1.11378
2081339	chr20:2081339:C:T	6.23364e-17	-3.40973e-10	-1.23031	0.0001182	-3.40973e-10	-1.32225	0.000120064	-3.40973e-10	-1.3221
2081557	chr20:2081557:T:C	7.38836e-17	-3.40973e-10	-1.06036	0.000121653	-3.40973e-10	-1.29345	0.000123579	-3.40973e-10	-1.29324
2081610	chr20:2081610:T:C	9.00433e-17	-3.40973e-10	-0.862564	0.000206588	-3.40973e-10	-0.763898	0.000209752	-3.40973e-10	-0.764195
2081836	chr20:2081836:T:C	6.03909e-17	-3.40973e-10	-1.26202	0.000134005	-3.40973e-10	-1.19675	0.000136079	-3.40973e-10	-1.19688
2082085	chr20:2082085:C:T	8.84765e-18	-2.10474	-1.07797	2.1494e-05	-2.09609	-0.930756	2.18438e-05	-2.09587	-0.930335
2082233	chr20:2082233:G:A	5.30601e-17	-3.40973e-10	-1.39143	0.000110829	-3.40973e-10	-1.38664	0.000112557	-3.40973e-10	-1.38666
2082335	chr20:2082335:A:G	1.59018e-16	-3.40973e-10	-0.293837	0.000426885	-3.40973e-10	-0.0381084	0.000433272	-3.40973e-10	-0.0387541
2082487	chr20:2082487:C:T	1.05936e-17	-2.01559	-0.987009	2.06826e-05	-2.10995	-0.955386	2.10169e-05	-2.11002	-0.954771
2082509	chr20:2082509:C:T	5.30941e-17	-3.40973e-10	-1.39079	0.000111821	-3.40973e-10	-1.37773	0.000113563	-3.40973e-10	-1.37776
2082680	chr20:2082680:G:A	5.30491e-17	-3.40973e-10	-1.39164	0.000111266	-3.40973e-10	-1.3827	0.000113001	-3.40973e-10	-1.38273
2083295	chr20:2083295:G:A	7.30244e-17	-3.40973e-10	-1.07206	0.000177905	-3.40973e-10	-0.913372	0.000180684	-3.40973e-10	-0.913369
2083317	chr20:2083317:T:C	6.68567e-17	-3.40973e-10	-1.1603	0.000167259	-3.40973e-10	-0.975077	0.000169856	-3.40973e-10	-0.975172
2083586	chr20:2083586:A:T	5.39552e-17	-3.40973e-10	-1.3747	0.000110892	-3.40973e-10	-1.38606	0.00011262	-3.40973e-10	-1.3861
2083973	chr20:2083973:G:T	5.78762e-17	-3.40973e-10	-1.30455	0.000117735	-3.40973e-10	-1.32618	0.000119605	-3.40973e-10	-1.32593
2084248	chr20:2084248:T:C	1.02545e-17	-2.03485	-1.0003	2.03429e-05	-2.11164	-0.970254	2.06728e-05	-2.11165	-0.96965
2084249	chr20:2084249:G:A	8.08487e-17	-3.40973e-10	-0.970276	0.000171975	-3.40973e-10	-0.947272	0.000174797	-3.40973e-10	-0.946495
2086135	chr20:2086135:A:G	7.33289e-18	-2.02932	-1.34117	3.28332e-05	-1.24106	-1.36212	3.31903e-05	-1.24516	-1.3627
2086180	chr20:2086180:C:A	7.32018e-18	-2.02809	-1.34413	3.27962e-05	-1.24454	-1.35977	3.31522e-05	-1.24863	-1.36038
2087678	chr20:2087678:C:T	7.59116e-17	-3.40973e-10	-1.03329	0.000123477	-3.40973e-10	-1.27857	0.000125434	-3.40973e-10	-1.27834
2087795	chr20:2087795:G:A	8.55403e-17	-3.40973e-10	-0.913867	0.000208731	-3.40973e-10	-0.753577	0.000211923	-3.40973e-10	-0.753896
2088699	chr20:2088699:C:T	7.78451e-17	-3.40973e-10	-1.00813	0.000185922	-3.40973e-10	-0.869293	0.000188739	-3.40973e-10	-0.869755
2089212	chr20:2089212:C:T	1.00558e-16	-3.40973e-10	-0.752117	0.000210848	-3.40973e-10	-0.743487	0.000214361	-3.40973e-10	-0.74246
2089217	chr20:2089217:GC:G	1.53682e-17	-1.77823	-0.852327	2.2697e-05	-2.10821	-0.86418	2.30795e-05	-2.10827	-0.862906
2089331	chr20:2089331:C:T	1.60064e-16	-3.40973e-10	-0.287278	0.000244371	-3.40973e-10	-0.595937	0.000248279	-3.40973e-10	-0.595566
2089985	chr20:2089985:G:A	7.97124e-17	-3.40973e-10	-0.98443	0.000153191	-3.40973e-10	-1.06293	0.00015564	-3.40973e-10	-1.06258
2090499	chr20:2090499:C:T	6.3431e-17	-3.40973e-10	-1.2129	0.000141637	-3.40973e-10	-1.14135	0.000143827	-3.40973e-10	-1.14151
2091199	chr20:2091199:G:C	1.10436e-16	-3.40973e-10	-0.65842	0.000218781	-3.40973e-10	-0.706553	0.000222416	-3.40973e-10	-0.705569
2091438	chr20:2091438:T:C	2.83469e-17	-2.01834	-3.79894e-10	5.39444e-05	-2.10667	-3.79894e-10	5.47884e-05	-2.10664	-3.79894e-10
2091875	chr20:2091875:A:G	1.09754e-16	-3.40973e-10	-0.66461	0.000235947	-3.40973e-10	-0.631014	0.000239873	-3.40973e-10	-0.630012
2092189	chr20:2092189:T:C	5.84722e-17	-3.40973e-10	-1.2943	0.000116572	-3.40973e-10	-1.33611	0.000118406	-3.40973e-10	-1.336
2092648	chr20:2092648:A:T	2.73282e-17	-2.05493	-3.79894e-10	0.000174063	-0.935205	-3.79894e-10	0.000175971	-0.939802	-3.79894e-10
2092869	chr20:2092869:T:C	5.41408e-17	-3.40973e-10	-1.37127	0.000116475	-3.40973e-10	-1.33695	0.000118287	-3.40973e-10	-1.33701
2093358	chr20:2093358:CT:C	5.38021e-17	-3.40973e-10	-1.37754	0.000115266	-3.40973e-10	-1.34738	0.00011706	-3.40973e-10	-1.34744
2093389	chr20:2093389:T:C	5.48909e-17	-3.40973e-10	-1.35751	0.000118976	-3.40973e-10	-1.3157	0.000120825	-3.40973e-10	-1.31577
2093490	chr20:2093490:C:A	5.93218e-17	-3.40973e-10	-1.27988	0.000131986	-3.40973e-10	-1.21193	0.000134031	-3.40973e-10	-1.21205
2093542	chr20:2093542:T:A	2.70952e-17	-2.0635	-3.79894e-10	5.36822e-05	-2.11154	-3.79894e-10	5.45203e-05	-2.11155	-3.79894e-10
2093677	chr20:2093677:T:C	8.78443e-18	-1.82816	-1.36171	1.51733e-05	-2.10958	-1.2655	1.54081e-05	-2.10952	-1.26571
2094247	chr20:2094247:G:A	5.30499e-17	-3.40973e-10	-1.39162	0.000111755	-3.40973e-10	-1.37832	0.000113477	-3.40973e-10	-1.37852
2094258	chr20:2094258:C:T	7.04229e-17	-3.40973e-10	-1.10834	0.000156468	-3.40973e-10	-1.04177	0.000158826	-3.40973e-10	-1.04231
2094276	chr20:2094276:G:A	8.99862e-17	-3.40973e-10	-0.863198	0.000145121	-3.40973e-10	-1.11706	0.000147474	-3.40973e-10	-1.11647
2094292	chr20:2094292:G:A	6.95591e-18	-2.05519	-1.36807	1.51078e-05	-2.05456	-1.32485	1.5345e-05	-2.05446	-1.32487
2094674	chr20:2094674:C:T	5.39546e-17	-3.40973e-10	-1.37471	0.000111669	-3.40973e-10	-1.37908	0.000113404	-3.40973e-10	-1.37916
2094744	chr20:2094744:GA:G	6.22005e-17	-3.40973e-10	-1.23249	0.000111106	-3.40973e-10	-1.38413	0.00011287	-3.40973e-10	-1.38388
2094780	chr20:2094780:A:G	6.07319e-17	-3.40973e-10	-1.25639	0.000155093	-3.40973e-10	-1.0506	0.00015747	-3.40973e-10	-1.05089
2094887	chr20:2094887:A:G	6.85921e-18	-2.11165	-1.32561	4.05725e-05	-1.02067	-1.37086	4.09942e-05	-1.02532	-1.37137
2095317	chr20:2095317:G:A	5.39279e-17	-3.40973e-10	-1.37521	0.000114312	-3.40973e-10	-1.3557	0.00011608	-3.40973e-10	-1.35584
2095902	chr20:2095902:T:C	2.67526e-16	-3.40973e-10	0.226362	0.000358201	-3.40973e-10	-0.213528	0.00036396	-3.40973e-10	-0.213077
2095935	chr20:2095935:C:T	8.73729e-17	-3.40973e-10	-0.89267	0.000198662	-3.40973e-10	-0.803015	0.00020174	-3.40973e-10	-0.803142
2096323	chr20:2096323:C:G	2.21222e-17	-1.2955	-0.97077	3.57089e-05	-1.56503	-0.954192	3.62443e-05	-1.5657	-0.954135
2096606	chr20:2096606:T:C	6.31347e-17	-3.40973e-10	-1.21758	0.000158574	-3.40973e-10	-1.0284	0.00016093	-3.40973e-10	-1.02915
2096810	chr20:2096810:C:T	6.86566e-17	-3.40973e-10	-1.13374	0.000175626	-3.40973e-10	-0.926265	0.00017822	-3.40973e-10	-0.927104
2096896	chr20:2096896:C:T	6.12256e-17	-3.40973e-10	-1.24829	0.000125319	-3.40973e-10	-1.26376	0.000127301	-3.40973e-10	-1.26357
2097098	chr20:2097098:G:C	8.52844e-17	-3.40973e-10	-0.916864	0.000113608	-3.40973e-10	-1.36187	0.000115469	-3.40973e-10	-1.36112
2097127	chr20:2097127:C:A	9.43156e-17	-3.40973e-10	-0.816208	0.000171253	-3.40973e-10	-0.951481	0.000174006	-3.40973e-10	-0.951028
2098092	chr20:2098092:G:T	1.69261e-16	-3.40973e-10	-0.231414	0.000228168	-3.40973e-10	-0.664539	0.000231851	-3.40973e-10	-0.664025
2098349	chr20:2098349:C:T	5.85178e-17	-3.40973e-10	-1.29352	0.000120577	-3.40973e-10	-1.30234	0.00012248	-3.40973e-10	-1.30217
2098535	chr20:2098535:C:G	2.61186e-17	-2.10021	-3.79894e-10	5.42242e-05	-2.1015	-3.79894e-10	5.50708e-05	-2.1015	-3.79894e-10
2098691	chr20:2098691:T:C	5.35306e-17	-3.40973e-10	-1.3826	0.00011255	-3.40973e-10	-1.37123	0.000114294	-3.40973e-10	-1.37135
2098957	chr20:2098957:A:C	5.30471e-17	-3.40973e-10	-1.39167	0.000113144	-3.40973e-10	-1.36596	0.000114884	-3.40973e-10	-1.3662
2099437	chr20:2099437:T:C	5.30497e-17	-3.40973e-10	-1.39163	0.000112973	-3.40973e-10	-1.36747	0.000114712	-3.40973e-10	-1.3677
2099716	chr20:2099716:T:C	9.87406e-17	-3.40973e-10	-0.770359	0.000177267	-3.40973e-10	-0.916967	0.000180124	-3.40973e-10	-0.916476
2099855	chr20:2099855:A:G	1.937e-17	-1.37318	-1.02595	3.19424e-05	-1.62425	-1.00644	3.24193e-05	-1.62497	-1.0064
2100218	chr20:2100218:G:C	5.42393e-17	-3.40973e-10	-1.36945	0.000116605	-3.40973e-10	-1.33583	0.000118414	-3.40973e-10	-1.33594
2100413	chr20:2100413:C:CA	5.7397e-17	-3.40973e-10	-1.31286	0.000125813	-3.40973e-10	-1.25983	0.000127734	-3.40973e-10	-1.26017
2100960	chr20:2100960:T:C	5.41772e-17	-3.40973e-10	-1.37059	0.000122443	-3.40973e-10	-1.28697	0.000124296	-3.40973e-10	-1.28745
2101069	chr20:2101069:T:TAA	5.77157e-17	-3.40973e-10	-1.30733	0.000124667	-3.40973e-10	-1.26897	0.00012659	-3.40973e-10	-1.26917
2101097	chr20:2101097:G:A	5.35675e-17	-3.40973e-10	-1.38191	0.0001191	-3.40973e-10	-1.31466	0.00012091	-3.40973e-10	-1.31507
2101157	chr20:2101157:C:T	5.47769e-17	-3.40973e-10	-1.35959	0.000125774	-3.40973e-10	-1.26014	0.000127669	-3.40973e-10	-1.26068
2101312	chr20:2101312:C:T	2.87136e-16	-3.40973e-10	0.2971	0.000462439	-3.40973e-10	0.041893	0.000470094	-3.40973e-10	0.0428122
2101384	chr20:2101384:A:T	5.73914e-17	-3.40973e-10	-1.31296	0.000112468	-3.40973e-10	-1.37195	0.000114244	-3.40973e-10	-1.37179
2101431	chr20:2101431:G:A	5.42364e-17	-3.40973e-10	-1.3695	0.000116595	-3.40973e-10	-1.33591	0.000118404	-3.40973e-10	-1.33602
2101493	chr20:2101493:C:T	5.76422e-17	-3.40973e-10	-1.3086	0.000126918	-3.40973e-10	-1.25108	0.000128877	-3.40973e-10	-1.25126
2101653	chr20:2101653:G:A	5.79697e-17	-1.30293	-3.79894e-10	7.75062e-05	-1.74426	-3.79894e-10	7.87438e-05	-1.74392	-3.79894e-10
2101674	chr20:2101674:G:A	9.38176e-16	-3.40973e-10	1.48108	0.00143205	-3.40973e-10	1.17224	0.00145614	-3.40973e-10	1.17342
2102404	chr20:2102404:C:A	2.32408e-17	-1.18043	-1.03652	3.7499e-05	-1.45496	-1.01535	3.80554e-05	-1.45576	-1.01532
2103395	chr20:2103395:G:C	2.74306e-17	-2.0512	-3.79894e-10	5.58636e-05	-2.07171	-3.79894e-10	5.67495e-05	-2.07147	-3.79894e-10
2103541	chr20:2103541:T:C	1.70205e-17	-2.04885	-0.479582	5.44835e-05	-1.60674	-0.489988	5.52883e-05	-1.60903	-0.488524
2103582	chr20:2103582:A:G	5.31287e-17	-3.40973e-10	-1.39014	0.000110356	-3.40973e-10	-1.39091	0.000112079	-3.40973e-10	-1.39092
2103873	chr20:2103873:G:C	6.43595e-17	-3.40973e-10	-1.19837	0.000123685	-3.40973e-10	-1.27688	0.000125598	-3.40973e-10	-1.27703
2104024	chr20:2104024:C:T	3.63878e-17	-2.09696	0.328337	7.33173e-05	-0.99416	-0.805666	7.4358e-05	-0.99892	-0.802309
2104025	chr20:2104025:C:T	6.04888e-17	-3.40973e-10	-1.2604	0.000115342	-3.40973e-10	-1.34672	0.000117151	-3.40973e-10	-1.34665
2104246	chr20:2104246:T:C	1.34364e-17	-2.06046	-0.704424	4.71132e-05	-1.5577	-0.684366	4.77986e-05	-1.56025	-0.68287
2104399	chr20:2104399:A:G	9.52259e-17	-3.40973e-10	-0.806603	0.000226622	-3.40973e-10	-0.671337	0.000230405	-3.40973e-10	-0.67028
2104560	chr20:2104560:G:A	2.5879e-17	-2.10942	-3.79894e-10	5.75424e-05	-2.0421	-3.79894e-10	5.84094e-05	-2.04264	-3.79894e-10
2104573	chr20:2104573:C:T	6.93691e-17	-3.40973e-10	-1.12341	0.000168502	-3.40973e-10	-0.967676	0.000171063	-3.40973e-10	-0.96809
2104898	chr20:2104898:A:G	6.56955e-17	-3.40973e-10	-1.17782	0.000129177	-3.40973e-10	-1.23344	0.000131236	-3.40973e-10	-1.23312
2105016	chr20:2105016:A:C	7.02758e-17	-3.40973e-10	-1.11043	0.000171881	-3.40973e-10	-0.947822	0.000174509	-3.40973e-10	-0.948146
2105315	chr20:2105315:G:C	5.66155e-17	-3.40973e-10	-1.32657	0.000115741	-3.40973e-10	-1.34327	0.000117564	-3.40973e-10	-1.34314
2105707	chr20:2105707:T:TTA	1.86477e-17	-1.8237	-0.613437	4.0662e-05	-1.86098	-0.528345	4.12973e-05	-1.86239	-0.526929
2105717	chr20:2105717:T:G	5.47649e-17	-3.40973e-10	-1.35981	0.000128274	-3.40973e-10	-1.24045	0.00013026	-3.40973e-10	-1.24058
2106424	chr20:2106424:A:G	6.59658e-17	-3.40973e-10	-1.17372	0.000129676	-3.40973e-10	-1.22959	0.000131743	-3.40973e-10	-1.22926
2106811	chr20:2106811:A:G	6.46143e-17	-3.40973e-10	-1.19442	0.000127354	-3.40973e-10	-1.24765	0.000129382	-3.40973e-10	-1.24735
2106818	chr20:2106818:G:A	2.46459e-17	-1.73305	-0.425195	4.53564e-05	-1.92198	-0.358091	4.60897e-05	-1.92327	-0.356258
2107576	chr20:2107576:T:C	1.237e-17	-1.62452	-1.22306	2.42348e-05	-1.77663	-1.1302	2.45953e-05	-1.77735	-1.13022
2107809	chr20:2107809:C:T	1.67881e-17	-2.05015	-0.492035	7.11835e-05	-1.63822	-0.191146	7.23303e-05	-1.63638	-0.192494
2108052	chr20:2108052:A:G	2.04265e-17	-1.85994	-0.48608	4.81497e-05	-1.82525	-0.39506	4.89033e-05	-1.82676	-0.393519
2108909	chr20:2108909:T:C	2.09427e-17	-1.82152	-0.499546	4.56916e-05	-1.86362	-0.409084	4.6411e-05	-1.86503	-0.407554
2109011	chr20:2109011:C:T	6.02046e-17	-3.40973e-10	-1.26511	0.000122946	-3.40973e-10	-1.28288	0.000124908	-3.40973e-10	-1.28254
2109270	chr20:2109270:G:A	1.41278e-17	-1.52166	-1.19305	2.40895e-05	-1.73746	-1.17538	2.44513e-05	-1.73808	-1.17536
2109384	chr20:2109384:A:G	5.30462e-17	-3.40973e-10	-1.39169	0.000110722	-3.40973e-10	-1.3876	0.000112449	-3.40973e-10	-1.38762
2109817	chr20:2109817:T:C	6.92472e-17	-3.40973e-10	-1.12517	0.000135207	-3.40973e-10	-1.18781	0.000137369	-3.40973e-10	-1.18745
2110146	chr20:2110146:G:A	5.46223e-17	-3.40973e-10	-1.36241	0.000120457	-3.40973e-10	-1.30333	0.000122333	-3.40973e-10	-1.30337
2110684	chr20:2110684:T:A	5.79965e-17	-3.40973e-10	-1.30247	0.000138887	-3.40973e-10	-1.16097	0.000141047	-3.40973e-10	-1.16102
2110887	chr20:2110887:G:A	6.91012e-17	-3.40973e-10	-1.12728	0.00013495	-3.40973e-10	-1.18972	0.000137107	-3.40973e-10	-1.18936
2111210	chr20:2111210:A:G	3.08131e-17	-1.93491	-3.79894e-10	5.38899e-05	-2.10768	-3.79894e-10	5.47184e-05	-2.10792	-3.79894e-10
2111578	chr20:2111578:A:G	2.31232e-17	-2.05188	-0.170141	7.98023e-05	-1.57318	-0.141887	8.10106e-05	-1.57575	-0.139788
2111586	chr20:2111586:T:C	3.19955e-17	-1.81496	-0.0822994	7.01491e-05	-1.87133	0.0273296	7.1278e-05	-1.87271	0.0291727
2111663	chr20:2111663:C:T	6.03275e-17	-3.40973e-10	-1.26307	0.000151803	-3.40973e-10	-1.07204	0.00015414	-3.40973e-10	-1.07226
2111792	chr20:2111792:G:A	5.40117e-17	-3.40973e-10	-1.37365	0.00011803	-3.40973e-10	-1.32368	0.00011987	-3.40973e-10	-1.32371
2111890	chr20:2111890:G:A	7.12075e-17	-3.40973e-10	-1.09726	0.000138553	-3.40973e-10	-1.16337	0.000140771	-3.40973e-10	-1.16299
2112080	chr20:2112080:A:G	1.18473e-16	-3.40973e-10	-0.588171	0.000271887	-3.40973e-10	-0.489236	0.000276091	-3.40973e-10	-0.489389
2112199	chr20:2112199:G:T	3.3411e-17	-1.80387	-0.0501005	7.18722e-05	-1.88017	0.0604356	7.30321e-05	-1.88152	0.0623003
2112200	chr20:2112200:C:T	5.49061e-17	-3.40973e-10	-1.35723	0.000121663	-3.40973e-10	-1.29336	0.000123554	-3.40973e-10	-1.29344
2113214	chr20:2113214:G:A	7.61497e-17	-3.40973e-10	-1.03015	0.000177444	-3.40973e-10	-0.915969	0.000180155	-3.40973e-10	-0.916303
2113257	chr20:2113257:A:G	1.0708e-16	-3.40973e-10	-0.689275	0.000245254	-3.40973e-10	-0.59233	0.000249052	-3.40973e-10	-0.59246
2113432	chr20:2113432:T:C	1.74498e-17	-2.04486	-0.458666	5.82731e-05	-1.5922	-0.437283	5.91421e-05	-1.59473	-0.435444
2113499	chr20:2113499:G:A	5.34394e-17	-3.40973e-10	-1.38431	0.000115361	-3.40973e-10	-1.34656	0.00011716	-3.40973e-10	-1.34658
2113649	chr20:2113649:T:TA	6.25971e-17	-3.40973e-10	-1.22614	0.000127978	-3.40973e-10	-1.24276	0.000130014	-3.40973e-10	-1.24248
2113653	chr20:2113653:C:G	2.24422e-17	-1.83193	-0.419977	5.00534e-05	-1.85417	-0.327358	5.08434e-05	-1.85561	-0.325761
2113658	chr20:2113658:G:A	7.84858e-18	-2.10791	-1.19461	1.97064e-05	-2.10051	-1.01316	2.00209e-05	-2.10033	-1.01302
2113772	chr20:2113772:A:G	5.73764e-17	-3.40973e-10	-1.31322	0.000119499	-3.40973e-10	-1.31131	0.000121377	-3.40973e-10	-1.31122
2114071	chr20:2114071:A:G	2.81466e-17	-2.02543	-3.79894e-10	6.75477e-05	-1.88179	-3.79894e-10	6.85756e-05	-1.88218	-3.79894e-10
2114197	chr20:2114197:T:C	3.44078e-17	-1.689	-0.135566	5.78374e-05	-1.95135	-0.0856391	5.87947e-05	-1.95255	-0.0835236
2114225	chr20:2114225:C:T	1.02402e-16	-3.40973e-10	-0.733947	0.000234004	-3.40973e-10	-0.639283	0.00023763	-3.40973e-10	-0.639406
2114293	chr20:2114293:G:T	2.98855e-17	-1.77265	-0.192835	7.12967e-05	-1.93821	0.110439	7.24351e-05	-1.93924	0.11181
2114785	chr20:2114785:A:G	2.23644e-17	-1.81638	-0.439003	4.83758e-05	-1.86899	-0.346634	4.91409e-05	-1.87038	-0.34505
2114802	chr20:2114802:T:C	5.43106e-17	-3.40973e-10	-1.36814	0.000111968	-3.40973e-10	-1.37641	0.000113721	-3.40973e-10	-1.37638
2114813	chr20:2114813:T:C	9.99276e-18	-2.10972	-0.951275	2.89809e-05	-2.09943	-0.62856	2.94392e-05	-2.09922	-0.628573
2114851	chr20:2114851:G:A	5.30823e-17	-3.40973e-10	-1.39101	0.000111004	-3.40973e-10	-1.38506	0.000112736	-3.40973e-10	-1.38507
2114981	chr20:2114981:A:C	3.11059e-17	-1.25517	-0.670286	3.64611e-05	-1.53972	-0.958657	3.7037e-05	-1.54026	-0.95794
2115274	chr20:2115274:A:AG	7.04509e-17	-3.40973e-10	-1.10794	0.000137193	-3.40973e-10	-1.17323	0.000139388	-3.40973e-10	-1.17286
2115347	chr20:2115347:G:A	1.07011e-16	-3.40973e-10	-0.68992	0.000245083	-3.40973e-10	-0.593027	0.000248878	-3.40973e-10	-0.593157
2115438	chr20:2115438:G:C	7.04607e-17	-3.40973e-10	-1.1078	0.000137218	-3.40973e-10	-1.17305	0.000139414	-3.40973e-10	-1.17267
2115718	chr20:2115718:C:G	1.15117e-16	-3.40973e-10	-0.616903	0.00025984	-3.40973e-10	-0.534557	0.000263863	-3.40973e-10	-0.534692
2116497	chr20:2116497:C:A	8.40822e-18	-2.00011	-1.23353	1.69367e-05	-1.87725	-1.38789	1.71985e-05	-1.87754	-1.38776
2116644	chr20:2116644:C:A	7.04607e-17	-3.40973e-10	-1.1078	0.000137218	-3.40973e-10	-1.17305	0.000139414	-3.40973e-10	-1.17267
2117042	chr20:2117042:T:C	1.0167e-16	-3.40973e-10	-0.741126	0.000244807	-3.40973e-10	-0.594151	0.000248907	-3.40973e-10	-0.593041
2117538	chr20:2117538:G:A	9.01377e-18	-2.07208	-1.09202	1.95419e-05	-1.79641	-1.32565	1.98093e-05	-1.79885	-1.32512
2117778	chr20:2117778:C:T	3.4549e-16	-3.40973e-10	0.482109	0.000659672	-3.40973e-10	0.39712	0.000672304	-3.40973e-10	0.400591
2117781	chr20:2117781:G:T	9.07609e-17	-3.40973e-10	-0.854627	0.00015104	-3.40973e-10	-1.07708	0.000153451	-3.40973e-10	-1.07674
2117787	chr20:2117787:C:T	7.43801e-17	-3.40973e-10	-1.05367	0.000206051	-3.40973e-10	-0.7665	0.000209208	-3.40973e-10	-0.766792
2117928	chr20:2117928:A:G	7.3954e-17	-3.40973e-10	-1.05941	0.000162771	-3.40973e-10	-1.00228	0.000165297	-3.40973e-10	-1.00238
2117951	chr20:2117951:C:T	5.31697e-17	-3.40973e-10	-1.38937	0.000111286	-3.40973e-10	-1.38252	0.000113016	-3.40973e-10	-1.38259
2118311	chr20:2118311:A:T	7.04607e-17	-3.40973e-10	-1.1078	0.000137218	-3.40973e-10	-1.17305	0.000139414	-3.40973e-10	-1.17267
2118422	chr20:2118422:TA:T	1.42737e-16	-3.40973e-10	-0.401853	0.000165081	-3.40973e-10	-0.988187	0.000168005	-3.40973e-10	-0.986128
2118635	chr20:2118635:C:T	6.02046e-17	-3.40973e-10	-1.26511	0.000122946	-3.40973e-10	-1.28288	0.000124908	-3.40973e-10	-1.28254
2118670	chr20:2118670:T:C	7.02264e-17	-3.40973e-10	-1.11113	0.000136818	-3.40973e-10	-1.17597	0.000139007	-3.40973e-10	-1.1756
2119526	chr20:2119526:A:G	5.34582e-17	-3.40973e-10	-1.38395	0.00011035	-3.40973e-10	-1.39097	0.000112073	-3.40973e-10	-1.39097
2119692	chr20:2119692:C:T	7.04607e-17	-3.40973e-10	-1.1078	0.000137218	-3.40973e-10	-1.17305	0.000139414	-3.40973e-10	-1.17267
2119702	chr20:2119702:G:A	5.89616e-16	-3.40973e-10	1.01662	0.0010341	-3.40973e-10	0.846667	0.00105474	-3.40973e-10	0.850934
2119744	chr20:2119744:C:T	5.40243e-17	-3.40973e-10	-1.37342	0.000118046	-3.40973e-10	-1.32355	0.000119886	-3.40973e-10	-1.32358
2119932	chr20:2119932:A:G	6.92499e-18	-2.03741	-1.39031	1.76866e-05	-1.97124	-1.25058	1.79378e-05	-1.97187	-1.25134
2119934	chr20:2119934:T:A	7.32596e-17	-3.40973e-10	-1.06885	0.000161171	-3.40973e-10	-1.01216	0.000163672	-3.40973e-10	-1.01225
2119977	chr20:2119977:G:A	6.4687e-17	-3.40973e-10	-1.19329	0.000123299	-3.40973e-10	-1.28001	0.000125198	-3.40973e-10	-1.28022
2119982	chr20:2119982:A:T	1.19228e-17	-2.10917	-0.775233	3.49779e-05	-2.09785	-0.442056	3.55504e-05	-2.09765	-0.441523
2120155	chr20:2120155:G:A	6.58496e-17	-3.40973e-10	-1.17548	0.000145465	-3.40973e-10	-1.11469	0.000147678	-3.40973e-10	-1.11509
2120164	chr20:2120164:A:G	6.5094e-17	-3.40973e-10	-1.18702	0.000125056	-3.40973e-10	-1.26586	0.000126989	-3.40973e-10	-1.26602
2120201	chr20:2120201:G:A	5.59593e-17	-3.40973e-10	-1.33823	0.000116531	-3.40973e-10	-1.33646	0.00011836	-3.40973e-10	-1.33639
2120843	chr20:2120843:G:A	3.51482e-17	-1.89284	0.0895587	0.000100496	-1.80897	0.324465	0.000102117	-1.81046	0.326457
2121547	chr20:2121547:A:G	2.50633e-17	-1.83904	-0.302408	6.20745e-05	-1.86369	-0.102601	6.30676e-05	-1.86504	-0.100878
2121952	chr20:2121952:T:C	4.00127e-17	-1.75996	0.0863057	8.35229e-05	-1.9171	0.247596	8.49163e-05	-1.91837	0.249911
2122207	chr20:2122207:G:A	5.82028e-17	-3.40973e-10	-1.29892	0.000139571	-3.40973e-10	-1.15605	0.000141743	-3.40973e-10	-1.1561
2122310	chr20:2122310:C:T	3.0732e-16	-3.40973e-10	0.365035	0.000771511	-3.40973e-10	0.553729	0.000783541	-3.40973e-10	0.553703
2122338	chr20:2122338:A:C	9.51919e-17	-3.40973e-10	-0.80696	0.000227705	-3.40973e-10	-0.666572	0.000231507	-3.40973e-10	-0.665512
2123676	chr20:2123676:G:A	2.64697e-17	-2.08685	-3.79894e-10	5.46123e-05	-2.09436	-3.79894e-10	5.54762e-05	-2.09417	-3.79894e-10
2123995	chr20:2123995:A:T	8.39054e-18	-2.04007	-1.19568	2.68265e-05	-1.99271	-0.812519	2.72328e-05	-1.99292	-0.812779
2124002	chr20:2124002:A:G	9.50155e-17	-3.40973e-10	-0.808815	0.000156423	-3.40973e-10	-1.04206	0.000158923	-3.40973e-10	-1.0417
2124145	chr20:2124145:A:G	7.23733e-17	-3.40973e-10	-1.08102	0.000137766	-3.40973e-10	-1.16907	0.000139969	-3.40973e-10	-1.1687
2124165	chr20:2124165:A:G	1.01309e-17	-2.10765	-0.939616	2.7749e-05	-2.10191	-0.669511	2.81929e-05	-2.10173	-0.669317
2124243	chr20:2124243:G:A	6.68766e-18	-2.10284	-1.35976	2.697e-05	-1.65062	-1.14928	2.73333e-05	-1.6518	-1.15022
2124250	chr20:2124250:C:T	7.11889e-17	-3.40973e-10	-1.09752	0.00013846	-3.40973e-10	-1.16404	0.000140677	-3.40973e-10	-1.16366
2124585	chr20:2124585:G:C	5.42754e-17	-3.40973e-10	-1.36878	0.00011027	-3.40973e-10	-1.39169	0.000111993	-3.40973e-10	-1.39168
2124637	chr20:2124637:A:G	2.60263e-17	-2.10375	-3.79894e-10	5.58297e-05	-2.07232	-3.79894e-10	5.66829e-05	-2.07265	-3.79894e-10
2124663	chr20:2124663:A:G	7.04956e-17	-3.40973e-10	-1.1073	0.000137286	-3.40973e-10	-1.17256	0.000139483	-3.40973e-10	-1.17218
2124791	chr20:2124791:T:G	5.37895e-17	-3.40973e-10	-1.37778	0.00011115	-3.40973e-10	-1.38374	0.000112889	-3.40973e-10	-1.38371
2125090	chr20:2125090:C:T	7.04607e-17	-3.40973e-10	-1.1078	0.000137218	-3.40973e-10	-1.17305	0.000139414	-3.40973e-10	-1.17267
2125108	chr20:2125108:G:C	7.04607e-17	-3.40973e-10	-1.1078	0.000137218	-3.40973e-10	-1.17305	0.000139414	-3.40973e-10	-1.17267
2125109	chr20:2125109:G:A	7.04607e-17	-3.40973e-10	-1.1078	0.000137218	-3.40973e-10	-1.17305	0.000139414	-3.40973e-10	-1.17267
2125418	chr20:2125418:A:G	5.66597e-17	-3.40973e-10	-1.32579	0.000127498	-3.40973e-10	-1.24652	0.000129483	-3.40973e-10	-1.24657
2125470	chr20:2125470:G:A	8.6124e-17	-3.40973e-10	-0.907066	0.000214854	-3.40973e-10	-0.724663	0.000218212	-3.40973e-10	-0.724652
2125679	chr20:2125679:G:T	9.20507e-17	-3.40973e-10	-0.840516	0.00015254	-3.40973e-10	-1.0672	0.000154976	-3.40973e-10	-1.06685
2125680	chr20:2125680:C:T	3.13264e-16	-3.40973e-10	0.384192	0.000496895	-3.40973e-10	0.113757	0.000506437	-3.40973e-10	0.117279
2125709	chr20:2125709:G:A	9.87495e-18	-2.10533	-0.967522	2.67358e-05	-2.10471	-0.703905	2.71626e-05	-2.10456	-0.703714
2125878	chr20:2125878:C:T	5.46545e-17	-3.40973e-10	-1.36182	0.000120462	-3.40973e-10	-1.30329	0.000122339	-3.40973e-10	-1.30333
2125879	chr20:2125879:G:A	6.34405e-17	-3.40973e-10	-1.21275	0.000138674	-3.40973e-10	-1.1625	0.000140837	-3.40973e-10	-1.16252
2126031	chr20:2126031:G:A	9.76133e-17	-0.781841	-3.79894e-10	0.000183521	-0.882292	-3.79894e-10	0.000186556	-0.881391	-3.79894e-10
2126159	chr20:2126159:T:C	1.10185e-16	-3.40973e-10	-0.660694	0.00025341	-3.40973e-10	-0.559613	0.000257333	-3.40973e-10	-0.55975
2126308	chr20:2126308:T:G	7.11007e-17	-3.40973e-10	-1.09876	0.000138313	-3.40973e-10	-1.16511	0.000140527	-3.40973e-10	-1.16472
2126434	chr20:2126434:T:C	1.14173e-16	-3.40973e-10	-0.625143	0.000263186	-3.40973e-10	-0.521761	0.000267259	-3.40973e-10	-0.521901
2126444	chr20:2126444:A:G	5.37426e-17	-3.40973e-10	-1.37865	0.000116846	-3.40973e-10	-1.33376	0.000118668	-3.40973e-10	-1.33379
2127086	chr20:2127086:G:A	2.65279e-17	-2.08466	-3.79894e-10	5.45888e-05	-2.09479	-3.79894e-10	5.54519e-05	-2.0946	-3.79894e-10
2127095	chr20:2127095:A:G	7.1091e-17	-3.40973e-10	-1.09889	0.000149086	-3.40973e-10	-1.0901	0.000151442	-3.40973e-10	-1.08992
2127152	chr20:2127152:T:G	5.42141e-17	-3.40973e-10	-1.36991	0.000120342	-3.40973e-10	-1.30428	0.00012219	-3.40973e-10	-1.30454
2127773	chr20:2127773:C:T	2.39337e-16	-3.40973e-10	0.115016	0.000485781	-3.40973e-10	0.0911348	0.000494652	-3.40973e-10	0.0937336
2127823	chr20:2127823:G:GC	5.44059e-17	-3.40973e-10	-1.36638	0.000115844	-3.40973e-10	-1.34238	0.000117625	-3.40973e-10	-1.34262
2127946	chr20:2127946:A:G	1.71631e-17	-1.31428	-1.20581	3.13164e-05	-1.49985	-1.15064	3.17566e-05	-1.50102	-1.151
2127991	chr20:2127991:C:T	6.02046e-17	-3.40973e-10	-1.26511	0.000122946	-3.40973e-10	-1.28288	0.000124908	-3.40973e-10	-1.28254
2128029	chr20:2128029:T:C	1.37666e-17	-1.53524	-1.20537	2.34997e-05	-1.74795	-1.18968	2.38525e-05	-1.74857	-1.18966
2128234	chr20:2128234:A:T	1.47085e-17	-2.06994	-0.604488	5.52728e-05	-1.65368	-0.428659	5.62605e-05	-1.6527	-0.42743
2128440	chr20:2128440:A:G	2.64202e-17	-2.08872	-3.79894e-10	5.47868e-05	-2.09117	-3.79894e-10	5.56541e-05	-2.09096	-3.79894e-10
2128445	chr20:2128445:T:C	5.46992e-17	-3.40973e-10	-1.36101	0.000117871	-3.40973e-10	-1.32503	0.000119681	-3.40973e-10	-1.32529
2128530	chr20:2128530:C:T	5.38561e-17	-3.40973e-10	-1.37654	0.000114151	-3.40973e-10	-1.3571	0.000115911	-3.40973e-10	-1.3573
2128759	chr20:2128759:A:G	6.49965e-17	-3.40973e-10	-1.18852	0.000120617	-3.40973e-10	-1.302	0.000122513	-3.40973e-10	-1.3019
2128909	chr20:2128909:C:T	5.3761e-17	-3.40973e-10	-1.37831	0.000111114	-3.40973e-10	-1.38407	0.000112852	-3.40973e-10	-1.38404
2128925	chr20:2128925:C:T	7.76259e-17	-3.40973e-10	-1.01095	0.000150012	-3.40973e-10	-1.08391	0.000152426	-3.40973e-10	-1.08344
2129344	chr20:2129344:A:G	8.16181e-17	-3.40973e-10	-0.960804	0.000157191	-3.40973e-10	-1.03716	0.000159726	-3.40973e-10	-1.03666
2129595	chr20:2129595:A:G	7.33415e-17	-3.40973e-10	-1.06773	0.000153672	-3.40973e-10	-1.0598	0.000156101	-3.40973e-10	-1.05962
2129615	chr20:2129615:A:G	5.37916e-17	-3.40973e-10	-1.37774	0.000111153	-3.40973e-10	-1.38371	0.000112892	-3.40973e-10	-1.38369
2130094	chr20:2130094:G:A	6.66784e-17	-3.40973e-10	-1.16297	0.000136221	-3.40973e-10	-1.18034	0.000138396	-3.40973e-10	-1.18
2130861	chr20:2130861:TTGGCCATCCCGTCACACCG:T	5.45383e-17	-3.40973e-10	-1.36395	0.000121687	-3.40973e-10	-1.29317	0.000123553	-3.40973e-10	-1.29345
2131251	chr20:2131251:T:C	6.31482e-17	-3.40973e-10	-1.21737	0.000138485	-3.40973e-10	-1.16386	0.000140596	-3.40973e-10	-1.16423
2131470	chr20:2131470:T:TG	6.46564e-17	-3.40973e-10	-1.19377	0.000159339	-3.40973e-10	-1.02359	0.000161824	-3.40973e-10	-1.02361
2131472	chr20:2131472:T:G	5.77667e-17	-3.40973e-10	-1.30644	0.000120961	-3.40973e-10	-1.29915	0.000122828	-3.40973e-10	-1.29934
2131646	chr20:2131646:C:T	8.59762e-17	-3.40973e-10	-0.908784	0.000200294	-3.40973e-10	-0.794834	0.000203277	-3.40973e-10	-0.795552
2131744	chr20:2131744:T:C	1.11114e-17	-1.89203	-1.06285	4.02787e-05	-1.48402	-0.914777	4.09621e-05	-1.48342	-0.914047
2131788	chr20:2131788:A:C	2.39946e-16	-3.40973e-10	0.11756	0.00040297	-3.40973e-10	-0.0957615	0.000409594	-3.40973e-10	-0.0949545
2131794	chr20:2131794:TG:T	1.5407e-16	-3.40973e-10	-0.325445	0.000325088	-3.40973e-10	-0.310527	0.00033054	-3.40973e-10	-0.309392
2131841	chr20:2131841:C:T	8.40361e-17	-3.40973e-10	-0.931609	0.000142883	-3.40973e-10	-1.13259	0.000145162	-3.40973e-10	-1.13227
2131874	chr20:2131874:G:A	1.02978e-16	-3.40973e-10	-0.728343	0.000204398	-3.40973e-10	-0.774552	0.000207714	-3.40973e-10	-0.773959
2131978	chr20:2131978:C:G	5.86272e-17	-3.40973e-10	-1.29166	0.000113363	-3.40973e-10	-1.36403	0.00011514	-3.40973e-10	-1.36398
2132067	chr20:2132067:ATTG:A	8.12956e-17	-3.40973e-10	-0.964763	0.000157422	-3.40973e-10	-1.03569	0.00015995	-3.40973e-10	-1.03526
2133767	chr20:2133767:A:G	1.53817e-16	-3.40973e-10	-0.327091	0.000360811	-3.40973e-10	-0.206268	0.000366388	-3.40973e-10	-0.206427
2134589	chr20:2134589:A:G	5.97646e-17	-3.40973e-10	-1.27244	0.000119203	-3.40973e-10	-1.3138	0.000121102	-3.40973e-10	-1.31349
2134610	chr20:2134610:G:C	1.67003e-16	-3.40973e-10	-0.244845	0.000396036	-3.40973e-10	-0.113116	0.000402159	-3.40973e-10	-0.113272
2134657	chr20:2134657:G:A	1.46007e-16	-3.40973e-10	-0.379199	0.000341595	-3.40973e-10	-0.260996	0.000346878	-3.40973e-10	-0.261148
2134898	chr20:2134898:A:G	3.36026e-17	-2.08271	0.234452	9.65433e-05	-1.66744	0.142807	9.83229e-05	-1.66669	0.144824
2134924	chr20:2134924:G:A	3.33487e-16	-3.40973e-10	0.44675	0.000346415	-3.40973e-10	-0.246984	0.000353027	-3.40973e-10	-0.243575
2135102	chr20:2135102:C:G	1.01375e-16	-3.40973e-10	-0.744026	0.000194838	-3.40973e-10	-0.822453	0.000198084	-3.40973e-10	-0.821431
2135556	chr20:2135556:A:T	9.02952e-17	-3.40973e-10	-0.85977	0.000181126	-3.40973e-10	-0.89543	0.000184054	-3.40973e-10	-0.894893
2135814	chr20:2135814:C:T	6.02781e-16	-3.40973e-10	1.0387	0.00131202	-3.40973e-10	1.0847	0.00133706	-3.40973e-10	1.08811
2136083	chr20:2136083:C:CA	8.48866e-18	-2.10772	-1.11641	1.51308e-05	-2.05208	-1.3258	1.53662e-05	-2.05249	-1.32547
2136118	chr20:2136118:G:C	9.78979e-17	-2.04513	1.2662	0.000491488	-1.57105	1.67386	0.000499119	-1.56919	1.67191
2136230	chr20:2136230:G:A	8.57115e-18	-2.10912	-1.10533	1.51248e-05	-2.05788	-1.3204	1.53606e-05	-2.05827	-1.32005
2136719	chr20:2136719:G:A	3.37445e-16	-3.40973e-10	0.458546	0.000350189	-3.40973e-10	-0.23615	0.000356878	-3.40973e-10	-0.232727
2136816	chr20:2136816:C:T	1.83225e-17	-2.06301	-0.391715	7.01785e-05	-1.6493	-0.194283	7.14471e-05	-1.64825	-0.192908
2136834	chr20:2136834:C:T	9.00921e-17	-3.40973e-10	-0.862023	0.000180733	-3.40973e-10	-0.897601	0.000183654	-3.40973e-10	-0.897065
2137279	chr20:2137279:G:A	5.44706e-17	-3.40973e-10	-1.36519	0.000119823	-3.40973e-10	-1.3086	0.00012169	-3.40973e-10	-1.30864
2137813	chr20:2137813:CATGTTGATGTCTGAA:C	1.60063e-16	-3.40973e-10	-0.28729	0.000281758	-3.40973e-10	-0.453575	0.000286597	-3.40973e-10	-0.452042
2137944	chr20:2137944:T:C	7.78149e-17	-3.40973e-10	-1.00852	0.000150359	-3.40973e-10	-1.08159	0.000152779	-3.40973e-10	-1.08113
2138196	chr20:2138196:G:A	6.52929e-18	-2.11051	-1.37605	1.37004e-05	-2.10273	-1.37447	1.39135e-05	-2.10274	-1.37451
2138229	chr20:2138229:A:G	7.8105e-17	-3.40973e-10	-1.0048	0.000150399	-3.40973e-10	-1.08133	0.000152864	-3.40973e-10	-1.08057
2138336	chr20:2138336:G:C	1.02683e-16	-3.40973e-10	-0.731211	0.000196545	-3.40973e-10	-0.813732	0.000199821	-3.40973e-10	-0.812697
2138600	chr20:2138600:C:T	3.54198e-17	-1.79559	-3.79894e-10	5.37231e-05	-2.11078	-3.79894e-10	5.4562e-05	-2.11078	-3.79894e-10
2138785	chr20:2138785:C:T	5.49126e-17	-3.40973e-10	-1.35711	0.000112279	-3.40973e-10	-1.37364	0.000114041	-3.40973e-10	-1.37356
2139053	chr20:2139053:A:G	8.05935e-17	-3.40973e-10	-0.973437	0.000155237	-3.40973e-10	-1.04967	0.000157738	-3.40973e-10	-1.04918
2139214	chr20:2139214:A:G	1.73638e-16	-3.40973e-10	-0.20588	0.000412552	-3.40973e-10	-0.0722613	0.000418926	-3.40973e-10	-0.0724251
2139634	chr20:2139634:G:A	2.01951e-16	-3.40973e-10	-0.0548283	0.000347488	-3.40973e-10	-0.243893	0.0003535	-3.40973e-10	-0.242236
2139863	chr20:2139863:AAAGGT:A	1.78238e-17	-1.61564	-0.866684	2.95742e-05	-1.7312	-0.976521	3.00276e-05	-1.73231	-0.975697
2139937	chr20:2139937:T:C	1.59048e-17	-1.58759	-1.00864	2.688e-05	-1.70358	-1.09966	2.72875e-05	-1.70474	-1.09895
2140084	chr20:2140084:C:T	8.01632e-17	-3.40973e-10	-0.97879	0.000154346	-3.40973e-10	-1.05542	0.000156833	-3.40973e-10	-1.05494
2140226	chr20:2140226:G:A	5.55672e-17	-3.40973e-10	-1.34526	0.000116374	-3.40973e-10	-1.33781	0.000118191	-3.40973e-10	-1.33782
2140501	chr20:2140501:C:T	6.42425e-16	-3.40973e-10	1.1024	0.00164367	-3.40973e-10	1.31006	0.00167616	-3.40973e-10	1.31414
2140546	chr20:2140546:A:G	6.30124e-16	-3.40973e-10	1.08306	0.00161108	-3.40973e-10	1.29004	0.00164291	-3.40973e-10	1.29411
2140565	chr20:2140565:A:G	6.52063e-16	-3.40973e-10	1.11729	0.00166928	-3.40973e-10	1.32553	0.00170231	-3.40973e-10	1.32962
2140568	chr20:2140568:T:C	6.6468e-16	-3.40973e-10	1.13645	0.00170291	-3.40973e-10	1.34547	0.00173662	-3.40973e-10	1.34958
2140582	chr20:2140582:C:T	3.1001e-16	-3.40973e-10	0.37375	0.000936073	-3.40973e-10	0.747071	0.000953245	-3.40973e-10	0.749752
2140603	chr20:2140603:G:A	5.48188e-16	-3.40973e-10	0.943763	0.00139309	-3.40973e-10	1.14466	0.00142044	-3.40973e-10	1.1486
2140879	chr20:2140879:A:G	1.04819e-16	-3.40973e-10	-0.710616	0.000187136	-3.40973e-10	-0.862788	0.000190198	-3.40973e-10	-0.862055
2141012	chr20:2141012:G:C	6.57301e-18	-2.11088	-1.369	1.57291e-05	-2.10521	-1.2339	1.59725e-05	-2.10522	-1.23403
2141013	chr20:2141013:T:C	1.63077e-17	-1.53249	-1.03873	2.74965e-05	-1.65503	-1.12553	2.79105e-05	-1.65626	-1.12486
2141357	chr20:2141357:G:A	6.27184e-17	-3.40973e-10	-1.2242	0.000132135	-3.40973e-10	-1.2108	0.000134301	-3.40973e-10	-1.21004
2141359	chr20:2141359:G:A	1.11704e-17	-1.95541	-0.994181	2.36879e-05	-2.02397	-0.905689	2.40564e-05	-2.02391	-0.90581
2141767	chr20:2141767:CT:C	9.20037e-18	-1.99946	-1.14415	1.729e-05	-2.00505	-1.23945	1.75654e-05	-2.0053	-1.23889
2141982	chr20:2141982:A:G	9.03673e-18	-2.01503	-1.14652	1.69905e-05	-2.02061	-1.24136	1.72614e-05	-2.02085	-1.2408
2142070	chr20:2142070:G:T	3.7732e-16	-3.40973e-10	0.570239	0.000498215	-3.40973e-10	0.116408	0.000507318	-3.40973e-10	0.119017
2142183	chr20:2142183:C:T	9.16856e-18	-2.0125	-1.13458	1.72076e-05	-2.01772	-1.23155	1.74822e-05	-2.01796	-1.23098
2142194	chr20:2142194:A:G	9.06071e-18	-2.0043	-1.15461	1.70748e-05	-2.00973	-1.24729	1.73466e-05	-2.00998	-1.24674
2142303	chr20:2142303:A:G	6.67201e-16	-3.40973e-10	1.14024	0.001628	-3.40973e-10	1.30048	0.00166006	-3.40973e-10	1.30449
2143374	chr20:2143374:A:G	3.16666e-16	-3.40973e-10	0.394993	0.000714473	-3.40973e-10	0.476923	0.000728061	-3.40973e-10	0.480265
2143478	chr20:2143478:C:T	6.87978e-16	-3.40973e-10	1.1709	0.00202291	-3.40973e-10	1.51767	0.00206217	-3.40973e-10	1.52139
2143655	chr20:2143655:T:G	5.97515e-17	-3.40973e-10	-1.27266	0.000119006	-3.40973e-10	-1.31545	0.0001209	-3.40973e-10	-1.31515
2143957	chr20:2143957:TC:T	2.83712e-16	-3.40973e-10	0.285106	0.000657326	-3.40973e-10	0.393558	0.000669729	-3.40973e-10	0.396752
2144458	chr20:2144458:A:G	3.74865e-16	-3.40973e-10	0.563711	0.0003663	-3.40973e-10	-0.191171	0.000373291	-3.40973e-10	-0.187761
2144739	chr20:2144739:G:T	5.57062e-17	-3.40973e-10	-1.34276	0.000112665	-3.40973e-10	-1.3702	0.000114435	-3.40973e-10	-1.37011
2144867	chr20:2144867:G:A	6.6393e-17	-3.40973e-10	-1.16726	0.000130905	-3.40973e-10	-1.22015	0.000132996	-3.40973e-10	-1.2198
2144907	chr20:2144907:C:T	5.82426e-16	-3.40973e-10	1.00435	0.0014168	-3.40973e-10	1.16153	0.00144456	-3.40973e-10	1.16544
2145147	chr20:2145147:C:G	5.31968e-17	-1.38886	-3.79894e-10	6.80261e-05	-1.87473	-3.79894e-10	6.91113e-05	-1.8744	-3.79894e-10
2145191	chr20:2145191:A:G	2.39036e-17	-2.10096	-0.0878627	9.24338e-05	-1.45563	-0.112496	9.38027e-05	-1.45812	-0.110805
2145352	chr20:2145352:T:C	2.58662e-17	-2.10992	-3.79894e-10	5.48243e-05	-2.09049	-3.79894e-10	5.56643e-05	-2.09078	-3.79894e-10
2145443	chr20:2145443:A:G	2.1887e-17	-2.10417	-0.172798	8.52555e-05	-1.44839	-0.200578	8.6515e-05	-1.45085	-0.198952
2145450	chr20:2145450:A:G	2.0979e-17	-2.10531	-0.214024	8.27153e-05	-1.43743	-0.241791	8.39334e-05	-1.4399	-0.240192
2145467	chr20:2145467:AT:A	1.03379e-17	-1.97601	-1.05103	2.19123e-05	-2.03873	-0.96885	2.22532e-05	-2.03867	-0.968962
2145477	chr20:2145477:G:C	6.18222e-17	-3.40973e-10	-1.23859	0.000122677	-3.40973e-10	-1.28507	0.000124616	-3.40973e-10	-1.28488
2145921	chr20:2145921:T:C	1.38929e-17	-2.11029	-0.621189	4.8188e-05	-1.10846	-1.11105	4.88213e-05	-1.11288	-1.10907
2147038	chr20:2147038:C:T	5.51111e-16	-3.40973e-10	0.949082	0.00133942	-3.40973e-10	1.10537	0.00136558	-3.40973e-10	1.10922
2147145	chr20:2147145:G:A	9.47746e-17	-3.40973e-10	-0.811354	0.000171298	-3.40973e-10	-0.951217	0.00017409	-3.40973e-10	-0.95055
2147875	chr20:2147875:G:C	6.88058e-18	-2.08134	-1.35282	1.7646e-05	-2.0446	-1.17951	1.79167e-05	-2.04471	-1.17967
2147890	chr20:2147890:T:G	7.89916e-17	-3.40973e-10	-0.993514	0.00017912	-3.40973e-10	-0.906569	0.00018185	-3.40973e-10	-0.906936
2148085	chr20:2148085:G:A	1.91948e-16	-3.40973e-10	-0.10563	0.000460765	-3.40973e-10	0.038266	0.000467883	-3.40973e-10	0.0380978
2148093	chr20:2148093:C:T	1.24605e-16	-3.40973e-10	-0.537709	0.000284941	-3.40973e-10	-0.442341	0.000289349	-3.40973e-10	-0.442486
2148208	chr20:2148208:G:A	1.63505e-16	-3.40973e-10	-0.266011	0.000386058	-3.40973e-10	-0.138634	0.000392025	-3.40973e-10	-0.138794
2149092	chr20:2149092:C:CA	1.04685e-16	-3.40973e-10	-0.7119	0.000234475	-3.40973e-10	-0.637274	0.000238117	-3.40973e-10	-0.637358
2149094	chr20:2149094:A:G	1.06324e-17	-1.9787	-1.02025	2.26394e-05	-2.03786	-0.937074	2.29916e-05	-2.03781	-0.937183
2149231	chr20:2149231:G:T	6.6614e-18	-2.10355	-1.36298	1.64271e-05	-2.08788	-1.2078	1.66804e-05	-2.08793	-1.20796
2149261	chr20:2149261:A:G	2.07946e-17	-2.07779	-0.250372	7.06774e-05	-1.58665	-0.249847	7.17262e-05	-1.58879	-0.248476
2149440	chr20:2149440:C:T	5.77762e-17	-3.40973e-10	-1.30628	0.000115688	-3.40973e-10	-1.34372	0.00011752	-3.40973e-10	-1.34352
2149579	chr20:2149579:TTGGTGAGGCTGCCCAGTC:T	9.49995e-18	-1.95615	-1.15542	2.67274e-05	-1.98158	-0.827355	2.71345e-05	-1.98165	-0.827667
2149725	chr20:2149725:A:G	2.39184e-16	-3.40973e-10	0.114377	0.000567173	-3.40973e-10	0.246041	0.000577425	-3.40973e-10	0.248458
2149878	chr20:2149878:A:C	2.37107e-16	-3.40973e-10	0.105658	0.000557771	-3.40973e-10	0.229326	0.000567831	-3.40973e-10	0.231704
2149900	chr20:2149900:CAG:C	9.38143e-17	-3.40973e-10	-0.821537	0.000207527	-3.40973e-10	-0.759361	0.000210751	-3.40973e-10	-0.759443
2150071	chr20:2150071:CATTTCCTTGGGTATATACCAAGCAGTGGAA:C	7.66886e-17	-3.40973e-10	-1.0231	0.000148552	-3.40973e-10	-1.09369	0.000150941	-3.40973e-10	-1.09323
2150120	chr20:2150120:ACT:A	7.72508e-17	-3.40973e-10	-1.0158	0.000154433	-3.40973e-10	-1.05486	0.000156905	-3.40973e-10	-1.05448
2150248	chr20:2150248:A:G	3.04849e-16	-3.40973e-10	0.356963	0.000854284	-3.40973e-10	0.655641	0.0008696	-3.40973e-10	0.657913
2150319	chr20:2150319:G:A	7.2669e-17	-3.40973e-10	-1.07694	0.000159955	-3.40973e-10	-1.01973	0.00016256	-3.40973e-10	-1.01907
2150480	chr20:2150480:A:AT	5.94694e-17	-3.40973e-10	-1.27739	0.000140842	-3.40973e-10	-1.14699	0.000143039	-3.40973e-10	-1.14701
2150543	chr20:2150543:T:C	1.44362e-16	-3.40973e-10	-0.390529	0.000352606	-3.40973e-10	-0.229272	0.000358727	-3.40973e-10	-0.227558
2150701	chr20:2150701:G:A	1.2234e-16	-3.40973e-10	-0.556054	0.000290334	-3.40973e-10	-0.423592	0.000295323	-3.40973e-10	-0.422049
2150716	chr20:2150716:C:T	1.36195e-17	-1.98345	-0.767899	3.03692e-05	-2.04266	-0.638533	3.0841e-05	-2.04261	-0.638668
2150717	chr20:2150717:A:G	2.96146e-16	-3.40973e-10	0.327998	0.000311328	-3.40973e-10	-0.353775	0.000317172	-3.40973e-10	-0.350678
2150888	chr20:2150888:A:C	4.09107e-17	-1.65146	-3.79894e-10	5.60509e-05	-2.06836	-3.79894e-10	5.69763e-05	-2.06748	-3.79894e-10
2151079	chr20:2151079:T:C	8.90713e-17	-3.40973e-10	-0.873417	0.000146173	-3.40973e-10	-1.10983	0.000148618	-3.40973e-10	-1.10874
2151115	chr20:2151115:C:T	1.39133e-16	-3.40973e-10	-0.427421	0.000338991	-3.40973e-10	-0.268648	0.000344864	-3.40973e-10	-0.266971
2151167	chr20:2151167:G:A	6.60966e-18	-2.08284	-1.39149	1.84507e-05	-1.91103	-1.26849	1.87119e-05	-1.91175	-1.26921
2151521	chr20:2151521:A:G	6.04996e-17	-3.40973e-10	-1.26022	0.000129833	-3.40973e-10	-1.22837	0.00013184	-3.40973e-10	-1.22853
2151779	chr20:2151779:A:AT	9.38627e-17	-3.40973e-10	-0.821021	0.000153225	-3.40973e-10	-1.06271	0.000155715	-3.40973e-10	-1.0621
2151780	chr20:2151780:G:A	9.9719e-17	-3.40973e-10	-0.760499	0.000160356	-3.40973e-10	-1.01723	0.000162968	-3.40973e-10	-1.01657
2151784	chr20:2151784:C:T	8.46348e-17	-3.40973e-10	-0.924509	0.000142021	-3.40973e-10	-1.13865	0.000144317	-3.40973e-10	-1.13811
2151789	chr20:2151789:A:C	8.47153e-17	-3.40973e-10	-0.923558	0.000142218	-3.40973e-10	-1.13726	0.000144517	-3.40973e-10	-1.13672
2151791	chr20:2151791:G:GT	8.06456e-17	-3.40973e-10	-0.97279	0.000137173	-3.40973e-10	-1.17338	0.000139385	-3.40973e-10	-1.17288
2152252	chr20:2152252:T:C	1.56595e-16	-3.40973e-10	-0.309194	0.000224573	-3.40973e-10	-0.68042	0.000228746	-3.40973e-10	-0.677508
2152351	chr20:2152351:A:T	1.36267e-16	-3.40973e-10	-0.448241	0.000332017	-3.40973e-10	-0.289437	0.000337763	-3.40973e-10	-0.287775
2152978	chr20:2152978:T:A	1.23035e-16	-3.40973e-10	-0.550383	0.000307251	-3.40973e-10	-0.366957	0.000312506	-3.40973e-10	-0.365496
2153009	chr20:2153009:T:A	2.36715e-17	-1.86073	-0.337855	4.67411e-05	-1.96655	-0.283444	4.74927e-05	-1.96639	-0.283156
2153022	chr20:2153022:A:G	1.57964e-16	-3.40973e-10	-0.30049	0.000408488	-3.40973e-10	-0.0821596	0.000415561	-3.40973e-10	-0.0804901
2153064	chr20:2153064:T:C	1.34726e-17	-1.88149	-0.8807	4.07426e-05	-1.98684	-0.400505	4.13684e-05	-1.98659	-0.401016
2153124	chr20:2153124:A:G	6.77306e-17	-3.40973e-10	-1.14732	0.000125202	-3.40973e-10	-1.26469	0.000127236	-3.40973e-10	-1.26408
2153197	chr20:2153197:G:T	1.86399e-16	-3.40973e-10	-0.134968	0.000225971	-3.40973e-10	-0.674215	0.000230079	-3.40973e-10	-0.671698
2153226	chr20:2153226:A:C	1.96368e-17	-1.84673	-0.538714	3.8252e-05	-1.95625	-0.494177	3.8869e-05	-1.95603	-0.49389
2153264	chr20:2153264:T:C	6.24809e-17	-3.40973e-10	-1.22799	0.000136811	-3.40973e-10	-1.17602	0.000138945	-3.40973e-10	-1.17604
2153727	chr20:2153727:T:A	7.20228e-17	-1.08587	-3.79894e-10	7.8513e-05	-1.73136	-3.79894e-10	7.97845e-05	-1.73079	-3.79894e-10
2154014	chr20:2154014:T:C	6.91134e-17	-3.40973e-10	-1.12711	0.000151007	-3.40973e-10	-1.0773	0.000153458	-3.40973e-10	-1.07669
2154070	chr20:2154070:C:T	1.1365e-16	-3.40973e-10	-0.629735	0.000236164	-3.40973e-10	-0.630097	0.000239809	-3.40973e-10	-0.630278
2154374	chr20:2154374:G:A	1.13554e-16	-3.40973e-10	-0.630574	0.000129443	-3.40973e-10	-1.23138	0.000131708	-3.40973e-10	-1.22953
2154445	chr20:2154445:G:T	9.58761e-18	-2.08705	-1.01534	3.04099e-05	-2.08732	-0.592534	3.08706e-05	-2.08736	-0.59296
2155259	chr20:2155259:A:G	7.18405e-17	-3.40973e-10	-1.08841	0.000130009	-3.40973e-10	-1.22702	0.00013213	-3.40973e-10	-1.22634
2155641	chr20:2155641:C:G	8.77139e-18	-1.8669	-1.32446	1.96518e-05	-1.90415	-1.2123	1.9956e-05	-1.90415	-1.21243
2155727	chr20:2155727:C:T	9.10215e-17	-3.40973e-10	-0.851759	0.000186174	-3.40973e-10	-0.867938	0.000189053	-3.40973e-10	-0.868091
2156032	chr20:2156032:G:A	8.32625e-17	-3.40973e-10	-0.940857	0.000159716	-3.40973e-10	-1.02122	0.000162381	-3.40973e-10	-1.02018
2156222	chr20:2156222:T:C	7.32354e-17	-3.40973e-10	-1.06918	0.000163452	-3.40973e-10	-0.998105	0.000165937	-3.40973e-10	-0.998513
2156272	chr20:2156272:G:A	5.22307e-17	-1.40718	-3.79894e-10	7.15398e-05	-1.82437	-3.79894e-10	7.26875e-05	-1.82395	-3.79894e-10
2156924	chr20:2156924:A:G	5.62177e-17	-3.40973e-10	-1.33362	0.000121869	-3.40973e-10	-1.29168	0.000123762	-3.40973e-10	-1.29176
2157194	chr20:2157194:A:G	2.56978e-16	-3.40973e-10	0.186134	0.000613698	-3.40973e-10	0.32488	0.000623247	-3.40973e-10	0.324822
2157347	chr20:2157347:G:C	6.76653e-18	-2.11151	-1.33935	1.34468e-05	-2.1116	-1.38429	1.36573e-05	-2.1116	-1.38424
2157604	chr20:2157604:C:T	7.27802e-17	-3.40973e-10	-1.07541	0.000145964	-3.40973e-10	-1.11126	0.000148301	-3.40973e-10	-1.11088
2157676	chr20:2157676:G:A	1.01567e-16	-3.40973e-10	-0.74214	0.00026051	-3.40973e-10	-0.53198	0.000264867	-3.40973e-10	-0.530894
2157677	chr20:2157677:C:T	7.16257e-17	-3.40973e-10	-1.0914	0.000157673	-3.40973e-10	-1.0341	0.000160239	-3.40973e-10	-1.03346
2157749	chr20:2157749:G:A	8.80985e-17	-3.40973e-10	-0.884399	0.000117649	-3.40973e-10	-1.32691	0.000119619	-3.40973e-10	-1.3258
2157783	chr20:2157783:G:A	1.60319e-16	-3.40973e-10	-0.28569	0.00023614	-3.40973e-10	-0.630198	0.000240356	-3.40973e-10	-0.628
2157820	chr20:2157820:A:C	1.20353e-17	-1.54752	-1.32749	2.42515e-05	-1.68908	-1.21706	2.46214e-05	-1.68932	-1.21718
2158154	chr20:2158154:GA:G	1.3837e-16	-3.40973e-10	-0.432926	0.00034814	-3.40973e-10	-0.242019	0.000354104	-3.40973e-10	-0.24053
2158296	chr20:2158296:C:T	1.1811e-16	-3.40973e-10	-0.591239	0.000287462	-3.40973e-10	-0.433531	0.000292344	-3.40973e-10	-0.43219
2158319	chr20:2158319:G:A	1.35426e-16	-3.40973e-10	-0.454433	0.000339875	-3.40973e-10	-0.266044	0.000345693	-3.40973e-10	-0.26457
2158434	chr20:2158434:G:T	1.50591e-16	-3.40973e-10	-0.348284	0.000381859	-3.40973e-10	-0.149571	0.000388424	-3.40973e-10	-0.148023
2158473	chr20:2158473:C:T	6.56712e-18	-2.1107	-1.37008	1.33652e-05	-2.1103	-1.39167	1.35738e-05	-2.11031	-1.39167
2159382	chr20:2159382:C:T	5.40424e-17	-3.40973e-10	-1.37309	0.000115103	-3.40973e-10	-1.3488	0.000116886	-3.40973e-10	-1.34892
2159519	chr20:2159519:G:C	8.31169e-17	-3.40973e-10	-0.942606	0.000179856	-3.40973e-10	-0.902468	0.000182837	-3.40973e-10	-0.901526
2159769	chr20:2159769:A:G	7.79584e-18	-2.09595	-1.21331	1.78596e-05	-2.08931	-1.12278	1.81312e-05	-2.08935	-1.12314
2160092	chr20:2160092:G:A	7.89479e-18	-2.10419	-1.19247	1.81332e-05	-2.09918	-1.0977	1.84089e-05	-2.0992	-1.09808
2160580	chr20:2160580:A:G	5.48441e-17	-3.40973e-10	-1.35836	0.000117607	-3.40973e-10	-1.32727	0.000119426	-3.40973e-10	-1.32742
2160585	chr20:2160585:G:A	9.92675e-17	-3.40973e-10	-0.765036	0.000260199	-3.40973e-10	-0.533176	0.000264507	-3.40973e-10	-0.532254
2161006	chr20:2161006:G:A	7.45366e-17	-3.40973e-10	-1.05156	0.000165278	-3.40973e-10	-0.986994	0.00016801	-3.40973e-10	-0.986097
2161559	chr20:2161559:T:A	5.45817e-17	-3.40973e-10	-1.36316	0.000111375	-3.40973e-10	-1.38172	0.000113137	-3.40973e-10	-1.38152
2162109	chr20:2162109:T:C	7.81778e-17	-3.40973e-10	-1.00387	0.000163391	-3.40973e-10	-0.998475	0.000166111	-3.40973e-10	-0.997463
2162144	chr20:2162144:C:T	8.08307e-17	-3.40973e-10	-0.970498	0.000200145	-3.40973e-10	-0.795583	0.000203432	-3.40973e-10	-0.794789
2162280	chr20:2162280:C:T	6.29004e-17	-3.40973e-10	-1.2213	0.000122824	-3.40973e-10	-1.28387	0.000124732	-3.40973e-10	-1.28395
2162324	chr20:2162324:T:G	5.75156e-17	-3.40973e-10	-1.3108	0.000128551	-3.40973e-10	-1.2383	0.000130657	-3.40973e-10	-1.23754
2162507	chr20:2162507:A:C	6.67267e-18	-2.09081	-1.37402	1.48916e-05	-2.10236	-1.29146	1.51228e-05	-2.10234	-1.29158
2162561	chr20:2162561:T:TGC	8.23708e-17	-3.40973e-10	-0.951624	0.000195129	-3.40973e-10	-0.820963	0.000198357	-3.40973e-10	-0.820053
2162616	chr20:2162616:A:G	5.8257e-17	-3.40973e-10	-1.29799	0.000122127	-3.40973e-10	-1.28956	0.0001241	-3.40973e-10	-1.28903
2162733	chr20:2162733:T:C	5.33203e-17	-3.40973e-10	-1.38654	0.000112724	-3.40973e-10	-1.36968	0.00011451	-3.40973e-10	-1.36946
2162985	chr20:2162985:A:G	8.42229e-18	-2.09937	-1.1326	2.12868e-05	-2.11	-0.926532	2.16133e-05	-2.10998	-0.926834
2163077	chr20:2163077:G:A	6.24881e-17	-3.40973e-10	-1.22788	0.000123573	-3.40973e-10	-1.27779	0.000125514	-3.40973e-10	-1.2777
2163872	chr20:2163872:G:A	9.9755e-17	-3.40973e-10	-0.760137	0.000205985	-3.40973e-10	-0.766821	0.000209169	-3.40973e-10	-0.766978
2163921	chr20:2163921:C:T	5.42768e-17	-3.40973e-10	-1.36876	0.000115859	-3.40973e-10	-1.34225	0.000117652	-3.40973e-10	-1.34239
2164258	chr20:2164258:G:A	6.23827e-17	-3.40973e-10	-1.22957	0.000120192	-3.40973e-10	-1.30553	0.000122082	-3.40973e-10	-1.30542
2164532	chr20:2164532:C:A	5.30582e-17	-3.40973e-10	-1.39147	0.000111097	-3.40973e-10	-1.38422	0.000112828	-3.40973e-10	-1.38426
2164581	chr20:2164581:T:C	3.71178e-17	-1.74876	-3.79894e-10	5.40277e-05	-2.10513	-3.79894e-10	5.48736e-05	-2.10509	-3.79894e-10
2164718	chr20:2164718:T:C	6.26096e-17	-3.40973e-10	-1.22594	0.000111201	-3.40973e-10	-1.38328	0.000112972	-3.40973e-10	-1.38298
2165096	chr20:2165096:G:A	7.60528e-17	-3.40973e-10	-1.03143	0.000167761	-3.40973e-10	-0.972085	0.000170358	-3.40973e-10	-0.97222
2165542	chr20:2165542:A:C	5.45558e-17	-3.40973e-10	-1.36363	0.000117977	-3.40973e-10	-1.32413	0.00011984	-3.40973e-10	-1.32396
2165761	chr20:2165761:A:G	5.34046e-17	-3.40973e-10	-1.38496	0.0001123	-3.40973e-10	-1.37345	0.000114035	-3.40973e-10	-1.37362
2165890	chr20:2165890:T:A	1.07104e-17	-1.60075	-1.39089	1.69376e-05	-1.87844	-1.38665	1.7208e-05	-1.87797	-1.38677
2165923	chr20:2165923:C:T	7.30787e-17	-3.40973e-10	-1.07132	0.000162126	-3.40973e-10	-1.00625	0.000164761	-3.40973e-10	-1.00562
2165934	chr20:2165934:A:G	7.3983e-17	-3.40973e-10	-1.05902	0.000170273	-3.40973e-10	-0.957219	0.000173007	-3.40973e-10	-0.956786
2166130	chr20:2166130:A:G	5.36598e-17	-3.40973e-10	-1.38019	0.00011099	-3.40973e-10	-1.38518	0.000112736	-3.40973e-10	-1.38507
2166199	chr20:2166199:T:C	5.56128e-17	-3.40973e-10	-1.34444	0.000111778	-3.40973e-10	-1.37811	0.000113529	-3.40973e-10	-1.37806
2166351	chr20:2166351:C:T	6.94514e-17	0.189851	-1.31208	2.79657e-05	-1.42954	-1.33411	2.84828e-05	-1.42679	-1.33403
2166546	chr20:2166546:T:C	6.61918e-17	-3.40973e-10	-1.1703	0.000127121	-3.40973e-10	-1.24948	0.00012915	-3.40973e-10	-1.24914
2166717	chr20:2166717:A:G	8.39358e-17	-3.40973e-10	-0.932803	0.000164134	-3.40973e-10	-0.993937	0.000166749	-3.40973e-10	-0.993629
2167026	chr20:2167026:A:G	9.2996e-17	-3.40973e-10	-0.830299	0.000155888	-3.40973e-10	-1.04548	0.000158477	-3.40973e-10	-1.04451
2167647	chr20:2167647:T:C	2.69512e-17	-2.06883	-3.79894e-10	6.45555e-05	-1.9271	-3.79894e-10	6.55652e-05	-1.92707	-3.79894e-10
2167757	chr20:2167757:G:A	9.43014e-18	-1.91504	-1.2039	1.88474e-05	-2.08472	-1.07353	1.91329e-05	-2.08497	-1.07375
2167797	chr20:2167797:C:T	5.30503e-17	-3.40973e-10	-1.39161	0.000110324	-3.40973e-10	-1.3912	0.000112045	-3.40973e-10	-1.39122
2167986	chr20:2167986:A:C	6.71334e-18	-2.11051	-1.34825	1.43047e-05	-2.08555	-1.34849	1.45295e-05	-2.08539	-1.34855
2168414	chr20:2168414:C:T	1.07176e-17	-2.10193	-0.889034	2.81955e-05	-2.0375	-0.717958	2.86317e-05	-2.0376	-0.718008
2168627	chr20:2168627:G:A	2.58605e-17	-2.11014	-3.79894e-10	6.18855e-05	-1.96934	-3.79894e-10	6.28453e-05	-1.96944	-3.79894e-10
2168632	chr20:2168632:C:T	1.22019e-16	-3.40973e-10	-0.558677	0.000270996	-3.40973e-10	-0.492519	0.000275178	-3.40973e-10	-0.492702
2168724	chr20:2168724:G:A	7.39819e-18	-2.0383	-1.32332	1.52237e-05	-2.11164	-1.26013	1.54595e-05	-2.11164	-1.26026
2168749	chr20:2168749:C:T	1.6178e-17	-2.04111	-0.538097	6.74957e-05	-1.91415	0.0315948	6.83597e-05	-1.91506	0.0297272
2169224	chr20:2169224:C:T	6.06375e-17	-3.40973e-10	-1.25794	0.00013334	-3.40973e-10	-1.20172	0.000135418	-3.40973e-10	-1.20175
2169266	chr20:2169266:G:A	1.23331e-17	-2.06526	-0.785304	3.22173e-05	-1.89958	-0.722543	3.2716e-05	-1.90006	-0.722193
2169583	chr20:2169583:C:T	2.60005e-17	-2.10474	-3.79894e-10	6.46103e-05	-1.92625	-3.79894e-10	6.56105e-05	-1.92638	-3.79894e-10
2169711	chr20:2169711:A:C	8.41052e-18	-2.11115	-1.12222	1.9076e-05	-1.79797	-1.34822	1.93824e-05	-1.79792	-1.34784
2170015	chr20:2170015:C:T	5.96786e-17	-3.40973e-10	-1.27388	0.000130719	-3.40973e-10	-1.22157	0.000132756	-3.40973e-10	-1.2216
2170089	chr20:2170089:GTA:G	3.4705e-17	-1.81597	-3.79894e-10	5.61647e-05	-2.06633	-3.79894e-10	5.70523e-05	-2.06615	-3.79894e-10
2170117	chr20:2170117:T:C	8.31058e-17	-3.40973e-10	-0.94274	0.000193458	-3.40973e-10	-0.82956	0.000196455	-3.40973e-10	-0.829686
2170123	chr20:2170123:A:C	8.96953e-17	-3.40973e-10	-0.866436	0.000210119	-3.40973e-10	-0.74695	0.00021337	-3.40973e-10	-0.747093
2170309	chr20:2170309:A:G	5.31345e-17	-3.40973e-10	-1.39003	0.000110337	-3.40973e-10	-1.39108	0.000112063	-3.40973e-10	-1.39106
2170318	chr20:2170318:T:C	7.92362e-18	-2.05418	-1.23882	2.02778e-05	-2.06377	-1.02133	2.05822e-05	-2.06342	-1.02227
2170485	chr20:2170485:T:A	1.11396e-16	-3.40973e-10	-0.64976	0.000207539	-3.40973e-10	-0.759305	0.000211028	-3.40973e-10	-0.758132
2170704	chr20:2170704:A:G	7.14879e-18	-2.01951	-1.3764	1.34092e-05	-2.11127	-1.38741	1.36192e-05	-2.11124	-1.3874
2171243	chr20:2171243:C:CA	1.49053e-16	-3.40973e-10	-0.358553	0.000260584	-3.40973e-10	-0.531697	0.000264978	-3.40973e-10	-0.530473
2171331	chr20:2171331:G:C	9.81878e-17	-3.40973e-10	-0.775973	0.000255221	-3.40973e-10	-0.552494	0.00025913	-3.40973e-10	-0.55279
2171411	chr20:2171411:A:G	6.863e-18	-2.10629	-1.33042	1.72193e-05	-2.10936	-1.13923	1.74716e-05	-2.10944	-1.1401
2171695	chr20:2171695:CA:C	6.25357e-17	-3.40973e-10	-1.22712	0.000138589	-3.40973e-10	-1.16311	0.000140747	-3.40973e-10	-1.16316
2172111	chr20:2172111:G:GAA	6.20164e-17	-3.40973e-10	-1.23546	0.000140306	-3.40973e-10	-1.1508	0.000142462	-3.40973e-10	-1.15105
2172217	chr20:2172217:C:CA	6.27033e-17	-3.40973e-10	-1.22444	0.000147754	-3.40973e-10	-1.09907	0.000150008	-3.40973e-10	-1.09943
2172319	chr20:2172319:C:T	2.89731e-17	-1.99649	-3.79894e-10	5.56771e-05	-2.07505	-3.79894e-10	5.65425e-05	-2.07513	-3.79894e-10
2172452	chr20:2172452:T:A	2.65293e-17	-2.08461	-3.79894e-10	6.48057e-05	-1.92323	-3.79894e-10	6.57472e-05	-1.9243	-3.79894e-10
2172578	chr20:2172578:C:A	1.62593e-17	-1.55818	-1.01601	6.04275e-05	-1.04388	-0.949302	6.14315e-05	-1.04296	-0.949234
2172742	chr20:2172742:A:T	7.98726e-18	-1.91113	-1.37388	3.58145e-05	-1.15023	-1.36604	3.63603e-05	-1.15031	-1.36633
2173005	chr20:2173005:T:A	4.49823e-17	-1.71825	0.161659	0.000143917	-1.28053	0.155139	0.000146214	-1.27999	0.15494
2173015	chr20:2173015:A:G	4.33324e-17	-1.55033	-0.0436218	0.000130058	-1.04291	-0.183733	0.000132188	-1.04239	-0.183502
2173694	chr20:2173694:C:G	7.28516e-17	-3.40973e-10	-1.07443	0.000137197	-3.40973e-10	-1.1732	0.000139422	-3.40973e-10	-1.17261
2173836	chr20:2173836:A:G	5.71031e-17	-3.40973e-10	-1.318	0.000119554	-3.40973e-10	-1.31086	0.000121396	-3.40973e-10	-1.31106
2174299	chr20:2174299:C:T	6.30301e-17	-3.40973e-10	-1.21924	0.000148319	-3.40973e-10	-1.09526	0.000150598	-3.40973e-10	-1.09551
2174434	chr20:2174434:T:C	8.48445e-17	-1.61901	0.696978	0.00045873	-1.00719	1.04103	0.000465689	-1.00599	1.03939
2174491	chr20:2174491:G:A	2.51944e-17	-1.44817	-0.688066	9.67622e-05	-0.923754	-0.598612	9.82866e-05	-0.923182	-0.599051
2174553	chr20:2174553:A:G	3.27386e-17	-1.36766	-0.50664	0.000131616	-0.813587	-0.401146	0.000133696	-0.812958	-0.401594
2174724	chr20:2174724:C:T	2.66392e-17	-2.08047	-3.79894e-10	6.05773e-05	-1.9907	-3.79894e-10	6.15845e-05	-1.98971	-3.79894e-10
2174769	chr20:2174769:G:A	7.12146e-17	-3.40973e-10	-1.09716	0.000163117	-3.40973e-10	-1.00015	0.000165634	-3.40973e-10	-1.00034
2175000	chr20:2175000:G:A	1.45513e-16	-3.40973e-10	-0.382591	0.000346479	-3.40973e-10	-0.246802	0.000351881	-3.40973e-10	-0.246828
2175362	chr20:2175362:G:A	1.28166e-17	-1.70637	-1.10575	4.14659e-05	-1.20468	-1.16507	4.21468e-05	-1.20419	-1.16477
2175480	chr20:2175480:G:A	5.81499e-17	-3.40973e-10	-1.29983	0.000121547	-3.40973e-10	-1.29432	0.000123416	-3.40973e-10	-1.29456
2175764	chr20:2175764:T:C	1.39465e-16	-3.40973e-10	-0.42504	0.000331425	-3.40973e-10	-0.291222	0.000336592	-3.40973e-10	-0.291248
2175849	chr20:2175849:C:T	7.28181e-17	-3.40973e-10	-1.07489	0.000162901	-3.40973e-10	-1.00148	0.000165436	-3.40973e-10	-1.00154
2176042	chr20:2176042:A:G	7.06719e-18	-2.07773	-1.32966	1.41597e-05	-2.09355	-1.35068	1.43781e-05	-2.0937	-1.35072
2176166	chr20:2176166:T:G	7.52679e-17	-3.40973e-10	-1.0418	0.000168972	-3.40973e-10	-0.964888	0.000171602	-3.40973e-10	-0.964945
2176484	chr20:2176484:G:A	1.2747e-17	-1.76372	-1.05383	4.15517e-05	-1.25363	-1.11406	4.22504e-05	-1.25276	-1.11375
2176661	chr20:2176661:T:A	5.46706e-17	-3.40973e-10	-1.36153	0.00011663	-3.40973e-10	-1.33562	0.000118445	-3.40973e-10	-1.33567
2177031	chr20:2177031:GAC:G	1.48504e-17	-2.10722	-0.557605	2.01884e-05	-2.05239	-1.03713	2.0558e-05	-2.05158	-1.03529
2177163	chr20:2177163:C:T	2.22327e-17	-1.52796	-0.733334	3.20416e-05	-1.84	-0.787591	3.25303e-05	-1.84063	-0.787317
2177288	chr20:2177288:G:C	1.84147e-17	-2.11066	-0.339044	1.89978e-05	-2.11001	-1.04029	1.93442e-05	-2.10987	-1.03785
2177480	chr20:2177480:C:T	1.2243e-17	-2.09884	-0.759061	1.81718e-05	-2.02729	-1.16746	1.85006e-05	-2.02632	-1.166
2177797	chr20:2177797:A:G	1.7604e-16	-3.40973e-10	-0.192143	0.000394984	-3.40973e-10	-0.115777	0.000401137	-3.40973e-10	-0.115817
2177834	chr20:2177834:T:C	3.17868e-16	-3.40973e-10	0.398781	0.000779266	-3.40973e-10	0.56373	0.000792735	-3.40973e-10	0.565369
2177940	chr20:2177940:A:G	1.19798e-16	-1.7208	1.14375	0.000135808	-1.59166	0.408274	0.00013813	-1.59388	0.411956
2177995	chr20:2177995:A:G	2.99253e-17	-1.99738	0.0332335	4.39504e-05	-1.9664	-0.34516	4.46751e-05	-1.96738	-0.343325
2178025	chr20:2178025:A:G	3.96135e-17	-2.0173	0.333614	6.2614e-05	-2.11161	0.153979	6.37068e-05	-2.11163	0.155804
2178590	chr20:2178590:G:A	8.92745e-18	-2.08762	-1.08611	1.79723e-05	-1.96199	-1.2438	1.82371e-05	-1.96343	-1.24323
2178693	chr20:2178693:A:T	7.9457e-18	-2.11125	-1.17898	1.84414e-05	-1.95331	-1.22672	1.87513e-05	-1.95248	-1.22637
2178707	chr20:2178707:C:T	5.69618e-17	-3.40973e-10	-1.32047	0.000118412	-3.40973e-10	-1.32046	0.000120259	-3.40973e-10	-1.32047
2178880	chr20:2178880:C:T	6.09392e-17	-3.40973e-10	-1.25298	0.00013393	-3.40973e-10	-1.19731	0.000135999	-3.40973e-10	-1.19747
2178917	chr20:2178917:G:C	1.10459e-16	-3.40973e-10	-0.658211	0.000237894	-3.40973e-10	-0.622799	0.000241486	-3.40973e-10	-0.623308
2179145	chr20:2179145:A:G	2.72167e-17	-1.74251	-0.316512	5.00158e-05	-1.65168	-0.530601	5.09375e-05	-1.65032	-0.5292
2179528	chr20:2179528:C:T	6.23956e-17	-3.40973e-10	-1.22936	0.000132594	-3.40973e-10	-1.20733	0.00013466	-3.40973e-10	-1.20737
2179590	chr20:2179590:C:T	2.7886e-17	-2.03473	-3.79894e-10	5.42784e-05	-2.1005	-3.79894e-10	5.51232e-05	-2.10055	-3.79894e-10
2179825	chr20:2179825:T:C	5.3343e-17	-3.40973e-10	-1.38611	0.0001103	-3.40973e-10	-1.39142	0.000112024	-3.40973e-10	-1.39141
2179826	chr20:2179826:A:G	9.95006e-17	-3.40973e-10	-0.762691	0.000230656	-3.40973e-10	-0.653697	0.000234237	-3.40973e-10	-0.653789
2179896	chr20:2179896:G:A	6.01691e-17	-2.06497	0.799275	8.50215e-05	-2.1	0.448278	8.65494e-05	-2.10015	0.450743
2179939	chr20:2179939:AT:A	1.44053e-17	-2.11109	-0.584165	2.25487e-05	-1.97815	-1.0008	2.29083e-05	-1.97917	-0.999449
2180353	chr20:2180353:G:A	7.66536e-17	-3.40973e-10	-1.02356	0.000190496	-3.40973e-10	-0.844993	0.000193427	-3.40973e-10	-0.845222
2180805	chr20:2180805:A:G	7.1592e-17	-3.40973e-10	-1.09187	0.000147017	-3.40973e-10	-1.10407	0.000149414	-3.40973e-10	-1.1034
2180849	chr20:2180849:G:A	8.08361e-18	-1.88908	-1.38393	2.39847e-05	-1.55724	-1.35997	2.43714e-05	-1.55673	-1.35998
2180858	chr20:2180858:A:G	7.642e-18	-1.94295	-1.38624	1.4073e-05	-2.06167	-1.38869	1.42856e-05	-2.06213	-1.38874
2180872	chr20:2180872:G:T	6.96543e-17	-3.40973e-10	-1.11931	0.00014311	-3.40973e-10	-1.13101	0.000145438	-3.40973e-10	-1.13037
2180916	chr20:2180916:C:T	8.53326e-17	-3.40973e-10	-0.916299	0.000198443	-3.40973e-10	-0.804122	0.000201542	-3.40973e-10	-0.804124
2180965	chr20:2180965:A:G	1.23007e-17	-1.88056	-0.972642	3.33885e-05	-1.52532	-1.06109	3.3937e-05	-1.52494	-1.06068
2181025	chr20:2181025:T:A	1.24346e-17	-1.84429	-0.998078	3.46387e-05	-1.46531	-1.08434	3.52073e-05	-1.46492	-1.08394
2181032	chr20:2181032:G:A	1.25456e-17	-1.84415	-0.989334	3.4935e-05	-1.46487	-1.07626	3.55088e-05	-1.46448	-1.07586
2181177	chr20:2181177:G:A	5.37476e-16	-3.40973e-10	0.92403	0.00120901	-3.40973e-10	1.00293	0.00122765	-3.40973e-10	1.00274
2181202	chr20:2181202:G:A	2.85396e-17	-2.01156	-3.79894e-10	5.60262e-05	-2.0688	-3.79894e-10	5.69141e-05	-2.06858	-3.79894e-10
2181287	chr20:2181287:A:G	9.37991e-16	-3.40973e-10	1.48089	0.00162986	-3.40973e-10	1.30163	0.00166154	-3.40973e-10	1.30538
2181297	chr20:2181297:CA:C	1.75867e-17	-2.1112	-0.384512	2.44338e-05	-2.0843	-0.814354	2.4874e-05	-2.08392	-0.812381
2181306	chr20:2181306:G:A	1.41834e-17	-1.85036	-0.860418	3.89276e-05	-1.47418	-0.958742	3.95695e-05	-1.47378	-0.95828
2181331	chr20:2181331:G:C	7.27506e-17	-3.40973e-10	-1.07582	0.000151295	-3.40973e-10	-1.07539	0.000153767	-3.40973e-10	-1.07468
2181525	chr20:2181525:C:T	2.1198e-16	-3.40973e-10	-0.00636384	0.000469277	-3.40973e-10	0.0565707	0.000477368	-3.40973e-10	0.0581681
2181817	chr20:2181817:G:A	1.24283e-17	-1.86374	-0.979139	3.42132e-05	-1.49492	-1.06709	3.47752e-05	-1.49453	-1.06669
2181885	chr20:2181885:A:C	5.50275e-17	-3.40973e-10	-1.35502	0.000113489	-3.40973e-10	-1.36292	0.000115268	-3.40973e-10	-1.36286
2182010	chr20:2182010:C:T	1.25247e-17	-1.8611	-0.974056	3.45258e-05	-1.4908	-1.06211	3.50931e-05	-1.49041	-1.0617
2182245	chr20:2182245:G:A	1.4897e-17	-2.09506	-0.566637	2.6547e-05	-2.00814	-0.807565	2.69959e-05	-2.008	-0.806433
2182363	chr20:2182363:T:C	3.63179e-17	-1.77054	-3.79894e-10	8.91046e-05	-1.60481	-3.79894e-10	9.05055e-05	-1.60471	-3.79894e-10
2182739	chr20:2182739:A:G	1.277e-17	-1.8355	-0.980252	3.5736e-05	-1.45112	-1.06735	3.63229e-05	-1.45073	-1.06694
2183187	chr20:2183187:G:A	5.40673e-17	-3.40973e-10	-1.37262	0.000112809	-3.40973e-10	-1.36893	0.000114559	-3.40973e-10	-1.36903
2183589	chr20:2183589:A:T	5.30571e-17	-3.40973e-10	-1.39149	0.000110425	-3.40973e-10	-1.39029	0.000112147	-3.40973e-10	-1.39031
2183685	chr20:2183685:T:C	1.12181e-17	-1.83234	-1.11298	1.88523e-05	-2.02353	-1.13446	1.91456e-05	-2.02389	-1.13416
2183700	chr20:2183700:T:C	1.51135e-17	-2.10058	-0.546684	2.86507e-05	-1.99226	-0.747184	2.91454e-05	-1.99165	-0.746167
2183915	chr20:2183915:A:T	6.72342e-17	-3.40973e-10	-1.15467	0.000156907	-3.40973e-10	-1.03897	0.000159338	-3.40973e-10	-1.03909
2183941	chr20:2183941:A:G	1.80446e-17	-2.11089	-0.359121	2.53925e-05	-2.06432	-0.795848	2.5854e-05	-2.06381	-0.793841
2184308	chr20:2184308:G:A	6.68463e-18	-2.09274	-1.37031	1.35403e-05	-2.10142	-1.38752	1.37521e-05	-2.10141	-1.38751
2184613	chr20:2184613:C:T	6.71292e-18	-2.08269	-1.37613	1.34349e-05	-2.10712	-1.38964	1.3645e-05	-2.10711	-1.38963
2185075	chr20:2185075:G:T	6.25161e-17	-3.40973e-10	-1.22743	0.000138879	-3.40973e-10	-1.16102	0.000141051	-3.40973e-10	-1.161
2185182	chr20:2185182:T:A	5.47724e-17	-3.40973e-10	-1.35967	0.00011931	-3.40973e-10	-1.3129	0.000121164	-3.40973e-10	-1.31298
2185359	chr20:2185359:T:G	1.54221e-17	-2.09796	-0.529096	2.72547e-05	-2.01407	-0.775321	2.77158e-05	-2.01395	-0.774165
2185623	chr20:2185623:A:G	1.27065e-16	-3.40973e-10	-0.518153	0.000208744	-3.40973e-10	-0.753512	0.000212111	-3.40973e-10	-0.75301
2185642	chr20:2185642:T:C	1.27589e-16	-3.40973e-10	-0.514039	0.000209483	-3.40973e-10	-0.749978	0.000212862	-3.40973e-10	-0.749475
2185672	chr20:2185672:A:G	1.13532e-17	-2.09549	-0.837867	1.98355e-05	-1.99447	-1.11268	2.01764e-05	-1.99379	-1.11181
2185918	chr20:2185918:G:A	5.66341e-17	-3.40973e-10	-1.32624	0.000114971	-3.40973e-10	-1.34994	0.000116773	-3.40973e-10	-1.34989
2186359	chr20:2186359:A:C	3.15613e-17	-2.10173	0.190808	5.15368e-05	-2.08362	-0.0687033	5.24381e-05	-2.08366	-0.0668238
2186656	chr20:2186656:G:T	1.57746e-16	-3.40973e-10	-0.301871	0.000344396	-3.40973e-10	-0.252831	0.000350269	-3.40973e-10	-0.251419
2186787	chr20:2186787:A:G	2.94287e-17	-2.10809	0.127204	4.91921e-05	-2.07154	-0.127351	5.00506e-05	-2.07157	-0.125513
2187536	chr20:2187536:T:C	5.98429e-17	-3.40973e-10	-1.27113	0.000139573	-3.40973e-10	-1.15604	0.000141723	-3.40973e-10	-1.15625
2188340	chr20:2188340:C:A	5.57792e-17	-3.40973e-10	-1.34145	0.000113834	-3.40973e-10	-1.35988	0.000115624	-3.40973e-10	-1.35978
2188420	chr20:2188420:C:G	8.87414e-18	-1.87043	-1.30929	2.05558e-05	-1.75226	-1.31922	2.08879e-05	-1.75186	-1.31909
2188733	chr20:2188733:T:A	3.02077e-16	-3.40973e-10	0.347827	0.000754267	-3.40973e-10	0.531124	0.000765984	-3.40973e-10	0.531041
2188868	chr20:2188868:A:C	1.36488e-17	-1.86463	-0.88457	3.72294e-05	-1.49404	-0.983488	3.78427e-05	-1.49366	-0.983026
2188940	chr20:2188940:T:G	2.9388e-17	-2.11159	0.129325	4.66619e-05	-2.06481	-0.186881	4.75199e-05	-2.06436	-0.184613
2189028	chr20:2189028:A:G	2.82514e-16	-3.40973e-10	0.280872	0.000856723	-3.40973e-10	0.658492	0.000871438	-3.40973e-10	0.660024
2189155	chr20:2189155:A:G	2.66918e-17	-2.11066	0.0321618	4.31478e-05	-2.05481	-0.275185	4.39396e-05	-2.0543	-0.273001
2189230	chr20:2189230:G:A	6.15414e-17	-3.40973e-10	-1.24315	0.000144968	-3.40973e-10	-1.11811	0.000147199	-3.40973e-10	-1.11833
2189400	chr20:2189400:C:T	1.3092e-17	-1.8655	-0.925354	3.5698e-05	-1.49991	-1.01961	3.62855e-05	-1.49953	-1.01917
2189553	chr20:2189553:G:A	6.88434e-18	-2.04899	-1.38462	2.50074e-05	-1.52899	-1.34647	2.53813e-05	-1.52925	-1.34686
2189744	chr20:2189744:C:T	6.13753e-17	-3.40973e-10	-1.24585	0.000144443	-3.40973e-10	-1.12174	0.000146666	-3.40973e-10	-1.12196
2189862	chr20:2189862:T:C	3.95932e-17	-1.6842	-3.79894e-10	9.43538e-05	-1.54757	-3.79894e-10	9.58458e-05	-1.54738	-3.79894e-10
2189885	chr20:2189885:T:G	5.72369e-17	-3.40973e-10	-1.31566	0.000125357	-3.40973e-10	-1.26346	0.000127307	-3.40973e-10	-1.26352
2189940	chr20:2189940:C:A	1.05659e-17	-1.9546	-1.05063	1.83101e-05	-2.07813	-1.10903	1.85965e-05	-2.07846	-1.10869
2190064	chr20:2190064:C:T	2.18424e-17	-2.09464	-0.184358	3.02596e-05	-2.02072	-0.664086	3.08228e-05	-2.02	-0.661862
2190243	chr20:2190243:A:G	1.48273e-17	-1.75607	-0.910317	4.28589e-05	-1.33012	-1.00659	4.35661e-05	-1.3297	-1.00614
2190299	chr20:2190299:G:A	1.35409e-17	-1.83144	-0.925704	3.76979e-05	-1.44253	-1.02249	3.83185e-05	-1.44214	-1.02205
2190368	chr20:2190368:T:C	1.47322e-17	-1.83049	-0.842331	4.06424e-05	-1.44299	-0.946824	4.1313e-05	-1.4426	-0.946344
2190390	chr20:2190390:G:A	6.03229e-17	-3.40973e-10	-1.26314	0.000121078	-3.40973e-10	-1.29819	0.00012298	-3.40973e-10	-1.2981
2190396	chr20:2190396:G:A	1.41799e-17	-1.83388	-0.877144	3.92069e-05	-1.44767	-0.978101	3.98531e-05	-1.44728	-0.977636
2190545	chr20:2190545:T:C	1.39173e-17	-1.82957	-0.900147	3.87669e-05	-1.44082	-0.996233	3.9406e-05	-1.44042	-0.995779
2190679	chr20:2190679:A:G	3.34509e-17	-2.10531	0.252531	5.48625e-05	-2.0754	-0.014393	5.58249e-05	-2.07544	-0.0124616
2190756	chr20:2190756:T:TA	1.35093e-17	-1.83972	-0.919751	3.74354e-05	-1.45618	-1.01583	3.80514e-05	-1.45579	-1.01539
2190984	chr20:2190984:C:T	8.53966e-18	-2.10571	-1.11242	2.42397e-05	-2.11169	-0.794943	2.45811e-05	-2.11167	-0.796476
2191003	chr20:2191003:A:G	7.99978e-17	-1.92437	0.943513	8.88266e-05	-1.81221	0.204272	9.04068e-05	-1.81355	0.207752
2191033	chr20:2191033:G:C	2.15266e-16	-3.40973e-10	0.00901882	0.000354827	-3.40973e-10	-0.222993	0.000360958	-3.40973e-10	-0.22136
2191154	chr20:2191154:C:T	1.42521e-17	-1.84695	-0.858998	3.90675e-05	-1.46736	-0.961969	3.97113e-05	-1.46699	-0.961494
2191157	chr20:2191157:G:A	1.44093e-17	-1.83673	-0.858255	3.97163e-05	-1.45156	-0.961301	4.03712e-05	-1.45118	-0.960826
2191616	chr20:2191616:T:G	1.57757e-17	-1.71893	-0.885452	4.85125e-05	-1.2254	-0.987404	4.93075e-05	-1.22511	-0.986937
2191674	chr20:2191674:C:T	4.08272e-17	-1.65351	-3.79894e-10	7.50447e-05	-1.77654	-3.79894e-10	7.62397e-05	-1.77624	-3.79894e-10
2191738	chr20:2191738:C:T	6.05122e-17	-3.40973e-10	-1.26001	0.000141768	-3.40973e-10	-1.14043	0.000143951	-3.40973e-10	-1.14065
2191762	chr20:2191762:A:G	2.42208e-17	-2.05978	-0.115861	3.52432e-05	-1.92568	-0.606671	3.59117e-05	-1.92469	-0.604364
2191858	chr20:2191858:G:T	6.77224e-18	-2.07506	-1.37496	1.34252e-05	-2.10898	-1.38851	1.3635e-05	-2.10898	-1.3885
2191900	chr20:2191900:C:T	1.75069e-17	-1.92559	-0.57467	3.35365e-05	-1.67354	-0.908452	3.41425e-05	-1.67225	-0.90733
2192001	chr20:2192001:T:A	1.04342e-17	-1.99691	-1.02086	1.91136e-05	-2.09985	-1.04437	1.94134e-05	-2.09998	-1.04417
2192126	chr20:2192126:A:G	5.58108e-17	-3.40973e-10	-1.34089	0.000120724	-3.40973e-10	-1.30111	0.000122604	-3.40973e-10	-1.30116
2192217	chr20:2192217:C:T	1.20144e-17	-2.06751	-0.809241	2.00055e-05	-1.9417	-1.15692	2.03646e-05	-1.94071	-1.15562
2192260	chr20:2192260:C:T	1.68521e-17	-1.46531	-1.07307	2.64901e-05	-1.71796	-1.09989	2.68892e-05	-1.71914	-1.09925
2192291	chr20:2192291:A:G	8.39705e-17	-3.40973e-10	-0.932389	0.000141992	-3.40973e-10	-1.13885	0.000144331	-3.40973e-10	-1.13801
2192400	chr20:2192400:A:G	1.17655e-17	-1.8638	-1.03388	1.88326e-05	-2.03524	-1.12379	1.91277e-05	-2.03557	-1.12341
2192498	chr20:2192498:A:C	7.81549e-17	-3.40973e-10	-1.00416	0.000152095	-3.40973e-10	-1.07012	0.000154499	-3.40973e-10	-1.06993
2192748	chr20:2192748:T:A	4.13056e-17	-0.453608	-1.18825	0.000425396	1.34762	-1.38922	0.000431714	1.34674	-1.3891
2193255	chr20:2193255:A:T	7.4271e-18	-1.96664	-1.39108	2.79888e-05	-1.37167	-1.39115	2.8443e-05	-1.37106	-1.39116
2193288	chr20:2193288:G:A	9.00625e-18	-2.11055	-1.05439	1.68693e-05	-2.01835	-1.25077	1.71387e-05	-2.01879	-1.25
2193396	chr20:2193396:G:A	5.65034e-17	-3.40973e-10	-1.32855	0.000125272	-3.40973e-10	-1.26414	0.000127202	-3.40973e-10	-1.26434
2193457	chr20:2193457:T:A	6.54069e-17	-3.40973e-10	-1.18223	0.000155865	-3.40973e-10	-1.04563	0.000158252	-3.40973e-10	-1.04593
2193473	chr20:2193473:T:C	1.63028e-17	-1.93291	-0.638608	2.91911e-05	-1.66044	-1.06031	2.97356e-05	-1.65908	-1.0587
2193567	chr20:2193567:G:A	6.14251e-17	-3.40973e-10	-1.24504	0.000119194	-3.40973e-10	-1.31387	0.000121065	-3.40973e-10	-1.31379
2193630	chr20:2193630:C:T	6.69902e-16	-3.40973e-10	1.14428	0.00159428	-3.40973e-10	1.27956	0.0016227	-3.40973e-10	1.28172
2193654	chr20:2193654:T:C	1.43803e-17	-2.05638	-0.64062	1.97787e-05	-2.09651	-1.0135	2.01113e-05	-2.09673	-1.01211
2193818	chr20:2193818:A:C	6.36867e-17	-3.40973e-10	-1.20888	0.000150594	-3.40973e-10	-1.08003	0.000152903	-3.40973e-10	-1.08032
2193989	chr20:2193989:G:A	6.27931e-17	-3.40973e-10	-1.22301	0.000147883	-3.40973e-10	-1.0982	0.000150151	-3.40973e-10	-1.09848
2194014	chr20:2194014:T:G	2.80322e-15	-3.40973e-10	2.57567	0.00438696	-3.40973e-10	2.29177	0.00447618	-3.40973e-10	2.29641
2194358	chr20:2194358:G:A	5.46685e-17	-3.40973e-10	-1.36157	0.000119245	-3.40973e-10	-1.31344	0.000121088	-3.40973e-10	-1.31361
2195320	chr20:2195320:G:A	6.45152e-17	-3.40973e-10	-1.19595	0.000122629	-3.40973e-10	-1.28546	0.000124575	-3.40973e-10	-1.28521
2195323	chr20:2195323:G:A	9.21804e-18	-1.86387	-1.27782	3.09749e-05	-1.48814	-1.17331	3.14868e-05	-1.4868	-1.17376
2195436	chr20:2195436:T:TG	3.6572e-17	-1.76357	-3.79894e-10	0.000157468	-1.0354	-3.79894e-10	0.000159294	-1.03937	-3.79894e-10
2195478	chr20:2195478:T:A	8.42115e-18	-2.0943	-1.13781	1.72648e-05	-2.04171	-1.20424	1.75473e-05	-2.04132	-1.2039
2196475	chr20:2196475:T:G	2.37247e-16	-3.40973e-10	0.106248	0.000554204	-3.40973e-10	0.222911	0.0005638	-3.40973e-10	0.22458
2196747	chr20:2196747:A:T	3.88723e-16	-3.40973e-10	0.600013	0.000961662	-3.40973e-10	0.774041	0.000978581	-3.40973e-10	0.775983
2196972	chr20:2196972:A:G	1.20451e-15	-3.40973e-10	1.73097	0.00183544	-3.40973e-10	1.42042	0.001871	-3.40973e-10	1.42411
2196978	chr20:2196978:A:G	6.35621e-17	-3.40973e-10	-1.21084	0.000139372	-3.40973e-10	-1.15747	0.00014153	-3.40973e-10	-1.15761
2197115	chr20:2197115:G:A	9.27658e-17	-3.40973e-10	-0.832777	0.000153662	-3.40973e-10	-1.05987	0.000156144	-3.40973e-10	-1.05934
2197796	chr20:2197796:A:G	6.83439e-18	-2.07209	-1.3688	2.10838e-05	-1.67312	-1.37299	2.1394e-05	-1.67399	-1.37302
2197962	chr20:2197962:A:C	3.59866e-17	-1.77971	-3.79894e-10	5.98024e-05	-2.00358	-3.79894e-10	6.07411e-05	-2.0035	-3.79894e-10
2198006	chr20:2198006:T:C	6.68475e-17	-3.40973e-10	-1.16044	0.000115997	-3.40973e-10	-1.34106	0.000117836	-3.40973e-10	-1.34082
2198028	chr20:2198028:C:T	1.00651e-16	-3.40973e-10	-0.7512	0.000164684	-3.40973e-10	-0.990592	0.000167349	-3.40973e-10	-0.990039
2198171	chr20:2198171:C:T	6.73687e-17	-3.40973e-10	-1.15267	0.000126671	-3.40973e-10	-1.25303	0.000128666	-3.40973e-10	-1.2529
2198203	chr20:2198203:G:A	3.61206e-17	-1.77599	-3.79894e-10	6.00729e-05	-1.99906	-3.79894e-10	6.10156e-05	-1.99899	-3.79894e-10
2198267	chr20:2198267:C:T	3.4621e-17	-1.81839	-3.79894e-10	5.86963e-05	-2.02225	-3.79894e-10	5.96166e-05	-2.02219	-3.79894e-10
2198268	chr20:2198268:G:A	5.49614e-17	-3.40973e-10	-1.35622	0.000115526	-3.40973e-10	-1.34513	0.000117329	-3.40973e-10	-1.34514
2198340	chr20:2198340:G:A	5.72442e-17	-3.40973e-10	-1.31553	0.000123315	-3.40973e-10	-1.27988	0.000125221	-3.40973e-10	-1.28004
2199014	chr20:2199014:T:A	9.8549e-17	-3.40973e-10	-0.772301	0.000232661	-3.40973e-10	-0.64504	0.000236121	-3.40973e-10	-0.645776
2199040	chr20:2199040:T:A	9.93017e-17	-3.40973e-10	-0.764692	0.000234627	-3.40973e-10	-0.636626	0.000238115	-3.40973e-10	-0.637367
2199069	chr20:2199069:A:G	1.05919e-17	-1.92883	-1.07393	1.44887e-05	-2.08111	-1.34014	1.47245e-05	-2.08117	-1.33944
2199135	chr20:2199135:A:G	1.13347e-17	-1.93945	-0.995538	1.47927e-05	-2.08645	-1.31404	1.50366e-05	-2.08649	-1.31314
2199173	chr20:2199173:A:C	7.24064e-18	-2.10598	-1.27716	1.49145e-05	-2.01744	-1.37485	1.51484e-05	-2.01761	-1.37461
2199519	chr20:2199519:T:C	1.64879e-17	-1.1821	-1.37813	1.80158e-05	-1.81205	-1.39133	1.83136e-05	-1.81113	-1.39135
2199780	chr20:2199780:A:G	5.50564e-17	-3.40973e-10	-1.3545	0.000117914	-3.40973e-10	-1.32467	0.000119746	-3.40973e-10	-1.32475
2199880	chr20:2199880:C:T	5.9326e-17	-3.40973e-10	-1.27981	0.000116761	-3.40973e-10	-1.33449	0.0001186	-3.40973e-10	-1.33436
2199886	chr20:2199886:T:C	6.33662e-17	-3.40973e-10	-1.21392	0.000145725	-3.40973e-10	-1.1129	0.000147973	-3.40973e-10	-1.11309
2200079	chr20:2200079:C:T	8.10222e-18	-2.10896	-1.16176	1.74263e-05	-2.04211	-1.19453	1.77062e-05	-2.04204	-1.19417
2200338	chr20:2200338:G:A	4.47367e-17	-1.56206	-3.79894e-10	6.86582e-05	-1.86548	-3.79894e-10	6.97318e-05	-1.86546	-3.79894e-10
2200447	chr20:2200447:G:A	1.09348e-15	-3.40973e-10	1.63427	0.0017024	-3.40973e-10	1.34517	0.00173576	-3.40973e-10	1.34908
2200527	chr20:2200527:T:A	1.62608e-17	-1.22315	-1.35094	2.59245e-05	-1.45931	-1.38012	2.63805e-05	-1.4575	-1.38
2200636	chr20:2200636:C:T	8.7184e-17	-3.40973e-10	-0.894835	0.000189362	-3.40973e-10	-0.850959	0.000192257	-3.40973e-10	-0.851287
2200812	chr20:2200812:T:C	1.28836e-17	-1.54389	-1.26301	2.17027e-05	-1.83981	-1.17737	2.20674e-05	-1.83806	-1.17796
2200842	chr20:2200842:G:A	9.07707e-17	-3.40973e-10	-0.854518	0.000212912	-3.40973e-10	-0.733743	0.000216089	-3.40973e-10	-0.734429
2200848	chr20:2200848:C:T	1.19504e-17	-1.63242	-1.24967	1.78573e-05	-1.86023	-1.35198	1.81752e-05	-1.85843	-1.35163
2201214	chr20:2201214:T:A	1.18243e-15	-3.40973e-10	1.71247	0.0018589	-3.40973e-10	1.43312	0.00189526	-3.40973e-10	1.43699
2201399	chr20:2201399:C:T	1.01268e-15	-3.40973e-10	1.5575	0.00170222	-3.40973e-10	1.34507	0.00173574	-3.40973e-10	1.34907
2202070	chr20:2202070:G:A	5.69854e-17	-3.40973e-10	-1.32006	0.000123315	-3.40973e-10	-1.27988	0.000125229	-3.40973e-10	-1.27998
2202212	chr20:2202212:G:A	1.4653e-16	-3.40973e-10	-0.375628	0.000247553	-3.40973e-10	-0.582999	0.000251535	-3.40973e-10	-0.58254
2202499	chr20:2202499:C:T	5.31064e-17	-3.40973e-10	-1.39056	0.000111206	-3.40973e-10	-1.38324	0.00011294	-3.40973e-10	-1.38326
2202559	chr20:2202559:T:C	1.19652e-16	-3.40973e-10	-0.578268	0.000206305	-3.40973e-10	-0.765267	0.000209613	-3.40973e-10	-0.764858
2202962	chr20:2202962:C:T	1.66414e-17	-1.98047	-0.570489	3.19125e-05	-1.93194	-0.69969	3.24571e-05	-1.93175	-0.698448
2203046	chr20:2203046:C:T	1.12379e-17	-1.87631	-1.06725	1.94707e-05	-1.7756	-1.35011	1.97837e-05	-1.77584	-1.34942
2203360	chr20:2203360:C:T	1.05866e-17	-1.81365	-1.18962	2.25066e-05	-1.88932	-1.0915	2.28744e-05	-1.88844	-1.09166
2203691	chr20:2203691:T:C	1.42778e-17	-2.11017	-0.593979	2.01458e-05	-2.06464	-1.02699	2.04991e-05	-2.0645	-1.02524
2203849	chr20:2203849:T:C	7.5837e-18	-1.95147	-1.38539	2.25901e-05	-1.58953	-1.38758	2.29598e-05	-1.58881	-1.38757
2203902	chr20:2203902:A:G	5.56545e-17	-3.40973e-10	-1.34369	0.00011949	-3.40973e-10	-1.31139	0.000121346	-3.40973e-10	-1.31147
2203923	chr20:2203923:T:C	1.15258e-17	-1.85005	-1.06821	1.95028e-05	-2.10946	-1.0146	1.9808e-05	-2.10939	-1.01465
2204076	chr20:2204076:A:G	1.01664e-17	-1.89247	-1.1513	3.43224e-05	-1.21993	-1.3389	3.48148e-05	-1.22172	-1.33836
2204615	chr20:2204615:G:A	6.08827e-17	-3.40973e-10	-1.25391	0.000135254	-3.40973e-10	-1.18747	0.000137342	-3.40973e-10	-1.18764
2204674	chr20:2204674:T:C	1.287e-17	-1.76254	-1.04541	4.98528e-05	-1.14971	-1.03584	5.0538e-05	-1.15142	-1.03598
2204711	chr20:2204711:C:T	7.44081e-18	-2.08089	-1.27499	1.9873e-05	-1.89128	-1.21398	2.01785e-05	-1.89136	-1.21414
2204721	chr20:2204721:G:A	9.26567e-18	-1.74701	-1.38953	3.80546e-05	-1.07727	-1.37833	3.85637e-05	-1.07941	-1.3784
2204740	chr20:2204740:T:C	5.42239e-17	-3.40973e-10	-1.36973	0.000110296	-3.40973e-10	-1.39146	0.00011202	-3.40973e-10	-1.39144
2204895	chr20:2204895:A:G	5.34984e-17	-3.40973e-10	-1.3832	0.000110529	-3.40973e-10	-1.38935	0.000112258	-3.40973e-10	-1.38932
2204900	chr20:2204900:T:G	6.58514e-17	-3.40973e-10	-1.17545	0.000131043	-3.40973e-10	-1.2191	0.000133114	-3.40973e-10	-1.21891
2205078	chr20:2205078:T:G	2.11076e-17	-0.99953	-1.31369	5.43918e-05	-0.797504	-1.3009	5.51324e-05	-0.799496	-1.30089
2205325	chr20:2205325:T:C	5.74275e-17	-3.40973e-10	-1.31233	0.000117497	-3.40973e-10	-1.32821	0.00011934	-3.40973e-10	-1.32814
2205346	chr20:2205346:C:T	1.61802e-17	-1.89668	-0.682382	2.1515e-05	-2.11144	-0.914432	2.18823e-05	-2.11136	-0.913088
2205654	chr20:2205654:C:T	5.60226e-17	-3.40973e-10	-1.3371	0.000120446	-3.40973e-10	-1.30342	0.000122316	-3.40973e-10	-1.30351
2205740	chr20:2205740:AG:A	1.24385e-17	-2.09622	-0.745837	2.50897e-05	-1.86358	-1.00858	2.54631e-05	-1.86547	-1.00743
2205894	chr20:2205894:G:A	1.02789e-17	-1.79481	-1.23795	1.42079e-05	-2.10214	-1.33868	1.44427e-05	-2.10167	-1.33825
2205926	chr20:2205926:T:G	5.5645e-17	-3.40973e-10	-1.34386	0.000123865	-3.40973e-10	-1.27543	0.000125769	-3.40973e-10	-1.27567
2206129	chr20:2206129:T:C	1.27327e-17	-1.439	-1.37968	8.52268e-05	-0.270553	-1.37875	8.61885e-05	-0.274637	-1.37895
2206324	chr20:2206324:A:G	1.05571e-16	-3.40973e-10	-0.703471	0.000132373	-3.40973e-10	-1.209	0.000134673	-3.40973e-10	-1.20727
2206702	chr20:2206702:C:A	5.6801e-17	-3.40973e-10	-1.3233	0.00012643	-3.40973e-10	-1.25494	0.000128387	-3.40973e-10	-1.25507
2206778	chr20:2206778:A:G	2.249e-17	-1.74418	-0.505601	3.89982e-05	-2.06716	-0.363948	3.96387e-05	-2.06632	-0.363994
2206784	chr20:2206784:G:A	3.04987e-17	-1.96534	0.0201669	3.79059e-05	-2.10334	-0.356173	3.85436e-05	-2.10376	-0.354565
2206869	chr20:2206869:C:T	5.32876e-17	-3.40973e-10	-1.38715	0.000110315	-3.40973e-10	-1.39128	0.000112038	-3.40973e-10	-1.39128
2206960	chr20:2206960:G:C	1.23839e-17	-1.4906	-1.35586	6.6747e-05	-0.796624	-1.09709	6.75206e-05	-0.799158	-1.09853
2207297	chr20:2207297:G:T	1.57252e-17	-2.10075	-0.506841	2.32413e-05	-2.11041	-0.838277	2.36459e-05	-2.11043	-0.836498
2207298	chr20:2207298:C:T	1.57069e-17	-2.10191	-0.506841	2.32327e-05	-2.11078	-0.838277	2.36372e-05	-2.1108	-0.836498
2207456	chr20:2207456:C:T	7.77362e-16	-3.40973e-10	1.29305	0.00133993	-3.40973e-10	1.10575	0.00136513	-3.40973e-10	1.10889
2207499	chr20:2207499:A:G	5.34369e-17	-3.40973e-10	-1.38435	0.000113272	-3.40973e-10	-1.36483	0.000115036	-3.40973e-10	-1.36488
2207605	chr20:2207605:C:G	6.28122e-17	-3.40973e-10	-1.22271	0.000144332	-3.40973e-10	-1.1225	0.000146533	-3.40973e-10	-1.12287
2207724	chr20:2207724:G:A	1.66812e-17	-1.15879	-1.38979	2.52173e-05	-1.4794	-1.38769	2.56454e-05	-1.47802	-1.38774
2207751	chr20:2207751:G:C	9.67197e-18	-2.08773	-1.00589	2.36841e-05	-1.96414	-0.965674	2.40339e-05	-1.96518	-0.965476
2207896	chr20:2207896:G:T	2.95728e-17	-2.1111	0.135104	6.9184e-05	-2.03037	0.172513	7.03461e-05	-2.0308	0.174105
2207925	chr20:2207925:G:A	1.26749e-16	-3.40973e-10	-0.520647	0.000300841	-3.40973e-10	-0.38804	0.000305369	-3.40973e-10	-0.388601
2208109	chr20:2208109:C:T	5.30567e-17	-3.40973e-10	-1.39149	0.000110359	-3.40973e-10	-1.39088	0.000112082	-3.40973e-10	-1.39089
2208408	chr20:2208408:C:T	8.30059e-18	-2.08077	-1.16576	1.79158e-05	-2.09733	-1.11161	1.81921e-05	-2.09767	-1.11146
2208409	chr20:2208409:G:A	2.03274e-17	-1.68252	-0.668364	3.05071e-05	-1.79543	-0.881231	3.1034e-05	-1.79533	-0.879704
2208520	chr20:2208520:G:A	4.55677e-16	-0.438069	1.197	0.000587733	-0.837588	1.11924	0.000599583	-0.836037	1.12215
2208819	chr20:2208819:C:T	9.94816e-17	-3.40973e-10	-0.762882	0.000176599	-3.40973e-10	-0.920741	0.000179395	-3.40973e-10	-0.920529
2208826	chr20:2208826:T:C	1.24332e-16	-0.539902	-3.79894e-10	0.000194306	-0.825187	-3.79894e-10	0.000197306	-0.825365	-3.79894e-10
2209126	chr20:2209126:T:C	8.87603e-18	-2.04908	-1.13042	1.84297e-05	-2.1094	-1.07126	1.8718e-05	-2.10953	-1.07111
2209294	chr20:2209294:A:C	5.40436e-17	-3.40973e-10	-1.37306	0.000110556	-3.40973e-10	-1.3891	0.000112288	-3.40973e-10	-1.38905
2210365	chr20:2210365:G:T	5.33647e-17	-3.40973e-10	-1.38571	0.000110275	-3.40973e-10	-1.39165	0.000111997	-3.40973e-10	-1.39165
2210516	chr20:2210516:C:T	8.61072e-17	-3.40973e-10	-0.907262	0.000225552	-3.40973e-10	-0.676073	0.000228997	-3.40973e-10	-0.676413
2210569	chr20:2210569:T:C	6.94546e-17	-3.40973e-10	-1.12218	0.000171805	-3.40973e-10	-0.948264	0.000174438	-3.40973e-10	-0.948553
2210587	chr20:2210587:C:T	6.08391e-17	-3.40973e-10	-1.25462	0.000127933	-3.40973e-10	-1.24312	0.000129923	-3.40973e-10	-1.24318
2210639	chr20:2210639:G:A	3.86571e-17	-1.70812	-3.79894e-10	0.000133209	-1.2027	-3.79894e-10	0.000135107	-1.20405	-3.79894e-10
2210799	chr20:2210799:A:G	5.42187e-17	-3.40973e-10	-1.36983	0.000115423	-3.40973e-10	-1.34602	0.000117202	-3.40973e-10	-1.34622
2210968	chr20:2210968:A:G	5.50754e-17	-3.40973e-10	-1.35415	0.000113095	-3.40973e-10	-1.36639	0.000114871	-3.40973e-10	-1.36631
2211267	chr20:2211267:T:G	1.68643e-16	-3.40973e-10	-0.235073	0.000384048	-3.40973e-10	-0.143856	0.000389968	-3.40973e-10	-0.144056
2211453	chr20:2211453:G:T	7.43843e-17	-3.40973e-10	-1.05361	0.000187989	-3.40973e-10	-0.858238	0.000190869	-3.40973e-10	-0.858534
2211513	chr20:2211513:A:G	6.12011e-17	-3.40973e-10	-1.24869	0.000136176	-3.40973e-10	-1.18068	0.000138242	-3.40973e-10	-1.18112
2211870	chr20:2211870:G:C	7.72377e-18	-2.1082	-1.21036	1.34956e-05	-2.10307	-1.38919	1.37087e-05	-2.10307	-1.38902
2212281	chr20:2212281:A:G	3.96072e-17	-0.466907	-1.21694	4.9654e-05	-0.89798	-1.29156	5.04561e-05	-0.897504	-1.29151
2212368	chr20:2212368:A:G	1.10949e-17	-1.56602	-1.39035	1.78501e-05	-1.83452	-1.37809	1.81425e-05	-1.83372	-1.37814
2213261	chr20:2213261:G:A	1.38382e-16	-3.40973e-10	-0.432834	0.000366705	-3.40973e-10	-0.190066	0.000372465	-3.40973e-10	-0.189978
2213671	chr20:2213671:G:A	6.60083e-18	-2.11172	-1.36394	1.41485e-05	-2.08822	-1.35679	1.43613e-05	-2.08822	-1.35736
2213709	chr20:2213709:C:T	2.5884e-17	-2.10923	-3.79894e-10	5.59958e-05	-2.06935	-3.79894e-10	5.68709e-05	-2.06934	-3.79894e-10
2213840	chr20:2213840:A:G	1.79281e-17	-2.10869	-0.367794	3.84754e-05	-2.07542	-0.369186	3.90973e-05	-2.07564	-0.368425
2213946	chr20:2213946:G:A	6.57532e-18	-2.1115	-1.36803	1.41898e-05	-2.09187	-1.35023	1.44024e-05	-2.09187	-1.35086
2214107	chr20:2214107:T:C	6.92076e-18	-2.05752	-1.37081	1.58592e-05	-1.94863	-1.38224	1.60968e-05	-1.94934	-1.38216
2214589	chr20:2214589:A:G	6.63944e-18	-2.11145	-1.35838	1.40305e-05	-2.0922	-1.36119	1.4242e-05	-2.0922	-1.36173
2214631	chr20:2214631:G:A	1.62045e-16	-3.40973e-10	-0.274979	0.000367973	-3.40973e-10	-0.186612	0.000373645	-3.40973e-10	-0.186814
2214718	chr20:2214718:A:G	1.07032e-17	-1.6041	-1.38821	1.74716e-05	-1.86173	-1.37232	1.7757e-05	-1.86097	-1.37237
2215144	chr20:2215144:T:G	9.23816e-17	-3.40973e-10	-0.836927	0.000168174	-3.40973e-10	-0.969625	0.000170841	-3.40973e-10	-0.969385
2215186	chr20:2215186:G:C	6.48374e-18	-2.10204	-1.39152	1.57833e-05	-1.98004	-1.35563	1.60188e-05	-1.98046	-1.35589
2215205	chr20:2215205:G:C	1.45414e-16	-3.40973e-10	-0.383267	0.000328793	-3.40973e-10	-0.299195	0.000333863	-3.40973e-10	-0.299388
2215433	chr20:2215433:C:T	1.50847e-16	-3.40973e-10	-0.346586	0.000342642	-3.40973e-10	-0.257935	0.000347925	-3.40973e-10	-0.258134
2215500	chr20:2215500:A:G	5.53927e-17	-3.40973e-10	-1.34841	0.000111353	-3.40973e-10	-1.38192	0.000113096	-3.40973e-10	-1.38189
2215578	chr20:2215578:G:A	3.2428e-17	-1.88383	-3.79894e-10	6.19549e-05	-1.96822	-3.79894e-10	6.29839e-05	-1.96724	-3.79894e-10
2215639	chr20:2215639:G:A	8.19778e-18	-1.87472	-1.38427	1.56034e-05	-2.03861	-1.30853	1.58373e-05	-2.03857	-1.30918
2215913	chr20:2215913:G:C	6.74249e-18	-2.11162	-1.34281	1.38913e-05	-2.09014	-1.37322	1.41023e-05	-2.09014	-1.37364
2216139	chr20:2216139:G:A	5.31795e-17	-3.40973e-10	-1.38918	0.000110378	-3.40973e-10	-1.39071	0.000112102	-3.40973e-10	-1.39071
2216413	chr20:2216413:G:A	2.20675e-17	-0.893243	-1.37551	2.78449e-05	-1.54022	-1.22775	2.83186e-05	-1.538	-1.2286
2216629	chr20:2216629:T:G	1.4505e-16	-3.40973e-10	-0.385777	0.000327946	-3.40973e-10	-0.301772	0.000333004	-3.40973e-10	-0.301965
2216630	chr20:2216630:A:C	1.44647e-16	-3.40973e-10	-0.388558	0.000326987	-3.40973e-10	-0.304703	0.00033203	-3.40973e-10	-0.304896
2216709	chr20:2216709:A:G	6.69025e-18	-2.11169	-1.35052	1.398e-05	-2.08906	-1.36793	1.41916e-05	-2.08907	-1.36841
2216838	chr20:2216838:C:T	2.5936e-17	-2.10722	-3.79894e-10	5.46573e-05	-2.09354	-3.79894e-10	5.55024e-05	-2.09369	-3.79894e-10
2217224	chr20:2217224:G:T	3.68161e-17	-2.1088	0.351884	0.000101482	-2.06712	0.592377	0.000103102	-2.06741	0.593012
2217262	chr20:2217262:G:A	7.1193e-18	-2.11172	-1.28833	1.36894e-05	-2.08732	-1.39068	1.39018e-05	-2.08732	-1.39078
2217431	chr20:2217431:T:C	5.31279e-17	-3.40973e-10	-1.39015	0.000110285	-3.40973e-10	-1.39155	0.000112006	-3.40973e-10	-1.39156
2217642	chr20:2217642:G:A	8.20276e-18	-2.11134	-1.14705	1.37887e-05	-2.09356	-1.37721	1.40096e-05	-2.09356	-1.37682
2217691	chr20:2217691:AAG:A	1.70563e-17	-2.06391	-0.462426	3.02772e-05	-2.03727	-0.646961	3.07736e-05	-2.03744	-0.646024
2217970	chr20:2217970:C:A	8.80217e-18	-2.11164	-1.07621	1.43953e-05	-2.08885	-1.33887	1.46303e-05	-2.08886	-1.33817
2218210	chr20:2218210:C:T	2.58958e-17	-2.10878	-3.79894e-10	5.44728e-05	-2.09692	-3.79894e-10	5.53159e-05	-2.09706	-3.79894e-10
2218253	chr20:2218253:A:C	1.12394e-17	-1.7197	-1.22373	2.0651e-05	-1.93154	-1.13532	2.09809e-05	-1.93094	-1.13557
2219171	chr20:2219171:C:A	2.49949e-17	-2.10387	-0.0403139	5.67577e-05	-2.06271	0.00687456	5.76578e-05	-2.06297	0.00737392
2219659	chr20:2219659:A:G	5.17741e-17	-1.99593	0.579968	9.84645e-05	-1.89503	0.390104	0.000100202	-1.89587	0.392938
2219684	chr20:2219684:A:G	4.59547e-16	-3.40973e-10	0.767387	0.000967175	-3.40973e-10	0.779757	0.00098439	-3.40973e-10	0.781902
2220595	chr20:2220595:C:A	2.77022e-17	-2.04134	-3.79894e-10	5.58361e-05	-2.0722	-3.79894e-10	5.67204e-05	-2.07199	-3.79894e-10
2220611	chr20:2220611:G:A	2.52271e-17	-1.09234	-1.04259	3.05409e-05	-1.42825	-1.24731	3.10661e-05	-1.42726	-1.24675
2220743	chr20:2220743:A:G	3.63782e-16	-3.40973e-10	0.533701	0.00106814	-3.40973e-10	0.879055	0.00108662	-3.40973e-10	0.880703
2220784	chr20:2220784:C:T	6.55736e-17	-3.40973e-10	-1.17968	0.000128139	-3.40973e-10	-1.2415	0.000130176	-3.40973e-10	-1.24123
2220814	chr20:2220814:C:T	7.81442e-18	-2.09217	-1.21472	1.56213e-05	-2.07616	-1.26983	1.5865e-05	-2.0767	-1.2693
2221016	chr20:2221016:G:A	5.37228e-17	-3.40973e-10	-1.37902	0.000110368	-3.40973e-10	-1.39081	0.000112092	-3.40973e-10	-1.3908
2221093	chr20:2221093:A:G	5.82865e-17	-3.40973e-10	-1.29749	0.000127232	-3.40973e-10	-1.24861	0.000129207	-3.40973e-10	-1.2487
2221393	chr20:2221393:A:G	5.70194e-17	-3.40973e-10	-1.31946	0.000122419	-3.40973e-10	-1.28717	0.000124313	-3.40973e-10	-1.28732
2221874	chr20:2221874:C:T	5.43705e-16	-3.40973e-10	0.935552	0.0015215	-3.40973e-10	1.23283	0.00154755	-3.40973e-10	1.23431
2222170	chr20:2222170:T:C	1.16734e-16	-3.40973e-10	-0.602959	0.000321028	-3.40973e-10	-0.323095	0.000325915	-3.40973e-10	-0.323482
2222189	chr20:2222189:C:T	6.80049e-17	-3.40973e-10	-1.14328	0.000133461	-3.40973e-10	-1.20081	0.000135584	-3.40973e-10	-1.20053
2222460	chr20:2222460:A:G	5.16338e-16	-3.40973e-10	0.883906	0.00144593	-3.40973e-10	1.18188	0.00147069	-3.40973e-10	1.18337
2222578	chr20:2222578:C:A	4.61013e-17	-0.688575	-0.843439	0.000213265	0.493162	-1.22525	0.000216596	0.492148	-1.22423
2222814	chr20:2222814:T:A	7.34458e-17	-3.40973e-10	-1.06631	0.000181644	-3.40973e-10	-0.892572	0.000184388	-3.40973e-10	-0.893078
2222877	chr20:2222877:C:T	2.59541e-17	-2.10652	-3.79894e-10	5.36802e-05	-2.11158	-3.79894e-10	5.45192e-05	-2.11157	-3.79894e-10
2223015	chr20:2223015:G:A	5.18756e-16	-3.40973e-10	0.88858	0.00145075	-3.40973e-10	1.18521	0.0014756	-3.40973e-10	1.1867
2223170	chr20:2223170:C:T	5.32787e-17	-3.40973e-10	-1.38732	0.00011392	-3.40973e-10	-1.35913	0.000115679	-3.40973e-10	-1.3593
2223206	chr20:2223206:T:A	5.19516e-16	-3.40973e-10	0.890042	0.00145249	-3.40973e-10	1.18641	0.00147737	-3.40973e-10	1.1879
2224063	chr20:2224063:T:C	9.96608e-17	-1.42183	0.660746	0.00012264	-1.21217	-0.0731968	0.000124926	-1.21263	-0.0697733
2224373	chr20:2224373:C:T	5.41008e-17	-3.40973e-10	-1.372	0.000115403	-3.40973e-10	-1.34619	0.000117182	-3.40973e-10	-1.34639
2224392	chr20:2224392:G:A	4.07862e-16	-3.40973e-10	0.648075	0.00111703	-3.40973e-10	0.92381	0.00113607	-3.40973e-10	0.925212
2224447	chr20:2224447:G:A	2.58362e-17	-2.11108	-3.79894e-10	5.37167e-05	-2.1109	-3.79894e-10	5.45545e-05	-2.11092	-3.79894e-10
2224526	chr20:2224526:T:C	9.43978e-18	-2.04301	-1.07491	1.45622e-05	-2.09275	-1.32344	1.48012e-05	-2.09263	-1.32278
2225059	chr20:2225059:C:T	5.14026e-16	-3.40973e-10	0.87942	0.0014356	-3.40973e-10	1.17471	0.00146018	-3.40973e-10	1.17619
2225231	chr20:2225231:A:T	5.68381e-16	-3.40973e-10	0.979937	0.00159438	-3.40973e-10	1.27962	0.00162173	-3.40973e-10	1.28113
2225295	chr20:2225295:T:C	2.32524e-17	-1.3402	-0.876241	4.48041e-05	-0.995438	-1.29689	4.5519e-05	-0.996142	-1.29585
2225311	chr20:2225311:G:A	4.21729e-17	-1.37845	-0.242628	6.65745e-05	-1.02403	-0.872274	6.77314e-05	-1.02488	-0.869693
2225332	chr20:2225332:T:C	6.77625e-18	-2.09747	-1.35196	1.46888e-05	-2.01906	-1.38848	1.49183e-05	-2.01892	-1.38861
2225406	chr20:2225406:G:A	5.13387e-16	-3.40973e-10	0.878176	0.00143373	-3.40973e-10	1.17341	0.00145828	-3.40973e-10	1.17489
2225599	chr20:2225599:T:C	2.62929e-17	-2.09356	-3.79894e-10	5.39662e-05	-2.10627	-3.79894e-10	5.48127e-05	-2.1062	-3.79894e-10
2225616	chr20:2225616:T:C	1.15288e-15	-3.40973e-10	1.68717	0.00189875	-3.40973e-10	1.45433	0.00193622	-3.40973e-10	1.45837
2225628	chr20:2225628:C:T	1.12861e-17	-1.97016	-0.969131	1.68948e-05	-2.05289	-1.21473	1.7175e-05	-2.05278	-1.21389
2225643	chr20:2225643:A:C	4.97706e-16	-3.40973e-10	0.847155	0.00138712	-3.40973e-10	1.14036	0.00141086	-3.40973e-10	1.14183
2225660	chr20:2225660:A:G	4.69188e-17	-0.122942	-1.39149	0.000104331	-0.0607742	-1.38628	0.000105995	-0.0603801	-1.38634
2225956	chr20:2225956:A:G	5.17098e-16	-3.40973e-10	0.885378	0.00144484	-3.40973e-10	1.18113	0.00146958	-3.40973e-10	1.18261
2226021	chr20:2226021:T:C	1.82068e-17	-1.86829	-0.59277	2.5053e-05	-1.96619	-0.907433	2.54774e-05	-1.96611	-0.906223
2226171	chr20:2226171:C:T	3.70719e-16	-3.40973e-10	0.552589	0.00101621	-3.40973e-10	0.829215	0.00103348	-3.40973e-10	0.830568
2226348	chr20:2226348:G:A	6.87677e-17	-3.40973e-10	-1.13212	0.000152748	-3.40973e-10	-1.06583	0.000155088	-3.40973e-10	-1.06613
2226436	chr20:2226436:T:C	5.10519e-16	-3.40973e-10	0.872573	0.00142511	-3.40973e-10	1.16738	0.00144951	-3.40973e-10	1.16886
2226505	chr20:2226505:C:A	4.88372e-17	-0.703525	-0.770837	0.000241989	0.581289	-1.18702	0.000245825	0.58043	-1.18593
2227259	chr20:2227259:A:G	5.15733e-16	-3.40973e-10	0.882733	0.0014408	-3.40973e-10	1.17833	0.00146547	-3.40973e-10	1.17981
2227757	chr20:2227757:A:G	1.05635e-17	-1.83558	-1.16987	1.67118e-05	-1.9458	-1.33271	1.69811e-05	-1.94567	-1.33235
2227922	chr20:2227922:T:C	2.60108e-17	-2.10434	-3.79894e-10	5.37098e-05	-2.11103	-3.79894e-10	5.455e-05	-2.111	-3.79894e-10
2228010	chr20:2228010:A:C	6.47934e-17	-3.40973e-10	-1.19165	0.000142645	-3.40973e-10	-1.13427	0.000144835	-3.40973e-10	-1.13453
2228073	chr20:2228073:T:C	2.60035e-17	-2.10462	-3.79894e-10	5.37053e-05	-2.11111	-3.79894e-10	5.45453e-05	-2.11109	-3.79894e-10
2228335	chr20:2228335:T:C	6.06035e-17	-3.40973e-10	-1.2585	0.000136586	-3.40973e-10	-1.17767	0.000138668	-3.40973e-10	-1.17804
2228540	chr20:2228540:C:T	2.58195e-17	-2.11172	-3.79894e-10	5.38574e-05	-2.10828	-3.79894e-10	5.46957e-05	-2.10833	-3.79894e-10
2228582	chr20:2228582:T:C	6.07679e-16	-3.40973e-10	1.04679	0.00171278	-3.40973e-10	1.35125	0.00174218	-3.40973e-10	1.35277
2228881	chr20:2228881:C:T	2.61814e-17	-2.09781	-3.79894e-10	5.38583e-05	-2.10827	-3.79894e-10	5.47022e-05	-2.10822	-3.79894e-10
2228940	chr20:2228940:T:C	2.59207e-17	-2.10781	-3.79894e-10	5.3673e-05	-2.11171	-3.79894e-10	5.45115e-05	-2.11171	-3.79894e-10
2229211	chr20:2229211:A:G	1.02418e-17	-1.66344	-1.37294	1.84486e-05	-1.93437	-1.24526	1.87435e-05	-1.93324	-1.24603
2229349	chr20:2229349:T:C	5.42481e-17	-3.40973e-10	-1.36929	0.000113808	-3.40973e-10	-1.36011	0.000115582	-3.40973e-10	-1.36014
2229350	chr20:2229350:C:G	1.62781e-17	-1.47629	-1.09675	3.6127e-05	-1.13317	-1.37441	3.66755e-05	-1.13406	-1.37396
2229447	chr20:2229447:C:T	5.38063e-17	-3.40973e-10	-1.37746	0.000114431	-3.40973e-10	-1.35465	0.000116198	-3.40973e-10	-1.35483
2229609	chr20:2229609:T:C	1.88066e-17	-1.62988	-0.79877	3.42052e-05	-1.36086	-1.20138	3.47605e-05	-1.36147	-1.20017
2229717	chr20:2229717:T:C	4.92655e-17	-0.78835	-0.677281	0.000225982	0.458609	-1.13277	0.000229613	0.457823	-1.13155
2229884	chr20:2229884:A:C	1.01773e-17	-1.82407	-1.21863	1.64555e-05	-1.93756	-1.3564	1.67192e-05	-1.93744	-1.35612
2229938	chr20:2229938:G:A	5.38796e-17	-3.40973e-10	-1.3761	0.000110862	-3.40973e-10	-1.38634	0.000112596	-3.40973e-10	-1.38631
2229953	chr20:2229953:A:G	7.0009e-17	-3.40973e-10	-1.11423	0.000160078	-3.40973e-10	-1.01896	0.000162531	-3.40973e-10	-1.01925
2230069	chr20:2230069:A:G	3.60396e-17	-1.11274	-0.665493	0.000156077	-0.080791	-0.963483	0.000158594	-0.0811922	-0.962578
2230296	chr20:2230296:A:G	2.59678e-17	-2.106	-3.79894e-10	5.36869e-05	-2.11145	-3.79894e-10	5.45262e-05	-2.11144	-3.79894e-10
2230548	chr20:2230548:C:A	3.87589e-17	-0.361041	-1.34445	0.000100238	-0.123845	-1.36323	0.000101743	-0.124593	-1.36308
2230709	chr20:2230709:T:C	2.71053e-17	-2.06312	-3.79894e-10	5.63272e-05	-2.06344	-3.79894e-10	5.72107e-05	-2.06338	-3.79894e-10
2230879	chr20:2230879:A:G	3.04395e-17	-0.593766	-1.35335	4.33382e-05	-1.01434	-1.31124	4.40328e-05	-1.0137	-1.31149
2230936	chr20:2230936:C:T	2.58612e-17	-2.11011	-3.79894e-10	5.42625e-05	-2.10079	-3.79894e-10	5.51046e-05	-2.10089	-3.79894e-10
2231027	chr20:2231027:C:T	9.63319e-17	-0.175288	-0.619768	0.000237045	-0.0803923	-0.545982	0.000240907	-0.0802295	-0.545481
2231557	chr20:2231557:GCCACTGTGCCACACCTTT:G	2.58802e-17	-2.10938	-3.79894e-10	5.36783e-05	-2.11161	-3.79894e-10	5.45162e-05	-2.11162	-3.79894e-10
2231564	chr20:2231564:T:C	1.69528e-17	-1.66294	-0.869479	3.11643e-05	-1.412	-1.24335	3.16707e-05	-1.41246	-1.24227
2231671	chr20:2231671:A:G	9.80255e-16	-3.40973e-10	1.52496	0.00186741	-3.40973e-10	1.43768	0.00190154	-3.40973e-10	1.4403
2231781	chr20:2231781:A:G	9.62626e-16	-3.40973e-10	1.50681	0.00159192	-3.40973e-10	1.27808	0.00162312	-3.40973e-10	1.28199
2231979	chr20:2231979:G:A	2.58944e-17	-2.10883	-3.79894e-10	5.36738e-05	-2.1117	-3.79894e-10	5.45119e-05	-2.1117	-3.79894e-10
2232080	chr20:2232080:T:C	2.05668e-17	-1.65439	-0.684789	3.44817e-05	-1.41476	-1.13943	3.50553e-05	-1.41516	-1.13803
2232108	chr20:2232108:T:C	5.34968e-17	-3.40973e-10	-1.38323	0.000112105	-3.40973e-10	-1.37519	0.000113849	-3.40973e-10	-1.37525
2232220	chr20:2232220:G:A	5.43929e-17	-1.36662	-3.79894e-10	0.000140584	-1.14882	-3.79894e-10	0.000142874	-1.14816	-3.79894e-10
2232248	chr20:2232248:C:T	2.58528e-17	-2.11043	-3.79894e-10	5.37027e-05	-2.11116	-3.79894e-10	5.45403e-05	-2.11118	-3.79894e-10
2233091	chr20:2233091:G:A	9.17851e-18	-2.00468	-1.14131	1.99743e-05	-1.81249	-1.28768	2.02978e-05	-1.81246	-1.28715
2233100	chr20:2233100:A:T	9.13633e-18	-2.01156	-1.13903	1.97284e-05	-1.82581	-1.28675	2.00478e-05	-1.82579	-1.28621
2233264	chr20:2233264:C:T	2.63284e-17	-2.09221	-3.79894e-10	5.40064e-05	-2.10552	-3.79894e-10	5.48536e-05	-2.10545	-3.79894e-10
2233441	chr20:2233441:T:A	9.53692e-18	-2.02086	-1.08682	2.01423e-05	-1.84021	-1.25159	2.04701e-05	-1.84019	-1.25097
2233495	chr20:2233495:T:G	8.60485e-18	-1.98812	-1.22241	1.93366e-05	-1.79916	-1.33346	1.96494e-05	-1.79902	-1.33306
2233767	chr20:2233767:AG:A	5.62478e-17	-3.40973e-10	-1.33309	0.000121932	-3.40973e-10	-1.29116	0.000123842	-3.40973e-10	-1.29112
2233816	chr20:2233816:A:C	1.78348e-16	-0.533403	0.354284	0.000949591	0.374554	0.386855	0.000964572	0.373533	0.388032
2233936	chr20:2233936:A:G	1.98922e-16	0.982171	-1.05211	0.000512689	1.35839	-1.21335	0.000523081	1.36218	-1.21257
2233978	chr20:2233978:C:T	1.09715e-16	-3.40973e-10	-0.664969	0.000306584	-3.40973e-10	-0.36913	0.000311183	-3.40973e-10	-0.369738
2234139	chr20:2234139:G:A	7.00073e-18	-2.08949	-1.32735	1.66851e-05	-2.0272	-1.2529	1.69289e-05	-2.02747	-1.25363
2234313	chr20:2234313:C:T	5.73915e-17	-3.40973e-10	-1.31296	0.00012853	-3.40973e-10	-1.23846	0.000130486	-3.40973e-10	-1.23885
2234330	chr20:2234330:C:T	2.07371e-17	-1.17883	-1.1521	8.56625e-05	-0.424179	-1.22003	8.71127e-05	-0.423176	-1.21974
2234499	chr20:2234499:A:G	6.80984e-18	-2.05286	-1.39163	1.85708e-05	-1.78361	-1.38943	1.88514e-05	-1.78404	-1.38949
2234700	chr20:2234700:A:C	5.33567e-17	-3.40973e-10	-1.38586	0.00011197	-3.40973e-10	-1.37639	0.000113712	-3.40973e-10	-1.37645
2234746	chr20:2234746:G:A	5.72737e-17	-3.40973e-10	-1.31501	0.000121949	-3.40973e-10	-1.29102	0.00012384	-3.40973e-10	-1.29113
2234933	chr20:2234933:T:C	5.60391e-17	-3.40973e-10	-1.3368	0.000118613	-3.40973e-10	-1.31876	0.000120455	-3.40973e-10	-1.31884
2235554	chr20:2235554:G:A	5.4296e-17	-3.40973e-10	-1.3684	0.000115908	-3.40973e-10	-1.34183	0.00011771	-3.40973e-10	-1.3419
2236004	chr20:2236004:C:A	5.37757e-17	-3.40973e-10	-1.37803	0.00011164	-3.40973e-10	-1.37934	0.000113379	-3.40973e-10	-1.37938
2236352	chr20:2236352:G:A	5.69224e-17	-3.40973e-10	-1.32117	0.000127366	-3.40973e-10	-1.24756	0.000129335	-3.40973e-10	-1.24771
2236523	chr20:2236523:C:T	1.12686e-17	-1.58072	-1.36011	1.71322e-05	-1.87755	-1.37612	1.74093e-05	-1.87695	-1.37616
2236645	chr20:2236645:A:C	9.7403e-18	-1.69781	-1.38878	2.55749e-05	-1.46353	-1.38948	2.59859e-05	-1.46307	-1.38949
2236711	chr20:2236711:C:T	3.18797e-17	-1.74894	-0.151943	4.40391e-05	-2.0028	-0.306749	4.47824e-05	-2.0023	-0.306009
2236889	chr20:2236889:CCT:C	6.09803e-17	0.0963639	-1.34867	3.83929e-05	-1.11268	-1.33407	3.91104e-05	-1.10978	-1.33396
2236956	chr20:2236956:A:G	5.36376e-17	-3.40973e-10	-1.3806	0.000110631	-3.40973e-10	-1.38843	0.000112365	-3.40973e-10	-1.38837
2237382	chr20:2237382:C:T	7.41451e-17	-3.40973e-10	-1.05683	0.000141927	-3.40973e-10	-1.13931	0.000144167	-3.40973e-10	-1.13915
2237631	chr20:2237631:G:A	6.14134e-17	-3.40973e-10	-1.24523	0.000119266	-3.40973e-10	-1.31326	0.000121207	-3.40973e-10	-1.31262
2238124	chr20:2238124:G:A	2.17143e-17	-1.61476	-0.670125	3.72245e-05	-1.82973	-0.647926	3.78737e-05	-1.82903	-0.646835
2238274	chr20:2238274:T:C	5.30479e-17	-3.40973e-10	-1.39166	0.000110625	-3.40973e-10	-1.38848	0.000112346	-3.40973e-10	-1.38853
2238313	chr20:2238313:C:T	2.06512e-17	-1.58471	-0.750375	3.6406e-05	-1.76479	-0.7351	3.70304e-05	-1.76375	-0.734634
2238460	chr20:2238460:A:G	6.40895e-17	-3.40973e-10	-1.20257	0.00012312	-3.40973e-10	-1.28146	0.000125138	-3.40973e-10	-1.2807
2238576	chr20:2238576:G:A	2.03619e-17	-1.62416	-0.725032	3.50107e-05	-1.83754	-0.701433	3.56192e-05	-1.83685	-0.700386
2238984	chr20:2238984:G:T	5.32335e-17	-3.40973e-10	-1.38817	0.00011028	-3.40973e-10	-1.3916	0.000112003	-3.40973e-10	-1.39159
2239036	chr20:2239036:A:C	8.64133e-17	-3.40973e-10	-0.903713	0.000189925	-3.40973e-10	-0.847995	0.000192972	-3.40973e-10	-0.847576
2239064	chr20:2239064:A:T	1.71061e-17	-1.69256	-0.83086	3.05232e-05	-1.85172	-0.824419	3.1042e-05	-1.85081	-0.823967
2239179	chr20:2239179:C:T	6.93259e-17	-3.40973e-10	-1.12404	0.000130853	-3.40973e-10	-1.22055	0.000133024	-3.40973e-10	-1.21959
2239395	chr20:2239395:T:G	3.67378e-17	-1.38372	-0.375332	6.3638e-05	-1.82866	-0.112754	6.4688e-05	-1.82792	-0.112623
2239510	chr20:2239510:G:A	7.50738e-17	-3.40973e-10	-1.04438	0.000141179	-3.40973e-10	-1.1446	0.000143502	-3.40973e-10	-1.14377
2239592	chr20:2239592:G:A	5.68031e-17	-3.40973e-10	-1.32326	0.000122942	-3.40973e-10	-1.28291	0.00012485	-3.40973e-10	-1.28301
2239632	chr20:2239632:A:G	2.59269e-17	-2.10758	-3.79894e-10	5.52514e-05	-2.08273	-3.79894e-10	5.61179e-05	-2.08267	-3.79894e-10
2240647	chr20:2240647:G:A	2.42808e-16	0.129418	-3.79894e-10	0.000567231	0.246145	-3.79894e-10	0.000575322	0.24481	-3.79894e-10
2240655	chr20:2240655:G:A	5.66902e-17	-3.40973e-10	-1.32525	0.000122988	-3.40973e-10	-1.28253	0.000124911	-3.40973e-10	-1.28252
2240869	chr20:2240869:G:T	5.3074e-17	-3.40973e-10	-1.39117	0.000111178	-3.40973e-10	-1.38349	0.000112911	-3.40973e-10	-1.38352
2241586	chr20:2241586:T:C	1.14735e-16	-3.40973e-10	-0.620234	0.000275987	-3.40973e-10	-0.474267	0.000280345	-3.40973e-10	-0.474098
2241635	chr20:2241635:G:A	1.30613e-16	0.604621	-1.09524	7.54227e-05	-0.812042	-0.959472	7.68835e-05	-0.808314	-0.959515
2241807	chr20:2241807:G:A	6.83042e-17	-3.40973e-10	-1.13888	0.000145619	-3.40973e-10	-1.11363	0.000147921	-3.40973e-10	-1.11344
2241897	chr20:2241897:G:A	6.82093e-17	-3.40973e-10	-1.14027	0.000145499	-3.40973e-10	-1.11445	0.0001478	-3.40973e-10	-1.11426
2242155	chr20:2242155:C:T	1.0078e-16	0.594173	-1.34409	5.4985e-05	-0.741134	-1.34643	5.60396e-05	-0.737734	-1.34633
2242427	chr20:2242427:A:G	5.49776e-17	-3.40973e-10	-1.35593	0.000112464	-3.40973e-10	-1.37199	0.000114237	-3.40973e-10	-1.37185
2242494	chr20:2242494:A:G	5.30586e-17	-3.40973e-10	-1.39146	0.000110515	-3.40973e-10	-1.38948	0.000112235	-3.40973e-10	-1.38952
2242510	chr20:2242510:G:A	7.16949e-18	-2.02382	-1.3692	1.77936e-05	-1.82708	-1.3887	1.80687e-05	-1.82712	-1.38882
2242835	chr20:2242835:A:G	7.73476e-18	-1.99674	-1.32039	1.40011e-05	-2.11036	-1.34512	1.42215e-05	-2.1104	-1.34496
2243008	chr20:2243008:T:C	1.15934e-17	-2.07244	-0.83998	2.44291e-05	-2.11165	-0.787193	2.48264e-05	-2.11166	-0.786549
2243141	chr20:2243141:A:G	1.01691e-16	0.525863	-1.26678	5.70323e-05	-0.80055	-1.25045	5.81287e-05	-0.797161	-1.2503
2243149	chr20:2243149:G:A	7.2362e-18	-1.99208	-1.39168	1.94903e-05	-1.74799	-1.37672	1.97891e-05	-1.74814	-1.37685
2243160	chr20:2243160:A:G	6.66859e-17	-3.40973e-10	-1.16286	0.000161971	-3.40973e-10	-1.00721	0.000164453	-3.40973e-10	-1.0075
2243161	chr20:2243161:C:G	6.70849e-17	-3.40973e-10	-1.1569	0.00016321	-3.40973e-10	-0.999584	0.000165711	-3.40973e-10	-0.999875
2243178	chr20:2243178:A:AC	7.02159e-17	-3.40973e-10	-1.11128	0.000173171	-3.40973e-10	-0.940341	0.000175821	-3.40973e-10	-0.940654
2243181	chr20:2243181:C:T	5.45049e-17	-3.40973e-10	-1.36456	0.00011439	-3.40973e-10	-1.35501	0.000116183	-3.40973e-10	-1.35496
2243185	chr20:2243185:T:C	8.71002e-18	-2.08497	-1.11341	1.70972e-05	-2.11145	-1.14426	1.73748e-05	-2.11146	-1.14363
2243577	chr20:2243577:C:T	7.17922e-18	-2.00062	-1.39105	1.99535e-05	-1.78512	-1.3161	2.02518e-05	-1.78515	-1.31673
2243953	chr20:2243953:A:G	5.83311e-17	-3.40973e-10	-1.29672	0.000124978	-3.40973e-10	-1.26649	0.000126912	-3.40973e-10	-1.26663
2244315	chr20:2244315:C:T	9.50431e-17	-3.40973e-10	-0.808524	0.00021491	-3.40973e-10	-0.724403	0.000218258	-3.40973e-10	-0.724442
2244339	chr20:2244339:A:G	3.49167e-17	-0.500343	-1.30955	5.59178e-05	-0.774547	-1.29619	5.68323e-05	-0.773793	-1.29622
2244417	chr20:2244417:A:C	7.40897e-18	-1.97079	-1.38937	2.01598e-05	-1.73681	-1.35412	2.04647e-05	-1.73687	-1.35455
2244520	chr20:2244520:C:T	7.17781e-18	-2.00358	-1.38828	2.02352e-05	-1.79132	-1.29588	2.0536e-05	-1.79134	-1.2966
2244580	chr20:2244580:C:T	6.94641e-17	-3.40973e-10	-1.12205	0.000159442	-3.40973e-10	-1.02294	0.000161855	-3.40973e-10	-1.02342
2244799	chr20:2244799:C:T	6.51129e-17	-3.40973e-10	-1.18673	0.000136658	-3.40973e-10	-1.17714	0.000138811	-3.40973e-10	-1.17701
2245223	chr20:2245223:G:A	1.85237e-17	-1.19157	-1.25223	2.52716e-05	-1.60707	-1.25787	2.57041e-05	-1.60584	-1.25763
2245649	chr20:2245649:G:A	7.07992e-17	-3.40973e-10	-1.10301	0.000142164	-3.40973e-10	-1.13764	0.000144496	-3.40973e-10	-1.13687
2245984	chr20:2245984:G:A	1.45857e-17	-1.50642	-1.17639	2.07512e-05	-1.90393	-1.15809	2.11009e-05	-1.90325	-1.15755
2246106	chr20:2246106:C:T	4.01523e-16	-3.40973e-10	0.632409	0.00062592	-3.40973e-10	0.344601	0.000637536	-3.40973e-10	0.347491
2246221	chr20:2246221:G:A	3.41384e-16	-3.40973e-10	0.470153	0.000536799	-3.40973e-10	0.191001	0.000546689	-3.40973e-10	0.19376
2246235	chr20:2246235:C:T	8.67562e-18	-1.99861	-1.20373	1.81604e-05	-1.80589	-1.38949	1.84343e-05	-1.80656	-1.38935
2246331	chr20:2246331:TTGTCTC:T	6.09486e-17	-3.40973e-10	-1.25282	0.000145943	-3.40973e-10	-1.11141	0.000148179	-3.40973e-10	-1.1117
2246692	chr20:2246692:C:G	4.39606e-16	1.75865	-1.03563	0.000187714	0.257729	-1.11743	0.000191907	0.263651	-1.11676
2246709	chr20:2246709:A:G	3.82408e-16	1.65581	-1.07218	0.00016741	0.175472	-1.14965	0.000171126	0.181294	-1.14901
2246787	chr20:2246787:A:G	7.86696e-18	-1.92429	-1.3759	1.59205e-05	-1.96178	-1.36523	1.61754e-05	-1.96096	-1.36567
2247037	chr20:2247037:C:T	7.28057e-17	-3.40973e-10	-1.07506	0.000184245	-3.40973e-10	-0.878356	0.000187046	-3.40973e-10	-0.878768
2247090	chr20:2247090:C:T	4.15266e-16	1.51436	-0.84829	0.000188388	0.0861086	-0.94223	0.000192591	0.0917336	-0.941284
2247211	chr20:2247211:G:T	7.11741e-17	-3.40973e-10	-1.09773	0.000167264	-3.40973e-10	-0.975048	0.000169831	-3.40973e-10	-0.975316
2247273	chr20:2247273:T:C	6.58226e-17	-1.20621	0.030317	0.000124017	-1.08989	-0.184316	0.000126639	-1.0869	-0.181883
2247385	chr20:2247385:G:A	6.69704e-17	-3.40973e-10	-1.1586	0.000134437	-3.40973e-10	-1.19352	0.000136629	-3.40973e-10	-1.19285
2247566	chr20:2247566:C:T	3.17613e-17	-1.90461	-3.79894e-10	7.92003e-05	-1.72264	-3.79894e-10	8.03854e-05	-1.72329	-3.79894e-10
2247587	chr20:2247587:A:G	3.80409e-16	1.29847	-0.720078	0.000143761	-0.265296	-0.861173	0.000147143	-0.259181	-0.859533
2247802	chr20:2247802:C:T	8.55014e-18	-1.91596	-1.30094	1.64886e-05	-1.92721	-1.36475	1.67622e-05	-1.92645	-1.36454
2247914	chr20:2247914:C:G	8.32103e-18	-1.93731	-1.30676	1.61257e-05	-1.94641	-1.3678	1.63924e-05	-1.9457	-1.36761
2248225	chr20:2248225:C:T	2.05002e-17	-1.09194	-1.25048	2.47331e-05	-1.71611	-1.17037	2.51535e-05	-1.71438	-1.17074
2248679	chr20:2248679:G:A	7.87976e-17	-3.40973e-10	-0.995972	0.000178051	-3.40973e-10	-0.912555	0.00018084	-3.40973e-10	-0.912508
2248805	chr20:2248805:A:G	7.22611e-17	-3.40973e-10	-1.08257	0.000182297	-3.40973e-10	-0.888985	0.000185068	-3.40973e-10	-0.889399
2249020	chr20:2249020:C:CT	6.5806e-17	-1.48142	0.305276	9.42186e-05	-1.63141	0.0824005	9.62999e-05	-1.6284	0.0857464
2249051	chr20:2249051:CTTCTCTTTCT:C	6.68798e-17	-1.11416	-0.045794	0.000127788	-0.991004	-0.253246	0.000130499	-0.987866	-0.250889
2249100	chr20:2249100:T:A	1.01579e-15	-3.40973e-10	1.56056	0.00168669	-3.40973e-10	1.3359	0.00171966	-3.40973e-10	1.33976
2249140	chr20:2249140:TC:T	9.36939e-18	-1.87508	-1.25033	1.79057e-05	-1.88111	-1.3284	1.82062e-05	-1.88029	-1.32807
2249198	chr20:2249198:G:A	9.34466e-18	-1.80629	-1.32176	2.01869e-05	-1.93371	-1.15588	2.04969e-05	-1.9332	-1.15665
2249254	chr20:2249254:C:G	5.34551e-17	-3.40973e-10	-1.38401	0.000110289	-3.40973e-10	-1.39152	0.000112012	-3.40973e-10	-1.39152
2249412	chr20:2249412:T:A	6.0819e-17	-3.40973e-10	-1.25495	0.000132856	-3.40973e-10	-1.20536	0.000134929	-3.40973e-10	-1.20537
2249415	chr20:2249415:A:T	6.08876e-17	-3.40973e-10	-1.25383	0.000133033	-3.40973e-10	-1.20403	0.000135108	-3.40973e-10	-1.20404
2249661	chr20:2249661:C:T	8.38153e-18	-1.85375	-1.38307	1.71434e-05	-1.89909	-1.35392	1.74191e-05	-1.89811	-1.35444
2249690	chr20:2249690:C:T	8.12388e-18	-1.89277	-1.37528	1.63341e-05	-1.93504	-1.36632	1.6597e-05	-1.93415	-1.36675
2249963	chr20:2249963:A:T	3.1626e-17	-1.63964	-0.269232	6.13743e-05	-1.76626	-0.211369	6.24426e-05	-1.76565	-0.210222
2249973	chr20:2249973:A:G	8.43445e-17	-3.40973e-10	-0.927945	0.000169696	-3.40973e-10	-0.960617	0.00017252	-3.40973e-10	-0.959605
2250232	chr20:2250232:C:T	9.27609e-18	-1.85486	-1.28055	1.77679e-05	-1.86508	-1.35215	1.80657e-05	-1.86421	-1.3519
2250235	chr20:2250235:G:A	9.79106e-18	-1.86704	-1.21435	1.84766e-05	-1.8744	-1.30372	1.8788e-05	-1.87357	-1.30333
2250236	chr20:2250236:G:T	8.62458e-17	-3.40973e-10	-0.905653	0.000173424	-3.40973e-10	-0.938884	0.000176315	-3.40973e-10	-0.937847
2250293	chr20:2250293:C:T	6.4258e-17	-3.40973e-10	-1.19995	0.000136737	-3.40973e-10	-1.17656	0.000138888	-3.40973e-10	-1.17645
2250296	chr20:2250296:G:A	1.06983e-16	-0.690189	-3.79894e-10	0.000342072	-0.259601	-3.79894e-10	0.000348355	-0.256899	-3.79894e-10
2250438	chr20:2250438:C:T	1.74934e-17	-1.87795	-0.623082	2.81529e-05	-1.88893	-0.868043	2.86451e-05	-1.88811	-0.86703
2250446	chr20:2250446:C:T	9.98057e-17	-0.75963	-3.79894e-10	0.000221602	-0.693741	-3.79894e-10	0.000225511	-0.691751	-3.79894e-10
2250486	chr20:2250486:A:C	8.28225e-18	-1.86827	-1.38047	1.8256e-05	-1.82986	-1.36027	1.85523e-05	-1.82927	-1.36026
2250880	chr20:2250880:C:T	7.54297e-16	-3.40973e-10	1.26293	0.00180075	-3.40973e-10	1.40133	0.00183169	-3.40973e-10	1.40288
2251255	chr20:2251255:T:C	6.68819e-17	-3.40973e-10	-1.15993	0.000147212	-3.40973e-10	-1.10275	0.000149517	-3.40973e-10	-1.10271
2251281	chr20:2251281:A:T	7.69422e-17	-3.40973e-10	-1.0198	0.000155149	-3.40973e-10	-1.05024	0.000157714	-3.40973e-10	-1.04934
2251390	chr20:2251390:C:T	3.65867e-17	-1.76317	-3.79894e-10	9.41806e-05	-1.54941	-3.79894e-10	9.5774e-05	-1.54813	-3.79894e-10
2251451	chr20:2251451:CTT:C	6.03761e-17	-3.40973e-10	-1.26226	0.000125509	-3.40973e-10	-1.26224	0.000127492	-3.40973e-10	-1.26207
2251544	chr20:2251544:T:C	5.82812e-17	0.0347612	-1.33234	3.43596e-05	-1.21059	-1.34715	3.50278e-05	-1.20705	-1.34693
2251771	chr20:2251771:T:C	7.07175e-17	-1.10416	-3.79894e-10	0.000162063	-1.00664	-3.79894e-10	0.000164521	-1.00708	-3.79894e-10
2251817	chr20:2251817:C:A	8.53168e-17	0.310331	-1.22682	4.62575e-05	-1.02134	-1.23906	4.71757e-05	-1.0176	-1.23864
2251898	chr20:2251898:G:A	6.15111e-17	-3.40973e-10	-1.24364	0.000127883	-3.40973e-10	-1.24351	0.000129904	-3.40973e-10	-1.24332
2252388	chr20:2252388:A:C	9.96746e-17	-3.40973e-10	-0.760944	0.000234198	-3.40973e-10	-0.638454	0.000237811	-3.40973e-10	-0.638643
2252606	chr20:2252606:C:T	8.71664e-18	-1.82019	-1.37743	1.39445e-05	-2.06946	-1.39008	1.41648e-05	-2.06929	-1.39007
2252608	chr20:2252608:T:A	9.42262e-18	-1.90669	-1.21305	1.7807e-05	-1.9118	-1.30323	1.8106e-05	-1.91103	-1.30285
2252729	chr20:2252729:G:A	7.50856e-17	-3.40973e-10	-1.04423	0.00014381	-3.40973e-10	-1.12613	0.00014608	-3.40973e-10	-1.12597
2253081	chr20:2253081:T:C	8.21388e-17	-3.40973e-10	-0.954444	0.000165517	-3.40973e-10	-0.985546	0.000168267	-3.40973e-10	-0.984566
2253130	chr20:2253130:T:C	7.73286e-18	-1.92625	-1.39113	1.36149e-05	-2.09636	-1.3871	1.38285e-05	-2.09622	-1.38717
2253267	chr20:2253267:C:T	8.30877e-17	0.351775	-1.29473	4.49414e-05	-0.984629	-1.30463	4.58337e-05	-0.980775	-1.30432
2253334	chr20:2253334:A:G	5.51871e-17	-3.40973e-10	-1.35213	0.000119678	-3.40973e-10	-1.30982	0.000121546	-3.40973e-10	-1.30983
2253446	chr20:2253446:A:G	5.46884e-17	-1.3612	-3.79894e-10	0.000126424	-1.25498	-3.79894e-10	0.000128263	-1.25604	-3.79894e-10
2253792	chr20:2253792:C:A	1.16988e-16	-0.600786	-3.79894e-10	0.000379242	-0.156449	-3.79894e-10	0.000386235	-0.153675	-3.79894e-10
2254386	chr20:2254386:T:G	5.36003e-17	-3.40973e-10	-1.3813	0.000110414	-3.40973e-10	-1.39039	0.000112141	-3.40973e-10	-1.39036
2254801	chr20:2254801:T:C	6.39952e-17	-3.40973e-10	-1.20405	0.000155323	-3.40973e-10	-1.04912	0.000157695	-3.40973e-10	-1.04946
2254824	chr20:2254824:G:A	7.64484e-18	-1.938	-1.39083	1.36183e-05	-2.09622	-1.38699	1.38322e-05	-2.09606	-1.38706
2254990	chr20:2254990:G:A	7.40912e-17	-3.40973e-10	-1.05756	0.000166709	-3.40973e-10	-0.978371	0.00016932	-3.40973e-10	-0.97833
2255089	chr20:2255089:C:A	9.08307e-18	-1.79797	-1.35847	1.74526e-05	-1.84374	-1.39139	1.7742e-05	-1.84282	-1.39136
2255112	chr20:2255112:T:G	9.65259e-18	-1.7839	-1.31173	1.72315e-05	-1.85649	-1.39139	1.75187e-05	-1.85542	-1.39143
2255221	chr20:2255221:G:A	6.95683e-17	-3.40973e-10	-1.12055	0.000152303	-3.40973e-10	-1.06875	0.000154646	-3.40973e-10	-1.06898
2256118	chr20:2256118:A:G	5.49351e-17	-3.40973e-10	-1.3567	0.000120494	-3.40973e-10	-1.30302	0.000122373	-3.40973e-10	-1.30305
2256129	chr20:2256129:G:A	8.26458e-18	-2.0265	-1.22438	1.39249e-05	-2.10345	-1.35749	1.41511e-05	-2.1032	-1.35713
2256244	chr20:2256244:C:T	2.38401e-17	-0.811135	-1.38035	4.27467e-05	-0.988163	-1.35117	4.34306e-05	-0.987512	-1.35144
2256252	chr20:2256252:C:T	9.63464e-17	-3.40973e-10	-0.794905	0.000177168	-3.40973e-10	-0.917523	0.000180132	-3.40973e-10	-0.916432
2256328	chr20:2256328:G:A	7.19696e-18	-2.11101	-1.27819	1.33766e-05	-2.10984	-1.39128	1.35862e-05	-2.10984	-1.39123
2256371	chr20:2256371:C:T	1.22447e-16	-3.40973e-10	-0.555174	0.000291864	-3.40973e-10	-0.418333	0.000296458	-3.40973e-10	-0.418215
2256559	chr20:2256559:C:T	2.90966e-17	-1.99223	-3.79894e-10	5.3932e-05	-2.1069	-3.79894e-10	5.47783e-05	-2.10683	-3.79894e-10
2256871	chr20:2256871:C:T	6.81627e-18	-2.10541	-1.33813	1.35606e-05	-2.09842	-1.38903	1.3771e-05	-2.0984	-1.38915
2256949	chr20:2256949:C:T	1.23706e-16	-3.40973e-10	-0.544948	0.000285949	-3.40973e-10	-0.438808	0.000290344	-3.40973e-10	-0.439052
2257084	chr20:2257084:ACT:A	5.38778e-17	-3.40973e-10	-1.37614	0.000110358	-3.40973e-10	-1.39089	0.000112082	-3.40973e-10	-1.39089
2257179	chr20:2257179:T:C	1.85642e-17	-1.05957	-1.38205	3.96857e-05	-1.03556	-1.37807	4.03314e-05	-1.03498	-1.37801
2257184	chr20:2257184:G:A	1.62209e-16	-0.332471	0.0585002	0.000260367	-0.721619	0.189089	0.000265065	-0.71978	0.189637
2257233	chr20:2257233:A:G	6.92345e-18	-2.0377	-1.39024	1.40844e-05	-2.09339	-1.35616	1.4305e-05	-2.09299	-1.35652
2257329	chr20:2257329:G:A	2.21718e-17	-0.886673	-1.37736	4.7251e-05	-0.866147	-1.373	4.80214e-05	-0.865548	-1.37293
2257529	chr20:2257529:G:A	5.78079e-17	-3.40973e-10	-1.30573	0.0001234	-3.40973e-10	-1.27919	0.000125311	-3.40973e-10	-1.27932
2257597	chr20:2257597:G:A	5.33944e-17	-3.40973e-10	-1.38515	0.000112032	-3.40973e-10	-1.37584	0.000113775	-3.40973e-10	-1.3759
2257817	chr20:2257817:G:A	7.23262e-17	-3.40973e-10	-1.08167	0.000139928	-3.40973e-10	-1.1535	0.000142148	-3.40973e-10	-1.15325
2258423	chr20:2258423:T:G	6.52653e-17	-3.40973e-10	-1.18439	0.00012889	-3.40973e-10	-1.23567	0.00013093	-3.40973e-10	-1.23545
2258654	chr20:2258654:C:T	2.03974e-17	-0.978809	-1.36864	4.44132e-05	-0.938473	-1.36261	4.51432e-05	-0.937761	-1.36252
2258706	chr20:2258706:C:T	1.09948e-16	-3.40973e-10	-0.662845	0.000252725	-3.40973e-10	-0.56232	0.000256613	-3.40973e-10	-0.562553
2258923	chr20:2258923:C:T	4.07247e-17	-0.280003	-1.37602	7.00042e-05	-0.467007	-1.37906	7.1315e-05	-0.464058	-1.37896
2259023	chr20:2259023:C:T	3.46341e-17	-1.45594	-0.362077	4.7674e-05	-1.56637	-0.66387	4.85227e-05	-1.5656	-0.662489
2259129	chr20:2259129:T:C	6.72751e-17	-3.40973e-10	-1.15407	0.000132502	-3.40973e-10	-1.20802	0.000134603	-3.40973e-10	-1.20779
2259140	chr20:2259140:C:G	8.0381e-17	-3.40973e-10	-0.976077	0.000153319	-3.40973e-10	-1.0621	0.000155759	-3.40973e-10	-1.06181
2259719	chr20:2259719:A:G	2.35424e-16	-0.309291	0.407823	0.000374782	-0.707559	0.539282	0.000381599	-0.705625	0.539876
2259786	chr20:2259786:G:A	7.51422e-17	-3.40973e-10	-1.04347	0.00014317	-3.40973e-10	-1.13059	0.000145521	-3.40973e-10	-1.1298
2259821	chr20:2259821:C:G	3.10333e-16	-3.40973e-10	0.374792	0.000452877	-3.40973e-10	0.0209986	0.000461457	-3.40973e-10	0.0242692
2259908	chr20:2259908:C:A	7.14634e-17	-3.40973e-10	-1.09367	0.000158306	-3.40973e-10	-1.03009	0.000160721	-3.40973e-10	-1.03045
2259995	chr20:2259995:T:G	8.57382e-18	-1.88008	-1.33407	1.70088e-05	-1.96923	-1.29167	1.72879e-05	-1.96825	-1.29186
2260235	chr20:2260235:C:T	1.11414e-16	-3.40973e-10	-0.649599	0.000264939	-3.40973e-10	-0.515123	0.000269098	-3.40973e-10	-0.515046
2260248	chr20:2260248:G:A	2.08782e-17	-0.963966	-1.36018	4.13025e-05	-0.997661	-1.37604	4.19915e-05	-0.99676	-1.37589
2260280	chr20:2260280:G:T	1.65343e-17	-1.20618	-1.35124	3.3235e-05	-1.24128	-1.34974	3.37768e-05	-1.24072	-1.34962
2260364	chr20:2260364:T:G	1.31786e-16	-3.40973e-10	-0.481678	0.000309134	-3.40973e-10	-0.360847	0.000313882	-3.40973e-10	-0.361105
2260555	chr20:2260555:G:A	2.27775e-17	-0.853936	-1.38315	4.69471e-05	-0.872615	-1.37299	4.77139e-05	-0.871764	-1.37313
2260756	chr20:2260756:C:T	2.52667e-17	-0.959662	-1.17371	5.45107e-05	-0.922532	-1.17369	5.53765e-05	-0.922019	-1.17395
2260845	chr20:2260845:C:T	1.48541e-16	-3.40973e-10	-0.361994	0.000353776	-3.40973e-10	-0.225958	0.0003592	-3.40973e-10	-0.22624
2260863	chr20:2260863:C:G	7.11706e-17	-3.40973e-10	-1.09778	0.000139781	-3.40973e-10	-1.15455	0.000142	-3.40973e-10	-1.15429
2261386	chr20:2261386:G:A	5.96229e-17	-3.40973e-10	-1.27481	0.00012924	-3.40973e-10	-1.23295	0.000131258	-3.40973e-10	-1.23296
2261459	chr20:2261459:T:C	7.22479e-17	-3.40973e-10	-1.08275	0.000137376	-3.40973e-10	-1.1719	0.000139622	-3.40973e-10	-1.17118
2261534	chr20:2261534:T:C	7.53622e-17	-3.40973e-10	-1.04055	0.000146946	-3.40973e-10	-1.10456	0.000149283	-3.40973e-10	-1.10428
2262400	chr20:2262400:A:G	9.514e-17	-3.40973e-10	-0.807505	0.000234838	-3.40973e-10	-0.635728	0.000238453	-3.40973e-10	-0.635947
2262821	chr20:2262821:A:G	8.50455e-17	-3.40973e-10	-0.919668	0.000206046	-3.40973e-10	-0.766522	0.000209228	-3.40973e-10	-0.766695
2263090	chr20:2263090:A:AT	8.1491e-17	-3.40973e-10	-0.962362	0.000196651	-3.40973e-10	-0.813194	0.000199688	-3.40973e-10	-0.813363
2263375	chr20:2263375:G:A	2.0679e-16	0.773625	-0.804776	0.00066754	1.25328	-0.844299	0.000680084	1.25562	-0.843521
2263393	chr20:2263393:A:C	1.0294e-16	-0.496386	-0.232325	0.000237974	-0.151884	-0.470577	0.000241471	-0.154804	-0.468568
2263579	chr20:2263579:G:A	5.88771e-17	-3.40973e-10	-1.2874	0.000124774	-3.40973e-10	-1.26812	0.000126724	-3.40973e-10	-1.26811
2263584	chr20:2263584:C:T	5.38979e-17	-3.40973e-10	-1.37576	0.000110818	-3.40973e-10	-1.38674	0.000112552	-3.40973e-10	-1.38671
2263665	chr20:2263665:A:G	7.57761e-18	-1.96972	-1.36794	1.92758e-05	-1.75674	-1.37903	1.95808e-05	-1.7566	-1.37896
2263792	chr20:2263792:G:A	6.51622e-17	-3.40973e-10	-1.18597	0.000126815	-3.40973e-10	-1.25189	0.000128812	-3.40973e-10	-1.25177
2263849	chr20:2263849:G:A	5.50762e-17	-3.40973e-10	-1.35414	0.000111722	-3.40973e-10	-1.37861	0.000113473	-3.40973e-10	-1.37856
2264355	chr20:2264355:TATTA:T	1.4213e-17	-1.96417	-0.744523	1.90223e-05	-2.06482	-1.08419	1.93546e-05	-2.06427	-1.08293
2264421	chr20:2264421:A:C	8.67931e-17	-3.40973e-10	-0.899327	0.000171627	-3.40973e-10	-0.9493	0.000174352	-3.40973e-10	-0.949045
2264721	chr20:2264721:C:T	6.94738e-17	-3.40973e-10	-1.12191	0.00016832	-3.40973e-10	-0.968757	0.000170909	-3.40973e-10	-0.968991
2264722	chr20:2264722:G:A	5.47303e-16	-3.40973e-10	0.942147	0.000875504	-3.40973e-10	0.680178	0.000892094	-3.40973e-10	0.683451
2264905	chr20:2264905:G:A	5.40383e-17	-3.40973e-10	-1.37316	0.000110423	-3.40973e-10	-1.39031	0.000112148	-3.40973e-10	-1.3903
2265050	chr20:2265050:G:A	5.12636e-17	-1.42587	-3.79894e-10	0.000112171	-1.3746	-3.79894e-10	0.000113987	-1.37404	-3.79894e-10
2265430	chr20:2265430:A:G	1.47257e-16	-0.370675	-3.79894e-10	0.000298981	-0.394244	-3.79894e-10	0.000303453	-0.394893	-3.79894e-10
2265612	chr20:2265612:G:A	5.3408e-17	-3.40973e-10	-1.38489	0.00011027	-3.40973e-10	-1.39169	0.000111992	-3.40973e-10	-1.39169
2265768	chr20:2265768:C:T	5.22969e-17	-1.40592	-3.79894e-10	6.48893e-05	-1.92194	-3.79894e-10	6.59787e-05	-1.92079	-3.79894e-10
2266085	chr20:2266085:G:A	5.42177e-17	-3.40973e-10	-1.36985	0.000110859	-3.40973e-10	-1.38637	0.000112593	-3.40973e-10	-1.38634
2266533	chr20:2266533:A:G	1.05716e-17	-2.11108	-0.89361	2.00186e-05	-2.01148	-1.08648	2.03431e-05	-2.01172	-1.08565
2266892	chr20:2266892:A:G	1.08668e-16	-3.40973e-10	-0.674553	0.000251734	-3.40973e-10	-0.566251	0.000255512	-3.40973e-10	-0.566852
2267319	chr20:2267319:G:A	4.7278e-17	-2.00826	0.501449	0.000105444	-1.50769	0.0712456	0.000107013	-1.51198	0.0748105
2267583	chr20:2267583:T:C	6.59792e-17	-0.538182	-0.635333	4.19862e-05	-1.37742	-0.979859	4.28552e-05	-1.37381	-0.97848
2267586	chr20:2267586:G:A	5.44523e-17	-3.40973e-10	-1.36553	0.000111258	-3.40973e-10	-1.38277	0.000112999	-3.40973e-10	-1.38274
2267787	chr20:2267787:C:T	7.14735e-18	-2.11079	-1.28532	1.41512e-05	-2.11115	-1.33367	1.43776e-05	-2.11109	-1.33335
2268080	chr20:2268080:G:A	6.13539e-16	-3.40973e-10	1.05639	0.00102586	-3.40973e-10	0.838669	0.00104566	-3.40973e-10	0.842281
2268725	chr20:2268725:C:T	5.50971e-17	-3.40973e-10	-1.35376	0.00011176	-3.40973e-10	-1.37827	0.000113507	-3.40973e-10	-1.37826
2268925	chr20:2268925:C:T	3.74392e-17	-1.74014	-3.79894e-10	5.92654e-05	-2.0126	-3.79894e-10	6.01859e-05	-2.01268	-3.79894e-10
2269362	chr20:2269362:CCT:C	1.19615e-17	-1.9355	-0.945657	2.73301e-05	-1.75716	-1.02948	2.77735e-05	-1.75688	-1.02916
2270121	chr20:2270121:A:G	7.34047e-18	-2.06019	-1.30927	1.59766e-05	-1.93571	-1.38779	1.62293e-05	-1.93563	-1.38767
2270953	chr20:2270953:G:A	5.90536e-17	-3.40973e-10	-1.28441	0.000117338	-3.40973e-10	-1.32957	0.000119173	-3.40973e-10	-1.32954
2270973	chr20:2270973:G:T	7.00965e-17	-3.40973e-10	-1.11298	0.000136072	-3.40973e-10	-1.18144	0.000138244	-3.40973e-10	-1.1811
2271079	chr20:2271079:G:A	3.98163e-16	-3.40973e-10	0.624007	0.000595374	-3.40973e-10	0.294567	0.000606413	-3.40973e-10	0.297441
2271364	chr20:2271364:C:T	6.26434e-17	-3.40973e-10	-1.2254	0.000147814	-3.40973e-10	-1.09867	0.000150094	-3.40973e-10	-1.09886
2271504	chr20:2271504:T:A	7.60446e-18	-1.94243	-1.39169	1.71597e-05	-1.86238	-1.38968	1.74384e-05	-1.86174	-1.38971
2271693	chr20:2271693:G:A	6.12203e-17	-3.40973e-10	-1.24838	0.000143318	-3.40973e-10	-1.12955	0.00014553	-3.40973e-10	-1.12974
2271759	chr20:2271759:C:T	2.69127e-17	-1.15992	-0.910339	3.78707e-05	-1.30134	-1.1591	3.85943e-05	-1.29889	-1.15813
2272093	chr20:2272093:T:C	2.10687e-17	-2.04984	-0.265221	3.43945e-05	-1.82489	-0.731837	3.49728e-05	-1.8259	-0.729648
2272128	chr20:2272128:C:T	3.30608e-17	-1.92937	0.0648613	5.50958e-05	-1.91711	-0.168437	5.61322e-05	-1.91622	-0.16619
2272351	chr20:2272351:C:T	8.26053e-17	-3.40973e-10	-0.948782	0.00020201	-3.40973e-10	-0.786306	0.000205313	-3.40973e-10	-0.785586
2272400	chr20:2272400:T:C	3.30938e-17	-1.93439	0.0708779	5.51518e-05	-1.92231	-0.162224	5.61885e-05	-1.92144	-0.159971
2272425	chr20:2272425:T:G	5.30473e-17	-3.40973e-10	-1.39167	0.000110809	-3.40973e-10	-1.38682	0.000112535	-3.40973e-10	-1.38685
2272839	chr20:2272839:G:A	6.33446e-17	-3.40973e-10	-1.21426	0.00012338	-3.40973e-10	-1.27935	0.000125366	-3.40973e-10	-1.27888
2273300	chr20:2273300:C:T	7.59501e-18	-2.00958	-1.32578	1.65332e-05	-1.94391	-1.34535	1.6802e-05	-1.94339	-1.34524
2273457	chr20:2273457:G:A	5.54996e-17	-3.40973e-10	-1.34648	0.000111806	-3.40973e-10	-1.37786	0.000113554	-3.40973e-10	-1.37784
2273554	chr20:2273554:G:A	6.13328e-17	-3.40973e-10	-1.24654	0.000150531	-3.40973e-10	-1.08045	0.000152846	-3.40973e-10	-1.08069
2273781	chr20:2273781:A:G	1.71966e-17	-2.10846	-0.409691	2.53626e-05	-2.06206	-0.799286	2.57977e-05	-2.06251	-0.797321
2274234	chr20:2274234:C:T	1.80179e-17	-2.1115	-0.35999	2.73435e-05	-2.02544	-0.760708	2.78104e-05	-2.02603	-0.758682
2274816	chr20:2274816:G:C	5.38138e-17	-3.40973e-10	-1.37732	0.000110335	-3.40973e-10	-1.3911	0.000112058	-3.40973e-10	-1.3911
2274856	chr20:2274856:T:C	6.54825e-17	-3.40973e-10	-1.18107	0.000129515	-3.40973e-10	-1.23083	0.00013157	-3.40973e-10	-1.23058
2275119	chr20:2275119:AG:A	7.06396e-17	-3.40973e-10	-1.10526	0.000172615	-3.40973e-10	-0.943559	0.000175264	-3.40973e-10	-0.943826
2275277	chr20:2275277:G:C	6.43411e-17	-3.40973e-10	-1.19866	0.000124857	-3.40973e-10	-1.26745	0.00012687	-3.40973e-10	-1.26696
2276311	chr20:2276311:A:G	1.26958e-16	-3.40973e-10	-0.518997	0.000246095	-3.40973e-10	-0.588904	0.000250019	-3.40973e-10	-0.588583
2276825	chr20:2276825:C:T	2.80343e-17	-2.02943	-3.79894e-10	6.66068e-05	-1.89582	-3.79894e-10	6.76588e-05	-1.89564	-3.79894e-10
2277442	chr20:2277442:G:A	6.93673e-18	-2.06465	-1.36137	1.4584e-05	-2.02301	-1.39169	1.48108e-05	-2.02308	-1.39168
2277504	chr20:2277504:T:C	1.33254e-17	-1.8979	-0.875283	2.2891e-05	-1.91349	-1.05039	2.32989e-05	-1.91257	-1.04914
2277588	chr20:2277588:C:G	7.39386e-17	-3.40973e-10	-1.05962	0.000146811	-3.40973e-10	-1.10547	0.000149147	-3.40973e-10	-1.10519
2277924	chr20:2277924:G:A	5.86042e-17	-3.40973e-10	-1.29205	0.00011723	-3.40973e-10	-1.33049	0.000119073	-3.40973e-10	-1.33039
2278152	chr20:2278152:A:C	7.993e-18	-1.89283	-1.39146	1.61199e-05	-1.94962	-1.36494	1.63594e-05	-1.95021	-1.36511
2278749	chr20:2278749:C:T	6.32785e-17	-3.40973e-10	-1.21531	0.00014513	-3.40973e-10	-1.11699	0.000147394	-3.40973e-10	-1.11701
2278786	chr20:2278786:A:G	7.07212e-18	-2.0287	-1.378	1.38719e-05	-2.08025	-1.38451	1.40947e-05	-2.07967	-1.38465
2278857	chr20:2278857:G:T	5.30515e-17	-3.40973e-10	-1.39159	0.000111164	-3.40973e-10	-1.38362	0.000112897	-3.40973e-10	-1.38364
2278936	chr20:2278936:G:A	5.54381e-17	-3.40973e-10	-1.34759	0.000113323	-3.40973e-10	-1.36438	0.000115095	-3.40973e-10	-1.36436
2278945	chr20:2278945:C:T	5.30546e-17	-3.40973e-10	-1.39153	0.000110744	-3.40973e-10	-1.3874	0.000112472	-3.40973e-10	-1.38742
2279208	chr20:2279208:C:T	5.36402e-17	-3.40973e-10	-1.38056	0.000114987	-3.40973e-10	-1.3498	0.000116751	-3.40973e-10	-1.35008
2279257	chr20:2279257:C:T	5.39836e-17	-3.40973e-10	-1.37417	0.000116298	-3.40973e-10	-1.33846	0.000118078	-3.40973e-10	-1.33877
2279279	chr20:2279279:G:A	7.07907e-17	-0.251072	-0.852055	8.5144e-05	-0.47663	-1.17365	8.6549e-05	-0.477015	-1.17239
2279292	chr20:2279292:T:C	7.12786e-17	-3.40973e-10	-1.09626	0.000152899	-3.40973e-10	-1.06484	0.000155369	-3.40973e-10	-1.06432
2279818	chr20:2279818:C:T	5.50234e-16	-3.40973e-10	0.947489	0.000852888	-3.40973e-10	0.654006	0.00086911	-3.40973e-10	0.657349
2280270	chr20:2280270:G:A	2.64605e-17	-2.0872	-3.79894e-10	5.3944e-05	-2.10668	-3.79894e-10	5.47852e-05	-2.1067	-3.79894e-10
2280322	chr20:2280322:G:A	8.74534e-18	-1.8034	-1.39094	1.87954e-05	-1.77148	-1.38953	1.9061e-05	-1.77297	-1.38951
2280542	chr20:2280542:C:A	6.20952e-17	-3.40973e-10	-1.23419	0.000122293	-3.40973e-10	-1.2882	0.00012422	-3.40973e-10	-1.28806
2280578	chr20:2280578:T:A	5.42364e-17	-3.40973e-10	-1.3695	0.00011735	-3.40973e-10	-1.32946	0.000119143	-3.40973e-10	-1.3298
2280725	chr20:2280725:C:G	5.48267e-17	-3.40973e-10	-1.35868	0.000119448	-3.40973e-10	-1.31174	0.000121268	-3.40973e-10	-1.31212
2280741	chr20:2280741:G:T	4.46397e-17	-0.304152	-1.26008	6.56091e-05	-0.51926	-1.39165	6.66031e-05	-0.519742	-1.39163
2280799	chr20:2280799:C:T	6.14642e-17	-3.40973e-10	-1.2444	0.000121368	-3.40973e-10	-1.2958	0.00012328	-3.40973e-10	-1.29566
2280893	chr20:2280893:CAG:C	5.32514e-17	-3.40973e-10	-1.38783	0.000110427	-3.40973e-10	-1.39027	0.00011215	-3.40973e-10	-1.39028
2281107	chr20:2281107:G:A	3.06098e-17	-1.94153	-3.79894e-10	7.9538e-05	-1.71839	-3.79894e-10	8.07895e-05	-1.71827	-3.79894e-10
2281136	chr20:2281136:A:G	9.82868e-18	-1.68956	-1.38799	1.95332e-05	-1.77016	-1.35234	1.98173e-05	-1.77101	-1.35256
2281891	chr20:2281891:T:C	1.07001e-17	-1.89804	-1.09456	2.09234e-05	-1.86739	-1.18637	2.12304e-05	-1.86878	-1.1859
2282256	chr20:2282256:T:C	9.50488e-17	-3.40973e-10	-0.808465	0.000177953	-3.40973e-10	-0.913104	0.000180762	-3.40973e-10	-0.912941
2282452	chr20:2282452:TG:T	1.0791e-17	-1.59257	-1.39157	2.02682e-05	-1.69806	-1.38751	2.06104e-05	-1.69678	-1.38755
2282486	chr20:2282486:G:A	6.33177e-17	-3.40973e-10	-1.21469	0.000145081	-3.40973e-10	-1.11733	0.000147242	-3.40973e-10	-1.11804
2282614	chr20:2282614:T:A	2.64391e-17	-2.10027	0.0122613	4.90202e-05	-2.09969	-0.102701	4.98409e-05	-2.09994	-0.101342
2282755	chr20:2282755:T:G	1.19896e-16	-3.40973e-10	-0.57623	0.000230912	-3.40973e-10	-0.652585	0.000234593	-3.40973e-10	-0.652267
2283690	chr20:2283690:C:T	5.30555e-17	-3.40973e-10	-1.39152	0.00011086	-3.40973e-10	-1.38635	0.000112588	-3.40973e-10	-1.38639
2283748	chr20:2283748:C:T	1.70486e-16	-3.40973e-10	-0.224203	0.000329743	-3.40973e-10	-0.29631	0.000335257	-3.40973e-10	-0.295224
2284169	chr20:2284169:G:A	5.35136e-17	-3.40973e-10	-1.38292	0.000113903	-3.40973e-10	-1.35928	0.000115672	-3.40973e-10	-1.35937
2284573	chr20:2284573:T:C	5.46548e-17	-3.40973e-10	-1.36182	0.000111431	-3.40973e-10	-1.38121	0.000113176	-3.40973e-10	-1.38118
2284713	chr20:2284713:A:G	6.58056e-17	-3.40973e-10	-1.17615	0.000128568	-3.40973e-10	-1.23816	0.000130587	-3.40973e-10	-1.23808
2285082	chr20:2285082:A:C	2.47945e-16	-3.40973e-10	0.150351	0.000372143	-3.40973e-10	-0.175343	0.000378847	-3.40973e-10	-0.172988
2285618	chr20:2285618:T:C	3.65309e-17	-1.7647	-3.79894e-10	0.000101261	-1.47692	-3.79894e-10	0.000102858	-1.47677	-3.79894e-10
2286853	chr20:2286853:A:G	3.40015e-16	0.466136	-3.79894e-10	0.000431634	-0.0270436	-3.79894e-10	0.000438935	-0.0257682	-3.79894e-10
2287482	chr20:2287482:A:G	1.01437e-17	-1.91017	-1.13583	2.01071e-05	-1.87115	-1.2224	2.04021e-05	-1.87251	-1.22197
2287669	chr20:2287669:A:G	7.49798e-17	-3.40973e-10	-1.04564	0.00016344	-3.40973e-10	-0.998174	0.000165978	-3.40973e-10	-0.998265
2287683	chr20:2287683:C:T	1.25182e-17	-1.81262	-1.02305	2.52279e-05	-1.73906	-1.12761	2.55904e-05	-1.74081	-1.1271
2287758	chr20:2287758:A:G	1.3174e-17	-2.0311	-0.753511	2.46373e-05	-2.03139	-0.858969	2.50287e-05	-2.03204	-0.858057
2288297	chr20:2288297:T:C	1.29672e-17	-2.01017	-0.790265	2.4364e-05	-2.01013	-0.891389	2.47482e-05	-2.01086	-0.890509
2289134	chr20:2289134:T:C	6.70111e-17	-3.40973e-10	-1.158	0.000130864	-3.40973e-10	-1.22046	0.000132921	-3.40973e-10	-1.22036
2289315	chr20:2289315:C:T	5.37289e-17	-3.40973e-10	-1.3789	0.000110425	-3.40973e-10	-1.39029	0.000112151	-3.40973e-10	-1.39027
2289369	chr20:2289369:C:T	1.15057e-17	-1.53421	-1.3858	2.42557e-05	-1.59842	-1.30754	2.4615e-05	-1.59882	-1.30795
2289461	chr20:2289461:G:A	3.67657e-17	-1.75829	-3.79894e-10	8.09353e-05	-1.70097	-3.79894e-10	8.21882e-05	-1.70111	-3.79894e-10
2289784	chr20:2289784:C:T	2.93172e-17	-1.98468	-3.79894e-10	7.45068e-05	-1.78373	-3.79894e-10	7.56788e-05	-1.78362	-3.79894e-10
2290138	chr20:2290138:G:A	9.67595e-18	-1.90866	-1.18455	1.94107e-05	-1.8719	-1.2569	1.96946e-05	-1.87325	-1.25653
2290206	chr20:2290206:C:T	9.51685e-18	-1.85026	-1.25954	1.94732e-05	-1.8084	-1.31718	1.97527e-05	-1.80993	-1.3169
2290305	chr20:2290305:C:T	1.1992e-17	-1.68157	-1.19704	2.52404e-05	-1.59857	-1.26761	2.55913e-05	-1.60061	-1.26726
2290661	chr20:2290661:A:G	9.38485e-18	-1.74312	-1.38064	1.67347e-05	-1.90521	-1.37193	1.7021e-05	-1.90348	-1.37219
2290954	chr20:2290954:T:C	5.30466e-17	-3.40973e-10	-1.39168	0.000110535	-3.40973e-10	-1.38929	0.000112261	-3.40973e-10	-1.38929
2291108	chr20:2291108:C:G	1.20357e-17	-1.54105	-1.33393	3.32921e-05	-1.23352	-1.35578	3.38296e-05	-1.23302	-1.35576
2291381	chr20:2291381:G:C	1.66393e-17	-1.16079	-1.3903	2.89526e-05	-1.34512	-1.38384	2.94378e-05	-1.34395	-1.38389
2291543	chr20:2291543:A:T	1.15932e-17	-1.57777	-1.33467	3.17834e-05	-1.27931	-1.35636	3.22966e-05	-1.27882	-1.35634
2291544	chr20:2291544:C:G	1.15932e-17	-1.57777	-1.33467	3.17834e-05	-1.27931	-1.35636	3.22966e-05	-1.27882	-1.35634
2291934	chr20:2291934:T:A	5.36231e-17	-3.40973e-10	-1.38088	0.00011405	-3.40973e-10	-1.35799	0.000115822	-3.40973e-10	-1.35807
2292742	chr20:2292742:T:C	5.56687e-17	-3.40973e-10	-1.34344	0.000120792	-3.40973e-10	-1.30055	0.000122663	-3.40973e-10	-1.30068
2293341	chr20:2293341:A:T	1.32653e-17	-1.38684	-1.39086	2.71464e-05	-1.46227	-1.33111	2.75492e-05	-1.46269	-1.33146
2293735	chr20:2293735:G:A	1.40916e-17	-1.32769	-1.38959	2.89346e-05	-1.4075	-1.32209	2.93625e-05	-1.40793	-1.32247
2294164	chr20:2294164:G:A	2.23444e-17	-1.58656	-0.669715	2.88015e-05	-1.67681	-1.05738	2.92916e-05	-1.67701	-1.05581
2294752	chr20:2294752:T:C	5.31265e-17	-3.40973e-10	-1.39018	0.000111754	-3.40973e-10	-1.37832	0.000113494	-3.40973e-10	-1.37837
2294823	chr20:2294823:G:A	7.9177e-16	-3.40973e-10	1.31142	0.00121413	-3.40973e-10	1.00716	0.00123768	-3.40973e-10	1.01087
2294882	chr20:2294882:C:T	1.32444e-17	-1.38759	-1.39169	2.67441e-05	-1.45983	-1.34848	2.71417e-05	-1.46028	-1.34877
2294972	chr20:2294972:G:A	9.53865e-18	-1.8479	-1.2596	1.9543e-05	-1.80509	-1.31692	1.98234e-05	-1.80661	-1.31665
2295221	chr20:2295221:A:C	1.28505e-17	-1.51645	-1.29303	3.47699e-05	-1.28784	-1.25803	3.5335e-05	-1.28711	-1.25814
2295255	chr20:2295255:A:G	1.08344e-16	-3.40973e-10	-0.677544	0.000210513	-3.40973e-10	-0.745076	0.000213865	-3.40973e-10	-0.744777
2295330	chr20:2295330:C:T	1.34932e-17	-1.37057	-1.39011	2.76879e-05	-1.44859	-1.32503	2.80982e-05	-1.44901	-1.3254
2295891	chr20:2295891:C:T	6.66758e-17	-3.40973e-10	-1.16301	0.000147716	-3.40973e-10	-1.09933	0.000149984	-3.40973e-10	-1.09959
2296374	chr20:2296374:C:T	3.26075e-17	-1.87831	-3.79894e-10	8.76367e-05	-1.62142	-3.79894e-10	8.90174e-05	-1.62129	-3.79894e-10
2296485	chr20:2296485:C:T	5.39236e-17	-3.40973e-10	-1.37529	0.000115848	-3.40973e-10	-1.34235	0.000117646	-3.40973e-10	-1.34244
2296758	chr20:2296758:A:G	1.1234e-17	-1.84743	-1.09649	2.2551e-05	-1.81209	-1.16675	2.28789e-05	-1.81359	-1.16631
2297056	chr20:2297056:G:A	2.60543e-17	-2.10267	-3.79894e-10	5.36863e-05	-2.11146	-3.79894e-10	5.45246e-05	-2.11147	-3.79894e-10
2297382	chr20:2297382:G:A	1.28255e-17	-1.4467	-1.36472	2.79107e-05	-1.51998	-1.24563	2.83193e-05	-1.5204	-1.24618
2297495	chr20:2297495:C:A	1.62248e-15	2.16636	-0.137502	0.000427852	0.934924	-0.970769	0.000436529	0.937121	-0.968387
2297716	chr20:2297716:C:T	3.48171e-17	-1.81275	-3.79894e-10	9.6184e-05	-1.52836	-3.79894e-10	9.77024e-05	-1.52819	-3.79894e-10
2297850	chr20:2297850:G:T	5.40437e-17	-3.40973e-10	-1.37306	0.00011029	-3.40973e-10	-1.39151	0.000112013	-3.40973e-10	-1.39151
2297895	chr20:2297895:G:A	9.09962e-18	-1.9445	-1.21012	1.83345e-05	-1.91296	-1.27288	1.86039e-05	-1.9142	-1.27254
2297907	chr20:2297907:G:A	1.20503e-17	-1.49871	-1.37506	2.01182e-05	-1.71694	-1.37606	2.04773e-05	-1.71451	-1.3763
2298037	chr20:2298037:A:G	3.82046e-17	-1.7199	-3.79894e-10	0.000108883	-1.40434	-3.79894e-10	0.000110604	-1.40417	-3.79894e-10
2298789	chr20:2298789:A:G	1.41509e-17	-1.75644	-0.95663	2.05085e-05	-1.82874	-1.24504	2.08476e-05	-1.82889	-1.24399
2298934	chr20:2298934:C:T	3.38487e-17	-1.84095	-3.79894e-10	9.24007e-05	-1.56849	-3.79894e-10	9.38584e-05	-1.56833	-3.79894e-10
2299263	chr20:2299263:C:T	1.18215e-17	-1.52566	-1.36728	2.5816e-05	-1.59225	-1.25138	2.61947e-05	-1.59265	-1.25192
2299309	chr20:2299309:G:A	8.84007e-18	-1.91889	-1.26467	1.80758e-05	-1.88397	-1.31608	1.83388e-05	-1.88529	-1.31581
2299619	chr20:2299619:C:T	2.58691e-17	-2.10981	-3.79894e-10	5.43351e-05	-2.09945	-3.79894e-10	5.51875e-05	-2.09938	-3.79894e-10
2299654	chr20:2299654:C:T	1.27334e-17	-1.47037	-1.34825	2.83502e-05	-1.54084	-1.20915	2.87644e-05	-1.54122	-1.20976
2299709	chr20:2299709:T:C	1.23838e-17	-1.47054	-1.37593	2.65763e-05	-1.54152	-1.27308	2.69661e-05	-1.54196	-1.27358
2299726	chr20:2299726:A:G	5.31613e-17	-3.40973e-10	-1.38952	0.00011373	-3.40973e-10	-1.3608	0.000115478	-3.40973e-10	-1.36104
2299745	chr20:2299745:G:A	1.18208e-17	-1.51309	-1.37991	2.52841e-05	-1.58029	-1.28416	2.56565e-05	-1.58069	-1.28463
2299915	chr20:2299915:C:T	9.34232e-18	-1.90868	-1.21962	1.88898e-05	-1.8738	-1.2822	1.91652e-05	-1.87515	-1.28188
2299969	chr20:2299969:A:G	1.09183e-17	-1.6618	-1.31061	2.56927e-05	-1.71048	-1.13793	2.60659e-05	-1.71084	-1.13865
2300144	chr20:2300144:T:A	3.33259e-17	-1.85652	-3.79894e-10	9.06318e-05	-1.58782	-3.79894e-10	9.20601e-05	-1.58768	-3.79894e-10
2300252	chr20:2300252:GA:G	5.31207e-17	-3.40973e-10	-1.39029	0.000112416	-3.40973e-10	-1.37241	0.000114167	-3.40973e-10	-1.37246
2300266	chr20:2300266:A:G	5.3156e-17	-3.40973e-10	-1.38962	0.000112681	-3.40973e-10	-1.37006	0.000114435	-3.40973e-10	-1.37011
2300352	chr20:2300352:A:G	5.25148e-16	-3.40973e-10	0.900825	0.000805599	-3.40973e-10	0.596963	0.000820953	-3.40973e-10	0.600345
2300575	chr20:2300575:G:C	6.45456e-17	-3.40973e-10	-1.19548	0.000145754	-3.40973e-10	-1.1127	0.000147996	-3.40973e-10	-1.11293
2300606	chr20:2300606:G:T	1.58918e-16	0.518419	-0.812888	0.000141372	-0.118936	-1.02429	0.000143662	-0.119325	-1.02333
2301324	chr20:2301324:G:A	1.39039e-17	-1.40168	-1.32901	3.10774e-05	-1.50061	-1.15753	3.1527e-05	-1.50103	-1.15825
2301372	chr20:2301372:T:G	9.50783e-17	-3.40973e-10	-0.808154	0.000186727	-3.40973e-10	-0.864976	0.000189798	-3.40973e-10	-0.864162
2301709	chr20:2301709:T:C	1.12468e-17	-1.7434	-1.19937	1.39503e-05	-2.09969	-1.35943	1.41827e-05	-2.09902	-1.35908
2302019	chr20:2302019:C:T	1.55153e-17	-1.25258	-1.36845	3.27922e-05	-1.36244	-1.24199	3.32703e-05	-1.36288	-1.24258
2302570	chr20:2302570:G:A	1.30748e-16	-3.40973e-10	-0.489582	0.000294048	-3.40973e-10	-0.410879	0.000298605	-3.40973e-10	-0.410999
2302811	chr20:2302811:C:T	1.56696e-17	-1.24313	-1.36801	3.28843e-05	-1.36061	-1.24102	3.33641e-05	-1.36104	-1.2416
2303015	chr20:2303015:T:C	1.00984e-17	-1.78119	-1.26928	2.05161e-05	-1.75218	-1.32124	2.08066e-05	-1.75389	-1.32097
2303021	chr20:2303021:C:T	1.53887e-17	-1.24812	-1.3811	2.88798e-05	-1.3489	-1.38258	2.93127e-05	-1.34939	-1.38271
2303319	chr20:2303319:A:C	3.92821e-16	-3.40973e-10	0.610498	0.000619118	-3.40973e-10	0.333674	0.000630751	-3.40973e-10	0.336791
2303618	chr20:2303618:A:G	1.53466e-17	-1.25892	-1.37304	2.85017e-05	-1.35674	-1.38792	2.89307e-05	-1.35722	-1.388
2303794	chr20:2303794:A:G	9.08776e-18	-1.92807	-1.22786	1.38322e-05	-2.109	-1.35863	1.40489e-05	-2.1093	-1.35828
2304128	chr20:2304128:C:A	1.08217e-16	-3.40973e-10	-0.678715	0.000211095	-3.40973e-10	-0.742317	0.000214586	-3.40973e-10	-0.741409
2304130	chr20:2304130:G:C	7.39429e-18	-2.105	-1.25715	1.60738e-05	-1.95967	-1.35776	1.62953e-05	-1.96183	-1.35742
2304260	chr20:2304260:G:A	1.50103e-17	-1.26641	-1.38771	3.00214e-05	-1.37512	-1.31759	3.04649e-05	-1.37558	-1.31797
2304328	chr20:2304328:C:T	1.50172e-17	-1.27038	-1.38328	3.04022e-05	-1.37871	-1.3014	3.085e-05	-1.37917	-1.30181
2304360	chr20:2304360:C:G	5.66425e-17	-3.40973e-10	-1.32609	0.000113936	-3.40973e-10	-1.35898	0.000115724	-3.40973e-10	-1.35891
2304389	chr20:2304389:G:A	1.53651e-17	-1.24603	-1.38472	3.09555e-05	-1.35572	-1.30636	3.14117e-05	-1.35618	-1.30676
2305252	chr20:2305252:AGTCACTG:A	1.54675e-17	-1.25589	-1.36822	3.2016e-05	-1.36783	-1.26056	3.24847e-05	-1.36829	-1.26106
2305332	chr20:2305332:A:G	6.99188e-17	-3.40973e-10	-1.11552	0.000134983	-3.40973e-10	-1.18947	0.000137134	-3.40973e-10	-1.18916
2305411	chr20:2305411:G:A	1.47414e-17	-1.30054	-1.37166	3.04771e-05	-1.40909	-1.26856	3.09241e-05	-1.40954	-1.26904
2305445	chr20:2305445:C:A	4.04259e-16	-3.40973e-10	0.6392	0.000652062	-3.40973e-10	0.385518	0.00066433	-3.40973e-10	0.388659
2305677	chr20:2305677:G:A	5.35885e-17	-3.40973e-10	-1.38152	0.000110332	-3.40973e-10	-1.39113	0.000112055	-3.40973e-10	-1.39113
2305855	chr20:2305855:T:C	2.87419e-17	-2.0045	-3.79894e-10	7.18229e-05	-1.82042	-3.79894e-10	7.29537e-05	-1.82029	-3.79894e-10
2305958	chr20:2305958:C:T	4.31285e-16	-3.40973e-10	0.703914	0.000692186	-3.40973e-10	0.445232	0.000705242	-3.40973e-10	0.448421
2306142	chr20:2306142:A:G	2.86466e-17	-2.00782	-3.79894e-10	7.15506e-05	-1.82422	-3.79894e-10	7.26766e-05	-1.8241	-3.79894e-10
2306356	chr20:2306356:TAAG:T	1.42311e-17	-1.33365	-1.37377	2.93836e-05	-1.4394	-1.27478	2.98149e-05	-1.43986	-1.27526
2306596	chr20:2306596:C:T	3.6844e-16	-3.40973e-10	0.546424	0.000598162	-3.40973e-10	0.299239	0.000609365	-3.40973e-10	0.302297
2307823	chr20:2307823:C:T	8.79975e-18	-1.81152	-1.37662	1.42095e-05	-2.06532	-1.3754	1.4435e-05	-2.06482	-1.37564
2307944	chr20:2307944:G:A	1.5032e-17	-1.61797	-1.0347	2.09682e-05	-1.74097	-1.31064	2.13105e-05	-1.7411	-1.30982
2308673	chr20:2308673:C:T	5.34896e-17	-3.40973e-10	-1.38337	0.0001107	-3.40973e-10	-1.3878	0.000112439	-3.40973e-10	-1.38771
2309036	chr20:2309036:A:C	2.74623e-17	-2.05004	-3.79894e-10	6.65363e-05	-1.89687	-3.79894e-10	6.75824e-05	-1.89677	-3.79894e-10
2309886	chr20:2309886:T:G	9.69037e-18	-1.70631	-1.38541	1.749e-05	-1.85324	-1.37975	1.77933e-05	-1.85136	-1.37995
2310518	chr20:2310518:AG:A	1.42391e-17	-1.54759	-1.15927	3.11246e-05	-1.52407	-1.13256	3.15523e-05	-1.52621	-1.13227
2310703	chr20:2310703:C:T	5.31089e-17	-3.40973e-10	-1.39051	0.000111223	-3.40973e-10	-1.38308	0.000112958	-3.40973e-10	-1.3831
2311242	chr20:2311242:A:T	1.07852e-17	-1.63698	-1.34769	2.13633e-05	-1.80519	-1.22776	2.1726e-05	-1.80312	-1.22849
2311589	chr20:2311589:A:G	2.4623e-16	-3.40973e-10	0.14341	0.000478496	-3.40973e-10	0.0760252	0.000486156	-3.40973e-10	0.0764099
2311627	chr20:2311627:G:A	1.18688e-17	-1.62031	-1.26863	2.03799e-05	-1.69093	-1.38914	2.0695e-05	-1.69123	-1.389
2311897	chr20:2311897:G:A	5.54624e-17	-3.40973e-10	-1.34715	0.000111119	-3.40973e-10	-1.38402	0.000112871	-3.40973e-10	-1.38387
2312137	chr20:2312137:C:T	1.93586e-16	1.28513	-1.38226	0.000278115	0.7137	-1.18029	0.000282565	0.716132	-1.18234
2312502	chr20:2312502:C:T	1.44635e-16	-0.388643	-3.79894e-10	0.000257414	-0.543936	-3.79894e-10	0.000261587	-0.543352	-3.79894e-10
2313384	chr20:2313384:T:C	7.87788e-17	-3.40973e-10	-0.996211	0.000148309	-3.40973e-10	-1.09532	0.000150652	-3.40973e-10	-1.09515
2313388	chr20:2313388:G:T	7.88793e-17	-3.40973e-10	-0.994935	0.000148472	-3.40973e-10	-1.09423	0.000150817	-3.40973e-10	-1.09405
2313865	chr20:2313865:C:T	5.71782e-17	-3.40973e-10	-1.31668	0.00011645	-3.40973e-10	-1.33716	0.000118274	-3.40973e-10	-1.33711
2314014	chr20:2314014:A:C	5.39462e-17	-3.40973e-10	-1.37487	0.000116259	-3.40973e-10	-1.3388	0.000118059	-3.40973e-10	-1.33894
2314420	chr20:2314420:C:G	6.50622e-18	-2.09972	-1.39038	1.49508e-05	-2.10572	-1.28414	1.51682e-05	-2.10568	-1.28524
2314630	chr20:2314630:G:A	7.2134e-18	-2.10214	-1.28477	2.0955e-05	-2.10623	-0.946015	2.12369e-05	-2.1062	-0.94818
2315065	chr20:2315065:G:A	7.00107e-18	-2.10786	-1.30893	1.98461e-05	-2.11038	-0.996236	2.01153e-05	-2.11036	-0.998273
2315357	chr20:2315357:T:C	5.31168e-17	-3.40973e-10	-1.39036	0.000110646	-3.40973e-10	-1.38828	0.000112365	-3.40973e-10	-1.38837
2315454	chr20:2315454:C:T	6.48547e-18	-2.10584	-1.38745	1.37937e-05	-2.09741	-1.37301	1.40065e-05	-2.09752	-1.37308
2315521	chr20:2315521:C:T	6.48054e-18	-2.10732	-1.38673	1.37824e-05	-2.09963	-1.37159	1.39952e-05	-2.09974	-1.37167
2315567	chr20:2315567:A:T	6.99103e-18	-2.10309	-1.31513	1.96332e-05	-2.10713	-1.01027	1.99005e-05	-2.1071	-1.01228
2315577	chr20:2315577:A:G	7.54771e-17	-3.40973e-10	-1.03903	0.000126169	-3.40973e-10	-1.257	0.000128228	-3.40973e-10	-1.25631
2315694	chr20:2315694:C:T	6.4494e-18	-2.11017	-1.3887	1.36576e-05	-2.10459	-1.37574	1.38688e-05	-2.10467	-1.3758
2316438	chr20:2316438:AT:A	8.91706e-18	-2.09937	-1.07552	2.03171e-05	-2.06805	-1.01511	2.06182e-05	-2.06827	-1.01568
2316536	chr20:2316536:A:T	6.51506e-18	-2.0978	-1.39094	1.38298e-05	-2.07884	-1.38895	1.40425e-05	-2.07905	-1.38898
2316576	chr20:2316576:A:G	6.65426e-18	-2.09646	-1.37113	1.42635e-05	-2.10537	-1.33155	1.44745e-05	-2.10532	-1.33241
2316610	chr20:2316610:AAAT:A	6.50068e-18	-2.10808	-1.38287	1.38567e-05	-2.1016	-1.36425	1.40705e-05	-2.1017	-1.36434
2316636	chr20:2316636:C:T	6.55307e-18	-2.09517	-1.38775	1.38469e-05	-2.07515	-1.39142	1.40599e-05	-2.07536	-1.39143
2317144	chr20:2317144:G:A	3.39154e-17	-0.898021	-0.940964	5.2064e-05	-1.05576	-1.08639	5.29047e-05	-1.05545	-1.08617
2317970	chr20:2317970:T:C	7.00891e-18	-2.09691	-1.31876	2.03966e-05	-2.10482	-0.974435	2.06701e-05	-2.10477	-0.976659
2318042	chr20:2318042:G:A	6.46015e-18	-2.10812	-1.38908	1.33594e-05	-2.11152	-1.39088	1.35676e-05	-2.11154	-1.3909
2318080	chr20:2318080:T:C	1.79184e-17	-2.0945	-0.382528	2.56459e-05	-2.08021	-0.77003	2.60837e-05	-2.08029	-0.768524
2318158	chr20:2318158:T:C	5.35527e-17	-3.40973e-10	-1.38219	0.000110455	-3.40973e-10	-1.39002	0.000112181	-3.40973e-10	-1.39001
2318399	chr20:2318399:G:A	1.06203e-16	-3.40973e-10	-0.6975	0.000206893	-3.40973e-10	-0.762418	0.00021006	-3.40973e-10	-0.762725
2318683	chr20:2318683:G:A	1.17264e-17	-2.10523	-0.795781	1.76239e-05	-2.09953	-1.12583	1.79187e-05	-2.09956	-1.12472
2319342	chr20:2319342:T:C	3.04719e-17	-1.94605	-3.79894e-10	5.45185e-05	-2.09608	-3.79894e-10	5.53847e-05	-2.09582	-3.79894e-10
2319371	chr20:2319371:G:A	1.29552e-17	-2.01152	-0.789833	2.07548e-05	-1.94891	-1.11293	2.1098e-05	-1.94912	-1.11182
2319669	chr20:2319669:C:G	5.35475e-17	-3.40973e-10	-1.38229	0.000110459	-3.40973e-10	-1.38998	0.000112181	-3.40973e-10	-1.39001
2319797	chr20:2319797:C:T	5.85469e-17	-3.40973e-10	-1.29303	0.000118805	-3.40973e-10	-1.31714	0.000120667	-3.40973e-10	-1.31709
2319962	chr20:2319962:C:T	2.80045e-17	-2.08325	0.0527551	3.1592e-05	-2.06757	-0.574142	3.21564e-05	-2.06758	-0.571925
2320012	chr20:2320012:G:A	5.5721e-17	-3.40973e-10	-1.3425	0.000116599	-3.40973e-10	-1.33588	0.000118443	-3.40973e-10	-1.33569
2320575	chr20:2320575:G:A	6.24253e-17	-3.40973e-10	-1.22888	0.000140158	-3.40973e-10	-1.15185	0.000142311	-3.40973e-10	-1.15211
2320639	chr20:2320639:G:A	1.15526e-17	-2.10124	-0.814703	1.79042e-05	-2.08125	-1.12834	1.82019e-05	-2.08133	-1.12726
2320662	chr20:2320662:T:G	6.74066e-18	-2.08213	-1.37256	1.53768e-05	-1.99228	-1.36948	1.56096e-05	-1.99281	-1.36942
2321441	chr20:2321441:C:T	6.64193e-18	-2.07782	-1.39163	1.36276e-05	-2.09453	-1.38799	1.38418e-05	-2.0944	-1.38802
2321497	chr20:2321497:C:T	7.27765e-17	-3.40973e-10	-1.07546	0.000144997	-3.40973e-10	-1.11791	0.000147283	-3.40973e-10	-1.11776
2321860	chr20:2321860:A:G	5.40332e-17	-3.40973e-10	-1.37326	0.000110531	-3.40973e-10	-1.38932	0.000112259	-3.40973e-10	-1.38931
2322051	chr20:2322051:T:C	8.69042e-17	-0.00248536	-0.895564	0.000131978	-0.586458	-0.625526	0.000134371	-0.582808	-0.626707
2322348	chr20:2322348:G:A	2.93892e-16	-3.40973e-10	0.320358	0.000514774	-3.40973e-10	0.149105	0.000522973	-3.40973e-10	0.149409
2322453	chr20:2322453:TC:T	4.78835e-17	-0.218305	-1.27578	7.58187e-05	-0.630465	-1.13581	7.71657e-05	-0.627614	-1.13655
2322505	chr20:2322505:G:A	9.79584e-17	-3.40973e-10	-0.778312	0.000160397	-3.40973e-10	-1.01697	0.000162962	-3.40973e-10	-1.0166
2322523	chr20:2322523:C:A	1.44544e-17	-1.40247	-1.28939	3.65726e-05	-1.57641	-0.91891	3.70781e-05	-1.576	-0.921095
2322608	chr20:2322608:C:A	1.08749e-16	-3.40973e-10	-0.673811	0.000189648	-3.40973e-10	-0.849451	0.000192695	-3.40973e-10	-0.849011
2322994	chr20:2322994:T:A	1.4493e-17	-1.35981	-1.32938	2.76772e-05	-1.38762	-1.38639	2.8103e-05	-1.38797	-1.38628
2323935	chr20:2323935:A:T	1.38787e-16	-3.40973e-10	-0.429911	0.000231529	-3.40973e-10	-0.649919	0.000235266	-3.40973e-10	-0.649404
2324109	chr20:2324109:T:C	4.36535e-17	-0.769036	-0.817534	6.14028e-05	-0.850625	-1.12654	6.24194e-05	-0.850709	-1.12553
2324121	chr20:2324121:A:G	2.97558e-16	-3.40973e-10	0.332754	0.000803868	-3.40973e-10	0.594813	0.000815937	-3.40973e-10	0.594217
2324186	chr20:2324186:G:C	8.6083e-18	-1.90775	-1.30238	2.04965e-05	-1.79192	-1.28245	2.07921e-05	-1.79312	-1.28242
2324617	chr20:2324617:T:A	3.51375e-17	-1.80359	-3.79894e-10	6.78631e-05	-1.87713	-3.79894e-10	6.88637e-05	-1.87799	-3.79894e-10
2325226	chr20:2325226:A:G	5.4446e-17	-1.36564	-3.79894e-10	8.64517e-05	-1.63504	-3.79894e-10	8.78297e-05	-1.63472	-3.79894e-10
2325408	chr20:2325408:C:T	2.26313e-17	-1.15421	-1.08931	2.7254e-05	-1.39784	-1.39158	2.77001e-05	-1.39706	-1.39163
2325666	chr20:2325666:G:T	1.12553e-17	-1.55521	-1.38681	2.04017e-05	-1.7941	-1.28491	2.0709e-05	-1.79353	-1.28603
2326368	chr20:2326368:C:G	1.63177e-17	-2.11155	-0.459053	4.38258e-05	-2.11007	-0.204327	4.4457e-05	-2.11015	-0.20545
2326678	chr20:2326678:G:A	3.9528e-17	-1.64683	-0.039018	8.29922e-05	-2.01537	0.339493	8.42586e-05	-2.01398	0.337752
2326810	chr20:2326810:T:C	9.77902e-18	-1.88948	-1.19314	2.01859e-05	-2.10936	-0.980276	2.04786e-05	-2.1091	-0.981641
2326863	chr20:2326863:G:A	5.98708e-17	-3.40973e-10	-1.27067	0.000118819	-3.40973e-10	-1.31702	0.000120689	-3.40973e-10	-1.3169
2326985	chr20:2326985:G:A	8.61853e-16	-3.40973e-10	1.39623	0.001015	-3.40973e-10	0.828026	0.00103371	-3.40973e-10	0.830788
2327198	chr20:2327198:C:T	8.76669e-16	-3.40973e-10	1.41328	0.000875605	-3.40973e-10	0.680292	0.000892154	-3.40973e-10	0.683519
2327199	chr20:2327199:A:G	8.46506e-16	-3.40973e-10	1.37826	0.000829923	-3.40973e-10	0.626711	0.000845552	-3.40973e-10	0.629869
2327451	chr20:2327451:T:G	2.47907e-17	-2.11063	-0.0417548	3.16105e-05	-2.11109	-0.530044	3.21733e-05	-2.11104	-0.527945
2327628	chr20:2327628:A:G	8.98518e-17	-1.89832	1.03363	0.000249189	-1.31202	0.735604	0.000252843	-1.31408	0.736725
2327661	chr20:2327661:T:A	6.66982e-17	-2.08836	0.925678	0.000183827	-1.74825	0.867628	0.000186531	-1.74982	0.8683
2327784	chr20:2327784:C:T	7.44322e-17	-0.903484	-0.149482	0.000159438	-0.571713	-0.451254	0.000162165	-0.571176	-0.450332
2328813	chr20:2328813:C:A	1.61834e-16	-3.40973e-10	-0.276285	0.000305423	-3.40973e-10	-0.372926	0.000310325	-3.40973e-10	-0.372499
2328848	chr20:2328848:A:G	6.4814e-17	-3.40973e-10	-1.19133	0.00013334	-3.40973e-10	-1.20172	0.000135444	-3.40973e-10	-1.20156
2328979	chr20:2328979:T:C	7.55821e-18	-1.98632	-1.3539	1.36319e-05	-2.09086	-1.39135	1.38477e-05	-2.09062	-1.39139
2329408	chr20:2329408:G:A	9.50224e-18	-1.84397	-1.26736	1.99328e-05	-1.80002	-1.30223	2.02395e-05	-1.80023	-1.30225
2329418	chr20:2329418:A:G	5.81551e-17	-3.40973e-10	-1.29974	0.000115896	-3.40973e-10	-1.34193	0.000117719	-3.40973e-10	-1.34182
2329537	chr20:2329537:T:C	7.73757e-18	-2.10955	-1.20722	1.5592e-05	-2.00108	-1.34678	1.5837e-05	-2.0013	-1.34647
2329570	chr20:2329570:C:T	1.95085e-17	-1.93426	-0.457747	2.04571e-05	-2.07724	-0.999052	2.08173e-05	-2.0768	-0.997537
2329724	chr20:2329724:C:T	8.03007e-17	-3.40973e-10	-0.977077	0.000152353	-3.40973e-10	-1.06842	0.00015476	-3.40973e-10	-1.06824
2330013	chr20:2330013:T:C	1.1555e-17	-2.0362	-0.879541	1.49896e-05	-2.10621	-1.28106	1.52336e-05	-2.10643	-1.28018
2330041	chr20:2330041:C:T	2.95181e-17	-1.97785	-3.79894e-10	6.08054e-05	-1.98694	-3.79894e-10	6.17336e-05	-1.98729	-3.79894e-10
2330079	chr20:2330079:C:T	1.51855e-17	-2.10987	-0.532646	2.6832e-05	-1.87865	-0.926379	2.72628e-05	-1.87973	-0.924868
2330300	chr20:2330300:G:C	7.176e-17	-3.40973e-10	-1.08953	0.000159919	-3.40973e-10	-1.01995	0.000162367	-3.40973e-10	-1.02026
2330698	chr20:2330698:G:A	1.09175e-17	-1.59389	-1.3786	1.61338e-05	-2.06633	-1.24737	1.63919e-05	-2.06526	-1.24807
2330733	chr20:2330733:A:C	5.34907e-17	-3.40973e-10	-1.38335	0.000110345	-3.40973e-10	-1.39101	0.000112071	-3.40973e-10	-1.39099
2331177	chr20:2331177:A:C	8.92263e-18	-2.09164	-1.08263	2.13781e-05	-2.06709	-0.965169	2.16947e-05	-2.06727	-0.965788
2331344	chr20:2331344:A:G	5.93119e-17	-3.40973e-10	-1.28004	0.000119421	-3.40973e-10	-1.31197	0.000121314	-3.40973e-10	-1.31174
2331558	chr20:2331558:T:A	5.94487e-17	-3.40973e-10	-1.27774	0.000119667	-3.40973e-10	-1.30991	0.000121564	-3.40973e-10	-1.30968
2331872	chr20:2331872:A:G	5.90449e-17	-3.40973e-10	-1.28456	0.000118942	-3.40973e-10	-1.31599	0.000120826	-3.40973e-10	-1.31577
2331991	chr20:2331991:C:G	1.73433e-17	-2.11078	-0.398868	3.38681e-05	-2.1104	-0.461752	3.44011e-05	-2.11041	-0.461624
2332071	chr20:2332071:C:T	6.09533e-17	-3.40973e-10	-1.25275	0.000120823	-3.40973e-10	-1.30029	0.000122718	-3.40973e-10	-1.30024
2332332	chr20:2332332:G:C	2.6404e-17	-2.08934	-3.79894e-10	5.41702e-05	-2.10249	-3.79894e-10	5.50107e-05	-2.10259	-3.79894e-10
2332348	chr20:2332348:G:A	5.34289e-17	-3.40973e-10	-1.3845	0.000112209	-3.40973e-10	-1.37426	0.000113954	-3.40973e-10	-1.37432
2332397	chr20:2332397:G:A	2.64919e-17	-2.08602	-3.79894e-10	6.19207e-05	-1.96877	-3.79894e-10	6.28739e-05	-1.96899	-3.79894e-10
2332551	chr20:2332551:G:T	7.62296e-17	-3.40973e-10	-1.0291	0.000146666	-3.40973e-10	-1.10647	0.000148971	-3.40973e-10	-1.10637
2332646	chr20:2332646:G:A	5.30804e-17	-3.40973e-10	-1.39105	0.000110332	-3.40973e-10	-1.39113	0.000112053	-3.40973e-10	-1.39115
2332699	chr20:2332699:G:A	2.58222e-17	-2.11162	-3.79894e-10	5.405e-05	-2.10471	-3.79894e-10	5.48927e-05	-2.10474	-3.79894e-10
2333260	chr20:2333260:A:C	2.7396e-17	-2.05246	-3.79894e-10	5.90103e-05	-2.01691	-3.79894e-10	5.99283e-05	-2.01697	-3.79894e-10
2333318	chr20:2333318:T:A	8.38013e-18	-2.02742	-1.20957	1.8272e-05	-1.99023	-1.19903	1.85549e-05	-1.99031	-1.19907
2333519	chr20:2333519:C:A	6.34498e-17	-3.40973e-10	-1.21261	0.000141111	-3.40973e-10	-1.14508	0.000143275	-3.40973e-10	-1.14535
2333635	chr20:2333635:A:C	1.41426e-16	-3.40973e-10	-0.411076	0.000270597	-3.40973e-10	-0.493993	0.000274932	-3.40973e-10	-0.493598
2333872	chr20:2333872:C:G	1.81698e-17	-1.31283	-1.15027	2.97013e-05	-1.45654	-1.2469	3.0183e-05	-1.45628	-1.24657
2333938	chr20:2333938:G:A	5.45208e-17	-3.40973e-10	-1.36427	0.000110277	-3.40973e-10	-1.39162	0.000112001	-3.40973e-10	-1.39161
2333964	chr20:2333964:T:G	9.65959e-18	-1.725	-1.3699	2.11345e-05	-1.65691	-1.38681	2.14527e-05	-1.65756	-1.38671
2334005	chr20:2334005:G:A	5.37555e-17	-3.40973e-10	-1.37841	0.000118209	-3.40973e-10	-1.32217	0.00012002	-3.40973e-10	-1.32246
2334207	chr20:2334207:G:A	1.33183e-16	-3.40973e-10	-0.471131	0.000260155	-3.40973e-10	-0.533345	0.000264314	-3.40973e-10	-0.532982
2334536	chr20:2334536:A:C	6.55234e-17	-3.40973e-10	-1.18045	0.000145313	-3.40973e-10	-1.11573	0.000147487	-3.40973e-10	-1.11638
2334659	chr20:2334659:T:C	8.4586e-18	-1.85278	-1.37489	1.55589e-05	-2.07645	-1.27354	1.5797e-05	-2.07621	-1.27408
2334800	chr20:2334800:A:T	7.87325e-17	-3.40973e-10	-0.996799	0.000145	-3.40973e-10	-1.11789	0.000147332	-3.40973e-10	-1.11743
2334824	chr20:2334824:A:C	6.88823e-18	-2.09123	-1.34182	1.54405e-05	-2.08899	-1.26863	1.56736e-05	-2.08908	-1.26906
2334833	chr20:2334833:C:T	3.30538e-17	-1.86472	-3.79894e-10	7.40545e-05	-1.78982	-3.79894e-10	7.51885e-05	-1.79012	-3.79894e-10
2334897	chr20:2334897:A:G	9.73526e-17	-3.40973e-10	-0.784516	0.000123489	-3.40973e-10	-1.27847	0.000125584	-3.40973e-10	-1.27715
2334921	chr20:2334921:T:C	3.13836e-17	-1.91657	-3.79894e-10	6.69616e-05	-1.8905	-3.79894e-10	6.79712e-05	-1.89104	-3.79894e-10
2334935	chr20:2334935:T:C	1.48964e-17	-2.03496	-0.626774	3.72263e-05	-2.11172	-0.365884	3.77789e-05	-2.11172	-0.366647
2334942	chr20:2334942:C:T	3.13504e-17	-1.91763	-3.79894e-10	5.84826e-05	-2.02589	-3.79894e-10	5.94103e-05	-2.02565	-3.79894e-10
2335283	chr20:2335283:C:T	1.20059e-17	-1.55438	-1.32308	4.61787e-05	-0.960946	-1.30116	4.68279e-05	-0.962504	-1.30114
2336045	chr20:2336045:T:C	4.2075e-16	-3.40973e-10	0.679184	0.000790684	-3.40973e-10	0.578276	0.000803608	-3.40973e-10	0.578992
2336232	chr20:2336232:C:CCTG	2.62577e-16	-3.40973e-10	0.207689	0.000477049	-3.40973e-10	0.072997	0.000484832	-3.40973e-10	0.0736825
2336233	chr20:2336233:A:G	2.61615e-16	-3.40973e-10	0.204017	0.000475386	-3.40973e-10	0.0695053	0.000483142	-3.40973e-10	0.0701901
2336265	chr20:2336265:G:T	6.58257e-17	-3.40973e-10	-1.17585	0.000135608	-3.40973e-10	-1.18485	0.000137758	-3.40973e-10	-1.18462
2336504	chr20:2336504:C:T	2.85907e-16	-3.40973e-10	0.292811	0.000464017	-3.40973e-10	0.0452981	0.000471777	-3.40973e-10	0.0463858
2336844	chr20:2336844:G:T	1.02931e-17	-1.64056	-1.39082	1.38086e-05	-2.08961	-1.37973	1.4028e-05	-2.08931	-1.37976
2336937	chr20:2336937:C:T	1.49901e-16	-3.40973e-10	-0.352882	0.000259033	-3.40973e-10	-0.537667	0.000263286	-3.40973e-10	-0.536881
2337055	chr20:2337055:A:G	5.63562e-17	-1.33116	-3.79894e-10	0.00011076	-1.38725	-3.79894e-10	0.00011254	-1.38681	-3.79894e-10
2337446	chr20:2337446:C:T	7.47375e-17	-3.40973e-10	-1.04887	0.000152299	-3.40973e-10	-1.06878	0.000154704	-3.40973e-10	-1.0686
2337589	chr20:2337589:G:A	4.04504e-16	-3.40973e-10	0.639808	0.000747606	-3.40973e-10	0.522254	0.000759816	-3.40973e-10	0.522957
2337597	chr20:2337597:A:G	3.34441e-17	-1.60812	-0.244858	5.27334e-05	-2.06387	-0.0655084	5.35247e-05	-2.06357	-0.0664083
2337714	chr20:2337714:C:T	9.16305e-18	-1.77838	-1.3693	1.34486e-05	-2.10815	-1.3876	1.36605e-05	-2.10803	-1.38757
2337728	chr20:2337728:A:G	8.22388e-17	-3.40973e-10	-0.953227	0.000188094	-3.40973e-10	-0.857681	0.000191001	-3.40973e-10	-0.857842
2337861	chr20:2337861:T:C	1.33374e-16	-3.40973e-10	-0.469694	0.000229883	-3.40973e-10	-0.657053	0.000233691	-3.40973e-10	-0.656119
2338070	chr20:2338070:AG:A	8.1101e-18	-1.87841	-1.39133	1.34044e-05	-2.11096	-1.38808	1.36128e-05	-2.11101	-1.3881
2338194	chr20:2338194:G:A	1.87176e-16	-3.40973e-10	-0.130805	0.000314095	-3.40973e-10	-0.344925	0.000319285	-3.40973e-10	-0.344035
2338279	chr20:2338279:A:G	9.72544e-18	-1.85381	-1.2343	1.95338e-05	-2.10405	-1.01842	1.98165e-05	-2.10398	-1.01963
2339017	chr20:2339017:T:C	1.40107e-17	-1.97646	-0.74657	2.91785e-05	-2.05062	-0.670575	2.96174e-05	-2.05062	-0.671137
2339195	chr20:2339195:G:A	9.95137e-17	-3.40973e-10	-0.762559	0.000236513	-3.40973e-10	-0.628621	0.00024003	-3.40973e-10	-0.629354
2339345	chr20:2339345:C:T	1.49191e-17	-1.8399	-0.820313	2.21051e-05	-2.11164	-0.887177	2.2452e-05	-2.11162	-0.887118
2339605	chr20:2339605:GC:G	8.15251e-17	-3.40973e-10	-0.961944	0.00015951	-3.40973e-10	-1.02251	0.000162033	-3.40973e-10	-1.02232
2340448	chr20:2340448:G:A	5.32351e-17	-3.40973e-10	-1.38814	0.000110283	-3.40973e-10	-1.39158	0.000112006	-3.40973e-10	-1.39157
2340667	chr20:2340667:C:T	5.38184e-17	-3.40973e-10	-1.37724	0.000112338	-3.40973e-10	-1.37311	0.000114082	-3.40973e-10	-1.3732
2340717	chr20:2340717:A:G	6.75748e-18	-2.06346	-1.38875	1.39654e-05	-2.08849	-1.36955	1.41772e-05	-2.08878	-1.3697
2341019	chr20:2341019:T:C	6.78824e-18	-2.07615	-1.37151	1.49399e-05	-2.01568	-1.3749	1.51559e-05	-2.01652	-1.37521
2341105	chr20:2341105:G:T	5.86046e-17	-3.40973e-10	-1.29204	0.00012569	-3.40973e-10	-1.2608	0.000127639	-3.40973e-10	-1.26091
2341389	chr20:2341389:G:A	5.9407e-17	-1.27844	-3.79894e-10	0.000110905	-1.38595	-3.79894e-10	0.000112709	-1.38531	-3.79894e-10
2341774	chr20:2341774:C:T	5.44188e-17	-3.40973e-10	-1.36614	0.000113827	-3.40973e-10	-1.35994	0.000115591	-3.40973e-10	-1.36006
2342162	chr20:2342162:A:G	6.86379e-17	-3.40973e-10	-1.13401	0.000128399	-3.40973e-10	-1.23948	0.000130447	-3.40973e-10	-1.23915
2342249	chr20:2342249:G:A	5.31715e-17	-3.40973e-10	-1.38933	0.00011027	-3.40973e-10	-1.39169	0.000111992	-3.40973e-10	-1.39169
2342250	chr20:2342250:C:T	9.04641e-18	-2.10909	-1.0514	2.28795e-05	-2.09055	-0.873836	2.32068e-05	-2.09078	-0.874891
2342506	chr20:2342506:G:A	1.2989e-16	-3.40973e-10	-0.496163	0.00023442	-3.40973e-10	-0.637508	0.000238172	-3.40973e-10	-0.637125
2342529	chr20:2342529:G:A	8.75133e-17	-3.40973e-10	-0.891064	0.000161768	-3.40973e-10	-1.00846	0.000164321	-3.40973e-10	-1.0083
2343195	chr20:2343195:C:T	7.46043e-17	-3.40973e-10	-1.05066	0.000169418	-3.40973e-10	-0.962256	0.000172018	-3.40973e-10	-0.962523
2343645	chr20:2343645:C:A	6.55717e-18	-2.0982	-1.3841	1.90904e-05	-1.78745	-1.35799	1.93528e-05	-1.78887	-1.35842
2343942	chr20:2343942:C:T	9.32252e-17	-3.40973e-10	-0.827837	0.00017588	-3.40973e-10	-0.924823	0.000178722	-3.40973e-10	-0.924286
2343972	chr20:2343972:G:C	1.1684e-16	-3.40973e-10	-0.602047	0.000274927	-3.40973e-10	-0.478118	0.000279141	-3.40973e-10	-0.478402
2344025	chr20:2344025:T:C	1.09307e-16	-3.40973e-10	-0.668691	0.000255931	-3.40973e-10	-0.549713	0.000259857	-3.40973e-10	-0.549988
2344302	chr20:2344302:T:A	5.39319e-17	-3.40973e-10	-1.37513	0.000115414	-3.40973e-10	-1.3461	0.0001172	-3.40973e-10	-1.34624
2344503	chr20:2344503:G:A	5.31643e-17	-3.40973e-10	-1.38947	0.000110282	-3.40973e-10	-1.39158	0.000112004	-3.40973e-10	-1.39158
2344507	chr20:2344507:G:A	6.9661e-18	-2.05078	-1.37102	1.55268e-05	-2.04884	-1.30321	1.57617e-05	-2.04892	-1.30361
2344533	chr20:2344533:C:G	5.31724e-17	-3.40973e-10	-1.38932	0.000110274	-3.40973e-10	-1.39165	0.000111996	-3.40973e-10	-1.39166
2344571	chr20:2344571:G:A	9.17443e-17	-3.40973e-10	-0.84385	0.000214122	-3.40973e-10	-0.728076	0.000217455	-3.40973e-10	-0.728127
2344919	chr20:2344919:C:T	5.39906e-17	-3.40973e-10	-1.37404	0.000114621	-3.40973e-10	-1.35299	0.000116401	-3.40973e-10	-1.35308
2344942	chr20:2344942:G:A	5.31747e-17	-3.40973e-10	-1.38927	0.00011027	-3.40973e-10	-1.39169	0.000111992	-3.40973e-10	-1.39169
2345459	chr20:2345459:C:T	1.01855e-16	-3.40973e-10	-0.739309	0.000177684	-3.40973e-10	-0.914613	0.000180567	-3.40973e-10	-0.914017
2345518	chr20:2345518:G:A	8.44387e-17	-3.40973e-10	-0.926829	0.000159124	-3.40973e-10	-1.02494	0.000161611	-3.40973e-10	-1.02493
2345556	chr20:2345556:G:A	1.15861e-16	-3.40973e-10	-0.610466	0.000215429	-3.40973e-10	-0.721992	0.000218855	-3.40973e-10	-0.721713
2345995	chr20:2345995:T:C	7.8458e-18	-1.9426	-1.36027	2.38893e-05	-1.62356	-1.29763	2.42441e-05	-1.62394	-1.29801
2346226	chr20:2346226:G:T	8.31157e-17	-3.40973e-10	-0.942621	0.000157587	-3.40973e-10	-1.03465	0.000160108	-3.40973e-10	-1.03427
2346298	chr20:2346298:G:GA	1.19865e-17	-1.7341	-1.14497	3.26972e-05	-1.30161	-1.30572	3.32142e-05	-1.30199	-1.30515
2346473	chr20:2346473:C:T	1.01268e-17	-1.79322	-1.25445	2.88822e-05	-1.38727	-1.34413	2.93323e-05	-1.38766	-1.34377
2346480	chr20:2346480:C:T	9.54275e-18	-2.03555	-1.07152	2.17103e-05	-2.06897	-0.947862	2.20398e-05	-2.06877	-0.948497
2346771	chr20:2346771:T:C	7.33477e-18	-2.05728	-1.31295	1.99237e-05	-1.75518	-1.34753	2.02172e-05	-1.75621	-1.34738
2347115	chr20:2347115:G:A	3.40559e-16	-3.40973e-10	0.467733	0.00095503	-3.40973e-10	0.767121	0.0009693	-3.40973e-10	0.766454
2347183	chr20:2347183:T:C	5.29387e-17	-1.39372	-3.79894e-10	0.0001078	-1.41435	-3.79894e-10	0.000109495	-1.41425	-3.79894e-10
2347557	chr20:2347557:C:T	7.28867e-18	-2.05845	-1.31808	1.52635e-05	-2.05879	-1.31036	1.55012e-05	-2.05884	-1.31037
2347915	chr20:2347915:T:C	7.45825e-18	-1.96284	-1.39069	1.47083e-05	-2.05686	-1.34935	1.49376e-05	-2.05645	-1.34979
2348151	chr20:2348151:T:C	7.09803e-17	-3.40973e-10	-1.10045	0.000136839	-3.40973e-10	-1.17582	0.000139003	-3.40973e-10	-1.17562
2348468	chr20:2348468:T:C	2.08299e-17	-2.10018	-0.226284	4.88046e-05	-1.91631	-0.290492	4.95387e-05	-1.91686	-0.290507
2349069	chr20:2349069:T:C	5.58745e-17	-3.40973e-10	-1.33975	0.000112542	-3.40973e-10	-1.37129	0.000114309	-3.40973e-10	-1.37121
2349443	chr20:2349443:A:C	2.67474e-16	-3.40973e-10	0.226169	0.000749495	-3.40973e-10	0.524778	0.000761058	-3.40973e-10	0.52459
2349889	chr20:2349889:C:A	2.81455e-17	-2.02547	-3.79894e-10	5.90691e-05	-2.01591	-3.79894e-10	5.99843e-05	-2.01604	-3.79894e-10
2349899	chr20:2349899:C:T	1.50707e-17	-2.1109	-0.539201	3.76729e-05	-2.1033	-0.36238	3.82501e-05	-2.10329	-0.36269
2349969	chr20:2349969:A:G	1.04386e-17	-1.67787	-1.33948	3.31774e-05	-1.30048	-1.29227	3.36827e-05	-1.30072	-1.29242
2350034	chr20:2350034:A:T	6.53328e-17	-3.40973e-10	-1.18336	0.000131791	-3.40973e-10	-1.21341	0.000133867	-3.40973e-10	-1.21327
2350109	chr20:2350109:A:C	5.46589e-17	-3.40973e-10	-1.36174	0.00011257	-3.40973e-10	-1.37105	0.000114333	-3.40973e-10	-1.371
2350425	chr20:2350425:C:T	5.33664e-17	-3.40973e-10	-1.38567	0.000110669	-3.40973e-10	-1.38808	0.000112402	-3.40973e-10	-1.38804
2350565	chr20:2350565:C:T	5.44325e-17	-3.40973e-10	-1.36589	0.000112153	-3.40973e-10	-1.37476	0.000113909	-3.40973e-10	-1.37472
2350827	chr20:2350827:G:A	7.24322e-17	-3.40973e-10	-1.0802	0.000170289	-3.40973e-10	-0.957125	0.00017294	-3.40973e-10	-0.957178
2350867	chr20:2350867:T:C	9.62859e-18	-1.77257	-1.32555	2.78803e-05	-1.38117	-1.38553	2.83063e-05	-1.38159	-1.38544
2350960	chr20:2350960:G:A	6.65911e-17	-0.596814	-0.567471	0.00010154	-1.05953	-0.414645	0.00010333	-1.05771	-0.414482
2350980	chr20:2350980:C:T	1.04359e-16	-0.151728	-0.563287	0.000147985	-0.688823	-0.408691	0.000150705	-0.686474	-0.40832
2351080	chr20:2351080:C:T	1.33122e-17	-1.50139	-1.27278	2.89832e-05	-1.49161	-1.23629	2.944e-05	-1.49146	-1.2363
2351090	chr20:2351090:T:C	5.55487e-17	-3.40973e-10	-1.3456	0.000114315	-3.40973e-10	-1.35567	0.000116119	-3.40973e-10	-1.35551
2351137	chr20:2351137:G:A	5.43569e-17	-3.40973e-10	-1.36728	0.000112027	-3.40973e-10	-1.37588	0.000113781	-3.40973e-10	-1.37584
2351200	chr20:2351200:A:G	1.0015e-17	-1.75347	-1.3053	3.16421e-05	-1.39325	-1.24688	3.21221e-05	-1.39352	-1.24706
2351440	chr20:2351440:C:T	7.45552e-17	-0.591649	-0.459667	0.000113494	-1.06385	-0.299016	0.000115496	-1.06203	-0.298852
2351763	chr20:2351763:G:A	6.48104e-18	-2.10981	-1.38416	1.54746e-05	-1.97841	-1.37701	1.57064e-05	-1.97903	-1.37702
2351931	chr20:2351931:T:C	4.47593e-17	-1.56156	-3.79894e-10	7.11886e-05	-1.82929	-3.79894e-10	7.23396e-05	-1.82875	-3.79894e-10
2352041	chr20:2352041:G:A	1.74861e-17	-1.53874	-0.962706	3.70586e-05	-1.74051	-0.741613	3.76407e-05	-1.73985	-0.742181
2352314	chr20:2352314:G:C	8.3756e-17	-3.40973e-10	-0.934947	0.000151502	-3.40973e-10	-1.07403	0.000153945	-3.40973e-10	-1.07352
2352482	chr20:2352482:A:G	3.44167e-17	-1.82431	-3.79894e-10	6.9404e-05	-1.85468	-3.79894e-10	7.04908e-05	-1.85464	-3.79894e-10
2352741	chr20:2352741:T:C	5.89526e-17	-3.40973e-10	-1.28612	0.000128264	-3.40973e-10	-1.24053	0.000130223	-3.40973e-10	-1.24087
2353111	chr20:2353111:TTCTC:T	5.79452e-17	-3.40973e-10	-1.30336	0.000125362	-3.40973e-10	-1.26341	0.000127288	-3.40973e-10	-1.26367
2353381	chr20:2353381:T:C	8.16713e-18	-1.89456	-1.36817	2.3884e-05	-1.57043	-1.35099	2.42483e-05	-1.57075	-1.35103
2353504	chr20:2353504:C:T	5.50867e-17	-3.40973e-10	-1.35395	0.000113081	-3.40973e-10	-1.36652	0.000114853	-3.40973e-10	-1.36646
2354073	chr20:2354073:CTAT:C	1.36231e-17	-2.1021	-0.648986	3.19404e-05	-2.05421	-0.576538	3.24315e-05	-2.0544	-0.576591
2354333	chr20:2354333:C:T	9.65362e-18	-1.98161	-1.11391	2.50656e-05	-1.68991	-1.18322	2.54517e-05	-1.69031	-1.18303
2354368	chr20:2354368:AG:A	2.40484e-17	-1.43259	-0.750201	4.12036e-05	-1.74129	-0.63481	4.18753e-05	-1.74021	-0.635213
2354475	chr20:2354475:A:G	3.61152e-17	-1.77614	-3.79894e-10	7.28566e-05	-1.80613	-3.79894e-10	7.39971e-05	-1.80609	-3.79894e-10
2354965	chr20:2354965:T:C	2.18295e-16	-3.40973e-10	0.0229914	0.000539718	-3.40973e-10	0.196425	0.000548195	-3.40973e-10	0.196511
2355049	chr20:2355049:CAT:C	6.11558e-17	-3.40973e-10	-1.24943	0.000118575	-3.40973e-10	-1.31908	0.000120455	-3.40973e-10	-1.31884
2355194	chr20:2355194:A:G	1.38557e-17	-1.43523	-1.29893	4.27465e-05	-0.948927	-1.39041	4.33716e-05	-0.94982	-1.3905
2355378	chr20:2355378:T:C	5.39501e-17	-3.40973e-10	-1.3748	0.000113989	-3.40973e-10	-1.35852	0.000115763	-3.40973e-10	-1.35858
2355468	chr20:2355468:C:T	1.31127e-17	-2.10945	-0.679824	3.02362e-05	-2.07388	-0.611702	3.07022e-05	-2.07403	-0.611754
2355814	chr20:2355814:G:T	2.02539e-16	-3.40973e-10	-0.0519209	0.000380824	-3.40973e-10	-0.152285	0.000386995	-3.40973e-10	-0.15171
2355877	chr20:2355877:A:G	1.50181e-16	-3.40973e-10	-0.351012	0.000390502	-3.40973e-10	-0.12719	0.000396544	-3.40973e-10	-0.127332
2356061	chr20:2356061:A:G	1.64487e-17	-1.20734	-1.35527	5.67909e-05	-0.676393	-1.37885	5.76117e-05	-0.677291	-1.3791
2356090	chr20:2356090:G:A	3.29659e-17	-1.86738	-3.79894e-10	6.67899e-05	-1.89307	-3.79894e-10	6.78345e-05	-1.89305	-3.79894e-10
2356147	chr20:2356147:C:G	3.50448e-17	-1.80623	-3.79894e-10	7.07787e-05	-1.83506	-3.79894e-10	7.18866e-05	-1.83503	-3.79894e-10
2356649	chr20:2356649:T:A	2.135e-17	-1.19732	-1.10448	6.28817e-05	-1.06657	-0.886794	6.38597e-05	-1.06608	-0.887349
2356754	chr20:2356754:G:A	5.75809e-17	-3.40973e-10	-1.30966	0.000124569	-3.40973e-10	-1.26976	0.000126477	-3.40973e-10	-1.27006
2356954	chr20:2356954:T:C	5.33143e-17	-3.40973e-10	-1.38665	0.000111064	-3.40973e-10	-1.38452	0.000112794	-3.40973e-10	-1.38456
2357208	chr20:2357208:T:A	1.51887e-17	-2.10825	-0.534057	3.54059e-05	-2.06992	-0.457819	3.59509e-05	-2.07009	-0.457878
2357232	chr20:2357232:C:T	1.35883e-17	-2.10293	-0.650718	3.17833e-05	-2.05556	-0.580125	3.22721e-05	-2.05574	-0.580181
2357578	chr20:2357578:T:C	2.05398e-17	-1.21464	-1.12586	6.00097e-05	-1.08377	-0.91635	6.09427e-05	-1.0833	-0.916889
2357588	chr20:2357588:G:A	2.27541e-17	-1.13991	-1.0982	6.754e-05	-1.00325	-0.878653	6.859e-05	-1.00276	-0.879214
2357677	chr20:2357677:G:A	1.60939e-17	-1.22967	-1.35474	5.5778e-05	-0.694107	-1.37914	5.65818e-05	-0.695049	-1.37938
2357808	chr20:2357808:C:T	2.59682e-17	-1.17122	-0.934762	9.14062e-05	-0.97343	-0.605879	9.27464e-05	-0.973294	-0.606957
2358077	chr20:2358077:C:T	5.59931e-17	-3.40973e-10	-1.33763	0.000113056	-3.40973e-10	-1.36674	0.000114831	-3.40973e-10	-1.36666
2358165	chr20:2358165:G:A	3.18924e-16	-1.06858	1.47068	0.000706338	-1.43688	1.90236	0.000717596	-1.43571	1.9015
2358247	chr20:2358247:A:C	2.64442e-16	-3.40973e-10	0.214768	0.000606178	-3.40973e-10	0.312552	0.000615507	-3.40973e-10	0.312327
2358280	chr20:2358280:C:A	1.95648e-17	-1.19194	-1.19718	5.77211e-05	-0.716373	-1.32263	5.86076e-05	-0.71689	-1.32236
2358332	chr20:2358332:A:T	2.54627e-16	-3.40973e-10	0.176946	0.000477882	-3.40973e-10	0.0747408	0.000485658	-3.40973e-10	0.075385
2358438	chr20:2358438:G:A	5.54874e-17	-3.40973e-10	-1.3467	0.000113452	-3.40973e-10	-1.36324	0.000115231	-3.40973e-10	-1.36318
2358457	chr20:2358457:T:C	8.13539e-17	-3.40973e-10	-0.964046	0.00015225	-3.40973e-10	-1.0691	0.00015466	-3.40973e-10	-1.06889
2358458	chr20:2358458:G:C	8.36229e-18	-1.87928	-1.35985	2.35419e-05	-1.54615	-1.38969	2.38934e-05	-1.54685	-1.38967
2358505	chr20:2358505:C:T	1.43823e-17	-1.58745	-1.1094	2.06698e-05	-1.9027	-1.16325	2.10216e-05	-1.90165	-1.16292
2358804	chr20:2358804:T:C	1.07216e-17	-1.71495	-1.27564	4.25467e-05	-1.22726	-1.11676	4.31287e-05	-1.2286	-1.11733
2358951	chr20:2358951:A:G	1.08682e-17	-1.65507	-1.32195	1.66441e-05	-1.94359	-1.33897	1.69226e-05	-1.94265	-1.33882
2358973	chr20:2358973:T:C	1.16019e-17	-1.70674	-1.20494	4.78446e-05	-1.21462	-1.01205	4.8494e-05	-1.21597	-1.01271
2359001	chr20:2359001:T:C	1.12582e-17	-1.73009	-1.21167	4.57959e-05	-1.24908	-1.02135	4.6419e-05	-1.25041	-1.022
2359117	chr20:2359117:A:G	1.95747e-17	-2.08319	-0.30542	4.78816e-05	-2.01404	-0.211847	4.86069e-05	-2.01427	-0.21208
2359376	chr20:2359376:G:T	5.75401e-17	-3.40973e-10	-1.31037	0.000115856	-3.40973e-10	-1.34228	0.000117673	-3.40973e-10	-1.34221
2359419	chr20:2359419:T:G	6.36797e-17	-1.1372	-0.0717898	0.000255079	-0.868201	0.315153	0.000258211	-0.87029	0.313947
2359466	chr20:2359466:A:C	8.84569e-18	-2.06364	-1.11928	2.07565e-05	-1.86402	-1.19774	2.10769e-05	-1.86441	-1.19754
2359982	chr20:2359982:A:G	9.43349e-18	-1.87406	-1.24453	3.44207e-05	-1.48786	-1.06811	3.4899e-05	-1.48895	-1.06871
2360020	chr20:2360020:G:A	1.27317e-17	-1.75955	-1.05921	3.97185e-05	-1.19008	-1.22273	4.02865e-05	-1.19178	-1.22233
2360068	chr20:2360068:A:G	1.29182e-17	-1.76109	-1.04313	3.9831e-05	-1.19875	-1.21123	4.04024e-05	-1.20041	-1.21082
2360206	chr20:2360206:C:T	1.0876e-17	-1.74188	-1.23441	4.3599e-05	-1.26629	-1.0533	4.41937e-05	-1.26761	-1.05393
2360328	chr20:2360328:A:G	1.08538e-17	-1.73226	-1.24608	4.34372e-05	-1.25253	-1.07078	4.40301e-05	-1.25386	-1.07138
2360353	chr20:2360353:C:T	6.9637e-17	-3.40973e-10	-1.11956	0.000139124	-3.40973e-10	-1.15926	0.000141321	-3.40973e-10	-1.15909
2360408	chr20:2360408:A:T	1.14168e-17	-1.68218	-1.24559	4.77487e-05	-1.15886	-1.06981	4.83954e-05	-1.16029	-1.07042
2360430	chr20:2360430:T:G	1.0525e-17	-1.66103	-1.34807	1.62366e-05	-1.9463	-1.36106	1.65075e-05	-1.94536	-1.36094
2360450	chr20:2360450:A:C	6.85986e-17	-1.08414	-0.0504438	0.00027795	-0.808032	0.34085	0.000281344	-0.810171	0.33963
2360472	chr20:2360472:C:T	1.06738e-17	-1.73841	-1.25665	4.23621e-05	-1.26215	-1.08622	4.29407e-05	-1.26349	-1.08682
2360561	chr20:2360561:T:G	1.03968e-17	-1.77225	-1.24911	4.06013e-05	-1.31502	-1.0758	4.11576e-05	-1.3163	-1.07641
2360595	chr20:2360595:C:T	1.0425e-17	-1.77351	-1.24515	4.07878e-05	-1.31704	-1.0692	4.13462e-05	-1.31833	-1.06981
2360746	chr20:2360746:G:A	1.01873e-16	-3.40973e-10	-0.73913	0.000177914	-3.40973e-10	-0.913325	0.000180771	-3.40973e-10	-0.91289
2360889	chr20:2360889:G:A	1.10922e-17	-1.75929	-1.19732	4.47124e-05	-1.29448	-0.999888	4.53207e-05	-1.29579	-1.00056
2361051	chr20:2361051:T:C	5.77401e-17	-3.40973e-10	-1.3069	0.000116116	-3.40973e-10	-1.34003	0.000117937	-3.40973e-10	-1.33997
2361088	chr20:2361088:A:G	2.60874e-17	-2.1014	-3.79894e-10	5.36726e-05	-2.11172	-3.79894e-10	5.45108e-05	-2.11172	-3.79894e-10
2361235	chr20:2361235:GC:G	1.06552e-17	-1.77758	-1.21922	4.21744e-05	-1.32188	-1.03093	4.27506e-05	-1.32316	-1.03157
2361314	chr20:2361314:T:C	9.31433e-18	-1.73987	-1.39143	2.15154e-05	-1.67364	-1.35221	2.18482e-05	-1.67349	-1.35251
2361331	chr20:2361331:T:C	3.21974e-17	-0.924382	-0.966589	9.26097e-05	-0.402085	-1.16414	9.40447e-05	-0.402592	-1.16376
2361472	chr20:2361472:T:C	1.07632e-17	-1.75915	-1.22757	4.23501e-05	-1.30529	-1.04336	4.2927e-05	-1.30662	-1.044
2361542	chr20:2361542:G:A	1.12568e-17	-1.74546	-1.19642	4.52238e-05	-1.28433	-0.998665	4.5838e-05	-1.28567	-0.999335
2361547	chr20:2361547:C:T	1.10569e-17	-1.62375	-1.33605	1.68785e-05	-1.91856	-1.35002	1.71614e-05	-1.91757	-1.34989
2361733	chr20:2361733:A:C	3.1157e-17	-0.966646	-0.957171	8.74244e-05	-0.466305	-1.15754	8.87774e-05	-0.466838	-1.15715
2361773	chr20:2361773:A:G	9.04446e-18	-2.06839	-1.09231	2.09956e-05	-1.8752	-1.17511	2.13199e-05	-1.87559	-1.17489
2362116	chr20:2362116:C:T	2.32108e-17	-1.74612	-0.472122	6.57358e-05	-1.62521	-0.283768	6.66388e-05	-1.62612	-0.284713
2362174	chr20:2362174:T:C	3.47115e-17	-1.81578	-3.79894e-10	6.99624e-05	-1.84667	-3.79894e-10	7.10571e-05	-1.84664	-3.79894e-10
2362432	chr20:2362432:T:C	8.69323e-18	-2.0779	-1.12241	1.9883e-05	-1.90443	-1.20032	2.019e-05	-1.90481	-1.20012
2362433	chr20:2362433:G:A	9.99698e-18	-1.80129	-1.25928	3.79938e-05	-1.36809	-1.08911	3.8515e-05	-1.36937	-1.0897
2362777	chr20:2362777:G:A	5.30927e-17	-3.40973e-10	-1.39082	0.000110272	-3.40973e-10	-1.39167	0.000111994	-3.40973e-10	-1.39168
2362888	chr20:2362888:T:C	5.57409e-17	-3.40973e-10	-1.34214	0.00011334	-3.40973e-10	-1.36423	0.000115116	-3.40973e-10	-1.36418
2362910	chr20:2362910:C:T	5.49079e-17	-3.40973e-10	-1.3572	0.000112424	-3.40973e-10	-1.37234	0.000114183	-3.40973e-10	-1.37232
2362976	chr20:2362976:A:T	3.08138e-17	-0.976653	-0.95824	8.57421e-05	-0.485618	-1.15766	8.70732e-05	-0.4861	-1.15727
2362981	chr20:2362981:T:G	8.03262e-17	-1.03441	0.0576466	0.000332233	-0.753638	0.464851	0.000336258	-0.755818	0.463576
2363026	chr20:2363026:C:T	5.32222e-17	-3.40973e-10	-1.38838	0.000110333	-3.40973e-10	-1.39112	0.000112057	-3.40973e-10	-1.39112
2363290	chr20:2363290:T:G	1.05448e-17	-1.66397	-1.34325	1.6264e-05	-1.94867	-1.357	1.65354e-05	-1.94774	-1.35688
2363342	chr20:2363342:T:G	1.12915e-17	-1.71584	-1.22296	4.59241e-05	-1.23136	-1.03628	4.65482e-05	-1.23271	-1.03692
2363343	chr20:2363343:T:C	1.13352e-17	-1.71198	-1.22296	4.61822e-05	-1.22575	-1.03628	4.68097e-05	-1.22711	-1.03692
2363723	chr20:2363723:TAAG:T	1.61266e-17	-2.07869	-0.503692	3.84014e-05	-2.00562	-0.440907	3.89854e-05	-2.00585	-0.441081
2363766	chr20:2363766:C:A	1.08611e-17	-1.63072	-1.34695	1.65473e-05	-1.9282	-1.3602	1.68243e-05	-1.92722	-1.36008
2363826	chr20:2363826:GC:G	9.39066e-17	-3.40973e-10	-0.820554	0.000230136	-3.40973e-10	-0.655952	0.000233531	-3.40973e-10	-0.656806
2364081	chr20:2364081:G:A	2.92279e-17	-1.98773	-3.79894e-10	6.59321e-05	-1.906	-3.79894e-10	6.69615e-05	-1.906	-3.79894e-10
2364119	chr20:2364119:G:A	1.54573e-17	-2.08426	-0.540513	3.65889e-05	-2.016	-0.478877	3.7146e-05	-2.01622	-0.479046
2364139	chr20:2364139:T:G	3.24861e-17	-0.961199	-0.920843	9.04501e-05	-0.46082	-1.129	9.18566e-05	-0.461301	-1.12859
2364376	chr20:2364376:T:A	1.08906e-17	-1.71153	-1.26343	4.35625e-05	-1.22399	-1.09643	4.41566e-05	-1.22536	-1.09702
2364541	chr20:2364541:C:T	1.32871e-17	-1.76667	-1.00939	4.04297e-05	-1.20943	-1.18563	4.10113e-05	-1.21108	-1.18519
2364623	chr20:2364623:TCCTGGC:T	1.07317e-17	-1.73037	-1.25928	4.2601e-05	-1.25302	-1.08973	4.3183e-05	-1.25435	-1.09032
2364636	chr20:2364636:G:A	1.30096e-17	-1.76202	-1.03515	4.02048e-05	-1.19565	-1.20499	4.07812e-05	-1.19733	-1.20457
2364945	chr20:2364945:C:T	6.77168e-17	-3.40973e-10	-1.14752	0.000135698	-3.40973e-10	-1.18419	0.00013784	-3.40973e-10	-1.18403
2365129	chr20:2365129:C:T	9.28819e-18	-2.04426	-1.08985	2.21629e-05	-1.82365	-1.17255	2.25044e-05	-1.82408	-1.17233
2365381	chr20:2365381:A:G	7.1116e-17	-1.12932	0.030775	0.00028661	-0.864376	0.427876	0.000290117	-0.866468	0.426631
2365393	chr20:2365393:G:T	5.74102e-17	-3.40973e-10	-1.31263	0.000115653	-3.40973e-10	-1.34403	0.000117467	-3.40973e-10	-1.34396
2365554	chr20:2365554:G:A	1.33357e-17	-1.7414	-1.03101	4.16197e-05	-1.16255	-1.2035	4.22149e-05	-1.16427	-1.20307
2365654	chr20:2365654:G:A	1.46825e-17	-2.07823	-0.597966	3.48699e-05	-2.00499	-0.538011	3.54004e-05	-2.00522	-0.538178
2365687	chr20:2365687:T:C	1.35652e-17	-1.7359	-1.01945	4.21794e-05	-1.15834	-1.19435	4.27839e-05	-1.16005	-1.19391
2365852	chr20:2365852:T:G	1.39258e-17	-1.69266	-1.03645	4.45345e-05	-1.09214	-1.20622	4.5169e-05	-1.09391	-1.2058
2365854	chr20:2365854:T:C	9.61564e-18	-1.94515	-1.15432	2.58591e-05	-1.62748	-1.21448	2.62554e-05	-1.62795	-1.2143
2365985	chr20:2365985:C:T	1.83132e-16	-3.40973e-10	-0.152648	0.00044802	-3.40973e-10	0.0102151	0.000455055	-3.40973e-10	0.0102972
2366381	chr20:2366381:A:G	1.02265e-17	-1.67037	-1.3675	1.62736e-05	-1.9486	-1.35648	1.65408e-05	-1.94769	-1.35659
2366418	chr20:2366418:C:T	9.82512e-18	-1.6885	-1.38941	6.96844e-05	-0.557115	-1.29353	7.04018e-05	-0.561528	-1.29437
2366435	chr20:2366435:G:A	1.00799e-17	-1.71616	-1.33615	6.15542e-05	-0.602402	-1.3723	6.22169e-05	-0.606801	-1.37269
2366651	chr20:2366651:C:T	1.00112e-16	-0.787933	0.0313678	0.000421143	-0.494657	0.443007	0.000426196	-0.496961	0.441741
2366841	chr20:2366841:C:T	1.12961e-17	-1.64953	-1.28887	6.39073e-05	-0.546684	-1.39051	6.46454e-05	-0.550766	-1.39044
2367062	chr20:2367062:G:A	1.15263e-17	-1.62502	-1.29321	6.67116e-05	-0.503323	-1.39092	6.74775e-05	-0.50746	-1.39087
2367096	chr20:2367096:T:C	1.19512e-17	-1.6115	-1.27053	6.85748e-05	-0.478762	-1.38794	6.9365e-05	-0.482923	-1.38782
2367117	chr20:2367117:T:A	1.64914e-17	-1.98853	-0.57149	3.90466e-05	-1.75445	-0.675417	3.96481e-05	-1.75475	-0.67533
2367277	chr20:2367277:G:T	1.40686e-17	-1.84908	-0.869833	3.80797e-05	-1.51188	-0.943062	3.86639e-05	-1.51219	-0.94302
2367482	chr20:2367482:G:A	1.12629e-17	-1.67688	-1.26446	6.08618e-05	-0.599218	-1.3868	6.15747e-05	-0.603209	-1.38666
2367488	chr20:2367488:T:C	1.02131e-17	-1.72187	-1.31731	1.63103e-05	-1.97756	-1.32527	1.65805e-05	-1.97673	-1.32516
2367503	chr20:2367503:G:C	1.14821e-17	-1.6538	-1.26827	6.3541e-05	-0.557573	-1.38536	6.42864e-05	-0.561559	-1.38521
2367609	chr20:2367609:T:C	8.11921e-18	-2.06218	-1.20644	2.25132e-05	-1.68373	-1.29679	2.28304e-05	-1.6856	-1.29643
2367795	chr20:2367795:G:A	1.12022e-17	-1.67867	-1.26807	6.0676e-05	-0.601576	-1.3875	6.13856e-05	-0.605576	-1.38737
2368236	chr20:2368236:T:C	1.15233e-17	-1.65986	-1.25862	6.2968e-05	-0.566439	-1.38556	6.37039e-05	-0.570471	-1.3854
2368293	chr20:2368293:G:A	1.20382e-17	-1.62254	-1.25223	6.74664e-05	-0.498866	-1.38413	6.82491e-05	-0.502999	-1.38396
2368664	chr20:2368664:T:G	2.1078e-17	-0.981989	-1.33263	0.000123917	0.0913714	-1.36638	0.000125404	0.088246	-1.36682
2368808	chr20:2368808:A:G	1.20636e-17	-1.60893	-1.26373	6.89429e-05	-0.474219	-1.38712	6.97361e-05	-0.478413	-1.38699
2369073	chr20:2369073:A:G	1.23354e-17	-1.52177	-1.32861	1.84037e-05	-1.84517	-1.3369	1.87148e-05	-1.84402	-1.33679
2369546	chr20:2369546:C:T	1.19808e-17	-1.94674	-0.932813	3.07076e-05	-1.68702	-0.983092	3.11817e-05	-1.68714	-0.983146
2369669	chr20:2369669:A:G	4.58438e-17	-1.53762	-3.79894e-10	9.14255e-05	-1.5791	-3.79894e-10	9.28577e-05	-1.57905	-3.79894e-10
2369822	chr20:2369822:A:G	1.23513e-17	-1.95404	-0.895047	3.14367e-05	-1.70458	-0.942069	3.19222e-05	-1.70467	-0.942148
2369892	chr20:2369892:G:A	5.31931e-17	-3.40973e-10	-1.38893	0.000111588	-3.40973e-10	-1.37981	0.000113322	-3.40973e-10	-1.37988
2369909	chr20:2369909:G:A	8.42608e-18	-2.03993	-1.19159	2.42644e-05	-1.61717	-1.28844	2.46026e-05	-1.61921	-1.28805
2370022	chr20:2370022:G:T	2.87996e-17	-0.659923	-1.34257	0.000298964	0.580939	-0.975237	0.000302021	0.577682	-0.977305
2370388	chr20:2370388:G:T	8.06156e-18	-2.05281	-1.22293	2.28709e-05	-1.65382	-1.31094	2.31906e-05	-1.65578	-1.31059
2371297	chr20:2371297:G:A	1.53194e-16	-3.40973e-10	-0.331149	0.000383063	-3.40973e-10	-0.146422	0.000388653	-3.40973e-10	-0.147433
2371493	chr20:2371493:G:A	1.74142e-17	-1.43824	-1.06733	2.44462e-05	-1.7982	-1.09994	2.48689e-05	-1.79691	-1.09959
2371495	chr20:2371495:G:A	5.30844e-17	-3.40973e-10	-1.39097	0.000110367	-3.40973e-10	-1.39081	0.000112089	-3.40973e-10	-1.39083
2371516	chr20:2371516:A:G	5.31123e-17	-3.40973e-10	-1.39045	0.000111499	-3.40973e-10	-1.38061	0.000113235	-3.40973e-10	-1.38066
2371700	chr20:2371700:C:T	3.77756e-17	-1.73119	-3.79894e-10	7.62334e-05	-1.76082	-3.79894e-10	7.7421e-05	-1.76086	-3.79894e-10
2371944	chr20:2371944:C:T	1.93507e-17	-1.14232	-1.2578	0.00015526	0.333906	-1.38342	0.000156965	0.329162	-1.38326
2372036	chr20:2372036:T:G	1.06716e-17	-1.62525	-1.37002	3.32866e-05	-1.21404	-1.37543	3.38027e-05	-1.21413	-1.37545
2372051	chr20:2372051:ATG:A	2.57098e-16	-3.40973e-10	0.186604	0.000453119	-3.40973e-10	0.0215317	0.000460421	-3.40973e-10	0.0220221
2372206	chr20:2372206:G:A	2.38609e-17	-1.45732	-0.733292	0.000125956	-0.217023	-1.04167	0.000127536	-0.220867	-1.04086
2372210	chr20:2372210:T:C	2.3697e-17	-1.45591	-0.741601	0.000126685	-0.217067	-1.03585	0.000128274	-0.220882	-1.03507
2372284	chr20:2372284:AC:A	2.08118e-17	-1.13914	-1.18819	0.000157335	0.32079	-1.35703	0.000159105	0.316155	-1.35671
2372454	chr20:2372454:C:T	1.94876e-17	-1.36101	-1.03207	0.000127384	0.0719884	-1.31941	0.000128833	0.0671394	-1.31875
2372505	chr20:2372505:G:T	3.6219e-17	-1.77327	-3.79894e-10	7.30115e-05	-1.80401	-3.79894e-10	7.41462e-05	-1.80408	-3.79894e-10
2372806	chr20:2372806:A:C	2.15553e-17	-1.42361	-0.868626	0.000121899	-0.163326	-1.1281	0.000123409	-0.167187	-1.12743
2372890	chr20:2372890:A:G	2.6714e-17	-2.07767	-3.79894e-10	6.1985e-05	-1.96773	-3.79894e-10	6.29232e-05	-1.96821	-3.79894e-10
2373004	chr20:2373004:A:C	8.56998e-18	-2.02716	-1.18743	2.49328e-05	-1.58454	-1.2939	2.52759e-05	-1.58674	-1.29353
2373242	chr20:2373242:A:G	1.52778e-17	-1.74074	-0.895714	3.86967e-05	-1.67139	-0.767482	3.92541e-05	-1.67203	-0.768031
2373276	chr20:2373276:T:G	1.25523e-17	-1.50469	-1.32826	1.87709e-05	-1.83258	-1.32973	1.90879e-05	-1.83143	-1.32964
2373403	chr20:2373403:T:C	1.04241e-17	-1.65476	-1.36397	2.35934e-05	-1.54247	-1.39119	2.39361e-05	-1.54356	-1.39118
2373462	chr20:2373462:T:C	7.86702e-18	-1.91051	-1.38966	2.97655e-05	-1.32775	-1.37352	3.01386e-05	-1.33059	-1.37372
2373547	chr20:2373547:C:T	3.48755e-17	-0.625787	-1.18528	0.00019943	0.585598	-1.38476	0.000201977	0.582582	-1.38455
2373641	chr20:2373641:T:A	6.3952e-17	-3.40973e-10	-1.20472	0.000121122	-3.40973e-10	-1.29783	0.000123049	-3.40973e-10	-1.29754
2373803	chr20:2373803:A:G	2.16069e-17	-0.99584	-1.294	5.50445e-05	-0.859121	-1.22736	5.59459e-05	-0.858182	-1.22755
2373886	chr20:2373886:G:A	8.5635e-18	-2.03333	-1.18202	2.45854e-05	-1.60102	-1.29145	2.49246e-05	-1.60318	-1.29108
2373926	chr20:2373926:C:T	1.04697e-16	-3.40973e-10	-0.711782	0.000197461	-3.40973e-10	-0.809079	0.000200602	-3.40973e-10	-0.808796
2374240	chr20:2374240:G:A	8.40784e-18	-2.046	-1.18769	2.37363e-05	-1.63215	-1.29547	2.40649e-05	-1.63426	-1.29511
2374535	chr20:2374535:A:G	8.55193e-18	-2.03433	-1.18237	2.45258e-05	-1.60319	-1.29171	2.48641e-05	-1.60535	-1.29135
2374741	chr20:2374741:C:T	7.80274e-18	-2.01604	-1.29233	2.37485e-05	-1.57022	-1.35688	2.40716e-05	-1.5724	-1.35668
2374790	chr20:2374790:T:C	7.89892e-18	-1.90532	-1.39081	3.0203e-05	-1.31745	-1.36923	3.05799e-05	-1.32032	-1.36945
2374861	chr20:2374861:A:G	5.67133e-17	-3.40973e-10	-1.32485	0.000112409	-3.40973e-10	-1.37248	0.000114174	-3.40973e-10	-1.3724
2375051	chr20:2375051:A:G	1.37523e-17	-1.44554	-1.29611	1.99835e-05	-1.79797	-1.30174	2.03238e-05	-1.79673	-1.3016
2375138	chr20:2375138:T:C	1.0454e-16	-3.40973e-10	-0.713286	0.000197187	-3.40973e-10	-0.81047	0.000200324	-3.40973e-10	-0.810186
2375202	chr20:2375202:G:A	8.72962e-18	-2.02962	-1.16651	2.50807e-05	-1.5918	-1.28072	2.54264e-05	-1.594	-1.28034
2375266	chr20:2375266:A:T	8.90637e-18	-2.02003	-1.15606	2.5851e-05	-1.56885	-1.27343	2.62066e-05	-1.57108	-1.27303
2375447	chr20:2375447:T:C	7.50146e-17	-3.40973e-10	-1.04517	0.0001399	-3.40973e-10	-1.15369	0.000142126	-3.40973e-10	-1.15341
2375465	chr20:2375465:A:G	3.3662e-17	-1.65327	-0.193215	7.76124e-05	-1.31771	-0.425185	7.89366e-05	-1.31747	-0.424008
2375539	chr20:2375539:C:T	8.72234e-18	-2.01859	-1.17837	2.55655e-05	-1.56432	-1.28906	2.5916e-05	-1.56657	-1.28869
2375606	chr20:2375606:C:T	7.11234e-18	-2.01916	-1.38186	2.26554e-05	-1.58306	-1.39117	2.296e-05	-1.58517	-1.39119
2375706	chr20:2375706:A:G	8.55232e-18	-2.03478	-1.18187	2.45024e-05	-1.60448	-1.29137	2.48404e-05	-1.60664	-1.29101
2375708	chr20:2375708:T:C	3.65854e-17	-1.76321	-3.79894e-10	7.3687e-05	-1.7948	-3.79894e-10	7.4832e-05	-1.79487	-3.79894e-10
2375777	chr20:2375777:G:A	8.81252e-18	-2.02538	-1.1613	2.54367e-05	-1.58133	-1.27709	2.5787e-05	-1.58355	-1.2767
2375803	chr20:2375803:C:T	7.07058e-18	-2.02473	-1.38219	2.23164e-05	-1.59821	-1.39109	2.26172e-05	-1.60029	-1.39112
2375943	chr20:2375943:A:G	8.76805e-18	-2.02908	-1.16266	2.50716e-05	-1.58796	-1.28493	2.54165e-05	-1.59019	-1.28453
2376279	chr20:2376279:C:T	1.10762e-16	-3.40973e-10	-0.65547	0.000208084	-3.40973e-10	-0.756682	0.000211397	-3.40973e-10	-0.756381
2376289	chr20:2376289:C:T	8.54816e-18	-2.01106	-1.20608	2.55164e-05	-1.5474	-1.3079	2.58649e-05	-1.54967	-1.30757
2376291	chr20:2376291:G:A	8.65652e-18	-2.01299	-1.19155	2.56489e-05	-1.55207	-1.29805	2.59999e-05	-1.55433	-1.2977
2377010	chr20:2377010:AGAAGAACATGATTTCTG:A	6.4647e-17	-3.40973e-10	-1.19391	0.000128668	-3.40973e-10	-1.23738	0.00013069	-3.40973e-10	-1.23729
2377027	chr20:2377027:G:A	7.71869e-18	-2.04654	-1.27267	2.23218e-05	-1.63738	-1.35168	2.26294e-05	-1.63943	-1.35144
2377174	chr20:2377174:T:C	5.80069e-17	-3.40973e-10	-1.30229	0.00011733	-3.40973e-10	-1.32963	0.000119174	-3.40973e-10	-1.32954
2377217	chr20:2377217:T:G	1.65563e-17	-1.35817	-1.19792	3.39079e-05	-1.35908	-1.21189	3.44939e-05	-1.35774	-1.2116
2377368	chr20:2377368:G:A	3.29602e-17	-1.30421	-0.563346	0.000108947	-0.398511	-1.00525	0.000110522	-0.400773	-1.00413
2377591	chr20:2377591:A:G	9.25288e-17	-3.40973e-10	-0.835335	0.000157635	-3.40973e-10	-1.03434	0.000160208	-3.40973e-10	-1.03365
2377693	chr20:2377693:C:T	5.73102e-17	-3.40973e-10	-1.31438	0.000129973	-3.40973e-10	-1.2273	0.000131978	-3.40973e-10	-1.22748
2377704	chr20:2377704:T:C	8.09395e-18	-1.96253	-1.30921	2.09725e-05	-1.73919	-1.31222	2.13034e-05	-1.73916	-1.3121
2377789	chr20:2377789:T:C	7.27401e-18	-2.01866	-1.35988	2.29073e-05	-1.57389	-1.38927	2.32157e-05	-1.57607	-1.38922
2377915	chr20:2377915:A:G	3.67556e-17	-1.75856	-3.79894e-10	7.37312e-05	-1.7942	-3.79894e-10	7.48767e-05	-1.79428	-3.79894e-10
2377921	chr20:2377921:T:C	1.04539e-17	-1.91535	-1.10053	2.80795e-05	-1.65617	-1.10341	2.85236e-05	-1.65621	-1.10318
2378099	chr20:2378099:A:G	7.5801e-18	-1.96275	-1.37458	2.55006e-05	-1.46842	-1.38751	2.58449e-05	-1.47056	-1.38745
2378160	chr20:2378160:T:C	2.00577e-16	-3.40973e-10	-0.061655	0.00036937	-3.40973e-10	-0.182824	0.000375562	-3.40973e-10	-0.181695
2378381	chr20:2378381:C:T	5.31937e-17	-3.40973e-10	-1.38891	0.000110502	-3.40973e-10	-1.38958	0.000112226	-3.40973e-10	-1.38961
2378403	chr20:2378403:T:C	7.5615e-17	-3.40973e-10	-1.0372	0.000182525	-3.40973e-10	-0.887736	0.000185301	-3.40973e-10	-0.888139
2378424	chr20:2378424:T:G	5.81705e-17	-3.40973e-10	-1.29948	0.000133062	-3.40973e-10	-1.20381	0.000135101	-3.40973e-10	-1.20409
2378450	chr20:2378450:T:C	1.44979e-17	-1.84166	-0.84719	4.62241e-05	-1.69035	-0.570769	4.68825e-05	-1.6906	-0.571875
2378458	chr20:2378458:T:C	5.51188e-17	-3.40973e-10	-1.35336	0.000116224	-3.40973e-10	-1.33911	0.000118034	-3.40973e-10	-1.33914
2378470	chr20:2378470:A:AT	9.87292e-18	-1.74646	-1.3266	2.23958e-05	-1.71709	-1.26866	2.27303e-05	-1.71764	-1.26878
2378473	chr20:2378473:A:T	3.90329e-17	-1.73038	0.0319306	0.000109248	-1.5422	0.141197	0.000110991	-1.54219	0.141519
2378528	chr20:2378528:G:A	3.98353e-17	-1.44943	-0.228675	5.69778e-05	-1.78596	-0.265999	5.79402e-05	-1.78516	-0.265548
2378545	chr20:2378545:A:G	1.1233e-17	-1.69977	-1.24423	1.77996e-05	-1.89728	-1.31816	1.80882e-05	-1.89688	-1.31798
2378546	chr20:2378546:A:T	1.11581e-17	-1.71559	-1.2351	2.57248e-05	-1.55377	-1.2934	2.61256e-05	-1.55397	-1.29324
2378564	chr20:2378564:T:C	5.42018e-17	-3.40973e-10	-1.37014	0.000110725	-3.40973e-10	-1.38757	0.000112458	-3.40973e-10	-1.38754
2378612	chr20:2378612:A:G	6.33768e-17	-3.40973e-10	-1.21376	0.000125189	-3.40973e-10	-1.2648	0.000127158	-3.40973e-10	-1.26469
2378783	chr20:2378783:T:C	1.61729e-17	-1.93085	-0.648668	3.01693e-05	-2.04721	-0.640587	3.0644e-05	-2.04696	-0.640728
2378942	chr20:2378942:C:T	7.45999e-17	-3.40973e-10	-1.05072	0.000147474	-3.40973e-10	-1.10097	0.000149807	-3.40973e-10	-1.10077
2379361	chr20:2379361:T:C	5.46434e-17	-3.40973e-10	-1.36203	0.000111675	-3.40973e-10	-1.37903	0.000113428	-3.40973e-10	-1.37895
2379422	chr20:2379422:C:T	8.75241e-17	-3.40973e-10	-0.89094	0.000199725	-3.40973e-10	-0.797679	0.000202809	-3.40973e-10	-0.797858
2379522	chr20:2379522:G:A	1.15342e-17	-1.63014	-1.2874	3.5411e-05	-1.29376	-1.23384	3.59328e-05	-1.29452	-1.23395
2379541	chr20:2379541:GA:G	9.02775e-17	-3.40973e-10	-0.859967	0.000178713	-3.40973e-10	-0.908842	0.00018156	-3.40973e-10	-0.908532
2380281	chr20:2380281:CT:C	7.35629e-17	-3.40973e-10	-1.06471	0.000142518	-3.40973e-10	-1.13515	0.000144796	-3.40973e-10	-1.1348
2380344	chr20:2380344:T:C	2.84789e-17	-0.658492	-1.3552	0.000115839	0.0407993	-1.38322	0.000117543	0.0398526	-1.38316
2380379	chr20:2380379:A:G	7.97821e-18	-1.90418	-1.38196	1.91161e-05	-1.75708	-1.38701	1.94094e-05	-1.75727	-1.3871
2380511	chr20:2380511:A:T	2.48687e-16	-3.40973e-10	0.153342	0.000477453	-3.40973e-10	0.0738424	0.00048512	-3.40973e-10	0.074276
2380859	chr20:2380859:A:G	8.45151e-18	-1.92796	-1.30055	1.84857e-05	-1.79645	-1.38118	1.87746e-05	-1.79659	-1.38103
2380967	chr20:2380967:A:G	1.12184e-16	-3.40973e-10	-0.642716	0.000216995	-3.40973e-10	-0.714749	0.000220455	-3.40973e-10	-0.714428
2381021	chr20:2381021:G:A	5.4114e-17	-3.40973e-10	-1.37176	0.000111	-3.40973e-10	-1.38509	0.000112738	-3.40973e-10	-1.38506
2381038	chr20:2381038:C:T	4.43609e-17	-0.432101	-1.1384	0.000156501	0.240701	-1.28226	0.000158918	0.24007	-1.2818
2381148	chr20:2381148:G:A	1.69304e-17	-2.11172	-0.422023	3.88626e-05	-2.08498	-0.349609	3.9456e-05	-2.08512	-0.349809
2381278	chr20:2381278:A:G	4.77668e-17	-0.687733	-0.808792	0.000130882	-0.104044	-1.11628	0.000133	-0.104474	-1.11529
2381383	chr20:2381383:C:T	2.53269e-17	-0.770072	-1.36092	0.000111414	-0.0394129	-1.34196	0.000113008	-0.0406939	-1.34196
2381409	chr20:2381409:C:T	8.50318e-17	-3.40973e-10	-0.91983	0.000163292	-3.40973e-10	-0.999085	0.000165906	-3.40973e-10	-0.998701
2381804	chr20:2381804:G:T	6.42241e-17	-3.40973e-10	-1.20048	0.00012765	-3.40973e-10	-1.24533	0.000129673	-3.40973e-10	-1.2451
2381933	chr20:2381933:T:A	7.39415e-17	-0.49367	-0.56591	0.000196841	0.127659	-0.939884	0.000200075	0.127191	-0.938619
2382126	chr20:2382126:GA:G	6.81385e-17	-3.40973e-10	-1.14131	0.000131637	-3.40973e-10	-1.21457	0.000133736	-3.40973e-10	-1.21426
2382230	chr20:2382230:C:T	6.75522e-17	-3.40973e-10	-1.14995	0.000135366	-3.40973e-10	-1.18664	0.000137512	-3.40973e-10	-1.18641
2382266	chr20:2382266:T:TCTC	6.61318e-17	-3.40973e-10	-1.1712	0.000128384	-3.40973e-10	-1.2396	0.000130428	-3.40973e-10	-1.2393
2382315	chr20:2382315:T:G	4.72854e-17	-0.151012	-1.35564	0.000215276	0.649798	-1.3725	0.000218376	0.648518	-1.37242
2382558	chr20:2382558:C:T	6.38448e-17	-3.40973e-10	-1.2064	0.000127069	-3.40973e-10	-1.24989	0.000129083	-3.40973e-10	-1.24967
2382840	chr20:2382840:C:G	8.59481e-17	-3.40973e-10	-0.909111	0.000166397	-3.40973e-10	-0.980245	0.000169026	-3.40973e-10	-0.980068
2382893	chr20:2382893:G:C	1.67895e-16	-3.40973e-10	-0.239515	0.000388465	-3.40973e-10	-0.132419	0.00039446	-3.40973e-10	-0.132604
2382899	chr20:2382899:G:T	7.23057e-17	-3.40973e-10	-1.08195	0.000144752	-3.40973e-10	-1.1196	0.000147049	-3.40973e-10	-1.11935
2383238	chr20:2383238:A:G	6.81385e-17	-3.40973e-10	-1.14131	0.000131637	-3.40973e-10	-1.21457	0.000133736	-3.40973e-10	-1.21426
2383394	chr20:2383394:G:A	6.3839e-17	-3.40973e-10	-1.20649	0.00012785	-3.40973e-10	-1.24377	0.000129864	-3.40973e-10	-1.24363
2383493	chr20:2383493:A:G	5.39195e-17	-3.40973e-10	-1.37536	0.000113553	-3.40973e-10	-1.36235	0.000115319	-3.40973e-10	-1.36242
2383520	chr20:2383520:A:C	6.2479e-17	-3.40973e-10	-1.22802	0.000124823	-3.40973e-10	-1.26772	0.000126793	-3.40973e-10	-1.26756
2383789	chr20:2383789:T:TG	6.42201e-17	-3.40973e-10	-1.20054	0.000126591	-3.40973e-10	-1.25366	0.000128599	-3.40973e-10	-1.25343
2383859	chr20:2383859:G:A	1.4028e-17	-1.77191	-0.949891	2.52986e-05	-1.66461	-1.19927	2.5715e-05	-1.66455	-1.1985
2384029	chr20:2384029:C:T	5.30462e-17	-3.40973e-10	-1.39169	0.000110503	-3.40973e-10	-1.38958	0.000112228	-3.40973e-10	-1.38959
2384085	chr20:2384085:C:T	5.32602e-17	-3.40973e-10	-1.38766	0.000110336	-3.40973e-10	-1.39109	0.00011206	-3.40973e-10	-1.39108
2384309	chr20:2384309:A:AC	7.18402e-17	-3.40973e-10	-1.08841	0.000139459	-3.40973e-10	-1.15686	0.000141681	-3.40973e-10	-1.15654
2384313	chr20:2384313:C:T	5.34161e-17	-3.40973e-10	-1.38474	0.000114236	-3.40973e-10	-1.35636	0.000116013	-3.40973e-10	-1.35642
2384471	chr20:2384471:G:A	6.54012e-17	-3.40973e-10	-1.18231	0.000132721	-3.40973e-10	-1.20637	0.000134827	-3.40973e-10	-1.20613
2384483	chr20:2384483:A:G	9.84691e-18	-1.6889	-1.3868	2.47577e-05	-1.4939	-1.39158	2.51373e-05	-1.49418	-1.39159
2384935	chr20:2384935:G:A	5.79917e-17	-3.40973e-10	-1.30255	0.00012483	-3.40973e-10	-1.26767	0.000126765	-3.40973e-10	-1.26779
2384940	chr20:2384940:C:T	5.5222e-17	-3.40973e-10	-1.35149	0.000112424	-3.40973e-10	-1.37235	0.000114186	-3.40973e-10	-1.37229
2384944	chr20:2384944:A:G	1.56298e-17	-1.42955	-1.18412	3.89052e-05	-1.19651	-1.23699	3.95096e-05	-1.19687	-1.23671
2384963	chr20:2384963:G:A	6.09579e-17	-3.40973e-10	-1.25267	0.000119763	-3.40973e-10	-1.30911	0.000121667	-3.40973e-10	-1.30883
2385025	chr20:2385025:C:T	5.35498e-17	-3.40973e-10	-1.38224	0.000112476	-3.40973e-10	-1.37188	0.000114227	-3.40973e-10	-1.37193
2385089	chr20:2385089:G:A	9.53139e-17	0.585179	-1.39086	0.000482951	1.47554	-1.39025	0.000489586	1.4737	-1.39026
2385112	chr20:2385112:G:A	5.69926e-17	-3.40973e-10	-1.31993	0.000112843	-3.40973e-10	-1.36862	0.00011462	-3.40973e-10	-1.3685
2385211	chr20:2385211:C:T	1.58078e-17	-1.91786	-0.684489	6.31533e-05	-1.63583	-0.313223	6.40197e-05	-1.63631	-0.314621
2385524	chr20:2385524:G:A	3.08051e-17	-2.10226	0.167082	6.71638e-05	-2.10537	0.217886	6.82017e-05	-2.10545	0.217802
2385690	chr20:2385690:G:A	5.48672e-17	-3.40973e-10	-1.35794	0.000116042	-3.40973e-10	-1.34067	0.000117844	-3.40973e-10	-1.34076
2385746	chr20:2385746:C:T	4.84097e-17	-1.48315	-3.79894e-10	0.000114723	-1.3521	-3.79894e-10	0.000116388	-1.35319	-3.79894e-10
2385867	chr20:2385867:T:C	5.46895e-17	-3.40973e-10	-1.36118	0.000115512	-3.40973e-10	-1.34525	0.000117308	-3.40973e-10	-1.34532
2386232	chr20:2386232:C:T	9.61968e-17	0.540424	-1.33688	0.000468596	1.41533	-1.36021	0.00047534	1.41403	-1.36012
2386234	chr20:2386234:G:A	9.48679e-17	0.529323	-1.33969	0.000461609	1.40238	-1.36228	0.000468252	1.40108	-1.36219
2386320	chr20:2386320:C:T	1.20311e-17	-1.72102	-1.15435	2.4356e-05	-1.57891	-1.32293	2.47458e-05	-1.57899	-1.32247
2386515	chr20:2386515:C:T	6.44386e-17	0.189088	-1.38623	0.000264923	0.864769	-1.37995	0.00026882	0.863886	-1.37996
2386588	chr20:2386588:A:C	5.45278e-17	-3.40973e-10	-1.36414	0.000110715	-3.40973e-10	-1.38766	0.00011245	-3.40973e-10	-1.38761
2386809	chr20:2386809:AG:A	2.64447e-17	-2.0878	-3.79894e-10	5.36822e-05	-2.11154	-3.79894e-10	5.45195e-05	-2.11156	-3.79894e-10
2387122	chr20:2387122:C:T	5.34174e-17	-3.40973e-10	-1.38472	0.000113979	-3.40973e-10	-1.35861	0.00011575	-3.40973e-10	-1.35869
2387347	chr20:2387347:G:A	1.48725e-16	-3.40973e-10	-0.360753	0.000245181	-3.40973e-10	-0.592625	0.00024924	-3.40973e-10	-0.591705
2387422	chr20:2387422:C:G	9.27205e-16	2.80844	-1.33912	0.00533663	3.85232	-1.36459	0.00541295	3.85091	-1.36448
2387885	chr20:2387885:A:G	5.46428e-17	-3.40973e-10	-1.36204	0.000118611	-3.40973e-10	-1.31877	0.00012045	-3.40973e-10	-1.31888
2388247	chr20:2388247:T:G	5.43246e-17	-3.40973e-10	-1.36788	0.000117609	-3.40973e-10	-1.32726	0.000119433	-3.40973e-10	-1.32736
2388692	chr20:2388692:C:T	1.53131e-16	0.893921	-1.22548	0.000803109	1.82386	-1.22999	0.000814188	1.82199	-1.22992
2388734	chr20:2388734:T:C	9.40735e-17	-3.40973e-10	-0.818779	0.000180281	-3.40973e-10	-0.900107	0.000183195	-3.40973e-10	-0.899568
2388855	chr20:2388855:G:A	4.00504e-17	-0.294749	-1.37797	0.000228145	0.722666	-1.38731	0.000231195	0.72042	-1.38728
2388867	chr20:2388867:A:G	8.48215e-17	-3.40973e-10	-0.922306	0.000168202	-3.40973e-10	-0.969457	0.000170886	-3.40973e-10	-0.969124
2389092	chr20:2389092:G:A	6.42548e-17	-3.40973e-10	-1.2	0.000128147	-3.40973e-10	-1.24144	0.000130171	-3.40973e-10	-1.24127
2389596	chr20:2389596:T:A	8.12265e-18	-2.07247	-1.19573	1.63642e-05	-1.96218	-1.33735	1.66218e-05	-1.96242	-1.33699
2389759	chr20:2389759:ATGCCATCCTGCGAC:A	5.38999e-17	-3.40973e-10	-1.37573	0.000116092	-3.40973e-10	-1.34024	0.000117894	-3.40973e-10	-1.34033
2389927	chr20:2389927:C:T	5.33298e-17	-3.40973e-10	-1.38636	0.000111766	-3.40973e-10	-1.37822	0.000113507	-3.40973e-10	-1.37826
2390319	chr20:2390319:G:A	1.19267e-16	0.465373	-1.04686	0.000486798	1.24106	-1.14784	0.000494045	1.23997	-1.14746
2390386	chr20:2390386:A:T	9.1439e-17	-3.40973e-10	-0.847183	0.000214252	-3.40973e-10	-0.727471	0.000217537	-3.40973e-10	-0.727752
2390577	chr20:2390577:A:G	7.79956e-18	-2.07874	-1.23005	1.58388e-05	-1.97762	-1.35454	1.60874e-05	-1.97784	-1.35424
2390587	chr20:2390587:A:G	7.80587e-18	-2.07954	-1.22844	1.58306e-05	-1.97888	-1.3538	1.60791e-05	-1.9791	-1.35349
2390591	chr20:2390591:C:T	7.47157e-17	-3.40973e-10	-1.04916	0.00014861	-3.40973e-10	-1.0933	0.00015097	-3.40973e-10	-1.09304
2390759	chr20:2390759:G:T	1.2151e-16	-3.40973e-10	-0.562859	0.000291267	-3.40973e-10	-0.420382	0.000295724	-3.40973e-10	-0.420694
2391095	chr20:2391095:T:A	5.69826e-17	-3.40973e-10	-1.32011	0.000121355	-3.40973e-10	-1.2959	0.000123218	-3.40973e-10	-1.29616
2391478	chr20:2391478:G:A	9.92306e-17	-3.40973e-10	-0.765408	0.000189504	-3.40973e-10	-0.850214	0.000192572	-3.40973e-10	-0.849652
2391857	chr20:2391857:C:A	5.51491e-17	-3.40973e-10	-1.35281	0.000116781	-3.40973e-10	-1.33432	0.000118597	-3.40973e-10	-1.33439
2391916	chr20:2391916:T:C	5.33965e-17	-3.40973e-10	-1.38511	0.000111861	-3.40973e-10	-1.37736	0.000113604	-3.40973e-10	-1.3774
2392049	chr20:2392049:T:C	5.92121e-17	-3.40973e-10	-1.28173	0.000117872	-3.40973e-10	-1.32502	0.000119731	-3.40973e-10	-1.32487
2392527	chr20:2392527:C:T	8.03878e-17	-3.40973e-10	-0.975992	0.000153516	-3.40973e-10	-1.06082	0.00015598	-3.40973e-10	-1.06039
2392610	chr20:2392610:G:T	1.17935e-16	0.712999	-1.30572	0.000679294	1.68511	-1.25868	0.000688143	1.6827	-1.25882
2392719	chr20:2392719:T:G	2.90714e-17	-1.99019	-0.00290823	7.20476e-05	-1.82516	0.00786004	7.31365e-05	-1.8257	0.00790592
2392849	chr20:2392849:T:G	1.70832e-16	0.769569	-0.991745	0.000678709	1.52611	-1.10054	0.00068896	1.52519	-1.10013
2392980	chr20:2392980:C:G	7.59173e-18	-2.08388	-1.25192	1.59357e-05	-1.98275	-1.3433	1.61845e-05	-1.983	-1.34306
2393172	chr20:2393172:A:G	3.23416e-17	-0.520444	-1.36606	0.000184521	0.488055	-1.36492	0.000186986	0.485803	-1.36489
2393361	chr20:2393361:C:T	6.84725e-18	-2.1033	-1.33571	1.45006e-05	-2.03538	-1.38505	1.47259e-05	-2.03555	-1.38496
2393504	chr20:2393504:A:C	5.47284e-17	-3.40973e-10	-1.36047	0.000115583	-3.40973e-10	-1.34463	0.000117381	-3.40973e-10	-1.3447
2393779	chr20:2393779:G:A	5.38861e-17	-3.40973e-10	-1.37598	0.00011329	-3.40973e-10	-1.36468	0.000115053	-3.40973e-10	-1.36473
2393877	chr20:2393877:A:T	9.84486e-17	-3.40973e-10	-0.77332	0.000187557	-3.40973e-10	-0.860537	0.000190589	-3.40973e-10	-0.859999
2393933	chr20:2393933:T:C	6.9242e-17	-3.40973e-10	-1.12525	0.000157664	-3.40973e-10	-1.03416	0.000160097	-3.40973e-10	-1.03434
2394011	chr20:2394011:T:C	5.33687e-17	-3.40973e-10	-1.38563	0.000116468	-3.40973e-10	-1.33701	0.000118255	-3.40973e-10	-1.33728
2394456	chr20:2394456:C:G	5.60975e-17	-3.40973e-10	-1.33576	0.000119261	-3.40973e-10	-1.31331	0.000121111	-3.40973e-10	-1.31341
2394616	chr20:2394616:A:G	3.6669e-17	-0.705287	-1.05564	0.000141945	-0.0740045	-1.06518	0.000144049	-0.0750048	-1.06496
2394705	chr20:2394705:A:G	5.41517e-17	-3.40973e-10	-1.37107	0.000116983	-3.40973e-10	-1.3326	0.000118797	-3.40973e-10	-1.3327
2395019	chr20:2395019:G:A	1.08063e-16	-3.40973e-10	-0.680145	0.000219987	-3.40973e-10	-0.701053	0.000223528	-3.40973e-10	-0.700582
2395434	chr20:2395434:C:A	5.32434e-17	-3.40973e-10	-1.38798	0.000110395	-3.40973e-10	-1.39056	0.000112116	-3.40973e-10	-1.39058
2395658	chr20:2395658:G:A	7.09869e-18	-2.11076	-1.29219	1.58265e-05	-2.0453	-1.28764	1.60707e-05	-2.04544	-1.28768
2395922	chr20:2395922:T:G	9.61678e-17	-3.40973e-10	-0.79676	0.000234459	-3.40973e-10	-0.637342	0.000237999	-3.40973e-10	-0.637852
2396274	chr20:2396274:T:A	1.10661e-17	-1.91133	-1.04764	2.75201e-05	-1.79549	-0.984214	2.79329e-05	-1.79585	-0.984465
2396317	chr20:2396317:T:A	1.4938e-16	-0.696909	0.34055	0.00036315	-0.647857	0.44805	0.00036886	-0.647602	0.447899
2396414	chr20:2396414:G:A	1.02023e-16	-3.40973e-10	-0.737657	0.00022035	-3.40973e-10	-0.699406	0.000223746	-3.40973e-10	-0.699607
2396558	chr20:2396558:C:T	6.86258e-18	-2.06856	-1.36821	1.54307e-05	-1.97171	-1.38655	1.56613e-05	-1.97243	-1.38649
2396562	chr20:2396562:A:G	8.53283e-17	-3.40973e-10	-0.916349	0.00017673	-3.40973e-10	-0.919998	0.000179525	-3.40973e-10	-0.919803
2396699	chr20:2396699:C:G	2.89457e-17	-1.99743	-3.79894e-10	7.49605e-05	-1.77766	-3.79894e-10	7.61347e-05	-1.77762	-3.79894e-10
2396892	chr20:2396892:T:C	8.06146e-18	-2.11171	-1.16405	1.92221e-05	-2.05693	-1.08163	1.95081e-05	-2.05734	-1.08195
2397208	chr20:2397208:T:C	5.35721e-17	-3.40973e-10	-1.38183	0.000110444	-3.40973e-10	-1.39011	0.000112172	-3.40973e-10	-1.39009
2397326	chr20:2397326:G:A	6.56273e-17	-3.40973e-10	-1.17886	0.000129204	-3.40973e-10	-1.23323	0.000131245	-3.40973e-10	-1.23305
2397901	chr20:2397901:G:A	1.72325e-16	-3.40973e-10	-0.213472	0.000395015	-3.40973e-10	-0.115699	0.000401141	-3.40973e-10	-0.115807
2398297	chr20:2398297:A:C	2.83868e-17	-2.01693	-3.79894e-10	5.53225e-05	-2.08144	-3.79894e-10	5.61902e-05	-2.08138	-3.79894e-10
2398314	chr20:2398314:G:A	2.15099e-17	-1.83072	-0.463621	3.00849e-05	-2.06487	-0.625725	3.05964e-05	-2.06441	-0.624829
2398388	chr20:2398388:A:G	6.85895e-18	-2.05045	-1.38685	1.34523e-05	-2.11146	-1.38401	1.3662e-05	-2.11149	-1.38402
2398524	chr20:2398524:TC:T	7.12987e-18	-2.00696	-1.3916	1.34089e-05	-2.10713	-1.39157	1.36197e-05	-2.10703	-1.39157
2398827	chr20:2398827:C:T	1.81557e-17	-1.64025	-0.823618	3.50596e-05	-1.79245	-0.745123	3.56268e-05	-1.79185	-0.74517
2398952	chr20:2398952:T:C	1.75962e-17	-1.68174	-0.813437	2.28072e-05	-2.01064	-0.95691	2.3194e-05	-2.00988	-0.956345
2399196	chr20:2399196:T:C	8.26136e-17	-3.40973e-10	-0.948681	0.000160188	-3.40973e-10	-1.01827	0.00016275	-3.40973e-10	-1.0179
2399677	chr20:2399677:G:A	1.68526e-17	-1.88602	-0.652332	2.59484e-05	-2.08169	-0.756829	2.63758e-05	-2.08132	-0.75635
2399750	chr20:2399750:G:A	1.01754e-17	-1.65862	-1.38426	3.0724e-05	-1.3465	-1.32308	3.11519e-05	-1.34781	-1.32344
2400460	chr20:2400460:A:G	6.24292e-17	-3.40973e-10	-1.22882	0.000132272	-3.40973e-10	-1.20976	0.000134324	-3.40973e-10	-1.20986
2400588	chr20:2400588:G:A	1.23243e-16	-3.40973e-10	-0.548696	0.000223107	-3.40973e-10	-0.686972	0.000226715	-3.40973e-10	-0.686428
2401032	chr20:2401032:C:T	2.58295e-17	-2.11134	-3.79894e-10	5.52996e-05	-2.08186	-3.79894e-10	5.61477e-05	-2.08214	-3.79894e-10
2401201	chr20:2401201:T:C	8.78591e-18	-1.97862	-1.21108	2.04694e-05	-1.74721	-1.32848	2.07799e-05	-1.74793	-1.3282
2401436	chr20:2401436:C:T	6.64828e-17	-3.40973e-10	-1.16591	0.000152309	-3.40973e-10	-1.06871	0.000154595	-3.40973e-10	-1.06931
2401764	chr20:2401764:G:A	5.86528e-17	-3.40973e-10	-1.29122	0.000132417	-3.40973e-10	-1.20866	0.000134457	-3.40973e-10	-1.20888
2401941	chr20:2401941:A:G	2.94155e-17	-1.98133	-3.79894e-10	6.56321e-05	-1.91056	-3.79894e-10	6.66374e-05	-1.91085	-3.79894e-10
2402804	chr20:2402804:C:T	5.32168e-17	-3.40973e-10	-1.38848	0.000110335	-3.40973e-10	-1.3911	0.00011206	-3.40973e-10	-1.39109
2403143	chr20:2403143:C:G	5.30715e-17	-3.40973e-10	-1.39122	0.000110315	-3.40973e-10	-1.39128	0.000112038	-3.40973e-10	-1.39128
2403590	chr20:2403590:G:A	5.30813e-17	-3.40973e-10	-1.39103	0.000110969	-3.40973e-10	-1.38537	0.000112699	-3.40973e-10	-1.3854
2403722	chr20:2403722:G:A	9.21014e-17	-3.40973e-10	-0.839965	0.0001831	-3.40973e-10	-0.884592	0.000186051	-3.40973e-10	-0.884101
2403951	chr20:2403951:C:T	1.46326e-16	-3.40973e-10	-0.377015	0.000256041	-3.40973e-10	-0.549286	0.000260227	-3.40973e-10	-0.548567
2404158	chr20:2404158:C:T	9.68801e-18	-1.88931	-1.20265	1.63616e-05	-2.00993	-1.28975	1.66297e-05	-2.00939	-1.28954
2404270	chr20:2404270:T:C	5.27776e-17	-1.99963	0.60286	9.87331e-05	-1.95742	0.455216	0.000100298	-1.9579	0.455929
2404295	chr20:2404295:G:T	8.5785e-17	-1.98946	1.07845	0.00015488	-1.94635	0.89438	0.000157374	-1.94684	0.895349
2404349	chr20:2404349:T:C	1.09927e-17	-1.63963	-1.32599	4.37916e-05	-1.17273	-1.14245	4.43253e-05	-1.1753	-1.14326
2404710	chr20:2404710:A:G	1.18916e-17	-1.76743	-1.11959	4.9775e-05	-1.3687	-0.818411	5.03834e-05	-1.37091	-0.819546
2404790	chr20:2404790:G:A	1.27976e-17	-1.42239	-1.39121	3.88415e-05	-1.05557	-1.37956	3.9413e-05	-1.05636	-1.37967
2404830	chr20:2404830:G:A	5.38315e-17	-3.40973e-10	-1.377	0.000113932	-3.40973e-10	-1.35902	0.000115707	-3.40973e-10	-1.35906
2404896	chr20:2404896:C:T	5.30526e-17	-3.40973e-10	-1.39157	0.00011061	-3.40973e-10	-1.38861	0.000112336	-3.40973e-10	-1.38862
2405125	chr20:2405125:T:C	5.34281e-17	-3.40973e-10	-1.38452	0.000110574	-3.40973e-10	-1.38893	0.000112304	-3.40973e-10	-1.38891
2405130	chr20:2405130:C:G	5.31221e-17	-3.40973e-10	-1.39026	0.000111216	-3.40973e-10	-1.38315	0.000112949	-3.40973e-10	-1.38319
2405143	chr20:2405143:C:T	1.54416e-17	-1.38168	-1.24411	5.63527e-05	-0.967094	-1.0959	5.70824e-05	-0.969105	-1.09652
2405756	chr20:2405756:G:A	5.49552e-17	-3.40973e-10	-1.35634	0.000118748	-3.40973e-10	-1.31762	0.000120592	-3.40973e-10	-1.31771
2405951	chr20:2405951:C:T	1.56645e-16	-3.40973e-10	-0.308876	0.000326834	-3.40973e-10	-0.30517	0.000332076	-3.40973e-10	-0.304758
2406327	chr20:2406327:T:C	9.99519e-18	-1.70359	-1.35716	3.9317e-05	-1.24243	-1.18054	3.9791e-05	-1.24508	-1.18139
2406348	chr20:2406348:C:T	1.21354e-17	-1.48987	-1.37685	3.75372e-05	-1.14367	-1.32562	3.80825e-05	-1.14448	-1.32589
2406384	chr20:2406384:T:C	8.3971e-18	-1.88058	-1.35438	1.48985e-05	-2.00708	-1.38628	1.51407e-05	-2.00651	-1.38623
2406612	chr20:2406612:G:A	5.57057e-17	-3.40973e-10	-1.34277	0.000112868	-3.40973e-10	-1.3684	0.000114639	-3.40973e-10	-1.36833
2406881	chr20:2406881:G:A	3.38875e-16	-3.40973e-10	0.462775	0.000578499	-3.40973e-10	0.265814	0.000588079	-3.40973e-10	0.266741
2407092	chr20:2407092:A:G	1.0119e-17	-1.71752	-1.33092	3.97753e-05	-1.28083	-1.13054	4.02603e-05	-1.2833	-1.13146
2407298	chr20:2407298:C:T	5.64684e-17	-3.40973e-10	-1.32917	0.000115075	-3.40973e-10	-1.34904	0.000116878	-3.40973e-10	-1.34899
2407473	chr20:2407473:G:A	5.30617e-17	-3.40973e-10	-1.3914	0.000110806	-3.40973e-10	-1.38685	0.000112533	-3.40973e-10	-1.38688
2407716	chr20:2407716:G:A	5.45157e-17	-3.40973e-10	-1.36437	0.000115797	-3.40973e-10	-1.34278	0.000117599	-3.40973e-10	-1.34284
2407845	chr20:2407845:G:A	8.11871e-18	-1.88697	-1.38171	1.50073e-05	-1.9947	-1.39138	1.52495e-05	-1.99419	-1.39138
2408220	chr20:2408220:T:A	3.18224e-17	-1.90268	-3.79894e-10	7.23079e-05	-1.81369	-3.79894e-10	7.34152e-05	-1.81399	-3.79894e-10
2408529	chr20:2408529:G:A	6.51415e-18	-2.10246	-1.38642	1.34166e-05	-2.11135	-1.38678	1.36249e-05	-2.11134	-1.38688
2408724	chr20:2408724:T:C	5.94752e-17	-3.40973e-10	-1.27729	0.000122392	-3.40973e-10	-1.2874	0.000124314	-3.40973e-10	-1.28731
2409148	chr20:2409148:G:A	5.63595e-17	-3.40973e-10	-1.3311	0.000116284	-3.40973e-10	-1.33858	0.000118108	-3.40973e-10	-1.33852
2409220	chr20:2409220:C:T	3.43931e-16	-3.40973e-10	0.477586	0.000696477	-3.40973e-10	0.451412	0.000706964	-3.40973e-10	0.45086
2409358	chr20:2409358:G:A	1.52337e-16	-0.336761	-3.79894e-10	0.00021221	-0.737044	-3.79894e-10	0.000215839	-0.735588	-3.79894e-10
2409382	chr20:2409382:G:A	5.32439e-17	-3.40973e-10	-1.38797	0.000111677	-3.40973e-10	-1.37901	0.000113416	-3.40973e-10	-1.37906
2409594	chr20:2409594:T:C	1.07011e-17	-1.62139	-1.37112	4.32407e-05	-1.12357	-1.20427	4.37571e-05	-1.12639	-1.20507
2409601	chr20:2409601:A:G	5.70858e-17	-3.40973e-10	-1.3183	0.000116087	-3.40973e-10	-1.34028	0.000117908	-3.40973e-10	-1.34022
2409692	chr20:2409692:A:G	2.50852e-16	-3.40973e-10	0.162007	0.000454865	-3.40973e-10	0.0253771	0.000462219	-3.40973e-10	0.0259188
2410410	chr20:2410410:T:A	2.11729e-17	-1.13139	-1.17874	6.50927e-05	-0.601542	-1.31727	6.6029e-05	-0.603145	-1.31688
2410423	chr20:2410423:G:A	5.36771e-17	-1.95879	0.578921	9.97251e-05	-1.91011	0.417905	0.000101311	-1.91066	0.418726
2410507	chr20:2410507:T:C	6.5746e-17	-1.94509	0.768033	0.000119415	-1.89787	0.585853	0.000121325	-1.89841	0.586766
2411404	chr20:2411404:A:T	1.53711e-16	-3.40973e-10	-0.327781	0.000319029	-3.40973e-10	-0.329342	0.000324144	-3.40973e-10	-0.328933
2411861	chr20:2411861:G:T	4.28252e-17	-1.60573	-3.79894e-10	0.000100252	-1.48694	-3.79894e-10	0.000101774	-1.48737	-3.79894e-10
2412253	chr20:2412253:G:T	1.30087e-17	-1.88833	-0.9089	2.87768e-05	-1.52228	-1.21278	2.92002e-05	-1.52397	-1.21197
2412463	chr20:2412463:A:C	5.9611e-17	-3.40973e-10	-1.27501	0.000122619	-3.40973e-10	-1.28554	0.000124546	-3.40973e-10	-1.28545
2412488	chr20:2412488:ATGT:A	1.43113e-17	-1.87856	-0.823247	3.0936e-05	-1.50115	-1.16155	3.13935e-05	-1.50289	-1.16063
2412533	chr20:2412533:A:G	5.91279e-17	-3.40973e-10	-1.28315	0.00012171	-3.40973e-10	-1.29298	0.000123622	-3.40973e-10	-1.29289
2412740	chr20:2412740:G:A	1.02878e-17	-1.66496	-1.36694	3.90898e-05	-1.20422	-1.22454	3.95689e-05	-1.20685	-1.22523
2413120	chr20:2413120:A:T	9.83057e-17	-1.95168	1.1769	0.00017607	-1.90455	0.980804	0.000178895	-1.9051	0.981773
2413169	chr20:2413169:A:T	1.72739e-16	-3.40973e-10	-0.211075	0.000417773	-3.40973e-10	-0.0596849	0.000424243	-3.40973e-10	-0.0598148
2413289	chr20:2413289:C:T	6.35749e-17	-3.40973e-10	-1.21064	0.000130479	-3.40973e-10	-1.22341	0.000132532	-3.40973e-10	-1.2233
2413340	chr20:2413340:T:C	2.40809e-16	-3.40973e-10	0.121148	0.000484995	-3.40973e-10	0.0895171	0.000492334	-3.40973e-10	0.089038
2413472	chr20:2413472:G:A	1.4595e-17	-1.88074	-0.801438	3.13378e-05	-1.50035	-1.14944	3.18024e-05	-1.5021	-1.14847
2413743	chr20:2413743:A:C	9.68782e-17	-3.40973e-10	-0.789401	0.000182245	-3.40973e-10	-0.889271	0.000185156	-3.40973e-10	-0.88892
2413995	chr20:2413995:T:C	8.79189e-18	-1.86701	-1.32202	1.52133e-05	-2.00124	-1.37121	1.5462e-05	-2.00063	-1.3711
2414279	chr20:2414279:C:T	6.05469e-17	-3.40973e-10	-1.25944	0.000131201	-3.40973e-10	-1.2179	0.000133237	-3.40973e-10	-1.21799
2414528	chr20:2414528:T:C	1.48967e-16	-3.40973e-10	-0.359128	0.000339277	-3.40973e-10	-0.267806	0.000344493	-3.40973e-10	-0.268047
2415280	chr20:2415280:G:A	8.67499e-17	-3.40973e-10	-0.899826	0.000164431	-3.40973e-10	-0.992132	0.000167054	-3.40973e-10	-0.991805
2415408	chr20:2415408:C:T	5.30679e-17	-3.40973e-10	-1.39128	0.000110349	-3.40973e-10	-1.39097	0.000112072	-3.40973e-10	-1.39098
2415458	chr20:2415458:C:T	5.31287e-17	-3.40973e-10	-1.39014	0.000110277	-3.40973e-10	-1.39162	0.000112	-3.40973e-10	-1.39163
2415536	chr20:2415536:T:C	5.31293e-17	-3.40973e-10	-1.39013	0.000111637	-3.40973e-10	-1.37937	0.000113377	-3.40973e-10	-1.3794
2415590	chr20:2415590:G:A	8.55365e-18	-1.87524	-1.34126	2.1974e-05	-1.62437	-1.38039	2.22986e-05	-1.6253	-1.38029
2415932	chr20:2415932:C:T	1.60419e-16	-1.81102	1.52595	0.000155675	-2.00976	0.962911	0.00015849	-2.00941	0.964983
2415960	chr20:2415960:G:A	5.4266e-17	-3.40973e-10	-1.36896	0.000113856	-3.40973e-10	-1.35969	0.000115626	-3.40973e-10	-1.35976
2415972	chr20:2415972:T:C	8.6524e-17	-3.40973e-10	-0.902433	0.000163273	-3.40973e-10	-0.999196	0.000165875	-3.40973e-10	-0.998885
2416276	chr20:2416276:A:C	8.55053e-17	-1.8743	0.960022	0.00020877	-1.78039	1.027	0.000211906	-1.78134	1.02736
2416296	chr20:2416296:G:A	8.38553e-17	-1.84425	0.910488	0.000206113	-1.7438	0.977608	0.000209201	-1.74479	0.977964
2416447	chr20:2416447:G:A	6.25275e-17	-3.40973e-10	-1.22725	0.000136156	-3.40973e-10	-1.18082	0.000138268	-3.40973e-10	-1.18093
2416873	chr20:2416873:C:T	3.06184e-17	-1.79714	-0.144117	8.13044e-05	-1.66569	-0.0307299	8.24676e-05	-1.66689	-0.0308217
2416912	chr20:2416912:G:A	1.78823e-16	-1.76672	1.59026	0.000410837	-1.66749	1.59106	0.000417108	-1.66852	1.59175
2417010	chr20:2417010:C:A	7.44407e-18	-2.00803	-1.34741	1.7937e-05	-1.82014	-1.38762	1.8204e-05	-1.82092	-1.38755
2417237	chr20:2417237:C:T	2.58548e-17	-2.11036	-3.79894e-10	5.45815e-05	-2.09493	-3.79894e-10	5.54237e-05	-2.09511	-3.79894e-10
2417371	chr20:2417371:G:A	1.08521e-17	-1.86088	-1.11761	2.62548e-05	-1.53364	-1.29313	2.66417e-05	-1.53501	-1.29264
2417551	chr20:2417551:C:T	5.77438e-17	-3.40973e-10	-1.30684	0.000120941	-3.40973e-10	-1.29932	0.000122801	-3.40973e-10	-1.29955
2417765	chr20:2417765:A:G	2.02408e-17	-1.9185	-0.436658	5.16638e-05	-1.81596	-0.33391	5.24127e-05	-1.81693	-0.334047
2417768	chr20:2417768:C:G	2.00212e-17	-1.92453	-0.441535	5.10281e-05	-1.8236	-0.338646	5.17684e-05	-1.82456	-0.338783
2417784	chr20:2417784:A:G	1.115e-16	-1.68964	1.0408	0.000198875	-1.60366	0.80172	0.000202017	-1.60467	0.8029
2417807	chr20:2417807:A:G	2.12277e-17	-1.88114	-0.426406	5.46525e-05	-1.77195	-0.321678	5.54413e-05	-1.77298	-0.321813
2417833	chr20:2417833:T:C	2.12348e-17	-1.88065	-0.426558	5.46911e-05	-1.77083	-0.322093	5.548e-05	-1.77187	-0.322229
2418310	chr20:2418310:C:T	2.22752e-17	-1.82959	-0.429788	5.78261e-05	-1.71388	-0.323307	5.86569e-05	-1.71498	-0.323437
2418534	chr20:2418534:C:T	2.03745e-17	-1.83859	-0.509981	5.37821e-05	-1.72075	-0.388936	5.45486e-05	-1.72194	-0.389092
2418827	chr20:2418827:AGCATTTTGGG:A	7.25189e-17	-3.40973e-10	-1.07901	0.000139924	-3.40973e-10	-1.15353	0.000142153	-3.40973e-10	-1.15322
2418903	chr20:2418903:C:T	3.84739e-17	-1.71288	-3.79894e-10	6.94552e-05	-1.85394	-3.79894e-10	7.05806e-05	-1.85336	-3.79894e-10
2418904	chr20:2418904:A:G	2.90957e-17	-1.99226	-3.79894e-10	6.85885e-05	-1.8665	-3.79894e-10	6.96168e-05	-1.86711	-3.79894e-10
2419167	chr20:2419167:G:C	1.19593e-17	-1.70648	-1.17487	3.33242e-05	-1.50824	-1.0801	3.37787e-05	-1.50991	-1.08038
2419292	chr20:2419292:A:G	8.58998e-17	-3.40973e-10	-0.909674	0.000164234	-3.40973e-10	-0.993329	0.000166852	-3.40973e-10	-0.993012
2419793	chr20:2419793:G:C	9.10491e-18	-1.82566	-1.32838	2.60255e-05	-1.59732	-1.23822	2.63738e-05	-1.59915	-1.2386
2419857	chr20:2419857:C:A	1.79728e-17	-1.48743	-0.986567	4.54834e-05	-1.30471	-0.972564	4.61931e-05	-1.30462	-0.972668
2420026	chr20:2420026:C:T	6.32705e-17	-3.40973e-10	-1.21544	0.000137105	-3.40973e-10	-1.17388	0.000139236	-3.40973e-10	-1.17395
2420056	chr20:2420056:AAC:A	3.24818e-16	-3.40973e-10	0.420411	0.000692219	-3.40973e-10	0.445279	0.000702604	-3.40973e-10	0.444674
2420152	chr20:2420152:G:A	6.03917e-17	-3.40973e-10	-1.262	0.0001205	-3.40973e-10	-1.30297	0.000122404	-3.40973e-10	-1.3028
2420194	chr20:2420194:G:A	7.62003e-17	-3.40973e-10	-1.02949	0.000148548	-3.40973e-10	-1.09371	0.000150903	-3.40973e-10	-1.09348
2420386	chr20:2420386:C:T	1.5599e-16	-3.40973e-10	-0.313065	0.000255209	-3.40973e-10	-0.55254	0.000259421	-3.40973e-10	-0.551668
2420472	chr20:2420472:G:A	8.08756e-18	-1.88118	-1.39134	2.14662e-05	-1.65004	-1.3781	2.1781e-05	-1.6509	-1.37819
2420585	chr20:2420585:C:T	1.34726e-17	-1.75221	-1.00998	3.45104e-05	-1.59737	-0.95599	3.49962e-05	-1.59877	-0.956109
2420864	chr20:2420864:ATGT:A	1.08176e-17	-1.87533	-1.10634	2.95715e-05	-1.69327	-1.01454	3.00124e-05	-1.69371	-1.0148
2420869	chr20:2420869:C:T	1.09136e-17	-1.8665	-1.10634	2.99186e-05	-1.6816	-1.01454	3.03645e-05	-1.68204	-1.0148
2421049	chr20:2421049:C:T	2.68214e-17	-1.83974	-0.233915	6.71088e-05	-1.69334	-0.194967	6.81511e-05	-1.69352	-0.194874
2421141	chr20:2421141:T:C	4.15755e-17	-1.0556	-0.579749	0.000232341	-0.440628	-0.205789	0.000234959	-0.443688	-0.207021
2421272	chr20:2421272:G:A	1.39641e-17	-1.8881	-0.838263	2.95135e-05	-1.9591	-0.750671	2.99775e-05	-1.95883	-0.750838
2421502	chr20:2421502:G:A	1.32629e-17	-1.90588	-0.872001	2.80439e-05	-1.97388	-0.786974	2.84845e-05	-1.97362	-0.787137
2421544	chr20:2421544:G:A	5.58319e-17	-3.40973e-10	-1.34051	0.000113307	-3.40973e-10	-1.36452	0.000115085	-3.40973e-10	-1.36445
2421706	chr20:2421706:C:T	9.60111e-17	-3.40973e-10	-0.798391	0.000193046	-3.40973e-10	-0.831696	0.000196161	-3.40973e-10	-0.831182
2421850	chr20:2421850:G:A	2.59115e-16	0.746176	-0.551759	0.000798487	1.10115	-0.513057	0.000810263	1.10042	-0.513177
2421879	chr20:2421879:C:T	9.73931e-18	-1.90603	-1.18066	1.73131e-05	-2.00207	-1.24109	1.75941e-05	-2.00159	-1.24097
2422018	chr20:2422018:G:A	1.31641e-17	-1.87914	-0.906229	2.76301e-05	-1.9518	-0.82392	2.80649e-05	-1.95152	-0.824078
2422063	chr20:2422063:C:T	1.28965e-16	-0.503316	-3.79894e-10	0.000196785	-0.81251	-3.79894e-10	0.000200092	-0.811345	-3.79894e-10
2422111	chr20:2422111:G:A	1.01798e-17	-1.7615	-1.28094	3.01408e-05	-1.50968	-1.17906	3.05323e-05	-1.51173	-1.1796
2422380	chr20:2422380:G:A	1.27148e-17	-1.89082	-0.929264	2.66873e-05	-1.96151	-0.848924	2.71071e-05	-1.96125	-0.849079
2422880	chr20:2422880:T:G	8.28426e-18	-2.07879	-1.16971	2.58477e-05	-1.945	-0.897405	2.61953e-05	-1.94613	-0.898408
2423213	chr20:2423213:C:T	1.33287e-17	-1.869	-0.903939	2.79666e-05	-1.94317	-0.820438	2.8407e-05	-1.94289	-0.820599
2423404	chr20:2423404:G:A	1.42748e-17	-1.34369	-1.36067	2.2067e-05	-1.61201	-1.38853	2.24415e-05	-1.61072	-1.38849
2423455	chr20:2423455:T:G	1.2577e-17	-1.90503	-0.925953	2.64922e-05	-1.97331	-0.844463	2.69087e-05	-1.97305	-0.844618
2423668	chr20:2423668:C:T	2.6507e-17	-2.08545	-3.79894e-10	5.65251e-05	-2.05994	-3.79894e-10	5.73984e-05	-2.0601	-3.79894e-10
2424125	chr20:2424125:T:A	1.02905e-17	-1.90111	-1.13053	1.81136e-05	-1.99882	-1.19914	1.8408e-05	-1.99833	-1.19901
2424463	chr20:2424463:T:C	1.36664e-17	-1.89569	-0.85223	2.32729e-05	-1.99646	-0.950872	2.36542e-05	-1.99595	-0.950628
2424490	chr20:2424490:T:C	7.96123e-18	-1.92604	-1.36223	1.51872e-05	-2.00378	-1.37039	1.54306e-05	-2.00339	-1.37038
2424600	chr20:2424600:A:G	1.23917e-17	-1.89116	-0.954664	2.59622e-05	-1.96184	-0.876142	2.63708e-05	-1.96157	-0.876292
2424660	chr20:2424660:A:G	1.21349e-17	-1.88519	-0.98158	2.53523e-05	-1.95702	-0.904731	2.57514e-05	-1.95675	-0.904877
2424683	chr20:2424683:T:C	1.41657e-16	-3.40973e-10	-0.409448	0.00029312	-3.40973e-10	-0.414041	0.000297811	-3.40973e-10	-0.41366
2424887	chr20:2424887:G:A	1.00728e-17	-1.88438	-1.16864	1.77675e-05	-1.98629	-1.23096	1.80566e-05	-1.98577	-1.23084
2424908	chr20:2424908:C:A	7.68179e-18	-2.08594	-1.23806	2.1702e-05	-1.97222	-1.04499	2.20035e-05	-1.97322	-1.0457
2424911	chr20:2424911:G:A	9.53274e-17	-3.40973e-10	-0.805537	0.00019658	-3.40973e-10	-0.813555	0.000199686	-3.40973e-10	-0.813375
2425019	chr20:2425019:T:G	1.2759e-17	-1.87697	-0.939656	2.67065e-05	-1.95029	-0.859425	2.7127e-05	-1.95001	-0.859579
2425026	chr20:2425026:A:G	6.01511e-17	-3.40973e-10	-1.266	0.000123883	-3.40973e-10	-1.27529	0.000125832	-3.40973e-10	-1.27517
2425165	chr20:2425165:A:G	2.65249e-17	-2.08477	-3.79894e-10	5.77595e-05	-2.03833	-3.79894e-10	5.86522e-05	-2.03849	-3.79894e-10
2425267	chr20:2425267:A:G	5.41994e-17	-3.40973e-10	-1.37018	0.00011457	-3.40973e-10	-1.35343	0.000116352	-3.40973e-10	-1.3535
2425441	chr20:2425441:CA:C	1.23513e-17	-1.86609	-0.983006	2.56895e-05	-1.94071	-0.907828	2.60943e-05	-1.94043	-0.907973
2425446	chr20:2425446:CTT:C	1.27537e-17	-1.8577	-0.959332	2.65563e-05	-1.9337	-0.881658	2.69748e-05	-1.93341	-0.881808
2425663	chr20:2425663:T:C	7.66047e-17	-3.40973e-10	-1.0242	0.000147963	-3.40973e-10	-1.09766	0.000150315	-3.40973e-10	-1.09739
2425709	chr20:2425709:T:C	7.62597e-18	-2.08442	-1.24688	2.14973e-05	-1.96808	-1.05861	2.17959e-05	-1.96909	-1.05931
2425744	chr20:2425744:A:G	1.22641e-17	-1.90492	-0.951267	2.57635e-05	-1.97337	-0.872291	2.61687e-05	-1.97312	-0.872443
2425855	chr20:2425855:G:A	1.2311e-17	-1.88179	-0.970567	2.57235e-05	-1.95374	-0.893481	2.61286e-05	-1.95346	-0.89363
2426009	chr20:2426009:C:T	8.12774e-17	-3.40973e-10	-0.964986	0.000155311	-3.40973e-10	-1.0492	0.000157789	-3.40973e-10	-1.04886
2426081	chr20:2426081:G:C	7.7118e-17	-3.40973e-10	-1.01752	0.000148794	-3.40973e-10	-1.09206	0.000151159	-3.40973e-10	-1.09179
2426090	chr20:2426090:A:T	1.74666e-17	-1.27452	-1.22804	2.53398e-05	-1.55316	-1.30909	2.57763e-05	-1.55181	-1.30886
2426109	chr20:2426109:A:G	4.83112e-17	-1.48519	-3.79894e-10	8.59529e-05	-1.64082	-3.79894e-10	8.73462e-05	-1.64024	-3.79894e-10
2426168	chr20:2426168:G:T	8.78088e-17	-3.40973e-10	-0.887693	0.000177021	-3.40973e-10	-0.918356	0.00017987	-3.40973e-10	-0.917884
2426358	chr20:2426358:C:T	1.10676e-16	-1.79949	1.14324	0.000110819	-2.00107	0.614341	0.000112807	-2.00072	0.616286
2426509	chr20:2426509:C:T	1.25874e-17	-1.88349	-0.946664	2.63557e-05	-1.95575	-0.867184	2.67706e-05	-1.95548	-0.867335
2426642	chr20:2426642:G:A	1.23849e-17	-1.89197	-0.954409	2.59529e-05	-1.96256	-0.875778	2.63613e-05	-1.96229	-0.875929
2426893	chr20:2426893:A:G	1.26198e-17	-1.89859	-0.928991	2.65223e-05	-1.96813	-0.848512	2.69394e-05	-1.96786	-0.848667
2427588	chr20:2427588:G:A	5.22443e-17	-1.40692	-3.79894e-10	9.43073e-05	-1.54806	-3.79894e-10	9.58647e-05	-1.54718	-3.79894e-10
2427624	chr20:2427624:A:G	5.33482e-17	-3.40973e-10	-1.38601	0.000111805	-3.40973e-10	-1.37786	0.000113548	-3.40973e-10	-1.37789
2427861	chr20:2427861:T:G	5.86148e-17	-3.40973e-10	-1.29187	0.000116961	-3.40973e-10	-1.33278	0.000118798	-3.40973e-10	-1.33269
2427902	chr20:2427902:C:T	6.30483e-17	-3.40973e-10	-1.21895	0.000138065	-3.40973e-10	-1.1669	0.000140192	-3.40973e-10	-1.16711
2428066	chr20:2428066:CA:C	5.43352e-17	-3.40973e-10	-1.36768	0.000111256	-3.40973e-10	-1.38279	0.000112998	-3.40973e-10	-1.38275
2428180	chr20:2428180:T:G	1.06211e-17	-1.62119	-1.37882	3.01956e-05	-1.35043	-1.33649	3.05933e-05	-1.35265	-1.33669
2428228	chr20:2428228:G:A	1.34307e-17	-1.87274	-0.892576	2.81755e-05	-1.94739	-0.808784	2.8619e-05	-1.94711	-0.808944
2428585	chr20:2428585:A:G	2.60252e-17	-2.10379	-3.79894e-10	5.61467e-05	-2.06665	-3.79894e-10	5.70043e-05	-2.06699	-3.79894e-10
2428618	chr20:2428618:G:A	1.24034e-17	-1.90119	-0.943692	2.60744e-05	-1.96969	-0.863978	2.64843e-05	-1.96944	-0.864131
2428657	chr20:2428657:T:C	1.54937e-17	-1.38247	-1.23996	2.30715e-05	-1.63854	-1.31749	2.34658e-05	-1.63731	-1.31727
2428901	chr20:2428901:G:A	1.22511e-17	-1.90447	-0.952765	2.57576e-05	-1.97241	-0.873482	2.61625e-05	-1.97216	-0.873634
2429044	chr20:2429044:T:C	9.18201e-18	-2.10287	-1.04274	2.82772e-05	-2.012	-0.740563	2.86621e-05	-2.01287	-0.741672
2429105	chr20:2429105:G:A	5.30881e-17	-3.40973e-10	-1.3909	0.000110281	-3.40973e-10	-1.39159	0.000112004	-3.40973e-10	-1.39159
2429501	chr20:2429501:T:C	1.33789e-17	-1.90112	-0.868055	2.8241e-05	-1.96778	-0.786072	2.86849e-05	-1.96752	-0.786226
2429646	chr20:2429646:G:A	3.36203e-17	-1.84772	-3.79894e-10	7.96656e-05	-1.71678	-3.79894e-10	8.08554e-05	-1.71746	-3.79894e-10
2429655	chr20:2429655:G:A	1.46486e-17	-1.39896	-1.27955	2.24507e-05	-1.63921	-1.34409	2.28349e-05	-1.63792	-1.34391
2430306	chr20:2430306:C:T	9.08679e-18	-2.08939	-1.06664	2.71618e-05	-1.9809	-0.811915	2.75347e-05	-1.98186	-0.812811
2430722	chr20:2430722:G:A	9.83604e-18	-1.776	-1.3008	2.8307e-05	-1.54773	-1.20378	2.86821e-05	-1.54969	-1.20415
2431146	chr20:2431146:C:T	1.0832e-17	-2.10298	-0.877372	3.45375e-05	-2.01668	-0.535899	3.50069e-05	-2.01752	-0.537055
2431233	chr20:2431233:CTCAG:C	1.04137e-17	-1.74085	-1.27888	3.05914e-05	-1.50204	-1.17187	3.09935e-05	-1.50408	-1.17227
2431795	chr20:2431795:C:T	7.50155e-17	-3.40973e-10	-1.04516	0.000144776	-3.40973e-10	-1.11943	0.000147081	-3.40973e-10	-1.11914
2432189	chr20:2432189:C:G	9.18884e-18	-1.75859	-1.38627	2.60109e-05	-1.49755	-1.33855	2.6353e-05	-1.49974	-1.3388
2432355	chr20:2432355:ATGT:A	5.33146e-17	-3.40973e-10	-1.38664	0.000110277	-3.40973e-10	-1.39163	0.000111999	-3.40973e-10	-1.39163
2432374	chr20:2432374:G:A	1.11013e-17	-2.10363	-0.852162	3.5626e-05	-2.01881	-0.502741	3.61096e-05	-2.01964	-0.503918
2432479	chr20:2432479:C:T	1.0865e-17	-2.09568	-0.88163	3.50946e-05	-1.99565	-0.540926	3.55682e-05	-1.99659	-0.542076
2432480	chr20:2432480:C:T	2.8595e-17	-2.00962	-3.79894e-10	6.41349e-05	-1.93363	-3.79894e-10	6.50946e-05	-1.93428	-3.79894e-10
2432674	chr20:2432674:T:C	1.08047e-17	-2.1057	-0.877176	3.42339e-05	-2.02611	-0.535294	3.47005e-05	-2.02692	-0.536449
2432732	chr20:2432732:TC:T	1.24736e-16	-3.40973e-10	-0.536657	0.000216906	-3.40973e-10	-0.715161	0.000220436	-3.40973e-10	-0.714511
2433505	chr20:2433505:G:A	5.33804e-17	-3.40973e-10	-1.38541	0.000112726	-3.40973e-10	-1.36966	0.000114482	-3.40973e-10	-1.3697
2433842	chr20:2433842:A:G	7.49389e-17	-3.40973e-10	-1.04618	0.000162132	-3.40973e-10	-1.00621	0.000164591	-3.40973e-10	-1.00666
2433853	chr20:2433853:T:C	6.83298e-17	-3.40973e-10	-1.13851	0.000133443	-3.40973e-10	-1.20094	0.000135561	-3.40973e-10	-1.2007
2433959	chr20:2433959:T:C	1.60815e-17	-1.8016	-0.783583	3.49253e-05	-1.8795	-0.661908	3.54743e-05	-1.87912	-0.662195
2434042	chr20:2434042:G:A	3.0527e-17	-1.94424	-3.79894e-10	6.79232e-05	-1.87624	-3.79894e-10	6.89635e-05	-1.87654	-3.79894e-10
2434400	chr20:2434400:T:C	8.60447e-17	-1.89771	0.989725	0.000249903	-2.01509	1.44154	0.000253685	-2.01439	1.44037
2434471	chr20:2434471:C:T	9.94949e-18	-2.11168	-0.953651	3.10515e-05	-2.07085	-0.588125	3.14781e-05	-2.07142	-0.589406
2434476	chr20:2434476:G:A	9.61357e-18	-2.10281	-0.996869	2.73928e-05	-2.10011	-0.684228	2.77822e-05	-2.10041	-0.685314
2434530	chr20:2434530:G:A	5.41248e-17	-3.40973e-10	-1.37156	0.000116619	-3.40973e-10	-1.33571	0.00011843	-3.40973e-10	-1.3358
2434882	chr20:2434882:T:C	5.30495e-17	-3.40973e-10	-1.39163	0.000110612	-3.40973e-10	-1.3886	0.000112338	-3.40973e-10	-1.38861
2434947	chr20:2434947:C:T	1.03078e-16	-2.10929	1.38193	0.000170737	-2.1115	1.157	0.000173607	-2.11149	1.15816
2435036	chr20:2435036:G:A	8.09186e-17	-1.94522	0.975805	0.000178375	-1.88109	0.970361	0.000181127	-1.88172	0.970792
2435083	chr20:2435083:A:C	5.32226e-17	-3.40973e-10	-1.38837	0.00011154	-3.40973e-10	-1.38024	0.000113279	-3.40973e-10	-1.38026
2435211	chr20:2435211:T:C	1.81759e-17	-1.28471	-1.17805	2.819e-05	-1.48743	-1.26823	2.86771e-05	-1.48606	-1.26796
2435294	chr20:2435294:C:T	5.54318e-17	-3.40973e-10	-1.3477	0.000112927	-3.40973e-10	-1.36788	0.000114697	-3.40973e-10	-1.36783
2435494	chr20:2435494:T:C	2.64112e-17	-2.08907	-3.79894e-10	5.99713e-05	-2.00076	-3.79894e-10	6.08729e-05	-2.00133	-3.79894e-10
2435654	chr20:2435654:T:C	5.32257e-17	-3.40973e-10	-1.38831	0.000110316	-3.40973e-10	-1.39127	0.00011204	-3.40973e-10	-1.39127
2435674	chr20:2435674:C:T	2.25612e-17	-0.910134	-1.33649	4.29771e-05	-1.03908	-1.29487	4.36789e-05	-1.03818	-1.29507
2436331	chr20:2436331:C:T	2.70345e-16	-2.0648	2.30164	0.000357251	-2.08174	1.86555	0.000363666	-2.08161	1.86772
2436343	chr20:2436343:C:G	5.31549e-17	-3.40973e-10	-1.38964	0.000111239	-3.40973e-10	-1.38294	0.000112974	-3.40973e-10	-1.38296
2436366	chr20:2436366:T:G	2.40581e-16	-1.99145	2.11166	0.000369665	-2.01447	1.83245	0.000376076	-2.01427	1.83394
2436456	chr20:2436456:T:C	2.34353e-16	-2.081	2.17497	0.000313341	-2.09436	1.74703	0.000318943	-2.09426	1.74915
2436539	chr20:2436539:C:T	2.61137e-16	-2.06824	2.27043	0.000346126	-2.08444	1.83662	0.000352334	-2.08431	1.83877
2437446	chr20:2437446:C:T	1.04869e-17	-2.10914	-0.903589	3.36875e-05	-2.08576	-0.491733	3.41493e-05	-2.08623	-0.49315
2438082	chr20:2438082:A:G	5.96691e-17	-3.40973e-10	-1.27404	0.000119659	-3.40973e-10	-1.30998	0.000121541	-3.40973e-10	-1.30987
2438464	chr20:2438464:T:C	5.95728e-17	-3.40973e-10	-1.27566	0.000118077	-3.40973e-10	-1.32329	0.000119941	-3.40973e-10	-1.32312
2438493	chr20:2438493:C:T	5.3126e-17	-3.40973e-10	-1.39019	0.00011027	-3.40973e-10	-1.39169	0.000111992	-3.40973e-10	-1.39169
2438531	chr20:2438531:A:G	1.9492e-16	-2.07929	1.98902	0.000264087	-2.09316	1.57482	0.000268795	-2.09306	1.57689
2438552	chr20:2438552:C:T	6.22195e-17	-3.40973e-10	-1.23219	0.000124006	-3.40973e-10	-1.27429	0.00012596	-3.40973e-10	-1.27416
2438610	chr20:2438610:G:A	2.08046e-16	-2.06162	2.03652	0.000279768	-2.07805	1.61739	0.00028477	-2.07791	1.61947
2438618	chr20:2438618:T:A	6.19352e-17	-3.40973e-10	-1.23677	0.000123528	-3.40973e-10	-1.27815	0.000125474	-3.40973e-10	-1.27802
2439169	chr20:2439169:T:C	8.37279e-17	-3.40973e-10	-0.935283	0.000156954	-3.40973e-10	-1.03867	0.00015945	-3.40973e-10	-1.03839
2439414	chr20:2439414:C:T	5.41893e-17	-3.40973e-10	-1.37037	0.000114783	-3.40973e-10	-1.35158	0.000116567	-3.40973e-10	-1.35166
2439646	chr20:2439646:T:C	6.18246e-17	-3.40973e-10	-1.23855	0.000123305	-3.40973e-10	-1.27996	0.000125247	-3.40973e-10	-1.27984
2439701	chr20:2439701:C:T	9.35031e-17	-3.40973e-10	-0.824861	0.000188372	-3.40973e-10	-0.856201	0.00019141	-3.40973e-10	-0.855702
2439817	chr20:2439817:C:T	3.53058e-16	-2.05855	2.56232	0.000469198	-2.07434	2.13074	0.000477655	-2.07419	2.13296
2439968	chr20:2439968:G:A	9.22469e-17	-3.40973e-10	-0.838386	0.000199462	-3.40973e-10	-0.798999	0.000202465	-3.40973e-10	-0.799554
2440148	chr20:2440148:G:A	1.01801e-16	-3.40973e-10	-0.739838	0.000236141	-3.40973e-10	-0.630194	0.000239745	-3.40973e-10	-0.630545
2440207	chr20:2440207:C:A	7.90146e-17	-3.40973e-10	-0.993223	0.000157512	-3.40973e-10	-1.03512	0.000160003	-3.40973e-10	-1.03493
2441096	chr20:2441096:A:G	9.26861e-18	-1.74478	-1.39144	1.63193e-05	-1.93176	-1.37051	1.65933e-05	-1.93046	-1.37066
2441360	chr20:2441360:G:A	3.36622e-16	-2.0639	2.52	0.0004492	-2.07892	2.09177	0.000457288	-2.07878	2.09397
2441596	chr20:2441596:C:T	3.00872e-16	0.343831	-3.79894e-10	0.000368656	-0.184758	-3.79894e-10	0.000375279	-0.182451	-3.79894e-10
2441772	chr20:2441772:C:T	1.8215e-17	-1.08018	-1.38043	3.53317e-05	-1.17089	-1.35895	3.591e-05	-1.17004	-1.35907
2441795	chr20:2441795:C:T	4.40636e-17	-1.78831	0.211091	8.5741e-05	-1.71245	0.0691573	8.70554e-05	-1.71348	0.0699037
2441900	chr20:2441900:TAA:AAA	1.49431e-16	-3.40973e-10	-0.35602	0.000348374	-3.40973e-10	-0.241345	0.000353749	-3.40973e-10	-0.241534
2441906	chr20:2441906:A:G	1.49922e-16	-3.40973e-10	-0.352739	0.000349575	-3.40973e-10	-0.237905	0.000354968	-3.40973e-10	-0.238093
2441951	chr20:2441951:A:C	6.17177e-17	-3.40973e-10	-1.24028	0.000123125	-3.40973e-10	-1.28142	0.000125064	-3.40973e-10	-1.28129
2442390	chr20:2442390:T:G	1.28428e-17	-1.56216	-1.24792	2.2811e-05	-1.68173	-1.28565	2.31873e-05	-1.68094	-1.28558
2442603	chr20:2442603:A:G	1.70764e-17	-2.02155	-0.503609	4.40106e-05	-2.0914	-0.218791	4.46784e-05	-2.09105	-0.219579
2442654	chr20:2442654:T:C	3.10051e-16	-2.03526	2.40914	0.000414423	-2.05505	1.98731	0.000421886	-2.05487	1.98948
2443894	chr20:2443894:T:C	9.40337e-18	-2.09225	-1.02954	2.72948e-05	-2.10867	-0.679255	2.76827e-05	-2.10883	-0.680484
2444137	chr20:2444137:A:T	1.69175e-17	-2.01129	-0.523217	4.16607e-05	-2.08354	-0.281524	4.23018e-05	-2.08314	-0.282152
2444199	chr20:2444199:A:G	3.11592e-16	-2.07461	2.45345	0.000419393	-2.08768	2.03187	0.000426923	-2.08756	2.03405
2444238	chr20:2444238:T:A	5.36835e-17	-3.40973e-10	-1.37975	0.000110791	-3.40973e-10	-1.38697	0.000112525	-3.40973e-10	-1.38695
2445110	chr20:2445110:G:A	1.71229e-17	-1.14649	-1.37594	3.33998e-05	-1.23413	-1.35195	3.39448e-05	-1.23331	-1.35207
2445281	chr20:2445281:A:T	1.4564e-16	-2.03963	1.65791	0.000211748	-2.0575	1.31828	0.000215495	-2.05732	1.32014
2445289	chr20:2445289:A:T	5.86051e-17	-3.40973e-10	-1.29203	0.000119252	-3.40973e-10	-1.31338	0.000121112	-3.40973e-10	-1.3134
2445302	chr20:2445302:ATTAG:A	8.75705e-17	-3.40973e-10	-0.890411	0.000174134	-3.40973e-10	-0.934799	0.000176936	-3.40973e-10	-0.934334
2445374	chr20:2445374:T:C	1.47074e-16	-2.04427	1.67235	0.000213492	-2.06103	1.33001	0.000217271	-2.06085	1.33188
2445572	chr20:2445572:G:T	5.4667e-17	-3.40973e-10	-1.36159	0.000112226	-3.40973e-10	-1.37411	0.000113984	-3.40973e-10	-1.37406
2446465	chr20:2446465:C:T	5.94353e-16	-2.0387	3.06332	0.000778129	-2.05602	2.61829	0.000792262	-2.05583	2.6206
2446604	chr20:2446604:A:T	2.85352e-16	-2.05069	2.34156	0.000406612	-2.0654	1.97864	0.000413862	-2.06524	1.98065
2446788	chr20:2446788:A:C	2.6307e-16	-3.40973e-10	0.209567	0.000679006	-3.40973e-10	0.426008	0.00068928	-3.40973e-10	0.425528
2446941	chr20:2446941:T:C	7.73707e-17	-3.40973e-10	-1.01425	0.000162947	-3.40973e-10	-1.0012	0.000165443	-3.40973e-10	-1.00149
2446997	chr20:2446997:A:C	6.79324e-17	-3.40973e-10	-1.14434	0.000131794	-3.40973e-10	-1.21338	0.000133883	-3.40973e-10	-1.21315
2447303	chr20:2447303:C:G	1.03024e-17	-2.10128	-0.929197	3.18115e-05	-2.10237	-0.532429	3.22552e-05	-2.10264	-0.533804
2447751	chr20:2447751:G:A	5.40162e-17	-3.40973e-10	-1.37357	0.000111243	-3.40973e-10	-1.3829	0.000112985	-3.40973e-10	-1.38287
2447861	chr20:2447861:G:A	6.56928e-17	-3.40973e-10	-1.17787	0.00014283	-3.40973e-10	-1.13297	0.000145034	-3.40973e-10	-1.13315
2448179	chr20:2448179:A:T	6.57319e-17	-3.40973e-10	-1.17727	0.000142924	-3.40973e-10	-1.13231	0.000145129	-3.40973e-10	-1.13249
2448576	chr20:2448576:T:C	1.70776e-17	-1.66056	-0.864533	2.84778e-05	-1.78096	-0.964538	2.89513e-05	-1.78018	-0.964323
2448676	chr20:2448676:T:C	7.13045e-17	-3.40973e-10	-1.0959	0.000139751	-3.40973e-10	-1.15476	0.000141971	-3.40973e-10	-1.1545
2448850	chr20:2448850:G:A	2.17229e-17	-0.998378	-1.28611	4.40578e-05	-1.05286	-1.25626	4.47683e-05	-1.05216	-1.25646
2448882	chr20:2448882:G:A	5.31195e-17	-3.40973e-10	-1.39031	0.000110272	-3.40973e-10	-1.39167	0.000111994	-3.40973e-10	-1.39167
2449739	chr20:2449739:T:G	8.57799e-17	-3.40973e-10	-0.911071	0.000162989	-3.40973e-10	-1.00094	0.00016558	-3.40973e-10	-1.00067
2449779	chr20:2449779:A:C	5.32711e-17	-3.40973e-10	-1.38746	0.000110351	-3.40973e-10	-1.39096	0.000112075	-3.40973e-10	-1.39095
```
