## Supplementary material for "Characterization of shared and ancestry-specific signals driving complex traits using multi-ancestry fine-mapping": susiex_nc1.cs80.snp

```
BP	SNP	PIP(CS1)	LogBF(CS1,Pop1)	LogBF(CS1,Pop2)
10696552	chr20:10696552:C:T	7.96028e-06	-1.09928e-10	-1.13904
10696623	chr20:10696623:C:A	4.32374e-05	-1.09928e-10	0.553198
10697215	chr20:10697215:GT:G	5.56849e-06	-1.49638	-2.28909e-10
10697626	chr20:10697626:G:A	1.07368e-05	-1.09928e-10	-0.839832
10698550	chr20:10698550:G:A	2.03137e-05	-1.09928e-10	-0.202212
10698799	chr20:10698799:G:A	8.70571e-06	-1.09928e-10	-1.04953
10699136	chr20:10699136:A:G	7.98039e-06	-0.957985	-0.178535
10699573	chr20:10699573:G:T	1.61706e-05	0.225571	-0.655885
10699677	chr20:10699677:C:T	1.39171e-05	-1.09928e-10	-0.58039
10700115	chr20:10700115:T:G	2.22226e-06	-1.28754	-1.12744
10700447	chr20:10700447:C:T	6.38828e-06	-1.05282	-0.306227
10700575	chr20:10700575:T:G	5.21996e-06	-1.56102	-2.28909e-10
10700851	chr20:10700851:AT:A	1.82386e-05	-0.30997	-2.28909e-10
10700953	chr20:10700953:G:A	9.06468e-06	-1.09928e-10	-1.00912
10701192	chr20:10701192:C:T	5.00053e-06	-0.571687	-1.03228
10701311	chr20:10701311:A:G	1.75516e-05	-1.09928e-10	-0.348364
10702037	chr20:10702037:C:T	8.84759e-06	-1.09928e-10	-1.03336
10702215	chr20:10702215:A:G	4.53201e-06	-0.544342	-1.158
10702456	chr20:10702456:C:T	1.64906e-05	-1.09928e-10	-0.410718
10702577	chr20:10702577:C:T	2.47905e-05	-1.09928e-10	-0.00304592
10702805	chr20:10702805:C:A	2.25147e-06	-1.26796	-1.13396
10702823	chr20:10702823:G:T	5.17069e-06	-0.498421	-1.07208
10703018	chr20:10703018:A:T	1.69161e-06	-1.52996	-1.15786
10703347	chr20:10703347:G:A	1.96106e-05	0.804428	-1.04187
10703596	chr20:10703596:TC:T	9.16378e-06	-1.54833	0.550079
10703751	chr20:10703751:G:A	2.01519e-05	-1.09928e-10	-0.210207
10703788	chr20:10703788:C:T	2.65875e-05	-1.09928e-10	0.0669353
10703827	chr20:10703827:T:C	2.00908e-05	-1.09928e-10	-0.213246
10704308	chr20:10704308:G:A	8.17389e-06	-1.09928e-10	-1.11256
10704972	chr20:10704972:A:G	1.76377e-05	-1.09928e-10	-0.343467
10704997	chr20:10704997:A:T	5.76549e-06	-1.46162	-2.28909e-10
10705074	chr20:10705074:C:T	1.51211e-05	-1.09928e-10	-0.497416
10705092	chr20:10705092:C:T	9.8614e-06	-1.09928e-10	-0.924879
10705093	chr20:10705093:G:A	3.60122e-06	-1.29543	-0.6368
10705676	chr20:10705676:T:A	1.12283e-05	-0.795068	-2.28909e-10
10705728	chr20:10705728:A:C	2.32415e-06	-1.24868	-1.12148
10705981	chr20:10705981:C:T	8.06144e-06	-1.09928e-10	-1.12642
10706194	chr20:10706194:G:A	1.68003e-05	-1.09928e-10	-0.392109
10706454	chr20:10706454:C:G	1.80645e-05	-1.09928e-10	-0.319558
10706592	chr20:10706592:G:T	5.32996e-06	-1.54016	-2.28909e-10
10706633	chr20:10706633:T:C	1.99193e-05	-1.09928e-10	-0.221817
10707065	chr20:10707065:A:T	2.20169e-05	-1.09928e-10	-0.121698
10707224	chr20:10707224:A:G	3.00368e-06	-1.21413	-0.899538
10707314	chr20:10707314:C:A	1.22726e-05	-1.09928e-10	-0.706136
10707476	chr20:10707476:C:A	3.1856e-06	-1.18839	-0.866474
10707505	chr20:10707505:T:C	8.45651e-06	-1.09928e-10	-1.07857
10708455	chr20:10708455:A:G	1.81043e-05	-1.09928e-10	-0.31736
10708703	chr20:10708703:A:G	9.48731e-06	-1.09928e-10	-0.963552
10708789	chr20:10708789:C:T	3.04319e-05	1.20236	-1.00037
10708790	chr20:10708790:G:A	3.96245e-05	0.465939	-2.28909e-10
10709352	chr20:10709352:A:G	5.29347e-06	-1.54703	-2.28909e-10
10709507	chr20:10709507:T:C	2.95081e-06	-1.14429	-0.98714
10709637	chr20:10709637:G:A	5.6121e-06	-1.48858	-2.28909e-10
10709646	chr20:10709646:A:G	3.05385e-06	-1.13827	-0.958836
10709776	chr20:10709776:A:G	9.81936e-06	-1.09928e-10	-0.929152
10709893	chr20:10709893:T:A	1.49103e-05	-1.09928e-10	-0.511457
10710132	chr20:10710132:T:C	3.15142e-06	-1.11604	-0.949617
10710418	chr20:10710418:C:T	2.22936e-05	-0.109209	-2.28909e-10
10710493	chr20:10710493:T:TA	1.60044e-05	-1.09928e-10	-0.440646
10710704	chr20:10710704:G:C	3.12683e-06	-1.11677	-0.956721
10710842	chr20:10710842:G:A	3.18956e-06	-1.10362	-0.950007
10710848	chr20:10710848:G:A	1.0827e-05	-1.03029	0.198827
10711553	chr20:10711553:G:T	3.22566e-06	-1.10807	-0.934299
10711569	chr20:10711569:T:C	8.50231e-06	-1.09928e-10	-1.07317
10711792	chr20:10711792:G:T	7.81509e-06	-1.09928e-10	-1.15745
10711819	chr20:10711819:G:C	3.06988e-05	0.210716	-2.28909e-10
10711911	chr20:10711911:G:A	3.14813e-06	-1.13619	-0.930509
10712088	chr20:10712088:G:A	8.9693e-06	-1.0197	-2.28909e-10
10712134	chr20:10712134:T:C	2.55347e-06	-1.26622	-1.00983
10712341	chr20:10712341:C:T	3.06867e-06	-1.16176	-0.930502
10712582	chr20:10712582:T:C	1.45722e-05	-1.09928e-10	-0.534389
10712865	chr20:10712865:A:G	3.17577e-06	-1.12811	-0.929849
10713231	chr20:10713231:C:T	6.64488e-06	-1.31966	-2.28909e-10
10713552	chr20:10713552:G:A	1.81639e-05	-1.09928e-10	-0.314074
10713649	chr20:10713649:C:T	6.49052e-06	-1.34316	-2.28909e-10
10713877	chr20:10713877:A:G	3.48173e-06	-1.09237	-0.873609
10714094	chr20:10714094:T:C	8.47131e-06	-1.09928e-10	-1.07682
10714200	chr20:10714200:C:T	5.79661e-06	-1.39331	-0.0629237
10714926	chr20:10714926:T:C	5.42053e-06	-1.52331	-2.28909e-10
10715262	chr20:10715262:A:G	1.12071e-05	-1.09928e-10	-0.796956
10715352	chr20:10715352:G:T	1.12577e-05	-1.09928e-10	-0.792456
10715618	chr20:10715618:G:A	5.4106e-06	-0.380384	-1.14476
10715733	chr20:10715733:G:A	7.85098e-06	-1.09928e-10	-1.15287
10715795	chr20:10715795:A:G	1.01325e-05	-1.10806	0.210299
10716038	chr20:10716038:T:C	1.84465e-05	-1.09928e-10	-0.298635
10716274	chr20:10716274:AG:A	5.23689e-06	-1.55778	-2.28909e-10
10716633	chr20:10716633:G:A	5.23936e-06	-1.55731	-2.28909e-10
10717000	chr20:10717000:A:G	5.24388e-06	-1.55645	-2.28909e-10
10717399	chr20:10717399:G:A	5.22173e-06	-1.56068	-2.28909e-10
10717655	chr20:10717655:G:A	4.11974e-06	-1.10552	-0.692203
10718129	chr20:10718129:T:C	1.32742e-05	-1.09928e-10	-0.627683
10718916	chr20:10718916:G:A	7.73779e-06	-1.16739	-2.28909e-10
10719114	chr20:10719114:A:G	2.76403e-06	-1.27974	-0.917076
10720379	chr20:10720379:G:A	3.69792e-06	-1.17088	-0.73486
10720484	chr20:10720484:T:C	1.64399e-05	-1.09928e-10	-0.413798
10720643	chr20:10720643:A:G	3.87688e-06	-1.17186	-0.686622
10720946	chr20:10720946:G:T	3.38692e-06	-1.36483	-0.628752
10720961	chr20:10720961:T:A	5.22395e-06	-1.56025	-2.28909e-10
10721263	chr20:10721263:C:T	2.47402e-05	-1.09928e-10	-0.00507713
10721514	chr20:10721514:T:C	5.23114e-06	-1.55888	-2.28909e-10
10722412	chr20:10722412:A:G	1.2972e-05	-1.09928e-10	-0.650712
10722733	chr20:10722733:G:A	2.68267e-05	-1.09928e-10	0.0758885
10723345	chr20:10723345:A:G	3.0622e-06	-1.28488	-0.809492
10723567	chr20:10723567:T:C	1.06291e-05	-1.09928e-10	-0.849916
10723703	chr20:10723703:G:A	2.31952e-06	-1.24216	-1.12999
10723791	chr20:10723791:C:T	5.57381e-05	-1.09928e-10	0.807157
10724180	chr20:10724180:A:G	2.82952e-05	-1.09928e-10	0.129185
10724238	chr20:10724238:AT:A	5.24326e-06	-1.55656	-2.28909e-10
10724913	chr20:10724913:G:A	9.49509e-06	-1.09928e-10	-0.962733
10725163	chr20:10725163:A:G	1.14735e-05	-1.09928e-10	-0.773469
10725870	chr20:10725870:A:C	9.76079e-06	-1.09928e-10	-0.935134
10725913	chr20:10725913:A:C	9.72753e-06	-1.09928e-10	-0.938547
10726228	chr20:10726228:A:C	2.84379e-06	-1.49639	-0.671977
10726730	chr20:10726730:C:A	1.88949e-05	-1.09928e-10	-0.274613
10727046	chr20:10727046:A:T	5.57791e-06	-1.49469	-2.28909e-10
10727145	chr20:10727145:T:A	2.56019e-05	0.0291597	-2.28909e-10
10727892	chr20:10727892:G:A	5.48485e-06	-1.51152	-2.28909e-10
10728137	chr20:10728137:C:T	9.55944e-06	-1.09928e-10	-0.955978
10728220	chr20:10728220:G:A	8.05201e-06	-1.09928e-10	-1.12759
10728523	chr20:10728523:T:C	2.13773e-06	-1.4569	-0.996869
10728623	chr20:10728623:T:A	2.19498e-06	-1.42118	-1.00615
10728763	chr20:10728763:C:T	7.02918e-06	-1.26344	-2.28909e-10
10728811	chr20:10728811:A:T	1.8092e-05	-1.09928e-10	-0.318039
10728830	chr20:10728830:C:G	1.97108e-05	-0.44375	0.211411
10729262	chr20:10729262:A:G	8.94489e-06	-1.09928e-10	-1.02243
10729486	chr20:10729486:T:C	1.84322e-05	-1.09928e-10	-0.299408
10729617	chr20:10729617:T:G	7.81247e-06	-1.09928e-10	-1.15779
10729767	chr20:10729767:G:A	2.12636e-06	-1.30365	-1.15545
10729832	chr20:10729832:T:C	1.9574e-06	-1.42722	-1.11467
10729989	chr20:10729989:A:C	1.06398e-05	-0.822361	-0.0265414
10730000	chr20:10730000:G:T	4.07526e-05	-1.09928e-10	0.494012
10730042	chr20:10730042:T:C	7.81649e-06	-1.09928e-10	-1.15727
10730086	chr20:10730086:C:G	8.45258e-06	-1.09928e-10	-1.07904
10730309	chr20:10730309:T:C	3.39373e-06	-0.848054	-1.14352
10730327	chr20:10730327:A:AG	9.11671e-06	-1.09928e-10	-1.0034
10730331	chr20:10730331:A:G	4.63322e-06	-0.522403	-1.15785
10730439	chr20:10730439:G:A	0.000211071	-1.09928e-10	2.13869
10730849	chr20:10730849:C:T	6.08004e-06	-1.4085	-2.28909e-10
10731100	chr20:10731100:G:A	7.82972e-06	-1.09928e-10	-1.15558
10731855	chr20:10731855:G:A	5.98152e-06	-1.42483	-2.28909e-10
10732149	chr20:10732149:G:A	2.74712e-06	-1.12286	-1.08009
10732161	chr20:10732161:G:A	1.32252e-05	-1.09928e-10	-0.631382
10732162	chr20:10732162:T:C	6.81506e-06	-0.221528	-1.07285
10732245	chr20:10732245:C:T	1.4822e-05	-1.09928e-10	-0.517396
10732360	chr20:10732360:A:G	1.15629e-05	-1.09928e-10	-0.765704
10732419	chr20:10732419:G:T	1.35007e-05	-1.09928e-10	-0.610762
10733400	chr20:10733400:T:C	7.87045e-06	-1.09928e-10	-1.15039
10733667	chr20:10733667:T:C	3.31294e-06	-1.54082	-0.474848
10733673	chr20:10733673:A:G	1.5386e-05	-1.09928e-10	-0.480049
10733691	chr20:10733691:A:G	8.0032e-06	-1.09928e-10	-1.13367
10733854	chr20:10733854:C:T	7.81401e-06	-1.09928e-10	-1.15759
10733952	chr20:10733952:A:G	1.63254e-05	-1.09928e-10	-0.420784
10733968	chr20:10733968:T:C	6.80363e-06	-0.146839	-1.14921
10734596	chr20:10734596:C:T	3.21987e-06	-0.893505	-1.15066
10734597	chr20:10734597:A:G	1.45201e-05	-1.09928e-10	-0.537973
10734756	chr20:10734756:T:C	2.15763e-05	0.353211	-0.495122
10735520	chr20:10735520:G:A	3.07116e-06	-1.06294	-1.02852
10736109	chr20:10736109:G:A	8.36925e-05	2.30626	-1.09261
10736528	chr20:10736528:G:C	1.51188e-05	-1.09928e-10	-0.497567
10737096	chr20:10737096:G:A	1.59728e-05	-1.09928e-10	-0.44262
10737125	chr20:10737125:CA:C	1.62223e-05	0.602523	-1.02965
10737393	chr20:10737393:T:TC	1.9137e-05	-0.261882	-2.28909e-10
10737419	chr20:10737419:C:T	8.25425e-06	-1.09928e-10	-1.10278
10737567	chr20:10737567:A:T	1.59227e-05	-1.09928e-10	-0.445764
10737903	chr20:10737903:GC:AC	2.64987e-06	-1.33307	-0.90593
10737957	chr20:10737957:C:T	5.42132e-06	-1.52317	-2.28909e-10
10738246	chr20:10738246:T:C	9.70522e-06	-1.09928e-10	-0.940843
10738333	chr20:10738333:A:G	2.56075e-06	-1.45999	-0.813212
10738466	chr20:10738466:A:C	2.46965e-06	-1.48594	-0.823489
10738469	chr20:10738469:A:T	2.47095e-06	-1.48542	-0.823489
10738496	chr20:10738496:T:C	2.43848e-06	-1.47889	-0.843248
10738659	chr20:10738659:A:T	2.26077e-06	-1.51095	-0.88685
10738879	chr20:10738879:G:A	4.46278e-06	-0.559651	-1.15808
10738931	chr20:10738931:G:A	4.54974e-05	-1.09928e-10	0.604148
10739019	chr20:10739019:C:A	2.40321e-06	-1.46237	-0.874328
10739095	chr20:10739095:C:T	1.02958e-05	-1.09928e-10	-0.881768
10739131	chr20:10739131:C:T	2.35259e-06	-1.51067	-0.847317
10739449	chr20:10739449:A:T	7.98676e-06	-1.09928e-10	-1.13572
10739581	chr20:10739581:G:A	3.87889e-06	-0.942881	-0.915077
10740274	chr20:10740274:A:G	4.01484e-06	-1.5604	-0.263111
10740348	chr20:10740348:G:A	7.81003e-06	-1.09928e-10	-1.1581
10740466	chr20:10740466:T:G	1.00243e-05	-1.09928e-10	-0.908495
10740487	chr20:10740487:A:G	7.81737e-06	-1.09928e-10	-1.15716
10740525	chr20:10740525:A:G	3.07575e-06	-0.976085	-1.11387
10741047	chr20:10741047:G:T	2.55685e-06	-1.43202	-0.842713
10741331	chr20:10741331:A:G	1.27322e-05	-1.09928e-10	-0.669371
10741367	chr20:10741367:G:A	8.04166e-06	-1.09928e-10	-1.12887
10741779	chr20:10741779:A:G	2.54451e-05	-1.09928e-10	0.0230156
10741879	chr20:10741879:T:A	2.37988e-06	-1.46609	-0.880371
10742070	chr20:10742070:G:A	7.82794e-06	-1.09928e-10	-1.15581
10742184	chr20:10742184:G:A	1.01056e-05	-1.09928e-10	-0.900418
10742366	chr20:10742366:G:A	1.09849e-05	-1.09928e-10	-0.816987
10742387	chr20:10742387:C:T	7.83412e-06	-1.09928e-10	-1.15502
10743218	chr20:10743218:T:C	6.99934e-06	-1.49131	0.223619
10743221	chr20:10743221:T:A	8.19495e-06	-1.09928e-10	-1.10999
10743229	chr20:10743229:C:T	8.28638e-06	-1.09928e-10	-1.09889
10743462	chr20:10743462:C:T	2.40916e-06	-1.45404	-0.880193
10743526	chr20:10743526:G:GA	1.65462e-06	-1.56033	-1.1496
10743694	chr20:10743694:C:T	2.31766e-06	-1.43015	-0.942793
10745176	chr20:10745176:C:T	2.64361e-06	-1.09778	-1.14358
10745245	chr20:10745245:A:G	7.83313e-06	-1.09928e-10	-1.15515
10745328	chr20:10745328:G:A	4.21533e-06	-1.3403	-0.434476
10745480	chr20:10745480:A:G	2.73843e-06	-1.06676	-1.13936
10746012	chr20:10746012:T:C	2.40402e-06	-1.45744	-0.878928
10746058	chr20:10746058:T:G	3.90124e-06	-1.41716	-0.435054
10746059	chr20:10746059:C:A	5.39099e-06	-1.52878	-2.28909e-10
10746365	chr20:10746365:A:G	4.31207e-06	-1.33726	-0.414831
10746408	chr20:10746408:A:G	8.09815e-06	-1.09928e-10	-1.12187
10747156	chr20:10747156:G:A	7.97306e-06	-1.09928e-10	-1.13744
10747486	chr20:10747486:A:C	1.14531e-05	-1.09928e-10	-0.775246
10747640	chr20:10747640:A:G	1.78619e-06	-1.47594	-1.15748
10747651	chr20:10747651:G:A	2.05347e-06	-1.36972	-1.12426
10747667	chr20:10747667:C:T	8.30076e-06	-1.09928e-10	-1.09716
10747970	chr20:10747970:C:T	8.07806e-06	-1.09928e-10	-1.12436
10748210	chr20:10748210:C:T	1.83639e-05	-1.09928e-10	-0.30312
10748222	chr20:10748222:C:CA	2.88726e-06	-1.05881	-1.09439
10748327	chr20:10748327:A:G	2.76913e-06	-1.5512	-0.643773
10748379	chr20:10748379:G:A	6.42352e-06	-1.35354	-2.28909e-10
10748550	chr20:10748550:T:G	1.17093e-05	-1.09928e-10	-0.75312
10748633	chr20:10748633:G:A	6.39838e-06	-0.733236	-0.624226
10748666	chr20:10748666:A:C	1.8204e-06	-1.46699	-1.14746
10748865	chr20:10748865:T:C	3.18762e-06	-0.896349	-1.15788
10749005	chr20:10749005:A:C	5.5625e-06	-1.49746	-2.28909e-10
10749059	chr20:10749059:G:A	1.39637e-05	-0.577043	-2.28909e-10
10749164	chr20:10749164:A:C	1.71508e-06	-1.54315	-1.1309
10749384	chr20:10749384:A:G	1.70532e-06	-1.53773	-1.14203
10749431	chr20:10749431:A:G	1.7202e-06	-1.53809	-1.13298
10749517	chr20:10749517:G:C	3.5972e-06	-0.784772	-1.14858
10749688	chr20:10749688:T:G	1.72992e-06	-1.5289	-1.13653
10749970	chr20:10749970:A:C	1.74255e-06	-1.52511	-1.13304
10750015	chr20:10750015:A:G	3.37273e-05	-1.09928e-10	0.304801
10750186	chr20:10750186:T:A	5.38346e-06	-1.53018	-2.28909e-10
10750485	chr20:10750485:C:T	8.46846e-06	-1.09928e-10	-1.07716
10750545	chr20:10750545:T:C	9.81526e-06	-1.09928e-10	-0.929569
10750554	chr20:10750554:G:A	1.75415e-06	-1.53396	-1.11756
10750563	chr20:10750563:C:A	8.51081e-06	-1.09928e-10	-1.07217
10751014	chr20:10751014:C:T	9.45523e-06	-1.09928e-10	-0.966939
10751141	chr20:10751141:T:C	1.74524e-06	-1.52429	-1.13232
10751283	chr20:10751283:G:A	1.75533e-06	-1.52295	-1.1279
10751407	chr20:10751407:C:CAGACAATTCCTCT	1.73658e-06	-1.53386	-1.12773
10751776	chr20:10751776:T:C	1.75241e-06	-1.53118	-1.12134
10751858	chr20:10751858:C:T	2.03329e-06	-1.53397	-0.969885
10751866	chr20:10751866:A:G	4.03042e-06	-0.669549	-1.15009
10752422	chr20:10752422:A:G	3.6156e-06	-0.776944	-1.1513
10752508	chr20:10752508:T:C	1.74562e-06	-1.53522	-1.12117
10753002	chr20:10753002:A:G	1.74473e-06	-1.53746	-1.11945
10753335	chr20:10753335:G:A	2.03127e-06	-1.46831	-1.03654
10753590	chr20:10753590:G:A	1.71551e-06	-1.51915	-1.15465
10753839	chr20:10753839:A:G	1.71025e-06	-1.52442	-1.15245
10753948	chr20:10753948:T:G	1.69365e-06	-1.53205	-1.15458
10754025	chr20:10754025:C:T	1.75294e-06	-1.54645	-1.10576
10754247	chr20:10754247:T:C	1.75903e-06	-1.52866	-1.12008
10754267	chr20:10754267:C:A	1.68249e-06	-1.53957	-1.15366
10754520	chr20:10754520:G:A	8.18839e-06	-1.09928e-10	-1.11079
10754565	chr20:10754565:T:G	1.93369e-06	-1.5248	-1.02928
10754603	chr20:10754603:C:T	7.97327e-06	-1.09928e-10	-1.13741
10755007	chr20:10755007:T:G	5.76106e-06	-1.46239	-2.28909e-10
10755446	chr20:10755446:C:T	8.21657e-06	-1.09928e-10	-1.10735
10755782	chr20:10755782:A:G	8.72282e-06	-1.09928e-10	-1.04757
10755903	chr20:10755903:T:C	1.56223e-05	0.397267	-0.862072
10756530	chr20:10756530:T:A	0.000110876	1.4949	-2.28909e-10
10756608	chr20:10756608:AG:A	8.18626e-06	-1.09928e-10	-1.11105
10757037	chr20:10757037:G:A	5.2149e-05	-1.09928e-10	0.740598
10757109	chr20:10757109:C:T	8.00326e-06	-1.09928e-10	-1.13366
10757784	chr20:10757784:C:A	0.000106398	-1.09928e-10	1.45368
10758340	chr20:10758340:G:A	8.86566e-06	-1.09928e-10	-1.03132
10759009	chr20:10759009:A:G	7.93438e-06	-1.09928e-10	-1.1423
10760171	chr20:10760171:G:A	3.185e-06	-0.89875	-1.1563
10760451	chr20:10760451:C:T	7.88012e-06	-1.09928e-10	-1.14916
10760611	chr20:10760611:A:G	7.90047e-06	-1.09928e-10	-1.14659
10761131	chr20:10761131:C:T	6.39731e-06	-1.35763	-2.28909e-10
10761252	chr20:10761252:G:A	4.99625e-05	-1.09928e-10	0.697765
10761423	chr20:10761423:C:T	0.000265881	3.51073	-1.14118
10761810	chr20:10761810:CA:C	2.54389e-05	-1.09928e-10	0.0227708
10762290	chr20:10762290:C:A	8.28423e-05	-1.09928e-10	1.20343
10762376	chr20:10762376:T:G	4.97368e-06	-0.907313	-0.702034
10762537	chr20:10762537:G:A	7.82232e-06	-1.09928e-10	-1.15653
10763134	chr20:10763134:G:T	3.36686e-06	-0.884477	-1.11505
10763453	chr20:10763453:GA:G	8.25718e-06	-1.09928e-10	-1.10242
10763495	chr20:10763495:T:C	8.26889e-06	-1.09928e-10	-1.10101
10763635	chr20:10763635:T:A	7.96592e-06	-1.09928e-10	-1.13833
10763659	chr20:10763659:T:C	7.93949e-06	-1.09928e-10	-1.14166
10763734	chr20:10763734:A:G	9.87093e-06	-1.09928e-10	-0.923913
10763874	chr20:10763874:TC:T	4.27763e-06	-0.914914	-0.845194
10763925	chr20:10763925:A:G	4.57256e-06	-0.89441	-0.799023
10764021	chr20:10764021:A:G	8.02015e-06	-1.09928e-10	-1.13155
10764113	chr20:10764113:A:G	3.66372e-06	-1.15886	-0.756169
10764453	chr20:10764453:G:A	8.55298e-06	-1.09928e-10	-1.06723
10764471	chr20:10764471:T:C	1.8672e-06	-1.50785	-1.08122
10764524	chr20:10764524:T:G	1.83084e-06	-1.55036	-1.05837
10764728	chr20:10764728:A:G	1.64724e-05	-0.411824	-2.28909e-10
10765501	chr20:10765501:A:G	7.87814e-06	-1.09928e-10	-1.14942
10765779	chr20:10765779:G:A	8.43309e-06	-1.09928e-10	-1.08134
10765799	chr20:10765799:A:G	7.85377e-06	-1.09928e-10	-1.15251
10765823	chr20:10765823:T:C	8.34022e-06	-1.09928e-10	-1.09242
10765830	chr20:10765830:A:G	2.85361e-06	-1.54892	-0.616004
10766892	chr20:10766892:T:C	1.12973e-05	-0.247702	-0.541241
10766909	chr20:10766909:T:C	2.53031e-05	0.624314	-0.606896
10766922	chr20:10766922:A:G	7.81825e-06	-1.09928e-10	-1.15705
10767003	chr20:10767003:T:C	1.03485e-05	0.272389	-1.14906
10767191	chr20:10767191:G:C	9.47017e-06	0.183403	-1.14876
10767497	chr20:10767497:AG:A	8.60909e-06	-1.09928e-10	-1.06069
10767815	chr20:10767815:T:C	8.33374e-06	-1.09928e-10	-1.09319
10767825	chr20:10767825:C:T	8.07641e-06	-1.09928e-10	-1.12456
10767907	chr20:10767907:A:G	9.04008e-06	-1.09928e-10	-1.01184
10768067	chr20:10768067:T:C	1.10678e-05	-1.09928e-10	-0.809471
10768426	chr20:10768426:A:G	4.04072e-06	-0.678818	-1.13827
10768478	chr20:10768478:AG:A	1.47828e-05	0.234365	-0.754404
10768541	chr20:10768541:T:C	1.08863e-05	-1.09928e-10	-0.825999
10768573	chr20:10768573:A:T	1.77598e-06	-1.56085	-1.0783
10768872	chr20:10768872:G:A	1.1168e-05	-1.09928e-10	-0.800452
10769032	chr20:10769032:A:G	1.1061e-05	-1.09928e-10	-0.810079
10769754	chr20:10769754:C:T	1.15957e-05	-1.09928e-10	-0.762876
10769909	chr20:10769909:A:C	1.13601e-05	-1.09928e-10	-0.783401
10770445	chr20:10770445:A:G	7.85856e-06	-1.09928e-10	-1.1519
10770563	chr20:10770563:T:G	7.87958e-06	-0.102006	-1.04723
10770819	chr20:10770819:A:C	7.64675e-06	-0.0548221	-1.1244
10771163	chr20:10771163:T:A	3.78191e-05	1.32439	-0.905087
10771290	chr20:10771290:T:C	9.0692e-06	-1.09928e-10	-1.00862
10771329	chr20:10771329:C:T	5.33465e-06	-1.53928	-2.28909e-10
10771545	chr20:10771545:G:A	3.29698e-06	-0.869248	-1.15125
10771962	chr20:10771962:C:T	7.45165e-06	-0.0474685	-1.1576
10772935	chr20:10772935:CT:C	8.39506e-06	-1.09928e-10	-1.08586
10773368	chr20:10773368:A:T	1.3467e-05	0.0957517	-0.70902
10773576	chr20:10773576:C:T	8.18601e-06	-1.09928e-10	-1.11108
10773655	chr20:10773655:T:C	3.2589e-06	-0.910028	-1.12209
10774505	chr20:10774505:C:A	1.86643e-05	0.696568	-0.983464
10774969	chr20:10774969:G:A	7.95691e-06	-1.09928e-10	-1.13947
10775433	chr20:10775433:A:G	7.90627e-06	-1.09928e-10	-1.14585
10775518	chr20:10775518:G:A	2.16723e-06	-1.37857	-1.06149
10775866	chr20:10775866:C:T	4.83231e-06	-0.867123	-0.77106
10776030	chr20:10776030:G:C	9.21491e-06	-1.09928e-10	-0.992684
10777503	chr20:10777503:G:A	7.81912e-06	-1.09928e-10	-1.15694
10778597	chr20:10778597:A:G	1.5572e-05	0.593224	-1.06126
10778727	chr20:10778727:T:C	7.42107e-06	-0.144125	-1.06506
10778811	chr20:10778811:C:T	1.39946e-05	0.0117885	-0.586625
10781184	chr20:10781184:TG:T	8.15615e-06	-1.09928e-10	-1.11474
10781510	chr20:10781510:C:T	8.68639e-06	-1.09928e-10	-1.05175
10781566	chr20:10781566:C:T	3.00055e-06	-0.989279	-1.12543
10782088	chr20:10782088:C:T	9.44281e-06	0.0168817	-0.985136
10782366	chr20:10782366:A:G	5.43779e-06	-0.378377	-1.14176
10782850	chr20:10782850:C:T	8.2825e-06	-1.09928e-10	-1.09936
10783191	chr20:10783191:C:T	8.07573e-06	-1.09928e-10	-1.12464
10783231	chr20:10783231:A:G	7.84194e-06	-1.09928e-10	-1.15402
10783245	chr20:10783245:C:T	5.37041e-06	-1.5326	-2.28909e-10
10783359	chr20:10783359:G:A	1.24775e-05	-0.199898	-0.489683
10784080	chr20:10784080:T:G	7.8822e-06	-1.09928e-10	-1.1489
10784634	chr20:10784634:A:C	1.61917e-05	-0.42901	-2.28909e-10
10784680	chr20:10784680:T:C	0.000112839	-1.09928e-10	1.51245
10784701	chr20:10784701:T:A	1.09273e-05	-1.09928e-10	-0.822242
10785338	chr20:10785338:A:G	1.18683e-05	0.414745	-1.15439
10785348	chr20:10785348:G:A	5.26225e-06	-1.55295	-2.28909e-10
10785514	chr20:10785514:C:T	2.16805e-06	-1.52398	-0.915701
10785679	chr20:10785679:CT:C	7.98224e-06	-1.09928e-10	-1.13629
10785751	chr20:10785751:C:A	8.31373e-06	-0.152287	-0.943312
10785919	chr20:10785919:T:C	7.98449e-06	-1.09928e-10	-1.13601
10786455	chr20:10786455:G:A	1.2256e-05	-1.09928e-10	-0.707493
10786573	chr20:10786573:G:A	7.93857e-06	-1.09928e-10	-1.14177
10786721	chr20:10786721:A:C	7.9796e-06	-1.09928e-10	-1.13662
10787163	chr20:10787163:G:T	6.22568e-06	-0.283239	-1.10159
10787270	chr20:10787270:A:G	9.7606e-06	-0.935154	-2.28909e-10
10787311	chr20:10787311:T:C	8.69292e-06	-1.09928e-10	-1.051
10787567	chr20:10787567:T:C	1.27972e-05	-1.09928e-10	-0.664284
10788206	chr20:10788206:G:T	7.82582e-06	-1.09928e-10	-1.15608
10788306	chr20:10788306:G:A	3.0068e-05	0.189954	-2.28909e-10
10788422	chr20:10788422:C:T	3.36948e-05	0.303836	-2.28909e-10
10788426	chr20:10788426:G:T	7.59016e-06	-0.299221	-0.887433
10788563	chr20:10788563:G:C	6.7075e-06	-1.31028	-2.28909e-10
10789229	chr20:10789229:T:C	0.000126188	2.70216	-1.07789
10789930	chr20:10789930:C:T	8.10419e-06	-1.09928e-10	-1.12113
10791192	chr20:10791192:T:C	8.0931e-06	-1.09928e-10	-1.1225
10791396	chr20:10791396:C:T	8.06043e-06	-1.09928e-10	-1.12654
10792374	chr20:10792374:G:C	7.88336e-06	-1.09928e-10	-1.14875
10792650	chr20:10792650:T:C	4.27417e-05	1.49468	-0.953011
10792877	chr20:10792877:A:G	8.00918e-05	2.08553	-0.915863
10792893	chr20:10792893:C:G	7.96645e-06	-1.09928e-10	-1.13827
10793521	chr20:10793521:G:T	7.81857e-06	-1.09928e-10	-1.15701
10793710	chr20:10793710:CA:C	7.87184e-06	-1.09928e-10	-1.15022
10793801	chr20:10793801:G:T	9.75605e-06	-1.09928e-10	-0.935619
10794078	chr20:10794078:C:G	8.04076e-06	-1.09928e-10	-1.12898
10794313	chr20:10794313:TTC:T	9.65522e-06	-1.09928e-10	-0.946009
10794845	chr20:10794845:T:C	2.18801e-05	0.145198	-0.273127
10795015	chr20:10795015:C:T	2.02547e-05	0.775605	-0.980723
10795016	chr20:10795016:A:G	3.27022e-05	0.991223	-0.717287
10795227	chr20:10795227:C:T	7.81817e-06	-1.09928e-10	-1.15706
10795848	chr20:10795848:G:A	6.22243e-06	-0.521681	-0.863666
10795936	chr20:10795936:T:A	1.07942e-05	-1.09928e-10	-0.834494
10796316	chr20:10796316:C:T	5.13537e-06	-0.697695	-0.879661
10796375	chr20:10796375:C:G	2.93955e-05	-1.09928e-10	0.167334
10796414	chr20:10796414:G:A	1.07527e-05	-1.09928e-10	-0.838349
10796738	chr20:10796738:A:G	4.20825e-06	-0.829054	-0.947406
10796766	chr20:10796766:G:A	7.58548e-06	-0.765533	-0.421738
10797105	chr20:10797105:T:C	3.38205e-06	-1.01568	-0.979344
10797106	chr20:10797106:G:GCA	5.47206e-06	-1.51385	-2.28909e-10
10797374	chr20:10797374:A:G	3.73433e-06	-0.866618	-1.02932
10797414	chr20:10797414:C:T	4.67898e-06	-0.904536	-0.765892
10798687	chr20:10798687:T:C	5.01879e-06	-0.832245	-0.768074
10799752	chr20:10799752:C:T	3.09536e-05	-1.09928e-10	0.218982
10799826	chr20:10799826:G:A	8.88781e-06	-1.09928e-10	-1.02883
10799969	chr20:10799969:T:C	1.78963e-05	-1.09928e-10	-0.328911
10799987	chr20:10799987:ATGG:A	2.29801e-06	-1.22644	-1.15503
10800092	chr20:10800092:C:T	5.63415e-06	-1.48466	-2.28909e-10
10800231	chr20:10800231:G:A	3.33169e-06	-0.966838	-1.04319
10800243	chr20:10800243:C:T	2.82491e-06	-1.01941	-1.15562
10800419	chr20:10800419:T:C	1.01041e-05	-1.09928e-10	-0.90057
10800431	chr20:10800431:A:C	7.88345e-06	-1.09928e-10	-1.14874
10800788	chr20:10800788:C:T	6.88178e-06	-0.515061	-0.769569
10800875	chr20:10800875:A:T	3.815e-06	-1.0085	-0.866071
10800879	chr20:10800879:A:G	3.83421e-05	-1.09928e-10	0.43304
10800945	chr20:10800945:G:A	3.58496e-05	0.365824	-2.28909e-10
10801000	chr20:10801000:T:C	6.71216e-06	-1.30959	-2.28909e-10
10801079	chr20:10801079:T:G	8.7176e-06	-1.09928e-10	-1.04816
10801118	chr20:10801118:G:A	8.03662e-06	-1.09928e-10	-1.1295
10801188	chr20:10801188:A:C	8.70576e-06	-1.09928e-10	-1.04952
10801616	chr20:10801616:G:A	8.13605e-06	-1.09928e-10	-1.1172
10801841	chr20:10801841:T:A	8.7227e-06	-1.09928e-10	-1.04758
10802527	chr20:10802527:T:C	6.35588e-06	-0.746208	-0.61792
10803224	chr20:10803224:G:A	8.00206e-06	-1.09928e-10	-1.13381
10803396	chr20:10803396:C:T	1.01789e-05	-1.09928e-10	-0.893192
10803872	chr20:10803872:C:A	9.22582e-06	-1.09928e-10	-0.991502
10804064	chr20:10804064:A:G	8.0019e-06	-1.09928e-10	-1.13383
10804364	chr20:10804364:A:C	5.33543e-06	-1.53914	-2.28909e-10
10804417	chr20:10804417:A:G	1.55436e-05	0.673324	-1.14318
10804423	chr20:10804423:G:A	7.96363e-06	-1.09928e-10	-1.13862
10804443	chr20:10804443:C:T	7.45263e-06	-0.599172	-0.605768
10804676	chr20:10804676:A:T	8.70597e-06	-1.09928e-10	-1.0495
10804974	chr20:10804974:G:A	3.34282e-06	-1.30507	-0.701618
10805218	chr20:10805218:A:G	7.97562e-06	-1.09928e-10	-1.13712
10805293	chr20:10805293:G:C	2.48862e-05	-1.09928e-10	0.000805508
10806020	chr20:10806020:G:A	1.09718e-05	-1.09928e-10	-0.81818
10806186	chr20:10806186:AG:A	9.78872e-06	-1.09928e-10	-0.932277
10806264	chr20:10806264:G:A	7.31308e-06	-0.566638	-0.657206
10806479	chr20:10806479:A:G	7.81007e-06	-1.09928e-10	-1.15809
10806686	chr20:10806686:T:C	8.62984e-06	-1.09928e-10	-1.05828
10807213	chr20:10807213:G:T	7.9225e-06	-1.09928e-10	-1.1438
10808133	chr20:10808133:G:A	8.51232e-06	-1.09928e-10	-1.07199
10808383	chr20:10808383:G:A	7.80966e-06	-1.09928e-10	-1.15815
10808485	chr20:10808485:C:T	7.84778e-06	-1.09928e-10	-1.15328
10808926	chr20:10808926:C:T	1.03467e-05	-0.876839	-2.28909e-10
10808932	chr20:10808932:A:G	8.67857e-06	-1.09928e-10	-1.05265
10809253	chr20:10809253:T:C	9.11475e-06	-1.09928e-10	-1.00361
10809368	chr20:10809368:G:A	2.10774e-05	-1.09928e-10	-0.165305
10809465	chr20:10809465:T:C	2.12711e-05	-1.09928e-10	-0.15616
10809841	chr20:10809841:T:G	2.05733e-06	-1.35689	-1.13521
10809898	chr20:10809898:T:C	7.9042e-06	-1.09928e-10	-1.14611
10810257	chr20:10810257:G:T	3.93409e-06	-1.3586	-0.485226
10810780	chr20:10810780:C:T	1.80093e-05	-1.09928e-10	-0.322618
10811191	chr20:10811191:T:C	1.32776e-05	-0.102054	-0.525375
10811464	chr20:10811464:C:T	8.45176e-06	-1.09928e-10	-1.07913
10811786	chr20:10811786:G:A	7.82095e-06	-1.09928e-10	-1.1567
10811812	chr20:10811812:G:T	3.30397e-06	-1.32755	-0.690829
10811851	chr20:10811851:T:G	6.25081e-06	-0.828662	-0.552134
10811997	chr20:10811997:C:T	3.37984e-06	-1.31545	-0.680224
10812043	chr20:10812043:G:A	3.4626e-06	-1.31269	-0.6588
10812154	chr20:10812154:T:G	3.42352e-06	-1.31497	-0.667872
10812310	chr20:10812310:T:A	1.75239e-05	-1.09928e-10	-0.34994
10812527	chr20:10812527:T:C	3.6242e-06	-1.22454	-0.701329
10812641	chr20:10812641:A:G	3.79988e-06	-1.19475	-0.683782
10812834	chr20:10812834:G:A	3.66136e-06	-1.12804	-0.787633
10812913	chr20:10812913:C:T	1.26891e-05	0.152327	-0.825094
10813006	chr20:10813006:G:A	3.85393e-06	-1.11559	-0.748823
10813141	chr20:10813141:A:T	3.91117e-06	-1.15179	-0.697877
10813528	chr20:10813528:C:T	4.62922e-06	-1.1634	-0.517716
10813547	chr20:10813547:A:G	1.40184e-05	-1.09928e-10	-0.573139
10813748	chr20:10813748:C:T	1.41914e-05	-1.09928e-10	-0.560872
10814202	chr20:10814202:C:T	2.32342e-05	-1.09928e-10	-0.0678816
10814835	chr20:10814835:G:A	1.23825e-05	-1.09928e-10	-0.697223
10814915	chr20:10814915:C:T	1.69153e-05	-1.09928e-10	-0.385289
10815031	chr20:10815031:A:G	7.89623e-06	-1.09928e-10	-1.14712
10815406	chr20:10815406:G:GT	1.03892e-05	-1.09928e-10	-0.872738
10815523	chr20:10815523:A:G	1.67383e-05	-0.151229	-0.244578
10815560	chr20:10815560:G:A	1.1757e-05	-1.09928e-10	-0.749056
10815642	chr20:10815642:T:C	8.06758e-06	-1.09928e-10	-1.12565
10815763	chr20:10815763:T:C	7.21339e-06	-1.23757	-2.28909e-10
10816082	chr20:10816082:G:A	1.03903e-05	-1.09928e-10	-0.872638
10816339	chr20:10816339:G:A	5.2977e-06	-1.23747	-0.308761
10816387	chr20:10816387:A:C	6.21756e-06	-1.05714	-0.328993
10816422	chr20:10816422:G:A	4.75832e-06	-1.24042	-0.413188
10816532	chr20:10816532:A:G	5.78025e-06	-1.45906	-2.28909e-10
10817095	chr20:10817095:G:A	1.72906e-05	-1.09928e-10	-0.363345
10817219	chr20:10817219:T:C	9.50399e-06	-1.09928e-10	-0.961795
10817357	chr20:10817357:A:G	1.4291e-05	-1.09928e-10	-0.553874
10817471	chr20:10817471:A:G	1.01965e-05	-1.09928e-10	-0.891464
10817533	chr20:10817533:G:A	8.02862e-06	-1.09928e-10	-1.1305
10817750	chr20:10817750:TAAGCTGGAAGCTATGTATACCTTTTTCACC:T	8.01899e-06	-1.09928e-10	-1.13169
10817770	chr20:10817770:C:A	1.44454e-05	-1.09928e-10	-0.543129
10817901	chr20:10817901:C:T	1.28064e-05	-1.09928e-10	-0.663566
10818127	chr20:10818127:G:A	8.00559e-06	-1.09928e-10	-1.13337
10818354	chr20:10818354:C:T	1.26822e-05	-1.09928e-10	-0.673306
10818506	chr20:10818506:C:G	3.02771e-06	-1.09375	-1.01195
10818678	chr20:10818678:G:A	8.02847e-06	-1.09928e-10	-1.13051
10818951	chr20:10818951:A:T	2.97515e-05	0.328142	-0.148769
10819890	chr20:10819890:G:A	1.26521e-05	-1.09928e-10	-0.675688
10820951	chr20:10820951:A:G	4.18995e-06	-0.672182	-1.10864
10821028	chr20:10821028:G:A	1.39962e-05	-1.09928e-10	-0.574719
10821220	chr20:10821220:C:T	2.18893e-06	-1.32056	-1.10953
10821438	chr20:10821438:C:G	3.35964e-06	-0.854676	-1.147
10821554	chr20:10821554:A:G	1.32177e-05	-1.09928e-10	-0.631949
10821817	chr20:10821817:A:G	8.7447e-06	-1.09928e-10	-1.04506
10821951	chr20:10821951:A:C	1.40317e-05	-1.09928e-10	-0.572186
10822087	chr20:10822087:A:G	8.16907e-06	-1.09928e-10	-1.11315
10822355	chr20:10822355:A:G	1.35156e-05	-1.09928e-10	-0.609662
10822393	chr20:10822393:T:C	1.68252e-05	-1.09928e-10	-0.390628
10822427	chr20:10822427:C:A	9.94325e-06	-1.09928e-10	-0.916614
10822458	chr20:10822458:T:A	2.97449e-06	-0.983862	-1.13957
10822786	chr20:10822786:T:A	3.35539e-06	-1.21309	-0.789853
10822960	chr20:10822960:C:T	1.71287e-05	-1.09928e-10	-0.372753
10823196	chr20:10823196:G:T	1.74376e-05	-1.09928e-10	-0.354876
10823415	chr20:10823415:G:A	9.61225e-06	-1.09928e-10	-0.950469
10823422	chr20:10823422:A:G	1.66163e-05	-1.09928e-10	-0.403122
10824285	chr20:10824285:G:A	1.72949e-05	-1.09928e-10	-0.363094
10824286	chr20:10824286:A:G	3.56058e-06	-1.24807	-0.695512
10824644	chr20:10824644:A:G	3.2287e-06	-1.21259	-0.828839
10824820	chr20:10824820:C:T	7.9728e-06	-1.09928e-10	-1.13747
10824976	chr20:10824976:C:T	2.77946e-06	-1.16897	-1.02228
10825323	chr20:10825323:G:C	1.34265e-05	0.537831	-1.15411
10826543	chr20:10826543:C:A	8.43223e-06	-1.08145	-2.28909e-10
10827183	chr20:10827183:G:A	1.98491e-05	-1.09928e-10	-0.225349
10827642	chr20:10827642:A:G	3.02116e-05	0.616998	-0.422278
10827654	chr20:10827654:T:C	1.60429e-05	-1.09928e-10	-0.438243
10827697	chr20:10827697:A:T	1.05433e-05	-1.09928e-10	-0.858016
10828264	chr20:10828264:A:C	4.63191e-06	-1.55367	-0.126867
10828389	chr20:10828389:C:T	8.54623e-06	-1.09928e-10	-1.06802
10829145	chr20:10829145:A:G	1.14046e-05	-1.09928e-10	-0.779494
10829792	chr20:10829792:C:T	1.151e-05	-1.09928e-10	-0.770292
10830091	chr20:10830091:A:G	3.30446e-06	-0.88038	-1.13786
10830293	chr20:10830293:A:G	1.91703e-06	-1.44487	-1.11786
10830462	chr20:10830462:C:T	2.73413e-05	0.0948927	-2.28909e-10
10830496	chr20:10830496:A:G	1.06105e-05	-1.09928e-10	-0.851665
10830590	chr20:10830590:A:G	1.28584e-05	-1.09928e-10	-0.659509
10830707	chr20:10830707:C:T	1.5428e-05	-1.09928e-10	-0.477321
10830744	chr20:10830744:A:C	1.02998e-05	-1.09928e-10	-0.881388
10830850	chr20:10830850:T:C	8.12452e-06	-1.09928e-10	-1.11862
10830905	chr20:10830905:G:T	7.81853e-06	-1.09928e-10	-1.15701
10831322	chr20:10831322:A:G	8.17897e-06	-1.09928e-10	-1.11194
10831498	chr20:10831498:C:T	0.000143522	-1.09928e-10	1.75298
10832333	chr20:10832333:T:C	8.19049e-06	-1.09928e-10	-1.11053
10832406	chr20:10832406:A:G	7.94269e-06	-1.09928e-10	-1.14126
10833101	chr20:10833101:T:C	8.54272e-06	-1.09928e-10	-1.06843
10833156	chr20:10833156:A:G	1.40529e-05	-1.09928e-10	-0.570682
10833224	chr20:10833224:G:A	7.14913e-06	-1.24652	-2.28909e-10
10833342	chr20:10833342:G:A	1.41508e-05	-1.09928e-10	-0.563735
10833556	chr20:10833556:TA:T	9.88164e-06	-1.09928e-10	-0.922829
10833771	chr20:10833771:G:T	9.9446e-06	-1.09928e-10	-0.916477
10833886	chr20:10833886:G:A	9.98889e-06	-1.09928e-10	-0.912034
10834034	chr20:10834034:G:A	7.82074e-06	-1.15673	-2.28909e-10
10834516	chr20:10834516:A:G	1.31777e-05	-1.09928e-10	-0.634983
10834808	chr20:10834808:T:C	5.69715e-06	-1.47354	-2.28909e-10
10835003	chr20:10835003:G:A	8.09831e-06	-1.09928e-10	-1.12185
10835354	chr20:10835354:C:T	8.38664e-06	-1.09928e-10	-1.08687
10835729	chr20:10835729:T:G	8.09951e-06	-1.09928e-10	-1.1217
10835817	chr20:10835817:A:G	8.66258e-06	-1.09928e-10	-1.0545
10835975	chr20:10835975:A:G	7.89309e-06	-1.09928e-10	-1.14752
10836208	chr20:10836208:G:A	8.65358e-06	-1.09928e-10	-1.05553
10836298	chr20:10836298:A:G	8.68258e-06	-1.09928e-10	-1.05219
10836361	chr20:10836361:T:C	8.26114e-06	-0.294502	-0.807443
10836459	chr20:10836459:A:T	7.85426e-06	-1.09928e-10	-1.15245
10836898	chr20:10836898:T:G	3.54267e-06	-0.791076	-1.15755
10837473	chr20:10837473:T:C	2.03944e-05	-1.09928e-10	-0.198247
10837507	chr20:10837507:C:T	7.80978e-06	-1.09928e-10	-1.15813
10837632	chr20:10837632:G:A	9.64073e-06	-1.09928e-10	-0.947511
10837671	chr20:10837671:A:G	5.36167e-06	-1.53423	-2.28909e-10
10837862	chr20:10837862:G:A	1.41066e-05	-1.44445	0.877591
10837908	chr20:10837908:T:C	1.13095e-05	-1.09928e-10	-0.787864
10838076	chr20:10838076:A:G	8.06911e-06	-1.09928e-10	-1.12546
10838412	chr20:10838412:G:A	9.49076e-06	-1.09928e-10	-0.963189
10838425	chr20:10838425:G:A	1.41913e-05	-1.09928e-10	-0.560875
10838562	chr20:10838562:T:C	3.97745e-06	-0.741058	-1.09181
10838986	chr20:10838986:A:G	1.29525e-05	-0.652215	-2.28909e-10
10839541	chr20:10839541:G:T	1.01306e-05	0.0518611	-0.949805
10840223	chr20:10840223:C:T	5.78419e-06	-1.45838	-2.28909e-10
10840740	chr20:10840740:A:G	8.36979e-06	-1.09928e-10	-1.08888
10841492	chr20:10841492:G:A	1.31066e-05	-1.09928e-10	-0.640391
10842456	chr20:10842456:G:A	5.29707e-06	-1.54635	-2.28909e-10
10842514	chr20:10842514:C:T	2.03461e-05	-1.09928e-10	-0.200618
10842566	chr20:10842566:A:C	7.9444e-06	-1.09928e-10	-1.14104
10842652	chr20:10842652:A:G	7.98081e-06	-1.09928e-10	-1.13647
10842708	chr20:10842708:T:G	6.0259e-06	-1.41744	-2.28909e-10
10842858	chr20:10842858:G:A	1.69956e-06	-1.52726	-1.15587
10843179	chr20:10843179:G:A	1.75904e-05	-1.09928e-10	-0.346153
10843258	chr20:10843258:T:C	5.90801e-06	-1.4372	-2.28909e-10
10843720	chr20:10843720:T:G	1.41746e-05	-1.09928e-10	-0.562057
10843838	chr20:10843838:A:G	1.942e-05	-1.09928e-10	-0.247202
10843997	chr20:10843997:T:G	9.00565e-06	-1.09928e-10	-1.01566
10844233	chr20:10844233:C:T	7.87622e-06	-1.09928e-10	-1.14966
10844386	chr20:10844386:A:G	9.72079e-06	-1.09928e-10	-0.93924
10844993	chr20:10844993:T:C	1.61757e-05	-1.09928e-10	-0.43
10845810	chr20:10845810:A:C	8.05384e-06	-1.09928e-10	-1.12736
10845844	chr20:10845844:C:T	7.81022e-06	-1.09928e-10	-1.15807
10846027	chr20:10846027:A:G	1.46619e-05	-1.09928e-10	-0.528252
10847074	chr20:10847074:A:G	8.06054e-06	-1.09928e-10	-1.12653
10847419	chr20:10847419:A:T	1.04492e-05	-1.09928e-10	-0.866984
10847420	chr20:10847420:T:C	1.03623e-05	-1.09928e-10	-0.875335
10847438	chr20:10847438:C:G	8.14264e-06	-1.09928e-10	-1.11639
10847619	chr20:10847619:A:C	4.77306e-06	-0.642076	-1.00844
10847652	chr20:10847652:G:A	4.47579e-06	-0.763846	-0.950979
10847851	chr20:10847851:A:G	3.33845e-06	-0.859953	-1.14805
10847992	chr20:10847992:G:A	5.36405e-06	-1.01894	-0.514852
10848192	chr20:10848192:T:A	1.17933e-05	-1.09928e-10	-0.745975
10848600	chr20:10848600:G:A	4.45496e-06	-1.05657	-0.662919
10849331	chr20:10849331:G:T	1.64358e-06	-1.5585	-1.15813
10849392	chr20:10849392:C:A	8.03395e-06	-1.20703	0.0771935
10849920	chr20:10849920:G:A	2.06779e-06	-1.36129	-1.12574
10850608	chr20:10850608:G:C	9.02015e-06	-1.09928e-10	-1.01405
10851104	chr20:10851104:G:A	5.42012e-06	-1.30756	-0.21583
10851164	chr20:10851164:G:A	3.60663e-06	-1.12857	-0.802161
10852041	chr20:10852041:A:G	7.80979e-06	-1.09928e-10	-1.15813
10852337	chr20:10852337:C:T	4.21257e-06	-1.06393	-0.711509
10853070	chr20:10853070:T:A	1.91803e-06	-1.53326	-1.02894
10853430	chr20:10853430:T:C	2.20612e-06	-1.3949	-1.02737
10853750	chr20:10853750:T:C	0.000195218	2.76116	-0.700547
10854215	chr20:10854215:A:G	8.27302e-06	0.0435084	-1.14402
10854384	chr20:10854384:T:C	8.16652e-06	-1.09928e-10	-1.11346
10854442	chr20:10854442:A:G	1.10685e-05	-0.639355	-0.170048
10854598	chr20:10854598:T:G	2.537e-06	-1.51921	-0.763319
10854749	chr20:10854749:C:T	5.39027e-06	-1.52891	-2.28909e-10
10854849	chr20:10854849:A:G	7.80982e-06	-1.09928e-10	-1.15813
10855288	chr20:10855288:A:G	7.85469e-06	-1.09928e-10	-1.1524
10855348	chr20:10855348:G:C	1.66261e-05	-1.09928e-10	-0.402534
10855690	chr20:10855690:G:A	5.26743e-06	-1.55196	-2.28909e-10
10856295	chr20:10856295:A:C	9.1575e-06	-1.09928e-10	-0.998934
10857109	chr20:10857109:A:G	7.87993e-06	-1.09928e-10	-1.14919
10857780	chr20:10857780:T:C	9.05895e-06	-1.09928e-10	-1.00975
10858137	chr20:10858137:T:G	8.27356e-06	-1.09928e-10	-1.10044
10858159	chr20:10858159:C:T	1.76289e-06	-1.49236	-1.15419
10858235	chr20:10858235:A:G	8.18676e-06	-1.09928e-10	-1.11099
10858299	chr20:10858299:G:T	5.22783e-06	-1.55951	-2.28909e-10
10858471	chr20:10858471:T:A	8.05004e-06	-1.09928e-10	-1.12783
10858609	chr20:10858609:T:A	5.26812e-06	-1.55183	-2.28909e-10
10858754	chr20:10858754:T:A	2.72146e-06	-1.46736	-0.744977
10858916	chr20:10858916:G:A	8.10609e-06	-1.09928e-10	-1.12089
10859318	chr20:10859318:C:T	6.50913e-06	-1.3403	-2.28909e-10
10859362	chr20:10859362:C:T	1.30894e-05	-0.641704	-2.28909e-10
10859751	chr20:10859751:G:C	8.18329e-06	-1.09928e-10	-1.11141
10860320	chr20:10860320:C:T	1.71313e-06	-1.52171	-1.15347
10860452	chr20:10860452:T:C	8.41479e-06	-1.09928e-10	-1.08352
10860462	chr20:10860462:G:A	2.56669e-05	-0.823324	0.855017
10860475	chr20:10860475:T:A	8.34598e-06	-1.09928e-10	-1.09173
10860634	chr20:10860634:C:T	5.80799e-06	-1.45427	-2.28909e-10
10860913	chr20:10860913:C:T	8.67651e-06	-1.09928e-10	-1.05289
10860921	chr20:10860921:A:G	8.63428e-06	-1.09928e-10	-1.05777
10860982	chr20:10860982:T:A	8.67188e-06	-1.09928e-10	-1.05342
10861150	chr20:10861150:G:A	1.70083e-06	-1.52592	-1.15647
10861159	chr20:10861159:T:C	8.78696e-06	-1.09928e-10	-1.04024
10861268	chr20:10861268:G:A	1.2708e-05	-1.09928e-10	-0.671278
10861593	chr20:10861593:T:C	3.20905e-05	-0.721734	0.976785
10861637	chr20:10861637:G:A	1.71134e-06	-1.53255	-1.14368
10861797	chr20:10861797:C:T	3.20155e-06	-0.891745	-1.15813
10861937	chr20:10861937:G:A	3.48219e-06	-1.49815	-0.467691
10862480	chr20:10862480:G:T	1.78989e-06	-1.49758	-1.13378
10862685	chr20:10862685:G:A	6.413e-06	-1.35518	-2.28909e-10
10862751	chr20:10862751:C:T	8.61277e-06	-1.09928e-10	-1.06026
10863192	chr20:10863192:A:G	2.06979e-05	-0.633251	0.449775
10863198	chr20:10863198:A:G	8.86713e-06	-1.09928e-10	-1.03116
10863382	chr20:10863382:G:A	7.90537e-06	-1.09928e-10	-1.14597
10863604	chr20:10863604:A:C	2.62053e-06	-1.22126	-1.02888
10863651	chr20:10863651:A:G	8.94312e-06	-1.09928e-10	-1.02262
10864204	chr20:10864204:G:A	8.73251e-06	-1.09928e-10	-1.04645
10864386	chr20:10864386:G:A	1.46171e-05	-1.09928e-10	-0.531313
10864409	chr20:10864409:G:A	9.52906e-06	-1.09928e-10	-0.959162
10864508	chr20:10864508:T:G	8.47991e-06	-1.09928e-10	-1.07581
10864610	chr20:10864610:G:A	7.76185e-06	-1.16429	-2.28909e-10
10864696	chr20:10864696:G:A	8.7759e-06	-1.0415	-2.28909e-10
10865081	chr20:10865081:T:C	2.94783e-06	-1.4691	-0.663341
10865611	chr20:10865611:T:C	8.5535e-06	-1.09928e-10	-1.06717
10866269	chr20:10866269:G:C	1.7191e-06	-1.548	-1.12371
10866500	chr20:10866500:A:G	2.17706e-05	-1.53929	1.40634
10866535	chr20:10866535:G:A	2.37156e-05	-0.74399	0.696617
10867164	chr20:10867164:G:T	1.70811e-06	-1.54088	-1.13724
10867433	chr20:10867433:T:C	8.19096e-06	-1.11048	-2.28909e-10
10867629	chr20:10867629:A:G	1.72272e-06	-1.52014	-1.14946
10867830	chr20:10867830:A:G	2.83936e-06	-1.48682	-0.683107
10867870	chr20:10867870:C:A	1.25036e-05	-1.09928e-10	-0.687491
10869401	chr20:10869401:A:T	9.41736e-06	-1.09928e-10	-0.970953
10869518	chr20:10869518:T:G	9.27794e-06	-1.09928e-10	-0.985868
10869698	chr20:10869698:G:A	1.74827e-06	-1.51205	-1.14283
10869816	chr20:10869816:G:T	1.74127e-06	-1.50858	-1.15031
10870626	chr20:10870626:G:A	2.64845e-05	-0.736927	0.79998
10870642	chr20:10870642:C:T	1.01072e-05	-1.09928e-10	-0.900263
10870795	chr20:10870795:G:C	1.74735e-06	-1.5466	-1.10881
10870838	chr20:10870838:T:G	8.82067e-06	-1.09928e-10	-1.03641
10871200	chr20:10871200:G:T	9.1633e-06	-1.09928e-10	-0.998301
10871797	chr20:10871797:A:G	8.59906e-06	-1.09928e-10	-1.06185
10871845	chr20:10871845:C:T	3.61654e-05	-0.730354	1.10495
10872086	chr20:10872086:A:C	8.09043e-06	-1.09928e-10	-1.12282
10872351	chr20:10872351:A:C	3.52296e-06	-1.53534	-0.418863
10872416	chr20:10872416:G:A	8.81419e-06	-1.09928e-10	-1.03714
10872568	chr20:10872568:A:G	2.52673e-05	-0.802409	0.818411
10872592	chr20:10872592:T:A	8.79043e-06	-1.09928e-10	-1.03984
10872635	chr20:10872635:T:TG	8.90612e-06	-1.09928e-10	-1.02677
10872643	chr20:10872643:T:TA	9.09439e-06	-1.09928e-10	-1.00585
10872862	chr20:10872862:A:C	5.50253e-06	-0.407786	-1.10051
10872910	chr20:10872910:T:G	8.81896e-06	-1.09928e-10	-1.0366
10873033	chr20:10873033:A:C	8.79946e-06	-1.09928e-10	-1.03882
10873083	chr20:10873083:C:A	1.72485e-06	-1.55089	-1.11748
10873472	chr20:10873472:A:C	1.70804e-06	-1.52002	-1.15815
10873668	chr20:10873668:A:G	8.57922e-06	-1.09928e-10	-1.06416
10873724	chr20:10873724:G:A	8.81255e-06	-1.09928e-10	-1.03733
10873944	chr20:10873944:G:T	9.01526e-06	-1.09928e-10	-1.01459
10874054	chr20:10874054:A:G	8.81813e-06	-1.09928e-10	-1.0367
10874166	chr20:10874166:T:G	8.80138e-06	-1.09928e-10	-1.0386
10874252	chr20:10874252:G:A	8.81357e-06	-1.09928e-10	-1.03721
10874254	chr20:10874254:G:A	8.8005e-06	-1.09928e-10	-1.0387
10874306	chr20:10874306:T:A	8.79488e-06	-1.09928e-10	-1.03934
10874357	chr20:10874357:G:T	8.82729e-06	-1.09928e-10	-1.03566
10874386	chr20:10874386:T:G	8.83446e-06	-1.09928e-10	-1.03485
10874464	chr20:10874464:C:T	8.82506e-06	-1.09928e-10	-1.03591
10874510	chr20:10874510:C:T	3.15398e-05	-0.686484	0.924225
10874689	chr20:10874689:A:G	2.90265e-05	-0.643197	0.797897
10874859	chr20:10874859:A:G	8.81357e-06	-1.09928e-10	-1.03721
10875038	chr20:10875038:T:C	8.7239e-06	-1.09928e-10	-1.04744
10875284	chr20:10875284:C:T	8.81357e-06	-1.09928e-10	-1.03721
10875429	chr20:10875429:T:C	8.74194e-06	-1.09928e-10	-1.04538
10875474	chr20:10875474:A:C	6.07604e-06	-0.257507	-1.15165
10875487	chr20:10875487:T:A	8.86298e-06	-1.09928e-10	-1.03162
10875580	chr20:10875580:A:G	5.80268e-06	-1.45519	-2.28909e-10
10875910	chr20:10875910:G:A	1.73843e-06	-1.51383	-1.1467
10876031	chr20:10876031:G:GAGAT	7.83924e-06	-1.09928e-10	-1.15437
10876167	chr20:10876167:C:CT	8.78309e-06	-1.09928e-10	-1.04068
10876244	chr20:10876244:A:T	4.34466e-06	-1.50654	-0.23802
10876424	chr20:10876424:C:T	3.29709e-05	-1.09928e-10	0.282119
10876428	chr20:10876428:G:C	1.24079e-05	-1.09928e-10	-0.695175
10876666	chr20:10876666:G:A	5.24869e-06	-1.55553	-2.28909e-10
10876984	chr20:10876984:A:G	1.71026e-06	-1.53021	-1.14665
10877027	chr20:10877027:G:T	7.85634e-06	-1.09928e-10	-1.15219
10877762	chr20:10877762:T:G	1.18046e-05	-1.09928e-10	-0.745016
10878312	chr20:10878312:T:C	7.85451e-06	-1.09928e-10	-1.15242
10878376	chr20:10878376:A:G	8.64893e-06	-1.09928e-10	-1.05607
10878587	chr20:10878587:A:G	8.73855e-06	-1.09928e-10	-1.04576
10878958	chr20:10878958:C:T	2.71699e-05	-1.09928e-10	0.0886028
10879269	chr20:10879269:C:T	8.57598e-06	-1.09928e-10	-1.06454
10879270	chr20:10879270:G:A	1.76265e-06	-1.50005	-1.14664
10879362	chr20:10879362:A:G	7.97601e-06	-1.09928e-10	-1.13707
10879475	chr20:10879475:G:A	3.25341e-06	-1.51506	-0.518743
10879861	chr20:10879861:A:T	2.716e-05	-1.09928e-10	0.0882388
10880224	chr20:10880224:G:T	1.71671e-06	-1.51523	-1.15787
10880251	chr20:10880251:A:T	7.96401e-06	-1.09928e-10	-1.13857
10880264	chr20:10880264:G:A	8.63661e-06	-1.09928e-10	-1.0575
10881516	chr20:10881516:T:A	7.97806e-06	-1.09928e-10	-1.13681
10881892	chr20:10881892:TACTGTTGTTG:T	1.94245e-05	-1.09928e-10	-0.246973
10881906	chr20:10881906:TTTTC:T	2.46583e-05	-1.09928e-10	-0.00839539
10881944	chr20:10881944:A:T	2.43441e-05	-0.926695	0.905476
10882400	chr20:10882400:A:T	1.8982e-06	-1.55886	-1.01374
10882854	chr20:10882854:T:C	3.68141e-06	-1.45769	-0.452524
10882886	chr20:10882886:C:T	2.02908e-05	-0.799682	0.596343
10883678	chr20:10883678:C:T	1.64797e-06	-1.5562	-1.15776
10883868	chr20:10883868:A:T	1.72722e-06	-1.52656	-1.14044
10883938	chr20:10883938:C:T	3.09527e-05	-1.09928e-10	0.218952
10884136	chr20:10884136:A:G	5.47576e-06	-1.51318	-2.28909e-10
10884874	chr20:10884874:A:G	3.20875e-06	-1.26788	-0.779744
10885770	chr20:10885770:T:C	5.52846e-06	-1.5036	-2.28909e-10
10885882	chr20:10885882:C:T	7.05127e-06	-1.2603	-2.28909e-10
10886012	chr20:10886012:C:G	3.27074e-06	-1.24213	-0.786359
10886348	chr20:10886348:G:A	1.7103e-06	-1.55742	-1.11942
10886351	chr20:10886351:G:T	5.22941e-06	-1.55921	-2.28909e-10
10886963	chr20:10886963:C:A	1.3245e-05	-1.09928e-10	-0.62989
10887737	chr20:10887737:C:A	5.78777e-06	-1.45776	-2.28909e-10
10888021	chr20:10888021:A:G	1.20916e-05	-1.09928e-10	-0.720997
10888205	chr20:10888205:C:T	1.77762e-06	-1.55827	-1.07996
10888292	chr20:10888292:A:G	8.42015e-06	-1.09928e-10	-1.08288
10888449	chr20:10888449:T:A	9.40314e-06	-1.09928e-10	-0.972464
10888840	chr20:10888840:C:T	1.2145e-05	-1.09928e-10	-0.71659
10889654	chr20:10889654:T:C	9.37897e-06	-1.09928e-10	-0.975038
10889936	chr20:10889936:T:C	1.65017e-06	-1.55677	-1.15586
10890043	chr20:10890043:G:A	9.07947e-06	-1.09928e-10	-1.00749
10890730	chr20:10890730:G:A	1.41251e-05	-1.09928e-10	-0.565558
10890763	chr20:10890763:G:T	5.27579e-06	-1.55038	-2.28909e-10
10890995	chr20:10890995:G:T	1.79579e-06	-1.55703	-1.07103
10891143	chr20:10891143:C:T	2.13777e-05	-1.09928e-10	-0.151161
10891346	chr20:10891346:T:A	1.1596e-05	-1.09928e-10	-0.762844
10891390	chr20:10891390:A:G	5.47096e-06	-1.51405	-2.28909e-10
10891521	chr20:10891521:A:G	7.82552e-06	-1.09928e-10	-1.15612
10891571	chr20:10891571:A:G	2.57383e-05	-1.09928e-10	0.0344717
10892562	chr20:10892562:G:T	2.29386e-05	-1.09928e-10	-0.0806862
10892705	chr20:10892705:A:C	5.21349e-06	-1.52008	-0.0421771
10893142	chr20:10893142:T:C	5.0656e-06	-1.4906	-0.100438
10893747	chr20:10893747:G:A	6.69004e-06	-1.31289	-2.28909e-10
10893750	chr20:10893750:A:G	5.29246e-06	-1.54723	-2.28909e-10
10894318	chr20:10894318:C:A	1.67772e-06	-1.5395	-1.15658
10894481	chr20:10894481:G:A	1.05723e-05	-0.855273	-2.28909e-10
10894519	chr20:10894519:T:C	9.1518e-06	-1.09928e-10	-0.999557
10894899	chr20:10894899:A:T	6.05212e-06	-1.4131	-2.28909e-10
10894945	chr20:10894945:G:A	5.62505e-06	-1.48628	-2.28909e-10
10895012	chr20:10895012:G:A	1.70661e-06	-1.53626	-1.14274
10896143	chr20:10896143:C:T	9.50942e-06	-1.09928e-10	-0.961225
10896219	chr20:10896219:G:T	9.25604e-06	-1.09928e-10	-0.988231
10897739	chr20:10897739:G:A	1.69603e-05	-1.09928e-10	-0.382633
10898038	chr20:10898038:T:C	1.47371e-05	-1.09928e-10	-0.523141
10898215	chr20:10898215:C:T	5.36983e-06	-1.53271	-2.28909e-10
10898337	chr20:10898337:A:T	2.29101e-05	-0.0819293	-2.28909e-10
10898377	chr20:10898377:A:G	2.9781e-05	-1.09928e-10	0.180362
10898688	chr20:10898688:C:T	1.68711e-06	-1.53668	-1.15381
10899279	chr20:10899279:T:C	1.73064e-06	-1.55522	-1.10979
10900475	chr20:10900475:C:T	9.89002e-06	-1.09928e-10	-0.921982
10900932	chr20:10900932:A:T	1.42914e-05	-1.09928e-10	-0.55385
10900936	chr20:10900936:G:A	1.48962e-05	-1.09928e-10	-0.512401
10901160	chr20:10901160:A:C	1.6967e-06	-1.52768	-1.15715
10901294	chr20:10901294:T:C	3.22753e-05	0.154751	0.106045
10901324	chr20:10901324:G:A	1.71873e-06	-1.51764	-1.15428
10901904	chr20:10901904:A:C	1.68283e-06	-1.53522	-1.15781
10902331	chr20:10902331:AG:A	1.76495e-06	-1.51787	-1.12752
10902379	chr20:10902379:A:G	1.10496e-05	-1.09928e-10	-0.811109
10902653	chr20:10902653:G:A	1.39598e-05	-1.09928e-10	-0.577323
10902779	chr20:10902779:A:G	1.73458e-06	-1.55568	-1.10707
10902837	chr20:10902837:A:G	2.1234e-06	-1.39865	-1.06184
10903040	chr20:10903040:C:T	8.00159e-06	-1.09928e-10	-1.13387
10903164	chr20:10903164:T:A	2.03873e-06	-1.43329	-1.06789
10903353	chr20:10903353:A:G	1.01253e-05	-0.898466	-2.28909e-10
10903885	chr20:10903885:G:A	1.70683e-06	-1.53414	-1.14473
10904325	chr20:10904325:A:G	4.18943e-05	-1.09928e-10	0.521643
10904797	chr20:10904797:T:C	1.67165e-06	-1.54653	-1.15317
10904856	chr20:10904856:G:A	2.02154e-06	-1.43421	-1.07544
10905712	chr20:10905712:G:C	5.88976e-05	-1.09928e-10	0.862293
10905968	chr20:10905968:G:A	2.98433e-06	-0.965205	-1.15493
10906706	chr20:10906706:G:C	1.77275e-06	-1.51725	-1.12372
10906777	chr20:10906777:A:T	2.69045e-06	-1.54767	-0.676131
10907021	chr20:10907021:T:C	1.65576e-06	-1.55434	-1.15491
10907075	chr20:10907075:A:G	6.27115e-06	-1.37755	-2.28909e-10
10907861	chr20:10907861:A:G	2.05221e-06	-1.53911	-0.955481
10908229	chr20:10908229:C:G	1.65678e-06	-1.55323	-1.1554
10908997	chr20:10908997:A:G	1.78475e-06	-1.49255	-1.14168
10909283	chr20:10909283:G:A	2.44096e-06	-1.40023	-0.920886
10909486	chr20:10909486:T:C	1.77781e-06	-1.49427	-1.14386
10909974	chr20:10909974:TACTC:T	1.9046e-06	-1.46684	-1.10239
10910301	chr20:10910301:T:C	1.78096e-06	-1.49192	-1.14444
10910372	chr20:10910372:G:T	1.88743e-06	-1.48819	-1.0901
10910644	chr20:10910644:G:T	1.01925e-05	-1.09928e-10	-0.891851
10911150	chr20:10911150:T:C	2.11221e-06	-1.55638	-0.909394
10911580	chr20:10911580:A:G	3.41588e-06	-1.003	-0.982076
10911700	chr20:10911700:C:G	4.17667e-06	-0.671703	-1.11229
10911857	chr20:10911857:A:G	1.1499e-05	-1.09928e-10	-0.771245
10912523	chr20:10912523:A:T	8.11964e-06	-1.09928e-10	-1.11922
10912920	chr20:10912920:A:G	1.64926e-06	-1.55716	-1.15602
10913031	chr20:10913031:A:G	2.64663e-06	-1.13727	-1.10295
10913032	chr20:10913032:T:C	4.06138e-06	-0.711131	-1.10085
10913338	chr20:10913338:C:A	5.78765e-06	-1.45778	-2.28909e-10
10913378	chr20:10913378:C:A	8.24405e-06	-1.09928e-10	-1.10402
10913633	chr20:10913633:G:A	1.0051e-05	-1.09928e-10	-0.905836
10913916	chr20:10913916:T:C	2.91531e-06	-1.11496	-1.02857
10913922	chr20:10913922:G:A	9.10813e-05	-1.09928e-10	1.29825
10914126	chr20:10914126:AC:A	1.96418e-06	-1.55743	-0.980998
10914752	chr20:10914752:T:C	2.18552e-06	-1.44828	-0.983369
10914850	chr20:10914850:C:T	2.17186e-06	-1.55967	-0.878252
10914864	chr20:10914864:C:T	1.74765e-06	-1.5582	-1.09703
10915167	chr20:10915167:C:T	1.18772e-05	-1.09928e-10	-0.738886
10915327	chr20:10915327:G:A	8.3804e-06	-1.09928e-10	-1.08761
10915538	chr20:10915538:A:AG	1.41336e-05	-1.09928e-10	-0.564954
10915708	chr20:10915708:A:G	1.14993e-05	-1.09928e-10	-0.771225
10915815	chr20:10915815:C:T	4.73674e-06	-1.00003	-0.658124
10915987	chr20:10915987:G:A	8.81167e-06	-1.09928e-10	-1.03743
10916098	chr20:10916098:T:C	4.01823e-06	-0.777447	-1.04522
10916225	chr20:10916225:A:G	2.41782e-05	-1.09928e-10	-0.0280577
10916247	chr20:10916247:T:C	9.07029e-06	-1.09928e-10	-1.0085
10916257	chr20:10916257:A:C	8.27992e-06	-1.09928e-10	-1.09967
10916523	chr20:10916523:C:T	4.24792e-06	-0.72225	-1.04483
10916913	chr20:10916913:T:G	3.23977e-06	-1.43698	-0.601026
10917146	chr20:10917146:T:C	2.99307e-06	-1.22637	-0.890836
10917230	chr20:10917230:C:A	2.97893e-06	-1.46112	-0.660818
10917246	chr20:10917246:A:G	4.30714e-06	-0.741964	-1.01127
10917339	chr20:10917339:G:A	1.5266e-05	-1.09928e-10	-0.487879
10917436	chr20:10917436:A:G	1.08375e-05	-1.09928e-10	-0.830495
10917440	chr20:10917440:C:T	1.04507e-05	-1.09928e-10	-0.866837
10917686	chr20:10917686:G:A	1.68993e-06	-1.53873	-1.15009
10917818	chr20:10917818:A:G	3.27214e-06	-1.55911	-0.46895
10918066	chr20:10918066:G:A	4.80556e-06	-0.839581	-0.804153
10918864	chr20:10918864:G:T	8.425e-06	-1.09928e-10	-1.0823
10919560	chr20:10919560:A:C	4.25811e-06	-0.767871	-0.99681
10919751	chr20:10919751:A:G	8.76966e-06	-1.09928e-10	-1.04221
10920182	chr20:10920182:G:A	1.90848e-05	-1.09928e-10	-0.264614
10920475	chr20:10920475:C:G	1.87836e-05	-0.280526	-2.28909e-10
10920523	chr20:10920523:T:C	1.67543e-05	-1.09928e-10	-0.394854
10920645	chr20:10920645:T:C	7.58425e-06	-0.745813	-0.441621
10920811	chr20:10920811:C:A	7.8665e-06	-1.09928e-10	-1.15089
10921124	chr20:10921124:A:G	1.78004e-06	-1.53136	-1.10551
10921438	chr20:10921438:C:T	1.46334e-05	-1.09928e-10	-0.530203
10921574	chr20:10921574:T:C	8.08082e-06	-1.09928e-10	-1.12401
10921575	chr20:10921575:C:T	7.81194e-06	-1.09928e-10	-1.15785
10921576	chr20:10921576:A:T	7.81616e-06	-1.09928e-10	-1.15731
10921913	chr20:10921913:A:G	2.73826e-06	-1.56061	-0.645577
10922123	chr20:10922123:T:C	2.44304e-06	-1.20185	-1.11841
10922601	chr20:10922601:T:G	1.89834e-06	-1.52975	-1.04278
10922617	chr20:10922617:A:G	1.44399e-05	-1.09928e-10	-0.543512
10923051	chr20:10923051:A:C	1.73528e-06	-1.54002	-1.12232
10923107	chr20:10923107:T:G	1.98219e-06	-1.43678	-1.09252
10923116	chr20:10923116:T:C	2.20434e-06	-1.39537	-1.02771
10923576	chr20:10923576:A:G	9.2523e-06	-1.09928e-10	-0.988635
10923758	chr20:10923758:A:T	7.82696e-06	-1.09928e-10	-1.15593
10923902	chr20:10923902:G:T	1.70466e-06	-1.52855	-1.15159
10925588	chr20:10925588:T:C	8.00014e-06	-1.09928e-10	-1.13405
10925665	chr20:10925665:C:A	1.30865e-05	-1.09928e-10	-0.641928
10926005	chr20:10926005:C:T	5.6911e-06	-1.4746	-2.28909e-10
10926366	chr20:10926366:C:T	9.14711e-06	-1.09928e-10	-1.00007
10926389	chr20:10926389:C:T	3.36373e-06	-0.856138	-1.14432
10926842	chr20:10926842:T:C	9.73711e-06	-1.09928e-10	-0.937563
10927055	chr20:10927055:G:A	1.81336e-06	-1.46018	-1.15815
10927508	chr20:10927508:T:C	7.81002e-06	-1.09928e-10	-1.1581
10927560	chr20:10927560:G:A	2.11838e-05	-1.09928e-10	-0.160271
10927627	chr20:10927627:C:A	9.09854e-06	-1.09928e-10	-1.00539
10928182	chr20:10928182:T:C	3.05167e-06	-0.941794	-1.15602
10928279	chr20:10928279:C:A	8.21933e-06	-1.09928e-10	-1.10702
10928344	chr20:10928344:G:T	7.81086e-06	-1.09928e-10	-1.15799
10928394	chr20:10928394:T:C	4.60949e-06	-1.53892	-0.14647
10928402	chr20:10928402:GA:G	8.69083e-06	-1.09928e-10	-1.05124
10928595	chr20:10928595:C:T	1.20788e-05	-0.722056	-2.28909e-10
10928796	chr20:10928796:A:G	2.10879e-06	-1.32589	-1.1415
10928951	chr20:10928951:C:T	8.67687e-06	-1.09928e-10	-1.05285
10929011	chr20:10929011:T:C	7.83777e-06	-1.09928e-10	-1.15455
10929039	chr20:10929039:C:T	1.97844e-06	-1.54219	-0.989011
10929709	chr20:10929709:A:C	8.25087e-06	-1.09928e-10	-1.10319
10929914	chr20:10929914:TG:T	1.68914e-06	-1.5445	-1.14479
10930164	chr20:10930164:G:A	7.88953e-06	-1.09928e-10	-1.14797
10930493	chr20:10930493:T:G	1.27031e-05	-1.09928e-10	-0.671663
10931136	chr20:10931136:C:A	1.69497e-06	-1.56052	-1.12533
10931414	chr20:10931414:C:T	6.17005e-06	-1.3938	-2.28909e-10
10931656	chr20:10931656:C:A	1.14512e-05	-1.09928e-10	-0.775415
10932121	chr20:10932121:A:AC	1.69377e-06	-1.55942	-1.12713
10932265	chr20:10932265:G:C	7.82931e-06	-1.09928e-10	-1.15563
10932572	chr20:10932572:A:G	2.18925e-06	-1.27225	-1.1577
10932646	chr20:10932646:C:T	2.10307e-06	-1.31316	-1.15695
10933028	chr20:10933028:C:A	2.06281e-05	-1.09928e-10	-0.186855
10933101	chr20:10933101:G:A	8.99808e-06	-1.09928e-10	-1.0165
10933464	chr20:10933464:A:AT	1.70042e-06	-1.55805	-1.12458
10933552	chr20:10933552:G:T	8.5807e-06	-1.09928e-10	-1.06399
10934355	chr20:10934355:A:T	1.94358e-06	-1.41256	-1.13642
10934489	chr20:10934489:A:T	9.45481e-06	-1.09928e-10	-0.966984
10935120	chr20:10935120:C:T	6.19718e-06	-1.38941	-2.28909e-10
10935273	chr20:10935273:A:T	1.2505e-05	-1.09928e-10	-0.687382
10935394	chr20:10935394:TC:T	2.00484e-06	-1.49237	-1.02557
10935421	chr20:10935421:A:C	7.92537e-06	-1.09928e-10	-1.14344
10935549	chr20:10935549:C:T	1.0067e-05	-1.09928e-10	-0.904245
10935569	chr20:10935569:G:T	1.66706e-06	-1.56011	-1.14234
10935595	chr20:10935595:G:A	1.68775e-06	-1.53197	-1.15815
10935807	chr20:10935807:C:T	8.1265e-06	-1.09928e-10	-1.11838
10935824	chr20:10935824:CT:C	2.73289e-06	-1.12476	-1.08339
10936142	chr20:10936142:A:G	1.42646e-05	-1.09928e-10	-0.555729
10936457	chr20:10936457:T:C	1.26291e-05	-1.09928e-10	-0.677501
10936606	chr20:10936606:T:C	7.8225e-06	-1.09928e-10	-1.1565
10936635	chr20:10936635:G:C	7.83697e-06	-1.09928e-10	-1.15465
10936669	chr20:10936669:C:T	1.79527e-06	-1.49489	-1.13347
10936858	chr20:10936858:A:G	2.45613e-06	-1.23979	-1.07513
10936859	chr20:10936859:T:A	2.73518e-06	-1.47849	-0.728823
10937308	chr20:10937308:C:T	3.9552e-06	-1.44862	-0.389855
10937372	chr20:10937372:A:T	2.04028e-06	-1.34228	-1.15814
10937400	chr20:10937400:C:T	2.6339e-06	-1.45292	-0.792122
10937623	chr20:10937623:A:G	1.07848e-05	-1.09928e-10	-0.835371
10937863	chr20:10937863:T:A	8.00524e-06	-1.09928e-10	-1.13341
10937899	chr20:10937899:A:C	7.8418e-06	-1.09928e-10	-1.15404
10937922	chr20:10937922:A:C	2.14651e-06	-1.49859	-0.951069
10938306	chr20:10938306:C:T	1.97256e-06	-1.4905	-1.04367
10938558	chr20:10938558:C:T	3.15984e-06	-1.27174	-0.791246
10939065	chr20:10939065:G:T	1.66595e-06	-1.55311	-1.15
10939092	chr20:10939092:A:G	1.87833e-06	-1.516	-1.06713
10939166	chr20:10939166:A:C	8.45315e-06	-1.09928e-10	-1.07897
10939914	chr20:10939914:G:T	7.86835e-06	-1.09928e-10	-1.15066
10940275	chr20:10940275:G:T	1.15432e-05	-1.09928e-10	-0.767414
10940495	chr20:10940495:G:A	2.91385e-06	-1.44499	-0.699043
10941235	chr20:10941235:T:C	6.53884e-06	-1.33575	-2.28909e-10
10941498	chr20:10941498:C:T	1.81643e-06	-1.50962	-1.10701
10942478	chr20:10942478:G:A	8.12664e-06	-1.09928e-10	-1.11836
10942500	chr20:10942500:C:T	2.74397e-05	-1.09928e-10	0.0984837
10942994	chr20:10942994:C:T	2.40836e-06	-1.1946	-1.13996
10943155	chr20:10943155:G:A	2.47953e-06	-1.44046	-0.864981
10943176	chr20:10943176:C:T	1.80991e-06	-1.51524	-1.10499
10943199	chr20:10943199:C:T	1.80418e-06	-1.5163	-1.1071
10943292	chr20:10943292:G:A	2.46422e-06	-1.43551	-0.87612
10943348	chr20:10943348:G:C	2.45016e-06	-1.44672	-0.87063
10943611	chr20:10943611:G:T	1.91056e-05	-1.09928e-10	-0.263527
10944199	chr20:10944199:G:A	5.45307e-06	-1.54327	0.0259385
10945045	chr20:10945045:C:T	7.85275e-06	-1.09928e-10	-1.15264
10945182	chr20:10945182:A:G	1.04364e-05	-1.09928e-10	-0.868207
10946153	chr20:10946153:G:A	2.07151e-06	-1.55762	-0.927609
10946312	chr20:10946312:G:A	2.12086e-06	-1.47777	-0.983915
10946339	chr20:10946339:T:C	2.06197e-06	-1.48143	-1.00841
10946657	chr20:10946657:C:T	6.68475e-06	-1.31368	-2.28909e-10
10947102	chr20:10947102:T:C	7.89619e-06	-1.09928e-10	-1.14713
10947601	chr20:10947601:A:G	9.31903e-06	-1.09928e-10	-0.981449
10947667	chr20:10947667:T:C	1.99403e-06	-1.52553	-0.99782
10948413	chr20:10948413:C:T	1.85571e-06	-1.45523	-1.14001
10948469	chr20:10948469:G:A	2.42005e-06	-1.20983	-1.1199
10948533	chr20:10948533:T:C	8.85626e-06	-1.09928e-10	-1.03238
10948541	chr20:10948541:C:G	7.80967e-06	-1.09928e-10	-1.15814
10948667	chr20:10948667:A:T	2.8885e-06	-1.51659	-0.636175
10948705	chr20:10948705:G:A	2.37882e-06	-1.33323	-1.01367
10948906	chr20:10948906:T:C	1.91948e-06	-1.53952	-1.02194
10950240	chr20:10950240:C:T	7.81058e-06	-1.09928e-10	-1.15803
10950424	chr20:10950424:T:C	3.04889e-06	-1.18455	-0.914186
10951003	chr20:10951003:A:T	2.89965e-06	-0.998196	-1.15072
10951022	chr20:10951022:C:T	1.81629e-06	-1.50972	-1.10699
10951053	chr20:10951053:T:C	3.07312e-06	-1.19733	-0.893482
10951330	chr20:10951330:G:A	9.4174e-06	-1.09928e-10	-0.970948
10951591	chr20:10951591:C:A	2.50119e-06	-1.17525	-1.12149
10951648	chr20:10951648:T:C	2.18473e-06	-1.41239	-1.01963
10951771	chr20:10951771:T:C	1.87849e-06	-1.52983	-1.05321
10952680	chr20:10952680:A:G	5.24461e-06	-1.55631	-2.28909e-10
10953825	chr20:10953825:A:G	5.58738e-06	-1.493	-2.28909e-10
10953935	chr20:10953935:A:C	2.27864e-06	-1.24874	-1.14119
10954365	chr20:10954365:AG:A	8.05536e-06	-1.09928e-10	-1.12717
10954454	chr20:10954454:C:T	1.91717e-06	-1.52238	-1.04027
10954766	chr20:10954766:G:A	1.64111e-06	-1.56056	-1.15758
10954775	chr20:10954775:C:T	9.08552e-06	-1.09928e-10	-1.00683
10955381	chr20:10955381:T:G	1.72469e-06	-1.5212	-1.14725
10955571	chr20:10955571:T:C	7.89027e-06	-1.09928e-10	-1.14788
10955812	chr20:10955812:T:C	8.95764e-06	-1.09928e-10	-1.021
10955925	chr20:10955925:C:A	1.6761e-06	-1.55944	-1.1376
10956332	chr20:10956332:G:A	1.72485e-06	-1.52137	-1.147
10956727	chr20:10956727:G:A	1.6526e-06	-1.55314	-1.15802
10956844	chr20:10956844:A:G	1.67038e-06	-1.56091	-1.13955
10956868	chr20:10956868:C:T	9.87138e-06	-1.09928e-10	-0.923868
10957188	chr20:10957188:C:T	2.84745e-06	-1.43498	-0.7321
10957563	chr20:10957563:T:C	1.66559e-06	-1.56091	-1.14242
10957698	chr20:10957698:AG:A	5.5289e-06	-1.50352	-2.28909e-10
10957861	chr20:10957861:A:G	1.70654e-06	-1.54686	-1.13218
10957871	chr20:10957871:C:G	1.69284e-06	-1.54679	-1.14031
10958522	chr20:10958522:T:C	1.67217e-06	-1.54891	-1.15047
10958784	chr20:10958784:T:A	1.67871e-06	-1.55587	-1.13961
10958889	chr20:10958889:A:T	1.67918e-06	-1.54809	-1.14711
10959273	chr20:10959273:C:A	5.19134e-05	0.736069	-2.28909e-10
10959305	chr20:10959305:T:C	9.141e-06	-1.09928e-10	-1.00074
10959471	chr20:10959471:A:G	1.78348e-06	-1.51563	-1.11931
10959649	chr20:10959649:C:T	8.41098e-06	-1.09928e-10	-1.08397
10959998	chr20:10959998:A:G	1.64075e-06	-1.56107	-1.15729
10960207	chr20:10960207:C:T	1.63978e-06	-1.56086	-1.15809
10960286	chr20:10960286:A:G	1.73161e-06	-1.51612	-1.14833
10961175	chr20:10961175:C:T	1.72443e-06	-1.52347	-1.14514
10961201	chr20:10961201:A:G	2.08652e-06	-1.37692	-1.10109
10961523	chr20:10961523:CTTGTTATATTAAAAAAATCT:C	1.49492e-05	-1.09928e-10	-0.508852
10961999	chr20:10961999:T:C	3.38664e-06	-1.56021	-0.433458
10962056	chr20:10962056:T:C	2.12312e-06	-1.43701	-1.02361
10962142	chr20:10962142:A:G	7.8128e-06	-1.09928e-10	-1.15774
10962339	chr20:10962339:G:A	2.8134e-06	-1.54493	-0.634186
10962467	chr20:10962467:C:G	2.08e-05	-1.09928e-10	-0.178554
10962842	chr20:10962842:A:G	8.12246e-06	-1.09928e-10	-1.11887
10962942	chr20:10962942:T:C	9.44514e-06	-1.09928e-10	-0.968007
10963574	chr20:10963574:T:C	9.27646e-06	-1.09928e-10	-0.986027
10963603	chr20:10963603:A:T	8.15714e-06	-1.09928e-10	-1.11461
10964001	chr20:10964001:A:G	9.37929e-06	-1.09928e-10	-0.975004
10964337	chr20:10964337:T:C	1.62408e-05	-1.09928e-10	-0.425982
10964657	chr20:10964657:T:C	3.00468e-06	-1.34555	-0.76779
10964761	chr20:10964761:G:A	3.01489e-06	-1.34533	-0.764617
10964861	chr20:10964861:C:A	8.14131e-06	-1.09928e-10	-1.11656
10965055	chr20:10965055:AT:A	2.27116e-05	-1.09928e-10	-0.0906328
10965063	chr20:10965063:C:CAG	3.18857e-06	-1.277	-0.776929
10965095	chr20:10965095:C:T	1.89483e-06	-1.41776	-1.15662
10965124	chr20:10965124:A:G	3.04025e-06	-1.32721	-0.774357
10965452	chr20:10965452:A:G	1.80565e-06	-1.52501	-1.09758
10965467	chr20:10965467:G:A	9.24686e-06	-1.09928e-10	-0.989223
10965976	chr20:10965976:C:T	8.22874e-06	-1.09928e-10	-1.10587
10966449	chr20:10966449:A:T	8.6035e-06	-1.06134	-2.28909e-10
10966554	chr20:10966554:A:G	1.97001e-06	-1.44127	-1.09419
10966705	chr20:10966705:G:A	3.31456e-06	-1.23783	-0.777356
10966903	chr20:10966903:C:G	8.10367e-06	-1.09928e-10	-1.12119
10967230	chr20:10967230:C:T	3.25448e-06	-1.26914	-0.764337
10967300	chr20:10967300:C:T	3.40648e-06	-1.241	-0.74683
10967496	chr20:10967496:T:C	3.2689e-06	-1.25542	-0.773638
10967607	chr20:10967607:C:T	7.81062e-06	-1.09928e-10	-1.15802
10967691	chr20:10967691:T:C	8.0447e-06	-1.09928e-10	-1.12849
10967801	chr20:10967801:A:T	3.27502e-06	-1.24353	-0.783649
10967811	chr20:10967811:C:T	3.40494e-06	-1.23406	-0.754216
10967823	chr20:10967823:G:A	3.38264e-06	-1.23194	-0.762907
10967862	chr20:10967862:T:C	3.24248e-06	-1.25998	-0.777192
10967903	chr20:10967903:G:A	2.35699e-06	-1.19949	-1.15664
10967992	chr20:10967992:A:G	8.10491e-06	-1.09928e-10	-1.12104
10968165	chr20:10968165:A:G	3.31229e-06	-1.24845	-0.767419
10968177	chr20:10968177:G:GA	1.9896e-06	-1.43284	-1.09273
10968233	chr20:10968233:T:G	3.31804e-06	-1.24585	-0.768285
10968286	chr20:10968286:CT:C	9.36915e-06	-1.09928e-10	-0.976085
10968427	chr20:10968427:T:G	8.1867e-06	-1.09928e-10	-1.111
10968472	chr20:10968472:C:T	3.6946e-06	-1.21696	-0.689675
10968576	chr20:10968576:G:A	1.98741e-05	-1.09928e-10	-0.224089
10968720	chr20:10968720:TC:T	5.22643e-06	-1.55978	-2.28909e-10
10968753	chr20:10968753:GT:G	8.10412e-06	-1.09928e-10	-1.12113
10968761	chr20:10968761:C:T	1.83485e-06	-1.50387	-1.10268
10968822	chr20:10968822:G:A	4.84638e-06	-0.814032	-0.821244
10968827	chr20:10968827:A:G	4.75324e-06	-1.03998	-0.614701
10968880	chr20:10968880:G:C	9.52285e-06	-1.09928e-10	-0.959813
10968911	chr20:10968911:T:C	4.23282e-06	-1.41733	-0.35331
10968925	chr20:10968925:A:G	5.2278e-06	-1.55952	-2.28909e-10
10968937	chr20:10968937:C:T	2.3662e-05	-1.09928e-10	-0.0496357
10969093	chr20:10969093:T:C	7.34936e-06	-1.21889	-2.28909e-10
10969470	chr20:10969470:A:G	3.31126e-06	-1.26008	-0.756102
10969591	chr20:10969591:C:T	2.04318e-06	-1.50276	-0.996246
10969935	chr20:10969935:T:C	2.01951e-06	-1.41718	-1.09347
10970138	chr20:10970138:G:A	6.03796e-06	-1.42643	0.0109863
10970287	chr20:10970287:G:A	9.36241e-06	-1.09928e-10	-0.976805
10970521	chr20:10970521:T:G	3.3491e-06	-1.23884	-0.765976
10970558	chr20:10970558:T:C	3.30395e-06	-1.2403	-0.778088
10970582	chr20:10970582:AAGGAGC:A	2.04998e-06	-1.42356	-1.07212
10970909	chr20:10970909:G:A	3.38111e-06	-1.2531	-0.742207
10971010	chr20:10971010:T:C	2.04702e-06	-1.41852	-1.0786
10971101	chr20:10971101:A:G	3.60248e-06	-1.11847	-0.813416
10971331	chr20:10971331:G:A	3.34147e-06	-1.26341	-0.743684
10971414	chr20:10971414:G:C	3.53202e-06	-1.13221	-0.819431
10971433	chr20:10971433:GA:G	3.37691e-06	-1.25207	-0.744473
10971474	chr20:10971474:T:G	5.22532e-06	-1.55999	-2.28909e-10
10971595	chr20:10971595:C:T	1.77424e-06	-1.50901	-1.13112
10971862	chr20:10971862:T:C	8.59566e-06	-1.09928e-10	-1.06225
10971876	chr20:10971876:C:T	7.86784e-06	-1.09928e-10	-1.15072
10972041	chr20:10972041:A:G	3.5956e-06	-1.25637	-0.677426
10972067	chr20:10972067:G:A	3.39534e-06	-1.30475	-0.68635
10972258	chr20:10972258:G:A	2.98878e-06	-1.27369	-0.844946
10972659	chr20:10972659:A:G	8.02698e-06	-1.09928e-10	-1.1307
10972694	chr20:10972694:G:A	8.02432e-06	-1.09928e-10	-1.13103
10972701	chr20:10972701:A:G	2.32437e-05	-1.09928e-10	-0.0674744
10973240	chr20:10973240:T:C	2.86827e-06	-1.25603	-0.903769
10973344	chr20:10973344:C:G	4.08449e-06	-1.47765	-0.328662
10973383	chr20:10973383:G:A	7.43854e-06	-1.20683	-2.28909e-10
10973407	chr20:10973407:A:T	9.48023e-06	-1.09928e-10	-0.964299
10973416	chr20:10973416:T:A	7.90048e-06	-1.09928e-10	-1.14658
10973838	chr20:10973838:C:T	2.65458e-06	-1.17503	-1.06219
10973839	chr20:10973839:T:C	2.64644e-06	-1.1781	-1.06219
10973954	chr20:10973954:C:T	9.31419e-06	-1.09928e-10	-0.981969
10973955	chr20:10973955:G:A	4.45777e-06	-1.49287	-0.225988
10974043	chr20:10974043:G:C	1.80118e-06	-1.55125	-1.07381
10974049	chr20:10974049:C:T	8.52062e-06	-1.09928e-10	-1.07102
10974077	chr20:10974077:C:T	7.8481e-06	-1.09928e-10	-1.15324
10974100	chr20:10974100:T:G	1.81053e-06	-1.48876	-1.13113
10974254	chr20:10974254:A:C	8.09623e-06	-1.09928e-10	-1.12211
10974437	chr20:10974437:G:A	2.28353e-06	-1.22971	-1.15807
10974496	chr20:10974496:G:A	1.91542e-06	-1.43878	-1.12479
10974833	chr20:10974833:T:G	8.05742e-06	-1.09928e-10	-1.12691
10974911	chr20:10974911:T:C	2.23642e-06	-1.33973	-1.0689
10974972	chr20:10974972:C:T	2.25643e-06	-1.55242	-0.847306
10975055	chr20:10975055:G:A	2.22261e-05	-1.09928e-10	-0.11224
10975062	chr20:10975062:T:C	2.05342e-06	-1.33603	-1.15797
10975333	chr20:10975333:C:T	2.01371e-06	-1.36178	-1.15174
10975423	chr20:10975423:G:A	2.02943e-06	-1.35476	-1.15099
10975453	chr20:10975453:C:T	1.96835e-06	-1.38476	-1.15155
10975489	chr20:10975489:A:G	1.96865e-06	-1.38379	-1.15237
10975706	chr20:10975706:T:C	2.06175e-06	-1.3337	-1.15625
10975844	chr20:10975844:G:A	1.7317e-06	-1.51166	-1.15274
10976045	chr20:10976045:C:T	1.93481e-06	-1.40409	-1.14941
10976047	chr20:10976047:A:G	9.32704e-06	-1.09928e-10	-0.98059
10976260	chr20:10976260:C:T	3.39544e-06	-1.54168	-0.449395
10976293	chr20:10976293:CA:C	1.78172e-06	-1.5338	-1.10213
10976363	chr20:10976363:A:G	1.97759e-06	-1.378	-1.15362
10976400	chr20:10976400:T:C	7.99708e-06	-1.09928e-10	-1.13443
10976489	chr20:10976489:G:A	1.78009e-06	-1.542	-1.09484
10976637	chr20:10976637:C:A	2.12463e-06	-1.4041	-1.05581
10976778	chr20:10976778:C:T	8.81029e-06	-1.09928e-10	-1.03759
10976797	chr20:10976797:G:A	1.78308e-06	-1.51707	-1.1181
10976879	chr20:10976879:T:G	2.00212e-06	-1.36848	-1.15083
10976903	chr20:10976903:A:T	1.99159e-06	-1.37217	-1.15241
10977045	chr20:10977045:T:C	1.85014e-06	-1.44553	-1.15271
10977057	chr20:10977057:A:G	9.15182e-06	-1.09928e-10	-0.999554
10977166	chr20:10977166:AGACAATCTCCATTT:A	1.84384e-06	-1.45525	-1.14641
10977414	chr20:10977414:G:T	7.92141e-06	-1.09928e-10	-1.14394
10977456	chr20:10977456:C:T	2.96209e-05	-1.09928e-10	0.174974
10977559	chr20:10977559:C:T	1.81057e-06	-1.47232	-1.14755
10977576	chr20:10977576:C:T	5.2245e-06	-1.56015	-2.28909e-10
10978014	chr20:10978014:T:C	1.93926e-06	-1.40091	-1.15029
10978262	chr20:10978262:T:C	1.70602e-06	-1.5229	-1.15645
10978298	chr20:10978298:C:G	1.97004e-06	-1.44336	-1.09209
10978406	chr20:10978406:C:A	1.90173e-06	-1.41691	-1.15383
10978407	chr20:10978407:C:T	1.89631e-06	-1.4201	-1.1535
10978521	chr20:10978521:C:T	1.84007e-06	-1.45088	-1.15283
10978552	chr20:10978552:G:C	2.94715e-06	-1.2445	-0.888164
10978739	chr20:10978739:T:C	1.91393e-05	-1.09928e-10	-0.261765
10978825	chr20:10978825:G:A	1.85811e-06	-1.44092	-1.15303
10978907	chr20:10978907:C:G	7.95445e-06	-1.09928e-10	-1.13978
10979085	chr20:10979085:A:G	8.48785e-06	-1.09928e-10	-1.07487
10979171	chr20:10979171:C:G	1.96918e-06	-1.46598	-1.06991
10979631	chr20:10979631:G:T	1.78115e-06	-1.50957	-1.12668
10979745	chr20:10979745:A:C	1.74038e-06	-1.52879	-1.13061
10979768	chr20:10979768:G:A	1.82785e-06	-1.45225	-1.15812
10979909	chr20:10979909:C:T	3.18864e-06	-1.17513	-0.878779
10979949	chr20:10979949:G:A	2.94889e-06	-1.55446	-0.577619
10980208	chr20:10980208:T:C	8.61878e-06	-1.09928e-10	-1.05956
10980379	chr20:10980379:C:T	7.82763e-06	-1.09928e-10	-1.15585
10980520	chr20:10980520:C:T	8.89917e-06	-1.09928e-10	-1.02755
10981117	chr20:10981117:A:G	1.65923e-06	-1.54925	-1.1579
10981246	chr20:10981246:C:T	8.70268e-06	-1.09928e-10	-1.04988
10981326	chr20:10981326:GT:G	8.96959e-06	-1.09928e-10	-1.01967
10981537	chr20:10981537:G:A	3.36813e-06	-1.12733	-0.87182
10983072	chr20:10983072:G:A	2.36586e-05	-1.09928e-10	-0.0497823
10983259	chr20:10983259:T:C	8.00019e-06	-1.09928e-10	-1.13404
10983936	chr20:10983936:C:A	1.67166e-06	-1.54216	-1.15753
10984083	chr20:10984083:C:T	1.94319e-06	-1.51063	-1.03855
10984467	chr20:10984467:C:T	2.31299e-06	-1.42318	-0.951785
10984739	chr20:10984739:G:A	8.70736e-06	-1.04934	-2.28909e-10
10984944	chr20:10984944:C:G	2.08246e-05	-1.09928e-10	-0.177375
10985066	chr20:10985066:T:C	1.48877e-05	-0.503133	-0.0098424
10985298	chr20:10985298:C:T	8.02023e-06	-1.09928e-10	-1.13154
10985350	chr20:10985350:G:A	1.98192e-06	-1.37519	-1.15425
10985686	chr20:10985686:C:T	3.09407e-06	-1.5427	-0.541323
10985800	chr20:10985800:G:T	7.86987e-06	-1.09928e-10	-1.15047
10985801	chr20:10985801:G:A	7.86987e-06	-1.09928e-10	-1.15047
10985828	chr20:10985828:C:G	2.05758e-06	-1.55973	-0.932245
10985905	chr20:10985905:C:T	2.1927e-05	-1.09928e-10	-0.125788
10985976	chr20:10985976:A:T	1.69835e-06	-1.52594	-1.15791
10986151	chr20:10986151:A:G	2.24753e-06	-1.43319	-0.970483
10986387	chr20:10986387:T:C	5.23052e-06	-1.559	-2.28909e-10
10986507	chr20:10986507:G:A	1.69177e-06	-1.53085	-1.15689
10986514	chr20:10986514:G:A	1.90058e-06	-1.54542	-1.02593
10986566	chr20:10986566:T:G	1.99826e-06	-1.37663	-1.1446
10987164	chr20:10987164:T:C	1.64279e-06	-1.55899	-1.15811
10987617	chr20:10987617:T:C	1.00392e-05	-1.09928e-10	-0.907007
10987626	chr20:10987626:T:G	1.63997e-06	-1.56078	-1.15805
10987969	chr20:10987969:C:T	1.80021e-05	-0.323017	-2.28909e-10
10987970	chr20:10987970:G:A	5.68826e-06	-0.42275	-1.05235
10988085	chr20:10988085:T:C	2.18436e-06	-1.42402	-1.00817
10988243	chr20:10988243:C:T	3.23947e-06	-1.56093	-0.477169
10988382	chr20:10988382:A:G	1.97711e-06	-1.37767	-1.1542
10988611	chr20:10988611:G:A	5.27132e-06	-1.55123	-2.28909e-10
10989208	chr20:10989208:G:T	2.36879e-06	-1.55541	-0.795714
10989240	chr20:10989240:C:T	9.42861e-06	-1.09928e-10	-0.969759
10989391	chr20:10989391:G:A	1.35984e-05	-1.09928e-10	-0.603556
10989569	chr20:10989569:T:C	1.18074e-05	-1.09928e-10	-0.744783
10989598	chr20:10989598:G:A	1.17463e-05	-1.09928e-10	-0.749967
10989614	chr20:10989614:A:G	2.6146e-06	-1.23161	-1.02079
10989884	chr20:10989884:T:C	1.12396e-05	-1.09928e-10	-0.794067
10989908	chr20:10989908:A:G	7.99702e-06	-1.09928e-10	-1.13444
10990439	chr20:10990439:G:A	1.90051e-06	-1.55994	-1.01145
10990688	chr20:10990688:A:ACACACT	1.62233e-05	-1.09928e-10	-0.427061
10990938	chr20:10990938:TC:T	1.89031e-06	-1.56101	-1.01576
10991096	chr20:10991096:T:C	1.64534e-06	-1.5597	-1.15586
10991354	chr20:10991354:T:G	7.87846e-06	-1.09928e-10	-1.14937
10991434	chr20:10991434:A:G	1.86017e-06	-1.56091	-1.03193
10991919	chr20:10991919:G:A	1.36091e-05	-1.09928e-10	-0.602768
10992191	chr20:10992191:A:G	1.86983e-06	-1.55797	-1.02969
10993585	chr20:10993585:T:C	4.27609e-05	-1.09928e-10	0.542116
10993810	chr20:10993810:C:T	1.0853e-05	-1.09928e-10	-0.829066
10993842	chr20:10993842:G:A	9.30238e-06	-1.09928e-10	-0.983237
10993932	chr20:10993932:C:A	2.28448e-05	-0.501908	0.417126
10994278	chr20:10994278:G:A	5.89459e-06	-0.644103	-0.795369
10994314	chr20:10994314:T:C	1.78885e-06	-1.56027	-1.07166
10994637	chr20:10994637:A:G	2.6987e-06	-1.0964	-1.12434
10995238	chr20:10995238:A:C	9.67169e-06	-1.09928e-10	-0.944304
10995398	chr20:10995398:C:G	2.585e-06	-1.36125	-0.902529
10995820	chr20:10995820:G:A	9.06217e-06	-1.09928e-10	-1.0094
10995964	chr20:10995964:G:A	5.50316e-06	-1.50819	-2.28909e-10
10995970	chr20:10995970:T:C	3.48628e-06	-1.45665	-0.508028
10996306	chr20:10996306:A:G	4.58272e-06	-1.04607	-0.645144
10996337	chr20:10996337:G:A	3.57361e-06	-1.47514	-0.46479
10996762	chr20:10996762:A:G	3.05047e-06	-1.43125	-0.666963
10996813	chr20:10996813:T:C	8.04808e-06	-1.09928e-10	-1.12807
10996902	chr20:10996902:A:G	6.01544e-06	-1.41918	-2.28909e-10
10996966	chr20:10996966:G:A	8.93831e-06	-1.02316	-2.28909e-10
10996983	chr20:10996983:A:G	1.66333e-06	-1.56101	-1.14368
10997093	chr20:10997093:A:G	2.61179e-06	-1.36995	-0.883525
10997107	chr20:10997107:G:T	5.0329e-06	-0.663417	-0.934094
10997230	chr20:10997230:G:A	2.43764e-06	-1.49145	-0.831023
10997270	chr20:10997270:G:A	1.9842e-05	-1.09928e-10	-0.225708
10997537	chr20:10997537:C:T	6.89973e-06	-1.05474	-0.227285
10997847	chr20:10997847:A:T	1.56205e-05	-1.09928e-10	-0.464926
10998036	chr20:10998036:T:C	1.08875e-05	-1.09928e-10	-0.825897
10998096	chr20:10998096:T:C	3.32926e-06	-1.36513	-0.645626
10998441	chr20:10998441:G:T	1.68098e-06	-1.55226	-1.14187
10998454	chr20:10998454:T:G	3.22327e-06	-1.39644	-0.646672
10998855	chr20:10998855:T:C	5.97798e-06	-1.42543	-2.28909e-10
10998873	chr20:10998873:G:A	3.24247e-06	-1.37596	-0.661211
10999386	chr20:10999386:A:G	3.19177e-06	-1.3951	-0.657831
10999406	chr20:10999406:T:C	5.55873e-06	-1.49814	-2.28909e-10
10999539	chr20:10999539:G:A	3.39283e-06	-1.37069	-0.621152
10999692	chr20:10999692:T:C	8.38063e-06	-1.09928e-10	-1.08758
10999725	chr20:10999725:A:G	1.4706e-05	-1.09928e-10	-0.525253
11000330	chr20:11000330:T:G	5.32994e-06	-1.54017	-2.28909e-10
11000502	chr20:11000502:A:G	3.10187e-06	-1.41006	-0.671441
11000855	chr20:11000855:G:C	7.94112e-06	-1.09928e-10	-1.14145
11001336	chr20:11001336:C:A	6.11849e-06	-0.955793	-0.446398
11001446	chr20:11001446:C:T	2.87667e-06	-1.38851	-0.768364
11001592	chr20:11001592:G:A	1.4982e-05	-1.09928e-10	-0.506657
11002047	chr20:11002047:T:TCCTCTGGACA	1.66012e-05	-1.09928e-10	-0.404035
11002196	chr20:11002196:T:C	9.06501e-06	-1.09928e-10	-1.00909
11002309	chr20:11002309:A:G	3.00656e-06	-1.38862	-0.724088
11002346	chr20:11002346:A:G	1.99849e-06	-1.36302	-1.1581
11002412	chr20:11002412:C:A	3.49148e-06	-0.874423	-1.08876
11002439	chr20:11002439:A:G	1.25757e-05	-1.09928e-10	-0.681745
11002503	chr20:11002503:T:C	2.04244e-06	-1.34132	-1.15804
11002729	chr20:11002729:T:C	1.09102e-05	-1.09928e-10	-0.823805
11002749	chr20:11002749:G:A	2.30231e-06	-1.55054	-0.829058
11003050	chr20:11003050:G:A	7.8137e-06	-1.09928e-10	-1.15763
11003464	chr20:11003464:G:T	1.67764e-06	-1.53814	-1.15797
11003581	chr20:11003581:C:A	1.06719e-05	-1.09928e-10	-0.845892
11003701	chr20:11003701:T:TTCC	1.71448e-06	-1.52532	-1.14908
11003711	chr20:11003711:T:TC	2.65969e-06	-1.08774	-1.14756
11003770	chr20:11003770:T:TATAAAAAA	1.70648e-06	-1.53132	-1.14776
11003788	chr20:11003788:G:A	2.11736e-06	-1.30658	-1.15676
11003808	chr20:11003808:T:C	2.91633e-06	-1.41608	-0.727104
11003961	chr20:11003961:C:G	1.6871e-06	-1.54112	-1.14938
11004003	chr20:11004003:T:A	6.98757e-06	-0.858355	-0.41102
11004197	chr20:11004197:CA:C	7.90983e-06	-1.09928e-10	-1.1454
11004303	chr20:11004303:G:A	7.11521e-06	-0.879444	-0.371829
11004495	chr20:11004495:T:C	2.09946e-06	-1.37099	-1.10084
11004600	chr20:11004600:A:G	5.96611e-06	-0.443687	-0.983725
11004714	chr20:11004714:C:T	8.22119e-06	-1.09928e-10	-1.10679
11004794	chr20:11004794:C:A	1.73557e-06	-1.51186	-1.15032
11005155	chr20:11005155:G:A	1.72849e-06	-1.51636	-1.1499
11005215	chr20:11005215:C:A	2.95273e-06	-1.40812	-0.722658
11005322	chr20:11005322:T:C	6.37551e-06	-0.91378	-0.447264
11005772	chr20:11005772:C:T	6.32628e-06	-0.894363	-0.474432
11005803	chr20:11005803:T:A	2.06672e-06	-1.32942	-1.15812
11005867	chr20:11005867:T:G	1.32446e-05	-0.629915	-2.28909e-10
11006099	chr20:11006099:C:A	7.9382e-06	-1.09928e-10	-1.14182
11006170	chr20:11006170:C:T	6.68765e-06	-0.871518	-0.441727
11006684	chr20:11006684:G:C	5.89586e-06	-0.908993	-0.530264
11006750	chr20:11006750:C:A	5.81437e-06	-0.913815	-0.53936
11006799	chr20:11006799:A:G	8.01903e-06	-1.09928e-10	-1.13169
11007612	chr20:11007612:A:G	5.89762e-06	-0.892933	-0.546025
11007857	chr20:11007857:C:T	5.78871e-06	-0.905111	-0.552487
11007887	chr20:11007887:C:T	3.72029e-06	-0.779439	-1.12027
11008073	chr20:11008073:GT:G	1.64953e-05	-1.09928e-10	-0.41043
11008207	chr20:11008207:A:G	2.26907e-06	-1.56083	-0.833309
11008327	chr20:11008327:TCAGTGGTG:T	4.59945e-06	-1.1293	-0.558275
11008531	chr20:11008531:C:T	1.08281e-05	-1.09928e-10	-0.831366
11008914	chr20:11008914:C:CT	5.92489e-06	-0.88207	-0.552275
11009298	chr20:11009298:C:A	2.06436e-06	-1.33166	-1.15703
11009311	chr20:11009311:A:T	1.66574e-06	-1.54609	-1.15715
11009643	chr20:11009643:G:A	7.82228e-06	-1.09928e-10	-1.15653
11010033	chr20:11010033:G:T	3.70949e-06	-0.747827	-1.15479
11010616	chr20:11010616:G:T	5.2556e-06	-1.55421	-2.28909e-10
11010904	chr20:11010904:T:C	8.08184e-06	-1.09928e-10	-1.12389
11010980	chr20:11010980:G:A	1.26304e-05	-1.09928e-10	-0.6774
11011613	chr20:11011613:A:T	5.29768e-06	-1.54624	-2.28909e-10
11011798	chr20:11011798:C:T	8.10302e-06	-1.09928e-10	-1.12127
11012603	chr20:11012603:A:G	1.82587e-06	-1.54792	-1.06353
11012640	chr20:11012640:A:G	1.74907e-06	-1.55773	-1.0967
11012744	chr20:11012744:T:C	5.7366e-06	-1.46664	-2.28909e-10
11013443	chr20:11013443:T:C	1.78369e-06	-1.56038	-1.07444
11013583	chr20:11013583:G:A	7.91575e-06	-1.09928e-10	-1.14465
11014203	chr20:11014203:C:T	1.79501e-06	-1.54922	-1.07927
11014319	chr20:11014319:A:G	2.46953e-06	-1.32166	-0.987822
11014376	chr20:11014376:A:G	7.83114e-06	-1.09928e-10	-1.1554
11014449	chr20:11014449:A:G	9.15381e-06	-1.09928e-10	-0.999337
11015182	chr20:11015182:T:A	1.73958e-06	-1.50173	-1.15813
11015624	chr20:11015624:C:A	2.03792e-06	-1.49827	-1.00331
11015637	chr20:11015637:G:T	8.34206e-06	-1.09928e-10	-1.0922
11015656	chr20:11015656:C:T	1.78271e-06	-1.49264	-1.14273
11015798	chr20:11015798:C:T	7.98314e-06	-1.09928e-10	-1.13618
11015907	chr20:11015907:C:T	2.91179e-06	-1.41477	-0.729965
11015999	chr20:11015999:G:C	1.70178e-06	-1.52409	-1.15774
11016004	chr20:11016004:C:T	3.85847e-06	-1.55761	-0.305632
11016034	chr20:11016034:C:T	5.29738e-06	-1.5463	-2.28909e-10
11016263	chr20:11016263:G:A	1.97925e-06	-1.38948	-1.14131
11016617	chr20:11016617:T:C	7.87208e-06	-1.09928e-10	-1.15018
11016651	chr20:11016651:AG:A	1.92147e-06	-1.51688	-1.04354
11016719	chr20:11016719:A:G	1.98021e-06	-1.51933	-1.01098
11016720	chr20:11016720:A:G	1.97121e-06	-1.51498	-1.01988
11016724	chr20:11016724:C:A	1.96588e-06	-1.51768	-1.01989
11016887	chr20:11016887:A:G	1.92684e-06	-1.51727	-1.04036
11017007	chr20:11017007:G:A	1.80475e-06	-1.52121	-1.10188
11017061	chr20:11017061:A:G	3.15868e-06	-1.51241	-0.550942
11017151	chr20:11017151:A:G	1.90392e-06	-1.51552	-1.05407
11017254	chr20:11017254:C:CT	9.45877e-06	-1.09928e-10	-0.966565
11017273	chr20:11017273:A:G	9.3555e-06	-1.09928e-10	-0.977544
11017831	chr20:11017831:T:C	2.51354e-06	-1.20193	-1.08989
11017960	chr20:11017960:G:A	5.22218e-06	-1.56059	-2.28909e-10
11018245	chr20:11018245:CACTT:C	1.00882e-05	-1.09928e-10	-0.902139
11018263	chr20:11018263:A:T	8.94716e-06	-1.09928e-10	-1.02217
11018366	chr20:11018366:G:C	7.81268e-06	-1.09928e-10	-1.15776
11018395	chr20:11018395:ATTCTGTT:A	1.29834e-05	-1.09928e-10	-0.649835
11018408	chr20:11018408:TTTTC:T	7.91387e-06	-1.09928e-10	-1.14489
11018672	chr20:11018672:C:T	7.95654e-06	-1.09928e-10	-1.13951
11018856	chr20:11018856:C:T	8.73996e-06	-1.09928e-10	-1.0456
11018913	chr20:11018913:A:T	8.91193e-06	-1.09928e-10	-1.02612
11019129	chr20:11019129:A:G	1.89082e-06	-1.4253	-1.1512
11019300	chr20:11019300:C:T	1.7929e-06	-1.50659	-1.12309
11019305	chr20:11019305:TCCG:T	1.78618e-06	-1.50655	-1.12688
11019312	chr20:11019312:T:C	1.79036e-06	-1.5066	-1.1245
11019392	chr20:11019392:AT:A	1.15129e-05	-1.09928e-10	-0.770036
11019742	chr20:11019742:G:A	1.06225e-05	-1.09928e-10	-0.850529
11019821	chr20:11019821:G:A	1.86558e-06	-1.46607	-1.12387
11019963	chr20:11019963:G:A	2.24252e-05	-1.09928e-10	-0.103321
11020088	chr20:11020088:G:A	3.09585e-06	-1.49157	-0.591876
11020171	chr20:11020171:T:C	1.83988e-06	-1.47812	-1.12569
11020291	chr20:11020291:G:A	1.82632e-06	-1.47883	-1.13238
11020483	chr20:11020483:C:T	1.21658e-05	-0.714882	-2.28909e-10
11020793	chr20:11020793:A:G	1.77848e-06	-1.49371	-1.14404
11021305	chr20:11021305:A:G	1.0677e-05	-1.09928e-10	-0.845419
11021464	chr20:11021464:TATAATATA:T	1.67044e-06	-1.54974	-1.15068
11021582	chr20:11021582:G:A	4.24198e-06	-1.4098	-0.35868
11021742	chr20:11021742:A:G	7.88321e-06	-1.09928e-10	-1.14877
11021775	chr20:11021775:A:G	1.90764e-05	-0.265058	-2.28909e-10
11021884	chr20:11021884:C:T	6.78515e-06	-1.40116	0.102384
11021997	chr20:11021997:T:C	2.10871e-05	-1.09928e-10	-0.164844
11022038	chr20:11022038:G:A	8.13562e-06	-1.09928e-10	-1.11726
11022093	chr20:11022093:G:A	2.16633e-06	-1.43202	-1.00845
11022279	chr20:11022279:G:A	1.76115e-06	-1.53259	-1.11495
11022280	chr20:11022280:T:C	1.78386e-06	-1.52187	-1.11286
11022299	chr20:11022299:A:G	1.746e-06	-1.53258	-1.1236
11022344	chr20:11022344:G:A	1.93428e-06	-1.54493	-1.00884
11022589	chr20:11022589:T:C	9.47974e-06	-1.09928e-10	-0.964351
11022957	chr20:11022957:G:T	3.50242e-06	-1.34501	-0.615044
11023013	chr20:11023013:C:T	1.80587e-06	-1.46788	-1.15459
11023051	chr20:11023051:TCAA:T	6.53652e-06	-1.43401	0.0979107
11023092	chr20:11023092:C:A	1.78605e-06	-1.51569	-1.11781
11023157	chr20:11023157:AG:A	8.33895e-06	-1.09928e-10	-1.09257
11023183	chr20:11023183:T:C	1.7665e-06	-1.52682	-1.11769
11023251	chr20:11023251:G:A	1.77898e-06	-1.52289	-1.11458
11023299	chr20:11023299:A:G	8.65682e-06	-1.05516	-2.28909e-10
11023682	chr20:11023682:A:G	1.75928e-06	-1.55702	-1.09158
11024050	chr20:11024050:T:C	1.19962e-05	-1.09928e-10	-0.728921
11024092	chr20:11024092:T:C	6.73495e-06	-1.3062	-2.28909e-10
11024122	chr20:11024122:A:C	8.22791e-06	-1.09928e-10	-1.10598
11024233	chr20:11024233:T:C	1.68928e-06	-1.55952	-1.12968
11025111	chr20:11025111:G:A	1.06568e-05	-1.09928e-10	-0.847312
11025135	chr20:11025135:C:T	1.7421e-06	-1.55995	-1.09847
11025270	chr20:11025270:CT:C	1.74787e-06	-1.55847	-1.09665
11025494	chr20:11025494:T:C	1.73425e-06	-1.55888	-1.10405
11025617	chr20:11025617:G:A	1.76164e-06	-1.55672	-1.09054
11025637	chr20:11025637:C:T	8.51339e-06	-1.09928e-10	-1.07187
11025772	chr20:11025772:C:T	1.72846e-06	-1.55622	-1.11006
11025790	chr20:11025790:A:G	1.74228e-06	-1.55237	-1.10594
11025852	chr20:11025852:C:T	9.31238e-06	-1.09928e-10	-0.982163
11026031	chr20:11026031:A:G	8.8975e-06	-1.09928e-10	-1.02774
11026463	chr20:11026463:T:C	1.85143e-06	-1.49987	-1.09768
11026560	chr20:11026560:C:A	2.1731e-05	-1.09928e-10	-0.134766
11026700	chr20:11026700:C:T	1.79825e-06	-1.53617	-1.09052
11026726	chr20:11026726:A:G	1.78152e-06	-1.53466	-1.10138
11026962	chr20:11026962:C:T	8.03206e-06	-1.09928e-10	-1.13007
11027023	chr20:11027023:A:T	2.06673e-06	-1.39388	-1.09366
11027302	chr20:11027302:A:G	5.81135e-06	-1.45369	-2.28909e-10
11027502	chr20:11027502:G:C	5.22983e-06	-1.55913	-2.28909e-10
11027734	chr20:11027734:A:C	8.75062e-06	-1.56108	0.516695
11028052	chr20:11028052:T:C	1.74695e-06	-1.51154	-1.14409
11028123	chr20:11028123:A:G	7.89488e-06	-1.09928e-10	-1.14729
11028460	chr20:11028460:G:T	3.72681e-06	-1.2502	-0.64776
11028587	chr20:11028587:C:T	1.86112e-06	-1.4555	-1.13683
11028613	chr20:11028613:A:G	1.4793e-05	-1.09928e-10	-0.519354
11028777	chr20:11028777:G:T	7.80195e-06	-1.15913	-2.28909e-10
11029371	chr20:11029371:GCTC:G	7.81327e-06	-1.09928e-10	-1.15768
11029622	chr20:11029622:C:T	2.04021e-05	-1.09928e-10	-0.19787
11029641	chr20:11029641:T:C	8.22059e-06	-1.09928e-10	-1.10686
11029801	chr20:11029801:G:C	1.95278e-06	-1.42532	-1.11893
11030049	chr20:11030049:T:C	1.52713e-05	-1.09928e-10	-0.487534
11030458	chr20:11030458:A:G	7.9159e-06	-1.09928e-10	-1.14463
11030567	chr20:11030567:A:G	7.84873e-06	-1.09928e-10	-1.15316
11030587	chr20:11030587:G:A	1.76979e-06	-1.50572	-1.13693
11030873	chr20:11030873:C:A	8.38618e-06	-1.09928e-10	-1.08692
11031228	chr20:11031228:G:A	5.29492e-06	-1.54676	-2.28909e-10
11031288	chr20:11031288:A:G	1.79821e-06	-1.48285	-1.14387
11031761	chr20:11031761:A:G	8.9881e-06	-1.09928e-10	-1.01761
11031911	chr20:11031911:C:T	7.91861e-06	-1.09928e-10	-1.14429
11031984	chr20:11031984:T:C	2.02088e-06	-1.50113	-1.00884
11032251	chr20:11032251:A:G	1.97879e-06	-1.40321	-1.12782
11032526	chr20:11032526:T:C	1.68875e-06	-1.55557	-1.13395
11032922	chr20:11032922:A:C	3.06036e-06	-1.46074	-0.63424
11033003	chr20:11033003:A:G	1.83174e-06	-1.48419	-1.12405
11033711	chr20:11033711:A:T	8.76035e-06	-1.09928e-10	-1.04327
11034056	chr20:11034056:G:A	1.77151e-06	-1.53898	-1.1027
11034063	chr20:11034063:G:A	1.11591e-05	-1.09928e-10	-0.801248
11034397	chr20:11034397:ATGG:A	1.38679e-05	-1.09928e-10	-0.583934
11034718	chr20:11034718:T:C	4.22887e-06	-1.15711	-0.614459
11034723	chr20:11034723:G:C	3.18043e-06	-0.994865	-1.06163
11034811	chr20:11034811:T:C	1.98008e-06	-1.4871	-1.04327
11034996	chr20:11034996:G:A	1.25925e-05	-1.09928e-10	-0.680403
11035047	chr20:11035047:T:C	4.36169e-05	-1.09928e-10	0.561937
11035099	chr20:11035099:A:G	2.38892e-05	-1.09928e-10	-0.0400813
11035131	chr20:11035131:T:A	1.09778e-05	-1.09928e-10	-0.817636
11035566	chr20:11035566:T:C	0.000468144	2.93527	-2.28909e-10
11035651	chr20:11035651:T:TGTG	3.05342e-06	-1.54535	-0.551891
11036318	chr20:11036318:C:T	1.003e-05	-1.09928e-10	-0.907932
11036557	chr20:11036557:T:C	9.63605e-06	-1.09928e-10	-0.947996
11037064	chr20:11037064:G:A	7.91204e-06	-1.09928e-10	-1.14512
11037148	chr20:11037148:T:G	6.66086e-06	-1.31115	-0.00611284
11037318	chr20:11037318:A:G	1.4352e-05	-1.09928e-10	-0.549615
11037333	chr20:11037333:C:T	2.40564e-06	-1.56026	-0.775433
11037978	chr20:11037978:G:A	2.34209e-06	-1.24704	-1.11543
11038024	chr20:11038024:T:C	2.76012e-06	-1.5235	-0.674734
11038600	chr20:11038600:A:G	8.68348e-06	-1.09928e-10	-1.05209
11038907	chr20:11038907:C:T	0.000133688	-1.09928e-10	1.682
11039200	chr20:11039200:A:G	1.10762e-05	-1.09928e-10	-0.808706
11039726	chr20:11039726:A:G	6.45808e-06	-1.34817	-2.28909e-10
11040078	chr20:11040078:C:G	9.23414e-06	-0.899302	-0.0912979
11040450	chr20:11040450:A:G	1.80132e-06	-1.52536	-1.09963
11040474	chr20:11040474:G:A	6.26674e-05	0.924334	-2.28909e-10
11040635	chr20:11040635:T:C	0.000126617	-1.09928e-10	1.62766
11040862	chr20:11040862:T:C	0.000107552	-1.09928e-10	1.46446
11040995	chr20:11040995:A:G	3.58733e-06	-0.987211	-0.948888
11041269	chr20:11041269:C:T	9.14047e-06	-1.27783	0.277033
11041340	chr20:11041340:T:C	0.000117057	-1.09928e-10	1.54915
11041410	chr20:11041410:A:G	0.000117057	-1.09928e-10	1.54915
11041436	chr20:11041436:T:C	4.16344e-06	-0.701398	-1.08577
11041478	chr20:11041478:AGAG:A	1.89556e-06	-1.56055	-1.01344
11041582	chr20:11041582:C:T	0.000117057	-1.09928e-10	1.54915
11041695	chr20:11041695:C:T	8.33469e-06	-1.20611	0.113026
11041763	chr20:11041763:G:A	3.34811e-06	-1.17124	-0.833866
11041813	chr20:11041813:C:T	0.000117189	-1.09928e-10	1.55028
11041844	chr20:11041844:G:T	2.2801e-06	-1.56107	-0.82822
11041880	chr20:11041880:A:G	7.28121e-05	-1.09928e-10	1.07437
11041941	chr20:11041941:A:G	7.89698e-06	-1.09928e-10	-1.14703
11042225	chr20:11042225:C:T	5.30173e-06	-0.430698	-1.11478
11042388	chr20:11042388:A:G	0.000112006	-1.09928e-10	1.50504
11042478	chr20:11042478:T:C	0.000110312	-1.09928e-10	1.48981
11042698	chr20:11042698:G:A	5.962e-05	-1.09928e-10	0.874484
11042905	chr20:11042905:A:C	2.69284e-06	-1.55512	-0.66779
11043058	chr20:11043058:G:A	8.13308e-06	-1.09928e-10	-1.11757
11043492	chr20:11043492:TA:T	2.52514e-06	-1.55502	-0.732192
11043557	chr20:11043557:A:G	0.000114465	-1.09928e-10	1.52677
11043877	chr20:11043877:T:A	3.03491e-05	0.19926	-2.28909e-10
11044265	chr20:11044265:G:A	0.000121211	-1.09928e-10	1.58403
11044409	chr20:11044409:G:A	0.0001206	-1.09928e-10	1.57897
11045360	chr20:11045360:G:A	1.71667e-06	-1.51498	-1.15814
11045390	chr20:11045390:A:G	2.0026e-06	-1.56094	-0.958125
11045660	chr20:11045660:G:A	6.95115e-06	-1.2746	-2.28909e-10
11045877	chr20:11045877:T:A	8.13308e-06	-1.09928e-10	-1.11757
11046395	chr20:11046395:C:T	0.000141238	-1.09928e-10	1.73694
11046439	chr20:11046439:C:T	1.79036e-05	-1.09928e-10	-0.328506
11046854	chr20:11046854:C:CA	7.95248e-06	-1.09928e-10	-1.14002
11046870	chr20:11046870:T:C	3.7314e-06	-1.20652	-0.690199
11046962	chr20:11046962:G:A	9.00157e-06	-1.09928e-10	-1.01611
11047102	chr20:11047102:C:T	3.01103e-06	-1.11769	-0.99354
11047405	chr20:11047405:G:A	0.000126447	-1.09928e-10	1.62632
11048057	chr20:11048057:G:A	5.54172e-06	-0.359953	-1.14125
11048398	chr20:11048398:C:T	6.11918e-06	-0.28478	-1.1173
11048445	chr20:11048445:A:G	7.96475e-06	-1.09928e-10	-1.13848
11048466	chr20:11048466:T:C	9.4856e-06	-1.09928e-10	-0.963732
11048504	chr20:11048504:T:TTTCTTCCCC	7.97e-06	-1.09928e-10	-1.13782
11048888	chr20:11048888:G:T	8.08979e-05	-1.09928e-10	1.17968
11050021	chr20:11050021:G:A	8.71287e-06	-1.09928e-10	-1.04871
11050136	chr20:11050136:C:T	6.1744e-06	-1.3931	-2.28909e-10
11050464	chr20:11050464:G:A	0.000127849	-1.09928e-10	1.63735
11050474	chr20:11050474:A:G	1.78608e-06	-1.50946	-1.12403
11050723	chr20:11050723:T:C	2.87192e-06	-1.56095	-0.597576
11050900	chr20:11050900:A:T	0.000117713	-1.09928e-10	1.55474
11051230	chr20:11051230:T:C	3.62885e-06	-1.23377	-0.690826
11051533	chr20:11051533:A:G	1.88765e-06	-1.51517	-1.063
11051613	chr20:11051613:T:C	3.28475e-05	-1.09928e-10	0.278368
11051758	chr20:11051758:A:G	1.04532e-05	-1.09928e-10	-0.866598
11051786	chr20:11051786:C:T	0.000119732	-1.09928e-10	1.57175
11051796	chr20:11051796:T:A	0.000125606	-1.09928e-10	1.61964
11051860	chr20:11051860:T:C	5.22028e-06	-1.56096	-2.28909e-10
11051897	chr20:11051897:T:A	4.17506e-06	-1.54525	-0.239123
11052139	chr20:11052139:T:C	1.6998e-06	-1.5371	-1.1459
11052158	chr20:11052158:T:C	0.000126737	-1.09928e-10	1.62861
11052398	chr20:11052398:G:A	8.37159e-06	-1.09928e-10	-1.08866
11052746	chr20:11052746:G:A	5.59081e-06	-0.507958	-0.984426
11052748	chr20:11052748:A:G	7.96586e-06	-1.09928e-10	-1.13834
11053639	chr20:11053639:G:A	5.35695e-06	-1.53511	-2.28909e-10
11055085	chr20:11055085:T:C	3.06222e-06	-0.938455	-1.15591
11055133	chr20:11055133:A:T	1.07633e-05	-0.678829	-0.158533
11055590	chr20:11055590:T:C	6.90356e-06	-1.28147	-2.28909e-10
11055854	chr20:11055854:G:A	7.55347e-06	-1.1915	-2.28909e-10
11056175	chr20:11056175:G:A	2.58752e-05	-1.09928e-10	0.0397767
11056199	chr20:11056199:A:C	8.54418e-06	-1.09928e-10	-1.06826
11056506	chr20:11056506:T:C	1.5336e-05	-1.43497	0.951659
11056575	chr20:11056575:G:A	9.66802e-06	-1.09928e-10	-0.944684
11056613	chr20:11056613:C:T	3.6705e-06	-1.18632	-0.726858
11057284	chr20:11057284:A:G	1.94462e-05	-0.245857	-2.28909e-10
11057391	chr20:11057391:A:G	1.01661e-05	-0.872224	-0.0222271
11057493	chr20:11057493:G:A	8.24672e-06	-1.09928e-10	-1.10369
11057736	chr20:11057736:C:T	8.40621e-06	-1.09928e-10	-1.08454
11057752	chr20:11057752:A:T	6.64344e-05	-1.09928e-10	0.982707
11057886	chr20:11057886:T:G	6.34992e-05	-1.09928e-10	0.93752
11058149	chr20:11058149:G:A	8.05371e-06	-1.09928e-10	-1.12737
11058227	chr20:11058227:C:T	5.32462e-06	-1.54117	-2.28909e-10
11058380	chr20:11058380:G:T	8.50416e-06	-1.09928e-10	-1.07295
11058721	chr20:11058721:G:A	9.85528e-06	-1.09928e-10	-0.9255
11058772	chr20:11058772:T:C	8.5628e-06	-1.09928e-10	-1.06608
11059134	chr20:11059134:T:C	1.09479e-05	-1.09928e-10	-0.820363
11059247	chr20:11059247:G:A	8.01497e-06	-1.09928e-10	-1.1322
11059354	chr20:11059354:C:T	1.68379e-06	-1.53626	-1.1562
11059759	chr20:11059759:G:A	2.58236e-05	-1.09928e-10	0.0377832
11060066	chr20:11060066:A:C	0.000107639	-1.09928e-10	1.46527
11060621	chr20:11060621:T:C	4.09793e-06	-1.05766	-0.745368
11061171	chr20:11061171:C:A	8.08565e-06	-1.09928e-10	-1.12342
11061507	chr20:11061507:G:A	1.06312e-05	-0.657426	-0.192289
11061627	chr20:11061627:A:C	8.46364e-06	-1.09928e-10	-1.07773
11061680	chr20:11061680:T:C	1.70642e-06	-1.52119	-1.15792
11061919	chr20:11061919:A:G	8.00163e-06	-1.09928e-10	-1.13386
11062056	chr20:11062056:A:G	8.53418e-06	-1.09928e-10	-1.06943
11062458	chr20:11062458:G:A	1.0267e-05	-0.688353	-0.196222
11062706	chr20:11062706:G:A	7.86677e-06	-1.09928e-10	-1.15086
11063225	chr20:11063225:T:C	1.68853e-06	-1.54812	-1.14153
11063516	chr20:11063516:A:G	9.1277e-06	-1.09928e-10	-1.00219
11063518	chr20:11063518:C:A	3.34347e-06	-1.55563	-0.450866
11063801	chr20:11063801:A:G	8.94183e-06	-1.09928e-10	-1.02277
11063941	chr20:11063941:G:A	9.06363e-06	-0.787713	-0.221525
11064266	chr20:11064266:A:G	3.78424e-06	-1.56032	-0.322344
11064572	chr20:11064572:G:GAGCATTTT	1.70081e-06	-1.52942	-1.15298
11064577	chr20:11064577:C:G	1.70408e-06	-1.52743	-1.15305
11064796	chr20:11064796:A:G	1.04497e-05	-1.09928e-10	-0.86693
11065224	chr20:11065224:C:G	7.81112e-06	-1.09928e-10	-1.15796
11065430	chr20:11065430:C:T	7.83394e-06	-1.09928e-10	-1.15504
11065952	chr20:11065952:G:C	8.57522e-06	-1.09928e-10	-1.06463
11065971	chr20:11065971:G:A	3.11326e-06	-0.92105	-1.15679
11066750	chr20:11066750:C:A	5.68821e-06	-0.612789	-0.862323
11066898	chr20:11066898:A:T	1.15936e-05	-1.09928e-10	-0.763057
11066948	chr20:11066948:T:C	1.95845e-06	-1.44967	-1.09169
11068351	chr20:11068351:G:T	6.58911e-06	-1.32809	-2.28909e-10
11068387	chr20:11068387:C:T	2.32463e-06	-1.56039	-0.80956
11068403	chr20:11068403:A:T	1.85917e-05	-0.242986	-0.0478048
11068751	chr20:11068751:A:C	8.56428e-06	-1.09928e-10	-1.06591
11068957	chr20:11068957:C:T	2.20011e-06	-1.56089	-0.864107
11069042	chr20:11069042:A:G	2.03047e-05	-1.09928e-10	-0.202656
11070407	chr20:11070407:C:T	8.7831e-06	-1.09928e-10	-1.04068
11070534	chr20:11070534:G:A	1.08493e-05	-1.09928e-10	-0.829402
11070811	chr20:11070811:T:G	1.81375e-06	-1.4603	-1.15781
11071242	chr20:11071242:T:C	6.05646e-06	-1.41238	-2.28909e-10
11071413	chr20:11071413:C:A	2.20196e-06	-1.26812	-1.15604
11071656	chr20:11071656:A:T	1.09675e-05	-1.09928e-10	-0.818572
11072008	chr20:11072008:T:G	2.71065e-06	-1.17673	-1.03959
11072242	chr20:11072242:G:T	2.80667e-06	-1.04262	-1.13889
11072381	chr20:11072381:G:T	3.68922e-06	-0.749997	-1.15809
11072510	chr20:11072510:C:A	1.68729e-06	-1.55867	-1.13171
11072759	chr20:11072759:G:A	5.55648e-06	-1.42593	-0.0726151
11072871	chr20:11072871:T:C	4.8171e-06	-1.45597	-0.185368
11073190	chr20:11073190:C:T	1.71706e-06	-1.5602	-1.11269
11073253	chr20:11073253:A:G	1.67133e-06	-1.55884	-1.14105
11073548	chr20:11073548:A:G	5.23466e-06	-1.38702	-0.171182
11073905	chr20:11073905:G:A	4.51596e-06	-0.628684	-1.07721
11074033	chr20:11074033:AG:A	8.67427e-06	-1.06065	0.00750398
11074221	chr20:11074221:C:T	1.24592e-05	-0.113554	-0.577494
11074244	chr20:11074244:G:A	1.18352e-05	-0.146822	-0.595603
11074309	chr20:11074309:A:G	4.64835e-06	-0.602879	-1.07412
11074358	chr20:11074358:G:A	2.24218e-05	0.474654	-0.578128
11074405	chr20:11074405:A:G	2.02054e-05	-0.202719	-0.00483932
11074518	chr20:11074518:G:A	8.0386e-06	-1.09928e-10	-1.12925
11075039	chr20:11075039:T:A	7.87366e-06	-1.09928e-10	-1.14998
11075196	chr20:11075196:A:C	2.01208e-06	-1.42591	-1.08843
11075450	chr20:11075450:C:A	2.51078e-06	-1.13678	-1.15613
11075483	chr20:11075483:A:G	1.44521e-05	-0.152161	-0.390506
11075820	chr20:11075820:C:T	6.03754e-06	-0.544959	-0.870553
11075965	chr20:11075965:G:A	8.20263e-06	-1.09928e-10	-1.10905
11075969	chr20:11075969:C:T	2.12784e-05	0.461442	-0.617257
11076312	chr20:11076312:G:A	2.03248e-05	-0.195763	-0.00590404
11076486	chr20:11076486:T:C	1.14987e-05	-1.09928e-10	-0.771272
11076779	chr20:11076779:C:A	5.69693e-06	-1.43019	-0.0433923
11076894	chr20:11076894:C:T	2.53636e-06	-1.1379	-1.14487
11076925	chr20:11076925:CTTTACGA:C	1.23595e-05	-0.69908	-2.28909e-10
11077109	chr20:11077109:CAT:C	8.63106e-06	-1.09928e-10	-1.05814
11077126	chr20:11077126:G:A	1.91943e-06	-1.40385	-1.15763
11077424	chr20:11077424:A:G	2.46608e-06	-1.1568	-1.15408
11077541	chr20:11077541:G:T	1.95271e-05	-0.221371	-0.0203351
11077663	chr20:11077663:G:A	1.78014e-06	-1.48203	-1.15479
11077736	chr20:11077736:G:A	1.69892e-05	-1.09928e-10	-0.380932
11078130	chr20:11078130:C:T	4.14663e-06	-1.33668	-0.454529
11078232	chr20:11078232:C:T	4.97526e-06	-1.40661	-0.20242
11078455	chr20:11078455:C:T	3.98604e-06	-1.34545	-0.485259
11078488	chr20:11078488:AGAG:A	3.29241e-05	-1.09928e-10	0.280696
11078882	chr20:11078882:TTGGGG:T	2.31456e-05	-0.083173	0.0114691
11079089	chr20:11079089:C:T	6.24637e-06	-1.36651	-0.0150001
11079225	chr20:11079225:A:G	2.1431e-06	-1.54314	-0.90812
11079278	chr20:11079278:T:C	1.27519e-05	-1.09928e-10	-0.667828
11079981	chr20:11079981:G:T	1.7519e-06	-1.4949	-1.1579
11080236	chr20:11080236:G:A	6.08964e-06	-1.3573	-0.0496233
11080277	chr20:11080277:G:A	1.84659e-06	-1.51132	-1.08885
11080497	chr20:11080497:T:C	3.53909e-06	-0.810478	-1.13916
11081288	chr20:11081288:C:T	1.30493e-05	-1.09928e-10	-0.64477
11081482	chr20:11081482:C:T	7.22522e-06	-0.991912	-0.244018
11081506	chr20:11081506:G:A	9.22464e-06	-1.09928e-10	-0.99163
11081549	chr20:11081549:G:A	6.60235e-06	-1.32608	-2.28909e-10
11081612	chr20:11081612:G:T	7.83769e-06	-1.09928e-10	-1.15456
11081799	chr20:11081799:A:G	1.02335e-05	-1.09928e-10	-0.887843
11081865	chr20:11081865:C:G	8.47292e-06	-1.09928e-10	-1.07663
11081895	chr20:11081895:C:T	1.03593e-05	-1.09928e-10	-0.875628
11081999	chr20:11081999:T:C	7.86715e-06	-1.09928e-10	-1.15081
11082558	chr20:11082558:G:A	9.76272e-06	-1.09928e-10	-0.934936
11082650	chr20:11082650:T:G	8.39552e-06	-1.09928e-10	-1.08581
11082748	chr20:11082748:G:T	8.0893e-06	-1.09928e-10	-1.12297
11082803	chr20:11082803:A:C	8.30823e-06	-1.09928e-10	-1.09626
11082829	chr20:11082829:G:A	1.72433e-06	-1.5158	-1.15287
11083445	chr20:11083445:G:A	8.6364e-06	-1.09928e-10	-1.05752
11083589	chr20:11083589:A:G	2.53645e-06	-1.18141	-1.10133
11083655	chr20:11083655:A:G	8.63723e-06	-1.09928e-10	-1.05743
11083757	chr20:11083757:T:C	9.87686e-06	-1.09928e-10	-0.923313
11084040	chr20:11084040:T:C	1.0271e-05	-1.09928e-10	-0.884186
11084339	chr20:11084339:C:T	1.66645e-05	-1.09928e-10	-0.400227
11084583	chr20:11084583:G:A	1.08015e-05	-1.09928e-10	-0.833823
11084796	chr20:11084796:T:C	1.03191e-05	-1.09928e-10	-0.87951
11085682	chr20:11085682:A:T	8.82154e-06	-1.09928e-10	-1.03631
11085778	chr20:11085778:A:T	1.11255e-05	-1.09928e-10	-0.804264
11086138	chr20:11086138:G:A	8.0466e-06	-1.09928e-10	-1.12826
11086471	chr20:11086471:T:G	4.17013e-06	-1.12114	-0.664419
11086603	chr20:11086603:C:T	1.33097e-05	-1.09928e-10	-0.625014
11086712	chr20:11086712:G:A	6.19082e-06	-1.39044	-2.28909e-10
11087060	chr20:11087060:C:T	8.5843e-06	-1.09928e-10	-1.06357
11087191	chr20:11087191:G:A	3.52141e-06	-0.814814	-1.13983
11087269	chr20:11087269:C:G	9.57114e-06	-1.09928e-10	-0.954755
11087607	chr20:11087607:T:G	1.05259e-05	-1.09928e-10	-0.859666
11087618	chr20:11087618:G:A	8.54792e-06	-1.09928e-10	-1.06782
11087937	chr20:11087937:C:T	9.28332e-06	-1.09928e-10	-0.985288
11087943	chr20:11087943:C:T	3.30466e-06	-0.860032	-1.15814
11088602	chr20:11088602:A:G	4.53924e-06	-0.736156	-0.964593
11088808	chr20:11088808:T:C	7.17235e-06	-1.24327	-2.28909e-10
11088821	chr20:11088821:T:C	4.2991e-06	-1.04493	-0.71017
11088887	chr20:11088887:A:G	1.87816e-05	0.706175	-0.986807
11089132	chr20:11089132:C:T	1.04378e-05	-1.09928e-10	-0.868071
11089136	chr20:11089136:T:A	3.19616e-06	-0.894616	-1.15694
11090122	chr20:11090122:T:A	1.79566e-05	-1.09928e-10	-0.32555
11090243	chr20:11090243:A:G	5.72143e-06	-0.414258	-1.05503
11090276	chr20:11090276:T:C	2.90772e-06	-1.40873	-0.737411
11090406	chr20:11090406:C:T	1.02336e-05	-1.09928e-10	-0.887832
11090407	chr20:11090407:A:G	4.31479e-06	-0.673728	-1.07773
11090754	chr20:11090754:A:G	8.26207e-06	-1.09928e-10	-1.10183
11091370	chr20:11091370:G:A	9.0058e-06	-1.09928e-10	-1.01564
11091521	chr20:11091521:C:T	1.27108e-05	-1.09928e-10	-0.671059
11091624	chr20:11091624:C:A	3.70512e-06	-0.764071	-1.13972
11092137	chr20:11092137:T:C	5.34758e-06	-0.861309	-0.675555
11092741	chr20:11092741:A:G	3.48384e-06	-0.987814	-0.977558
11092840	chr20:11092840:A:C	8.8526e-06	-1.09928e-10	-1.0328
11092985	chr20:11092985:A:G	4.85993e-06	-1.05038	-0.582104
11093288	chr20:11093288:T:C	5.04314e-06	-0.865742	-0.729737
11093342	chr20:11093342:G:A	1.40498e-05	-1.09928e-10	-0.570902
11093564	chr20:11093564:C:T	3.3794e-06	-0.92063	-1.07518
11093989	chr20:11093989:T:C	8.14572e-06	-1.09928e-10	-1.11601
11094012	chr20:11094012:C:T	7.92107e-06	-1.09928e-10	-1.14398
11094109	chr20:11094109:C:T	2.91193e-06	-0.987838	-1.15685
11094262	chr20:11094262:A:C	5.24241e-06	-1.55673	-2.28909e-10
11094535	chr20:11094535:A:T	3.00886e-06	-0.953914	-1.15803
11094797	chr20:11094797:C:G	9.87197e-06	-1.09928e-10	-0.923808
11094954	chr20:11094954:C:G	6.0425e-06	-1.41469	-2.28909e-10
11095015	chr20:11095015:C:T	9.38039e-06	-1.09928e-10	-0.974886
11095523	chr20:11095523:A:G	4.66784e-06	-0.752408	-0.920404
11095665	chr20:11095665:T:G	8.8545e-06	-1.09928e-10	-1.03258
11095814	chr20:11095814:G:A	8.30043e-06	-1.09928e-10	-1.0972
11096631	chr20:11096631:G:T	6.00639e-06	-1.42068	-2.28909e-10
11097060	chr20:11097060:C:G	4.0838e-06	-1.06657	-0.739913
11097089	chr20:11097089:C:T	1.37417e-05	-1.09928e-10	-0.593073
11097473	chr20:11097473:G:T	1.33029e-05	-1.09928e-10	-0.625527
11097606	chr20:11097606:G:A	4.0297e-06	-0.791429	-1.02839
11097887	chr20:11097887:T:C	1.34552e-05	-1.09928e-10	-0.614145
11097964	chr20:11097964:C:T	4.19117e-05	0.537488	-0.0154312
11098111	chr20:11098111:A:G	9.98017e-06	-1.09928e-10	-0.912907
11098557	chr20:11098557:G:A	1.53972e-05	0.530601	-1.00992
11098629	chr20:11098629:G:A	1.26931e-05	-1.09928e-10	-0.672446
11098747	chr20:11098747:C:T	1.98969e-05	0.873032	-1.09598
11098831	chr20:11098831:C:T	4.42545e-06	-0.838267	-0.887868
11099048	chr20:11099048:A:G	1.09188e-05	-1.09928e-10	-0.82302
11099091	chr20:11099091:A:G	1.02869e-05	0.27543	-1.15807
11099129	chr20:11099129:G:T	8.14572e-06	-1.09928e-10	-1.11601
11099629	chr20:11099629:T:C	7.95034e-06	-1.09928e-10	-1.14029
11099660	chr20:11099660:T:G	1.3268e-05	-1.09928e-10	-0.628153
11099743	chr20:11099743:G:A	9.63563e-06	-1.09928e-10	-0.94804
11099912	chr20:11099912:T:C	8.16996e-06	-1.09928e-10	-1.11304
11100086	chr20:11100086:G:A	1.00129e-05	-1.09928e-10	-0.909629
11100272	chr20:11100272:A:G	2.78165e-06	-1.03354	-1.15692
11100444	chr20:11100444:C:T	1.21848e-05	-1.09928e-10	-0.713322
11100586	chr20:11100586:A:C	8.91181e-06	-1.02613	-2.28909e-10
11100932	chr20:11100932:C:G	5.93668e-06	-1.43236	-2.28909e-10
11100959	chr20:11100959:T:A	2.47536e-05	-1.09928e-10	-0.00453542
11100986	chr20:11100986:T:C	1.43202e-05	-1.09928e-10	-0.551836
11101015	chr20:11101015:A:G	7.08501e-06	-0.64214	-0.613387
11101576	chr20:11101576:A:G	5.22034e-06	-1.56095	-2.28909e-10
11101715	chr20:11101715:C:T	1.3334e-05	-1.09928e-10	-0.623187
11102423	chr20:11102423:G:T	1.42894e-05	-1.09928e-10	-0.553988
11102486	chr20:11102486:G:A	6.08411e-06	-1.40783	-2.28909e-10
11102524	chr20:11102524:G:A	7.95028e-06	-1.09928e-10	-1.1403
11102919	chr20:11102919:G:A	1.45128e-05	-1.09928e-10	-0.538478
11103308	chr20:11103308:A:C	2.71009e-05	-1.09928e-10	0.0860593
11103700	chr20:11103700:C:G	3.10293e-05	-1.09928e-10	0.221425
11103786	chr20:11103786:G:A	3.07255e-06	-1.14693	-0.944064
11104123	chr20:11104123:C:T	1.28356e-05	0.495393	-1.15668
11104565	chr20:11104565:A:C	2.64012e-06	-1.09067	-1.15202
11104572	chr20:11104572:G:A	9.03087e-06	-1.09928e-10	-1.01286
11104587	chr20:11104587:C:T	3.39519e-05	-1.09928e-10	0.311436
11104703	chr20:11104703:C:T	8.36227e-06	-1.09928e-10	-1.08978
11104938	chr20:11104938:CCAGGTAACAAACCTGCACA:C	1.02414e-05	-1.09928e-10	-0.887065
11104984	chr20:11104984:G:A	2.55408e-06	-1.11792	-1.15789
11105168	chr20:11105168:T:C	1.09401e-05	-1.09928e-10	-0.821072
11105424	chr20:11105424:G:A	8.85384e-06	-1.09928e-10	-1.03266
11105456	chr20:11105456:T:A	9.07555e-06	-1.09928e-10	-1.00792
11105982	chr20:11105982:A:G	2.49103e-06	-1.26063	-1.04018
11106192	chr20:11106192:A:C	9.29746e-06	-1.09928e-10	-0.983766
11106201	chr20:11106201:G:C	1.08086e-05	-1.09928e-10	-0.833163
11106438	chr20:11106438:C:A	1.51813e-05	-1.09928e-10	-0.49344
11106484	chr20:11106484:A:G	2.38158e-06	-1.19571	-1.15003
11106488	chr20:11106488:G:A	2.39136e-06	-1.18674	-1.15491
11106526	chr20:11106526:C:T	9.03003e-06	-1.01295	-2.28909e-10
11106575	chr20:11106575:A:G	2.80236e-06	-1.03155	-1.15149
11106648	chr20:11106648:A:G	1.47668e-05	-1.09928e-10	-0.521126
11106697	chr20:11106697:T:C	9.01351e-06	-1.09928e-10	-1.01478
11106906	chr20:11106906:C:T	1.77724e-06	-1.51012	-1.12832
11107285	chr20:11107285:T:C	3.10414e-05	-1.09928e-10	0.221814
11108315	chr20:11108315:C:T	1.54906e-05	-1.09928e-10	-0.473276
11108490	chr20:11108490:C:G	1.22591e-05	-1.09928e-10	-0.707237
11108498	chr20:11108498:A:G	1.22658e-05	-1.09928e-10	-0.706695
11108949	chr20:11108949:C:T	1.88636e-05	-0.276273	-2.28909e-10
11109039	chr20:11109039:G:T	9.34445e-06	-1.09928e-10	-0.978725
11109279	chr20:11109279:T:A	1.87371e-06	-1.51145	-1.07414
11109323	chr20:11109323:T:C	1.14012e-05	-1.09928e-10	-0.779787
11109424	chr20:11109424:C:A	9.90733e-06	-1.43442	0.514185
11109717	chr20:11109717:T:C	2.05132e-05	-1.09928e-10	-0.192441
11109904	chr20:11109904:C:A	6.38951e-06	-1.44656	0.0877124
11110009	chr20:11110009:C:T	3.55382e-06	-1.51104	-0.434448
11110541	chr20:11110541:A:G	6.85104e-06	-1.40238	0.113272
11110686	chr20:11110686:A:G	5.40387e-06	-1.52639	-2.28909e-10
11110810	chr20:11110810:C:T	8.06667e-06	-1.45488	0.329116
11110833	chr20:11110833:C:T	1.19955e-05	-1.09928e-10	-0.728974
11111087	chr20:11111087:T:C	1.02568e-05	-1.09928e-10	-0.885571
11111192	chr20:11111192:A:G	9.65212e-06	-0.539086	-0.407244
11111321	chr20:11111321:A:AC	1.11006e-05	-1.09928e-10	-0.806505
11111342	chr20:11111342:T:C	1.11454e-05	-1.09928e-10	-0.80248
11111396	chr20:11111396:T:C	3.88732e-05	0.772233	-0.325434
11111417	chr20:11111417:A:G	1.05376e-05	-1.09928e-10	-0.858553
11111448	chr20:11111448:C:T	1.11454e-05	-1.09928e-10	-0.80248
11111557	chr20:11111557:G:A	1.07523e-05	-1.09928e-10	-0.838384
11111594	chr20:11111594:T:C	1.00412e-05	-0.450149	-0.45666
11111600	chr20:11111600:T:G	2.61892e-06	-1.10888	-1.14186
11112182	chr20:11112182:TA:T	8.3651e-06	-1.09928e-10	-1.08944
11112396	chr20:11112396:A:T	1.45846e-05	-1.09928e-10	-0.533543
11112789	chr20:11112789:G:GAGAGA	1.07297e-05	-1.09928e-10	-0.840492
11112903	chr20:11112903:C:T	8.37701e-06	-1.09928e-10	-1.08802
11112974	chr20:11112974:T:C	8.39083e-06	-1.09928e-10	-1.08637
11113036	chr20:11113036:A:G	8.33927e-06	-1.09928e-10	-1.09253
11113218	chr20:11113218:G:A	1.69993e-06	-1.54995	-1.13297
11113225	chr20:11113225:C:A	2.9834e-05	0.182142	-2.28909e-10
11113339	chr20:11113339:A:G	5.53793e-06	-1.50189	-2.28909e-10
11113448	chr20:11113448:A:G	2.28248e-06	-1.48126	-0.906983
11113787	chr20:11113787:T:A	8.4628e-06	-1.09928e-10	-1.07783
11113861	chr20:11113861:G:A	1.77669e-06	-1.55959	-1.07916
11114382	chr20:11114382:G:A	8.02429e-06	-1.09928e-10	-1.13103
11115092	chr20:11115092:T:C	2.10033e-06	-1.53889	-0.932522
11115884	chr20:11115884:T:C	5.35789e-06	-1.53494	-2.28909e-10
11116022	chr20:11116022:G:A	1.98468e-05	-0.225467	-2.28909e-10
11116146	chr20:11116146:G:A	9.31012e-06	-1.09928e-10	-0.982406
11116217	chr20:11116217:G:C	1.18496e-05	-1.09928e-10	-0.741216
11116411	chr20:11116411:A:G	9.11342e-06	-1.09928e-10	-1.00376
11116413	chr20:11116413:A:G	8.55529e-06	-1.09928e-10	-1.06696
11116439	chr20:11116439:T:A	1.48024e-05	-1.09928e-10	-0.51872
11116507	chr20:11116507:T:C	8.21384e-06	-1.10769	-2.28909e-10
11116521	chr20:11116521:T:A	8.23058e-06	-1.10565	-2.28909e-10
11116541	chr20:11116541:G:A	7.92821e-06	-1.14308	-2.28909e-10
11116710	chr20:11116710:C:T	9.71954e-06	-1.09928e-10	-0.939369
11116794	chr20:11116794:T:C	1.73305e-06	-1.561	-1.10263
11116874	chr20:11116874:T:C	7.8935e-06	-1.09928e-10	-1.14747
11116999	chr20:11116999:C:T	1.34056e-05	-1.09928e-10	-0.617837
11117191	chr20:11117191:A:G	2.17839e-06	-1.32065	-1.11427
11117197	chr20:11117197:C:G	1.01542e-05	-1.09928e-10	-0.895624
11117372	chr20:11117372:A:G	9.21593e-06	-1.09928e-10	-0.992574
11117412	chr20:11117412:T:A	1.8959e-06	-1.54092	-1.03289
11117419	chr20:11117419:G:A	1.91495e-06	-1.54441	-1.0194
11117506	chr20:11117506:C:T	1.06951e-05	-1.09928e-10	-0.843718
11117587	chr20:11117587:G:A	2.15371e-06	-1.55819	-0.888125
11117896	chr20:11117896:A:T	1.43843e-05	-1.09928e-10	-0.547373
11118124	chr20:11118124:A:G	1.10501e-05	-1.09928e-10	-0.811069
11118420	chr20:11118420:T:C	1.29062e-05	-1.09928e-10	-0.6558
11118739	chr20:11118739:T:C	5.64107e-06	-1.48343	-2.28909e-10
11118955	chr20:11118955:T:A	1.26957e-05	-1.09928e-10	-0.672243
11119285	chr20:11119285:A:G	2.05525e-06	-1.50174	-0.991367
11120057	chr20:11120057:GAGAA:G	1.84001e-05	-1.09928e-10	-0.301152
11120074	chr20:11120074:A:T	2.59555e-06	-1.55687	-0.702838
11120399	chr20:11120399:C:T	9.26186e-06	-1.09928e-10	-0.987602
11120462	chr20:11120462:G:T	1.53684e-05	-0.481197	-2.28909e-10
11120592	chr20:11120592:A:G	9.28255e-06	-1.09928e-10	-0.985371
11120741	chr20:11120741:A:G	5.34926e-06	-1.53655	-2.28909e-10
11120972	chr20:11120972:A:C	7.82229e-06	-1.09928e-10	-1.15653
11121061	chr20:11121061:C:T	4.88409e-05	-1.09928e-10	0.675061
11121066	chr20:11121066:T:C	2.0445e-06	-1.53978	-0.958572
11121235	chr20:11121235:T:A	3.24808e-05	-1.09928e-10	0.267142
11121407	chr20:11121407:A:G	1.09653e-05	-0.818775	-2.28909e-10
11121454	chr20:11121454:G:A	7.93676e-06	-1.09928e-10	-1.142
11121532	chr20:11121532:A:G	2.60732e-06	-1.44813	-0.807055
11121870	chr20:11121870:A:G	1.42703e-05	-1.09928e-10	-0.555327
11122513	chr20:11122513:G:A	1.85907e-06	-1.48302	-1.11041
11122746	chr20:11122746:TAA:T	1.32155e-05	-1.09928e-10	-0.632116
11123096	chr20:11123096:A:T	8.38405e-06	-1.09928e-10	-1.08718
11123356	chr20:11123356:A:T	8.34399e-06	-1.09928e-10	-1.09197
11123358	chr20:11123358:C:A	2.04166e-05	-1.09928e-10	-0.197157
11123370	chr20:11123370:A:T	1.65361e-06	-1.55293	-1.15762
11123382	chr20:11123382:T:A	4.44355e-05	-1.09928e-10	0.580532
11123458	chr20:11123458:C:T	1.12929e-05	-1.09928e-10	-0.789337
11123725	chr20:11123725:G:C	1.86253e-05	-1.09928e-10	-0.288986
11123731	chr20:11123731:A:G	1.29361e-05	-1.09928e-10	-0.653487
11124102	chr20:11124102:G:A	6.89975e-06	-1.28202	-2.28909e-10
11124542	chr20:11124542:T:C	7.81108e-06	-1.09928e-10	-1.15796
11124745	chr20:11124745:G:A	2.08672e-06	-1.54318	-0.934734
11125144	chr20:11125144:G:A	4.8242e-05	-1.09928e-10	0.662723
11125172	chr20:11125172:A:G	1.85028e-05	-1.09928e-10	-0.295585
11125355	chr20:11125355:C:A	1.10321e-05	-1.09928e-10	-0.812701
11125509	chr20:11125509:G:C	1.86107e-05	-1.09928e-10	-0.28977
11125673	chr20:11125673:A:G	9.2627e-06	-1.09928e-10	-0.987512
11126180	chr20:11126180:T:C	1.10482e-05	-1.09928e-10	-0.811244
11126229	chr20:11126229:G:T	1.09397e-05	-1.09928e-10	-0.821108
11126336	chr20:11126336:A:G	1.10414e-05	-1.09928e-10	-0.811852
11126411	chr20:11126411:A:G	9.03757e-06	-1.09928e-10	-1.01212
11126714	chr20:11126714:C:T	3.63991e-05	-1.09928e-10	0.381036
11126730	chr20:11126730:T:G	1.11005e-05	-1.09928e-10	-0.806517
11126738	chr20:11126738:G:A	1.75586e-06	-1.51687	-1.13368
11126873	chr20:11126873:G:A	1.97201e-05	-1.09928e-10	-0.23187
11127183	chr20:11127183:C:T	1.16982e-05	-1.09928e-10	-0.754076
11127216	chr20:11127216:T:G	1.30021e-05	-1.09928e-10	-0.648398
11127552	chr20:11127552:A:G	1.9352e-05	-0.250711	-2.28909e-10
11128069	chr20:11128069:T:C	9.39186e-06	-1.09928e-10	-0.973664
11128112	chr20:11128112:G:A	1.82044e-05	-1.09928e-10	-0.311845
11128370	chr20:11128370:C:T	1.10989e-05	-1.09928e-10	-0.806661
11128546	chr20:11128546:C:G	1.15246e-05	-1.09928e-10	-0.769028
11128593	chr20:11128593:G:A	1.11615e-05	-1.09928e-10	-0.801037
11128984	chr20:11128984:T:G	1.2135e-05	-1.09928e-10	-0.71741
11129005	chr20:11129005:T:G	2.0325e-06	-1.549	-0.95524
11129106	chr20:11129106:G:C	1.11446e-05	-1.09928e-10	-0.802549
11129364	chr20:11129364:G:A	6.58489e-06	-1.32873	-2.28909e-10
11129685	chr20:11129685:T:C	9.03118e-06	-1.09928e-10	-1.01282
11129692	chr20:11129692:C:T	2.03775e-06	-1.54162	-0.960039
11130306	chr20:11130306:T:C	2.12003e-06	-1.51461	-0.947462
11130314	chr20:11130314:A:T	2.05253e-06	-1.53716	-0.957274
11130491	chr20:11130491:G:A	1.28683e-05	-1.09928e-10	-0.658743
11130601	chr20:11130601:G:C	1.32939e-05	-1.09928e-10	-0.626203
11130640	chr20:11130640:T:G	1.23897e-05	-1.09928e-10	-0.696639
11130761	chr20:11130761:C:A	1.81972e-05	-1.09928e-10	-0.312238
11131267	chr20:11131267:T:C	2.39657e-05	-1.09928e-10	-0.0368846
11131272	chr20:11131272:G:A	1.32102e-05	-1.09928e-10	-0.632519
11131290	chr20:11131290:G:A	7.8798e-06	-1.09928e-10	-1.1492
11131605	chr20:11131605:A:G	1.56043e-05	-1.09928e-10	-0.465963
11131905	chr20:11131905:A:C	2.36807e-06	-1.41923	-0.932204
11132568	chr20:11132568:T:C	1.54802e-05	-1.09928e-10	-0.473945
11132815	chr20:11132815:C:T	3.70811e-05	-1.09928e-10	0.399601
11133191	chr20:11133191:A:C	1.74405e-06	-1.54301	-1.11429
11133284	chr20:11133284:A:G	1.27872e-05	-1.09928e-10	-0.665061
11133947	chr20:11133947:A:C	1.56043e-05	-1.09928e-10	-0.465963
11134155	chr20:11134155:A:G	2.12498e-06	-1.51094	-0.948807
11134379	chr20:11134379:G:A	8.23501e-06	-1.09928e-10	-1.10511
11134495	chr20:11134495:T:C	8.01567e-06	-1.09928e-10	-1.13211
11134946	chr20:11134946:T:C	5.32168e-06	-1.54172	-2.28909e-10
11134966	chr20:11134966:T:C	8.26987e-06	-1.09928e-10	-1.10089
11135084	chr20:11135084:C:T	1.98959e-06	-1.52951	-0.996069
11135402	chr20:11135402:C:T	1.46335e-05	-1.09928e-10	-0.530192
11135518	chr20:11135518:G:A	8.56455e-06	-1.09928e-10	-1.06588
11135544	chr20:11135544:A:G	3.05512e-06	-1.54114	-0.555552
11136117	chr20:11136117:T:C	1.91224e-06	-1.49957	-1.06566
11136525	chr20:11136525:A:G	2.63315e-06	-1.3928	-0.852528
11137069	chr20:11137069:G:A	1.56976e-05	-1.09928e-10	-0.460002
11137093	chr20:11137093:T:C	6.72866e-06	-1.30713	-2.28909e-10
11137167	chr20:11137167:T:C	2.17457e-06	-1.51667	-0.920008
11137168	chr20:11137168:G:A	1.63045e-05	-1.09928e-10	-0.422069
11137397	chr20:11137397:T:C	1.85235e-06	-1.4718	-1.12525
11137808	chr20:11137808:A:G	2.55317e-06	-1.44161	-0.834559
11138081	chr20:11138081:C:T	1.03453e-05	-1.09928e-10	-0.876974
11138663	chr20:11138663:C:T	1.90383e-06	-1.54034	-1.0293
11139274	chr20:11139274:C:G	3.49938e-06	-0.931691	-1.02923
11139415	chr20:11139415:A:G	1.39184e-05	-1.09928e-10	-0.580298
11139440	chr20:11139440:T:A	2.08202e-06	-1.54192	-0.938242
11139719	chr20:11139719:T:C	1.70775e-06	-1.55259	-1.12575
11140268	chr20:11140268:C:T	1.85108e-06	-1.53825	-1.05949
11140355	chr20:11140355:A:G	1.8297e-06	-1.54565	-1.06371
11140383	chr20:11140383:C:T	1.93195e-06	-1.52378	-1.0312
11140779	chr20:11140779:G:C	3.10737e-06	-1.55418	-0.525556
11140960	chr20:11140960:A:G	1.7907e-06	-1.55476	-1.07614
11141141	chr20:11141141:T:C	1.32741e-05	-1.09928e-10	-0.62769
11141216	chr20:11141216:A:G	1.30295e-05	-1.09928e-10	-0.646291
11141493	chr20:11141493:C:T	1.3424e-05	-1.09928e-10	-0.616463
11141588	chr20:11141588:G:A	1.48769e-05	-1.09928e-10	-0.513701
11141791	chr20:11141791:A:C	2.39201e-06	-1.41074	-0.930637
11141865	chr20:11141865:A:G	1.33069e-05	-1.09928e-10	-0.625221
11141945	chr20:11141945:C:T	5.22969e-06	-1.55915	-2.28909e-10
11142021	chr20:11142021:T:C	1.94729e-06	-1.53831	-1.00876
11142086	chr20:11142086:G:A	2.04969e-05	-1.09928e-10	-0.193236
11142140	chr20:11142140:C:T	3.45199e-06	-1.38677	-0.587785
11142160	chr20:11142160:C:T	1.87327e-06	-1.54222	-1.0436
11142457	chr20:11142457:T:C	1.80564e-06	-1.49554	-1.12705
11142719	chr20:11142719:G:A	8.29156e-06	-1.09928e-10	-1.09827
11143015	chr20:11143015:G:T	1.82238e-06	-1.55712	-1.05625
11143458	chr20:11143458:C:T	1.20769e-05	-1.09928e-10	-0.722209
11143720	chr20:11143720:C:G	2.39661e-06	-1.55998	-0.779475
11144034	chr20:11144034:A:C	1.6612e-06	-1.56108	-1.14489
11144157	chr20:11144157:C:G	2.52097e-06	-1.54952	-0.739345
11144227	chr20:11144227:A:G	1.19314e-05	-1.09928e-10	-0.734334
11144320	chr20:11144320:T:A	1.53517e-05	-1.09928e-10	-0.482283
11144379	chr20:11144379:T:A	1.34822e-05	-1.09928e-10	-0.612138
11144541	chr20:11144541:A:C	2.15376e-06	-1.55562	-0.890672
11144574	chr20:11144574:A:G	1.85238e-05	-1.09928e-10	-0.294453
11144619	chr20:11144619:A:T	1.21134e-05	-1.09928e-10	-0.719193
11144792	chr20:11144792:G:C	2.84498e-06	-1.54282	-0.625134
11145033	chr20:11145033:A:G	1.06848e-05	-1.09928e-10	-0.844685
11145064	chr20:11145064:C:A	1.09119e-05	-1.09928e-10	-0.823654
11145308	chr20:11145308:T:G	7.90893e-06	-1.09928e-10	-1.14552
11145412	chr20:11145412:T:A	3.05684e-06	-1.49161	-0.604511
11145827	chr20:11145827:T:C	1.51332e-05	-1.09928e-10	-0.496615
11145844	chr20:11145844:A:G	1.81369e-06	-1.54763	-1.07052
11146321	chr20:11146321:C:T	3.16616e-06	-1.53513	-0.525855
11146663	chr20:11146663:T:C	8.86132e-06	-1.09928e-10	-1.03181
11146797	chr20:11146797:G:A	8.28569e-06	-1.09928e-10	-1.09898
11147131	chr20:11147131:T:G	3.07326e-06	-1.5512	-0.539568
11147252	chr20:11147252:C:T	3.03068e-06	-1.54975	-0.554975
11147525	chr20:11147525:C:T	3.05369e-06	-1.55243	-0.544726
11147776	chr20:11147776:C:T	1.85675e-06	-1.55188	-1.0428
11147877	chr20:11147877:T:A	9.45938e-06	-1.09928e-10	-0.9665
11147990	chr20:11147990:A:T	8.21968e-06	-1.09928e-10	-1.10698
11148005	chr20:11148005:A:G	3.0346e-06	-1.5571	-0.546329
11148370	chr20:11148370:G:A	7.82233e-06	-1.09928e-10	-1.15653
11148848	chr20:11148848:CTGT:C	7.91093e-06	-1.09928e-10	-1.14526
11149191	chr20:11149191:C:T	8.2116e-06	-1.09928e-10	-1.10796
11149197	chr20:11149197:G:A	3.39233e-06	-1.39248	-0.599511
11149439	chr20:11149439:A:G	3.09459e-06	-1.55441	-0.529444
11149634	chr20:11149634:G:A	1.98332e-05	-1.09928e-10	-0.22615
11150492	chr20:11150492:T:G	2.0964e-06	-1.55212	-0.921168
11150534	chr20:11150534:G:A	3.09621e-06	-1.55057	-0.532764
11150592	chr20:11150592:T:G	7.83984e-06	-1.09928e-10	-1.15429
11150647	chr20:11150647:C:T	9.43619e-06	-1.09928e-10	-0.968956
11150666	chr20:11150666:C:T	8.61498e-06	-1.09928e-10	-1.06
11150951	chr20:11150951:T:C	2.95633e-06	-1.55958	-0.569978
11151129	chr20:11151129:G:A	8.60014e-06	-1.09928e-10	-1.06173
11151216	chr20:11151216:G:A	2.41514e-06	-1.55717	-0.774583
11151264	chr20:11151264:G:A	1.56978e-05	-1.09928e-10	-0.45999
11151663	chr20:11151663:C:T	3.01586e-06	-1.54328	-0.566342
11151706	chr20:11151706:C:T	3.90592e-06	-1.54688	-0.304134
11151953	chr20:11151953:C:T	1.01837e-05	-1.09928e-10	-0.892722
11152112	chr20:11152112:A:T	8.19744e-06	-1.09928e-10	-1.10969
11152136	chr20:11152136:T:C	9.10019e-06	-1.09928e-10	-1.00521
11152406	chr20:11152406:G:A	1.40686e-05	-1.09928e-10	-0.569561
11152661	chr20:11152661:G:C	2.72025e-06	-1.54202	-0.67076
11152700	chr20:11152700:G:A	9.34445e-06	-1.09928e-10	-0.978725
11153194	chr20:11153194:T:G	9.40639e-06	-1.09928e-10	-0.972118
11153357	chr20:11153357:C:T	2.72902e-06	-1.53811	-0.671448
11153879	chr20:11153879:T:C	2.38867e-05	-1.09928e-10	-0.0401847
11153899	chr20:11153899:T:C	7.96957e-06	-1.09928e-10	-1.13788
11154259	chr20:11154259:C:T	1.67808e-06	-1.54799	-1.14787
11154567	chr20:11154567:T:A	5.29412e-06	-1.54691	-2.28909e-10
11154701	chr20:11154701:G:A	3.3649e-05	-1.09928e-10	0.302475
11154869	chr20:11154869:T:C	1.2495e-05	-1.09928e-10	-0.688181
11155074	chr20:11155074:A:T	1.06034e-05	-1.09928e-10	-0.85233
11155190	chr20:11155190:G:A	1.04576e-05	-1.09928e-10	-0.866175
11155426	chr20:11155426:T:A	1.95369e-06	-1.5453	-0.998489
11155893	chr20:11155893:T:C	1.21922e-05	-1.09928e-10	-0.712708
11155951	chr20:11155951:T:C	1.09356e-05	-1.09928e-10	-0.821487
11156166	chr20:11156166:G:A	2.70289e-06	-1.53355	-0.685636
11156206	chr20:11156206:C:T	2.13074e-06	-1.54387	-0.913168
11156245	chr20:11156245:T:G	1.30981e-05	-1.09928e-10	-0.64104
11156344	chr20:11156344:A:C	9.10161e-06	-1.09928e-10	-1.00506
11156859	chr20:11156859:A:T	8.85721e-06	-1.09928e-10	-1.03228
11156863	chr20:11156863:G:A	1.42273e-05	-1.09928e-10	-0.558347
11157071	chr20:11157071:T:G	1.93019e-06	-1.53556	-1.02033
11157148	chr20:11157148:A:T	3.12436e-06	-1.52052	-0.553762
11157389	chr20:11157389:G:A	5.8252e-06	-1.45131	-2.28909e-10
11157581	chr20:11157581:A:G	2.47376e-06	-1.56073	-0.747033
11157689	chr20:11157689:T:C	9.59884e-06	-1.09928e-10	-0.951865
11157712	chr20:11157712:C:T	8.48855e-06	-1.09928e-10	-1.07479
11157771	chr20:11157771:T:C	9.55907e-06	-1.09928e-10	-0.956017
11158013	chr20:11158013:A:G	8.89028e-06	-1.02855	-2.28909e-10
11158549	chr20:11158549:A:C	9.73126e-06	-1.09928e-10	-0.938164
11158632	chr20:11158632:T:C	6.05477e-06	-1.37424	-0.0384238
11158633	chr20:11158633:G:A	9.29928e-06	-1.09928e-10	-0.98357
11158765	chr20:11158765:A:G	1.23199e-05	-1.09928e-10	-0.70229
11159106	chr20:11159106:G:C	8.02607e-06	-1.09928e-10	-1.13081
11159133	chr20:11159133:T:C	1.12317e-05	-1.09928e-10	-0.794764
11159414	chr20:11159414:A:G	1.97634e-05	-1.09928e-10	-0.229677
11159665	chr20:11159665:GCA:G	8.49777e-06	-1.09928e-10	-1.0737
11159829	chr20:11159829:C:T	5.21964e-06	-1.56108	-2.28909e-10
11160432	chr20:11160432:A:G	8.50588e-06	-1.09928e-10	-1.07275
11160527	chr20:11160527:G:A	1.09579e-05	-1.09928e-10	-0.819447
11160605	chr20:11160605:G:C	6.17159e-06	-1.39355	-2.28909e-10
11161106	chr20:11161106:A:G	1.56738e-05	-0.461515	-2.28909e-10
11161184	chr20:11161184:C:T	2.83882e-05	-1.09928e-10	0.132466
11161335	chr20:11161335:G:A	0.000145557	-1.09928e-10	1.76706
11161447	chr20:11161447:G:A	2.56135e-06	-1.18643	-1.08654
11161664	chr20:11161664:A:T	1.05717e-05	-1.09928e-10	-0.855328
11161755	chr20:11161755:T:TGTC	8.8603e-06	-1.09928e-10	-1.03193
11161999	chr20:11161999:A:G	7.81067e-06	-1.09928e-10	-1.15802
11162212	chr20:11162212:T:C	2.72377e-05	-1.09928e-10	0.0910954
11162385	chr20:11162385:T:G	1.12718e-05	-1.09928e-10	-0.791206
11163007	chr20:11163007:CTT:C	2.81716e-06	-1.02712	-1.15066
11163084	chr20:11163084:A:G	6.62036e-06	-1.32336	-2.28909e-10
11163354	chr20:11163354:CT:C	6.16569e-06	-1.39451	-2.28909e-10
11163375	chr20:11163375:A:G	9.26363e-06	-1.09928e-10	-0.987411
11163690	chr20:11163690:G:A	8.14608e-06	-1.49985	0.383881
11163812	chr20:11163812:G:A	1.52108e-05	-1.09928e-10	-0.491501
11163836	chr20:11163836:T:C	7.71981e-06	-1.55504	0.385319
11163899	chr20:11163899:C:T	1.81128e-05	-1.09928e-10	-0.316888
11164287	chr20:11164287:T:G	1.08524e-05	-1.09928e-10	-0.829125
11164316	chr20:11164316:T:C	0.000146235	-1.09928e-10	1.77171
11164843	chr20:11164843:T:C	5.99813e-06	-1.19605	-0.226011
11165074	chr20:11165074:G:A	8.62247e-06	-1.09928e-10	-1.05914
11165228	chr20:11165228:G:A	8.10858e-06	-1.09928e-10	-1.12058
11165264	chr20:11165264:ACT:A	2.86547e-06	-1.35643	-0.804344
11165352	chr20:11165352:A:T	2.14282e-06	-1.52485	-0.926537
11165512	chr20:11165512:T:C	5.51599e-05	-1.09928e-10	0.79673
11165653	chr20:11165653:C:T	1.60663e-05	-0.436785	-2.28909e-10
11165889	chr20:11165889:G:A	1.68781e-05	-1.09928e-10	-0.387488
11166067	chr20:11166067:G:A	7.81172e-06	-1.09928e-10	-1.15788
11166299	chr20:11166299:C:T	1.27713e-05	-1.09928e-10	-0.666306
11166884	chr20:11166884:A:G	2.27059e-06	-1.54167	-0.851801
11167078	chr20:11167078:C:A	1.7626e-06	-1.54508	-1.10164
11167679	chr20:11167679:G:A	1.77591e-06	-1.55872	-1.08047
11167843	chr20:11167843:G:C	1.43477e-05	-1.09928e-10	-0.549917
11167980	chr20:11167980:A:G	1.86526e-06	-1.50063	-1.08947
11168270	chr20:11168270:G:A	1.73947e-06	-1.55993	-1.1
11169327	chr20:11169327:C:T	3.32641e-06	-0.899431	-1.11218
11169789	chr20:11169789:T:G	3.36505e-06	-0.872367	-1.1277
11170309	chr20:11170309:T:A	2.00084e-05	-1.09928e-10	-0.217354
11170371	chr20:11170371:C:G	1.76583e-06	-1.56088	-1.08401
11170731	chr20:11170731:T:C	3.23748e-06	-0.889297	-1.14941
11171596	chr20:11171596:A:C	1.74937e-06	-1.55918	-1.09507
11171922	chr20:11171922:G:A	3.14777e-06	-1.08149	-0.985321
11171986	chr20:11171986:T:G	1.92091e-06	-1.54871	-1.012
11172105	chr20:11172105:T:A	1.0161e-05	-1.09928e-10	-0.894947
11172372	chr20:11172372:G:A	1.05169e-05	-1.09928e-10	-0.860523
11172611	chr20:11172611:A:G	7.8105e-06	-1.09928e-10	-1.15804
11173046	chr20:11173046:A:G	8.61968e-06	-1.09928e-10	-1.05946
11173452	chr20:11173452:A:G	1.81695e-06	-1.55745	-1.0589
11173681	chr20:11173681:T:C	3.36029e-06	-0.861073	-1.14041
11174191	chr20:11174191:C:A	2.96294e-06	-0.991151	-1.13617
11174437	chr20:11174437:G:A	3.37176e-06	-1.01548	-0.982589
11174535	chr20:11174535:T:C	9.1125e-06	-1.09928e-10	-1.00386
11174554	chr20:11174554:A:G	3.06564e-06	-0.936302	-1.15695
11175052	chr20:11175052:C:T	2.08793e-06	-1.50942	-0.967913
11175691	chr20:11175691:A:G	1.5582e-05	-1.09928e-10	-0.467392
11176127	chr20:11176127:T:C	3.59626e-06	-1.07317	-0.860444
11176363	chr20:11176363:A:T	3.51903e-06	-0.898406	-1.05692
11176618	chr20:11176618:A:T	3.47259e-06	-1.00437	-0.964241
11177082	chr20:11177082:C:T	1.9267e-06	-1.56072	-0.996977
11177166	chr20:11177166:G:A	3.12519e-06	-0.988242	-1.08577
11177430	chr20:11177430:A:G	3.3939e-06	-0.956085	-1.03544
11177574	chr20:11177574:A:G	1.6207e-05	-1.09928e-10	-0.428065
11177740	chr20:11177740:T:C	1.51679e-05	-1.09928e-10	-0.494324
11178142	chr20:11178142:A:G	2.31723e-05	-1.09928e-10	-0.0705513
11178211	chr20:11178211:C:T	8.63068e-06	-1.09928e-10	-1.05818
11178489	chr20:11178489:A:G	1.15312e-05	-1.09928e-10	-0.76845
11178634	chr20:11178634:T:C	3.02691e-06	-1.06625	-1.03972
11178765	chr20:11178765:T:G	1.96834e-05	-1.09928e-10	-0.233732
11178883	chr20:11178883:A:G	1.8133e-06	-1.54976	-1.0686
11179084	chr20:11179084:T:A	5.28824e-06	-1.54802	-2.28909e-10
11179425	chr20:11179425:G:A	2.40545e-06	-1.44153	-0.894246
11179622	chr20:11179622:A:G	2.29849e-06	-1.2262	-1.15505
11179715	chr20:11179715:C:T	3.17255e-06	-0.999075	-1.0599
11179881	chr20:11179881:G:A	5.36188e-06	-1.53419	-2.28909e-10
11180364	chr20:11180364:C:A	1.2164e-05	-1.09928e-10	-0.715031
11180802	chr20:11180802:G:A	2.32654e-06	-1.46037	-0.908756
11180973	chr20:11180973:T:A	2.67754e-06	-1.55933	-0.66928
11181104	chr20:11181104:C:T	3.21127e-06	-0.986469	-1.06037
11181522	chr20:11181522:ATTT:A	5.25142e-06	-1.55501	-2.28909e-10
11181685	chr20:11181685:T:C	2.26468e-05	-1.09928e-10	-0.0934908
11181860	chr20:11181860:TAGTC:T	3.0677e-06	-1.01296	-1.07961
11181995	chr20:11181995:G:A	3.12544e-06	-0.955194	-1.11874
11182401	chr20:11182401:T:C	1.84326e-06	-1.55595	-1.04602
11183012	chr20:11183012:A:G	8.2306e-06	-1.09928e-10	-1.10565
11183174	chr20:11183174:A:G	8.55964e-06	-1.09928e-10	-1.06645
11183234	chr20:11183234:T:C	2.21348e-06	-1.53309	-0.885854
11183321	chr20:11183321:C:T	7.82886e-06	-1.09928e-10	-1.15569
11183542	chr20:11183542:G:A	3.40307e-06	-1.51873	-0.470099
11183647	chr20:11183647:T:C	3.97562e-06	-0.930121	-0.903206
11183661	chr20:11183661:C:A	1.77961e-06	-1.55124	-1.08588
11183769	chr20:11183769:T:C	5.32975e-06	-1.5402	-2.28909e-10
11183864	chr20:11183864:G:C	1.54152e-05	-1.09928e-10	-0.478151
11184166	chr20:11184166:A:G	1.22414e-05	-1.09928e-10	-0.708682
11184362	chr20:11184362:C:T	1.79996e-06	-1.55126	-1.07448
11184600	chr20:11184600:C:T	1.87356e-06	-1.48077	-1.10489
11184660	chr20:11184660:T:C	6.09464e-06	-0.288418	-1.11768
11184774	chr20:11184774:T:C	2.12804e-05	-1.09928e-10	-0.155721
11184843	chr20:11184843:G:A	2.96379e-06	-1.0281	-1.09894
11184919	chr20:11184919:C:T	7.80972e-06	-1.09928e-10	-1.15814
11185166	chr20:11185166:T:G	2.92386e-06	-1.03013	-1.11048
11185524	chr20:11185524:A:G	5.18737e-06	-1.54085	-0.0264326
11185756	chr20:11185756:G:A	7.843e-06	-1.09928e-10	-1.15389
11185826	chr20:11185826:A:G	1.24796e-05	-1.43777	0.748355
11185830	chr20:11185830:A:C	3.50045e-06	-1.05685	-0.903764
11185930	chr20:11185930:C:T	7.6997e-06	-1.17233	-2.28909e-10
11185979	chr20:11185979:G:A	3.67786e-06	-0.854556	-1.05662
11186161	chr20:11186161:G:A	3.08448e-06	-1.06409	-1.02303
11186227	chr20:11186227:C:A	1.73875e-06	-1.55028	-1.11006
11186278	chr20:11186278:C:T	1.91307e-05	-1.09928e-10	-0.262211
11186291	chr20:11186291:G:A	1.04228e-05	-1.09928e-10	-0.869516
11186530	chr20:11186530:C:T	9.88924e-06	-0.92206	-2.28909e-10
11186969	chr20:11186969:T:C	3.7734e-06	-0.98154	-0.903992
11187222	chr20:11187222:A:G	1.10393e-05	-1.09928e-10	-0.812047
11187463	chr20:11187463:G:A	7.8287e-06	-1.09928e-10	-1.15571
11187565	chr20:11187565:A:G	1.79736e-06	-1.51975	-1.10744
11187757	chr20:11187757:T:C	4.95351e-06	-1.01835	-0.595056
11187870	chr20:11187870:A:G	6.00002e-06	-0.941338	-0.480407
11188021	chr20:11188021:G:A	1.92059e-06	-1.49525	-1.06563
11188589	chr20:11188589:T:G	7.87368e-06	-1.09928e-10	-1.14998
11188783	chr20:11188783:A:C	7.83485e-06	-1.09928e-10	-1.15493
11188826	chr20:11188826:T:C	3.87923e-05	-1.09928e-10	0.444713
11188955	chr20:11188955:C:T	3.00181e-06	-1.43961	-0.674682
11189069	chr20:11189069:T:C	8.69085e-06	-1.09928e-10	-1.05124
11189246	chr20:11189246:C:G	1.98693e-05	-0.22433	-2.28909e-10
11189324	chr20:11189324:C:T	2.66043e-06	-1.11216	-1.12285
11189379	chr20:11189379:G:A	2.58163e-06	-1.11273	-1.15236
11189467	chr20:11189467:G:A	7.9339e-06	-1.09928e-10	-1.14236
11189675	chr20:11189675:G:A	4.10291e-06	-1.10943	-0.692382
11189726	chr20:11189726:C:A	1.2681e-05	-1.09928e-10	-0.6734
11189918	chr20:11189918:T:C	5.63374e-06	-1.48473	-2.28909e-10
11189958	chr20:11189958:G:A	2.6918e-06	-1.09805	-1.12524
11190100	chr20:11190100:A:T	4.26149e-06	-1.15996	-0.603929
11190198	chr20:11190198:C:G	1.16831e-05	-0.755364	-2.28909e-10
11190422	chr20:11190422:G:A	4.37282e-06	-1.12554	-0.612558
11190508	chr20:11190508:A:G	2.46052e-05	-1.09928e-10	-0.0105488
11190793	chr20:11190793:C:T	4.23084e-06	-1.15264	-0.618466
11190923	chr20:11190923:G:A	1.07946e-05	-1.09928e-10	-0.834461
11191104	chr20:11191104:T:C	8.62052e-06	-1.05936	-2.28909e-10
11191166	chr20:11191166:A:G	1.36829e-05	-1.09928e-10	-0.597358
11191180	chr20:11191180:C:T	4.10758e-06	-1.12727	-0.673408
11192055	chr20:11192055:C:G	2.88509e-06	-1.36098	-0.792967
11192653	chr20:11192653:A:G	9.6232e-06	-1.09928e-10	-0.949331
11192656	chr20:11192656:A:G	8.14355e-06	-1.09928e-10	-1.11628
11192658	chr20:11192658:A:C	9.62884e-06	-1.09928e-10	-0.948744
11192764	chr20:11192764:A:G	4.13804e-05	0.5093	-2.28909e-10
11192808	chr20:11192808:A:G	2.76056e-06	-1.07421	-1.12386
11193378	chr20:11193378:T:A	8.15101e-06	-1.09928e-10	-1.11537
11193839	chr20:11193839:C:A	1.55403e-05	-0.47007	-2.28909e-10
11194394	chr20:11194394:C:G	3.18011e-05	0.245993	-2.28909e-10
11194821	chr20:11194821:T:C	6.64315e-06	-0.70152	-0.618401
11195474	chr20:11195474:C:T	5.79549e-06	-1.51082	0.0543926
11195542	chr20:11195542:A:G	5.83611e-06	-1.50721	0.0577683
11195653	chr20:11195653:T:C	7.22832e-06	-0.117218	-1.11828
11196325	chr20:11196325:G:T	7.97252e-06	-1.09928e-10	-1.13751
11196638	chr20:11196638:T:C	6.37517e-06	-0.24957	-1.11153
11196674	chr20:11196674:C:T	4.02145e-06	-1.00696	-0.814906
11196802	chr20:11196802:G:A	8.52929e-06	-1.09928e-10	-1.07
11196881	chr20:11196881:G:A	3.12798e-06	-0.999269	-1.07385
11197103	chr20:11197103:G:A	5.90654e-06	-1.51223	0.0747798
11197157	chr20:11197157:T:A	8.65834e-06	-1.09928e-10	-1.05498
11197339	chr20:11197339:T:A	2.89879e-06	-1.11784	-1.03138
11197349	chr20:11197349:G:A	5.29248e-06	-0.415849	-1.13137
11197352	chr20:11197352:CT:C	2.90271e-06	-1.13808	-1.00978
11197391	chr20:11197391:C:T	4.96995e-06	-0.484827	-1.12527
11198301	chr20:11198301:T:A	3.11975e-06	-1.01304	-1.06271
11198394	chr20:11198394:C:A	6.6189e-06	-1.32358	-2.28909e-10
11198400	chr20:11198400:A:G	9.1637e-06	-0.843281	-0.154976
11198617	chr20:11198617:C:T	5.52424e-06	-1.50436	-2.28909e-10
11198635	chr20:11198635:G:A	7.9573e-06	-1.09928e-10	-1.13942
11198648	chr20:11198648:G:A	8.53466e-06	-1.09928e-10	-1.06937
11198760	chr20:11198760:T:A	0.000137846	-1.09928e-10	1.71263
11199110	chr20:11199110:G:A	1.12058e-05	-1.09928e-10	-0.797072
11199185	chr20:11199185:A:G	8.90133e-06	-1.09928e-10	-1.02731
11199438	chr20:11199438:A:G	3.57847e-06	-0.867944	-1.07063
11199506	chr20:11199506:G:A	8.46271e-06	-1.09928e-10	-1.07784
11199583	chr20:11199583:A:ACAGAAAATG	2.84704e-06	-1.13715	-1.03008
11199699	chr20:11199699:G:A	7.9599e-06	-1.09928e-10	-1.13909
11200051	chr20:11200051:C:T	0.000103945	1.43035	-2.28909e-10
11200052	chr20:11200052:A:C	2.12624e-06	-1.48632	-0.972834
11200126	chr20:11200126:T:C	2.09951e-06	-1.50199	-0.969811
11200220	chr20:11200220:G:A	2.06255e-06	-1.52318	-0.966386
11200275	chr20:11200275:A:G	3.43881e-06	-0.963615	-1.01477
11200468	chr20:11200468:A:C	3.65644e-05	-1.09928e-10	0.385567
11200563	chr20:11200563:A:T	4.58971e-06	-1.47596	-0.213732
11200812	chr20:11200812:T:C	7.89242e-06	-1.09928e-10	-1.1476
11200998	chr20:11200998:A:G	8.43282e-06	-1.09928e-10	-1.08138
11201227	chr20:11201227:T:C	1.04577e-05	-1.09928e-10	-0.866166
11201353	chr20:11201353:G:A	1.97277e-06	-1.49353	-1.04054
11201471	chr20:11201471:A:C	2.91383e-06	-1.11116	-1.03288
11201495	chr20:11201495:C:A	3.88977e-05	-1.09928e-10	0.447429
11201582	chr20:11201582:T:A	1.02116e-05	-1.09928e-10	-0.889987
11201873	chr20:11201873:G:A	4.70925e-05	0.638607	-2.28909e-10
11202097	chr20:11202097:T:A	2.84686e-05	-1.09928e-10	0.135294
11202286	chr20:11202286:A:G	3.54313e-05	-1.09928e-10	0.354089
11202408	chr20:11202408:A:G	2.1417e-06	-1.33584	-1.11606
11202776	chr20:11202776:T:A	7.90655e-06	-1.09928e-10	-1.14582
11202828	chr20:11202828:C:T	8.61641e-06	-1.09928e-10	-1.05984
11202830	chr20:11202830:G:C	2.76683e-05	-1.09928e-10	0.106778
11203260	chr20:11203260:A:G	3.32087e-05	-1.09928e-10	0.289305
11203519	chr20:11203519:G:A	1.25934e-05	-1.09928e-10	-0.680336
11203592	chr20:11203592:C:T	3.11598e-06	-1.04634	-1.03063
11203593	chr20:11203593:G:A	5.67145e-06	-1.12837	-0.349697
11203733	chr20:11203733:C:A	7.83548e-06	-1.09928e-10	-1.15485
11203764	chr20:11203764:T:C	8.33171e-06	-1.09928e-10	-1.09344
11203766	chr20:11203766:A:C	1.16124e-05	-1.09928e-10	-0.761438
11204144	chr20:11204144:A:G	2.15157e-06	-1.31358	-1.13373
11204244	chr20:11204244:C:T	8.29529e-05	1.20477	-2.28909e-10
11204421	chr20:11204421:A:G	2.84982e-06	-1.13487	-1.03138
11204434	chr20:11204434:T:C	8.41806e-06	-1.09928e-10	-1.08313
11204492	chr20:11204492:A:G	9.88494e-06	-1.09928e-10	-0.922495
11204556	chr20:11204556:C:T	3.16086e-05	-1.09928e-10	0.23992
11204617	chr20:11204617:A:G	7.83296e-06	-1.09928e-10	-1.15517
11204745	chr20:11204745:G:A	1.65593e-06	-1.56107	-1.14807
11204968	chr20:11204968:A:G	7.82743e-06	-1.09928e-10	-1.15587
11205022	chr20:11205022:C:T	1.36085e-05	-1.09928e-10	-0.602812
11205049	chr20:11205049:A:G	8.81799e-05	1.26587	-2.28909e-10
11205100	chr20:11205100:A:G	7.83976e-06	-1.09928e-10	-1.1543
11205722	chr20:11205722:G:A	5.33668e-06	-1.02916	-0.509746
11206056	chr20:11206056:G:A	7.92317e-05	1.15887	-2.28909e-10
11206136	chr20:11206136:G:A	7.88864e-06	-1.09928e-10	-1.14808
11206162	chr20:11206162:A:T	2.04294e-05	0.400559	-0.597094
11206455	chr20:11206455:C:T	2.33416e-05	-1.09928e-10	-0.0632713
11206470	chr20:11206470:C:G	4.33265e-05	1.64425	-1.089
11206812	chr20:11206812:G:C	9.80343e-06	-1.09928e-10	-0.930775
11206834	chr20:11206834:A:G	3.24147e-06	-1.34622	-0.691258
11207135	chr20:11207135:C:A	3.23786e-06	-0.994206	-1.04439
11207414	chr20:11207414:G:A	2.31859e-06	-1.27255	-1.1
11207460	chr20:11207460:A:G	4.76998e-06	-0.615057	-1.03611
11207551	chr20:11207551:T:A	2.5933e-06	-1.33099	-0.929586
11207627	chr20:11207627:C:T	8.46025e-05	1.22446	-2.28909e-10
11207835	chr20:11207835:T:C	3.17421e-06	-1.34805	-0.710398
11208431	chr20:11208431:G:A	5.22183e-05	-1.09928e-10	0.741925
11208506	chr20:11208506:G:A	8.86681e-06	-1.09928e-10	-1.03119
11208801	chr20:11208801:A:G	5.00391e-05	-1.09928e-10	0.699297
11208881	chr20:11208881:G:T	3.40497e-05	-1.09928e-10	0.314313
11209020	chr20:11209020:A:G	8.73222e-06	-1.04649	-2.28909e-10
11209093	chr20:11209093:C:A	7.98107e-06	-0.0108275	-1.12561
11209222	chr20:11209222:T:C	2.99504e-05	-1.09928e-10	0.186036
11209439	chr20:11209439:A:G	4.75666e-06	-0.620672	-1.03329
11209609	chr20:11209609:A:G	5.00192e-06	-0.482828	-1.12086
11209694	chr20:11209694:A:G	7.81967e-06	-1.09928e-10	-1.15686
11210029	chr20:11210029:T:C	8.67459e-06	-1.09928e-10	-1.05311
11210167	chr20:11210167:G:T	7.99152e-06	-1.09928e-10	-1.13513
11210271	chr20:11210271:T:G	5.36691e-06	-1.53325	-2.28909e-10
11210342	chr20:11210342:A:C	1.15816e-05	-1.09928e-10	-0.764087
11210636	chr20:11210636:A:G	7.81297e-06	-1.09928e-10	-1.15772
11210893	chr20:11210893:A:T	1.04519e-05	-1.09928e-10	-0.866721
11210913	chr20:11210913:G:C	5.44384e-06	-1.51902	-2.28909e-10
11211221	chr20:11211221:T:C	2.40916e-06	-1.20166	-1.13257
11211881	chr20:11211881:T:C	6.76658e-05	1.00107	-2.28909e-10
11211891	chr20:11211891:G:T	4.74383e-05	-1.09928e-10	0.645922
11212083	chr20:11212083:C:T	9.00454e-05	1.28681	-2.28909e-10
11212200	chr20:11212200:A:C	4.74792e-05	-1.09928e-10	0.646784
11212245	chr20:11212245:T:C	5.78538e-06	-1.45817	-2.28909e-10
11212902	chr20:11212902:T:G	8.28139e-06	-0.100046	-0.99945
11213172	chr20:11213172:C:A	7.8185e-06	-1.09928e-10	-1.15701
11213543	chr20:11213543:G:A	7.8176e-06	-1.09928e-10	-1.15713
11213577	chr20:11213577:A:G	2.64357e-06	-1.34967	-0.89171
11213637	chr20:11213637:A:C	4.03278e-06	-0.663876	-1.15518
11213918	chr20:11213918:G:A	1.33448e-05	-1.09928e-10	-0.62238
11214124	chr20:11214124:C:T	9.9903e-06	-1.09928e-10	-0.911893
11214145	chr20:11214145:G:A	8.11719e-06	-1.09928e-10	-1.11952
11214207	chr20:11214207:A:T	7.81964e-06	-1.09928e-10	-1.15687
11214583	chr20:11214583:G:A	3.32449e-05	-1.09928e-10	0.290393
11214713	chr20:11214713:G:T	9.46364e-05	1.33653	-2.28909e-10
11215869	chr20:11215869:G:A	1.08973e-05	-1.09928e-10	-0.824993
11216041	chr20:11216041:T:C	4.53073e-06	-0.54495	-1.15767
11216095	chr20:11216095:A:C	8.0516e-06	-1.09928e-10	-1.12764
11216119	chr20:11216119:A:G	2.62583e-05	-1.09928e-10	0.0544731
11216147	chr20:11216147:ATTC:A	9.27861e-06	-1.09928e-10	-0.985795
11216518	chr20:11216518:TG:T	0.00011455	1.67279	-0.145287
11216608	chr20:11216608:G:A	5.20388e-06	-1.28556	-0.278547
11217069	chr20:11217069:C:T	8.33852e-06	-1.09928e-10	-1.09262
11217230	chr20:11217230:G:A	7.82521e-06	-1.09928e-10	-1.15616
11217587	chr20:11217587:A:G	8.90092e-06	-1.09928e-10	-1.02735
11218130	chr20:11218130:C:A	2.25143e-05	-1.09928e-10	-0.0993549
11218311	chr20:11218311:A:G	3.49219e-06	-0.804835	-1.15814
11218707	chr20:11218707:C:T	4.31712e-06	-0.651136	-1.09978
11218894	chr20:11218894:G:T	8.00749e-06	-1.09928e-10	-1.13313
11218959	chr20:11218959:C:T	2.57643e-06	-1.24892	-1.01819
11218981	chr20:11218981:A:G	1.25628e-05	0.416612	-1.09938
11218987	chr20:11218987:A:G	8.50998e-06	-1.09928e-10	-1.07227
11219360	chr20:11219360:C:T	1.20679e-05	0.252357	-0.975319
11219423	chr20:11219423:T:C	8.22171e-06	-1.09928e-10	-1.10673
11219556	chr20:11219556:C:T	8.04338e-06	-1.09928e-10	-1.12866
11219689	chr20:11219689:T:C	8.143e-06	-1.09928e-10	-1.11635
11219822	chr20:11219822:C:T	7.63831e-05	-1.09928e-10	1.12225
11219841	chr20:11219841:A:G	8.49647e-06	-1.09928e-10	-1.07386
11219907	chr20:11219907:A:G	8.21409e-06	-1.09928e-10	-1.10766
11220154	chr20:11220154:C:T	8.27035e-06	-1.09928e-10	-1.10083
11220209	chr20:11220209:A:G	8.00592e-06	-1.09928e-10	-1.13333
11220619	chr20:11220619:T:A	8.38171e-06	-1.09928e-10	-1.08746
11221307	chr20:11221307:C:T	9.49104e-06	-0.96316	-2.28909e-10
11221637	chr20:11221637:T:A	1.82016e-05	0.322328	-0.634324
11221743	chr20:11221743:G:A	8.19557e-06	-1.09928e-10	-1.10991
11221891	chr20:11221891:A:C	8.30094e-06	-1.09928e-10	-1.09714
11222073	chr20:11222073:G:A	8.27122e-06	-1.09928e-10	-1.10072
11222300	chr20:11222300:G:A	7.29534e-06	-1.22627	-2.28909e-10
11222422	chr20:11222422:A:G	8.66956e-06	-1.09928e-10	-1.05369
11222730	chr20:11222730:A:C	8.3517e-06	-1.09928e-10	-1.09104
11222898	chr20:11222898:C:T	7.8102e-06	-1.09928e-10	-1.15808
11223717	chr20:11223717:G:A	6.19005e-06	-1.39056	-2.28909e-10
11223720	chr20:11223720:A:C	1.04291e-05	-1.09928e-10	-0.868912
11223814	chr20:11223814:C:T	9.94357e-06	-1.09928e-10	-0.916582
11223844	chr20:11223844:A:T	1.16505e-05	-0.758155	-2.28909e-10
11223854	chr20:11223854:A:G	7.70299e-06	-1.1719	-2.28909e-10
11224017	chr20:11224017:T:C	7.26362e-06	-1.23063	-2.28909e-10
11224121	chr20:11224121:G:A	1.01484e-05	-1.09928e-10	-0.896195
11224133	chr20:11224133:C:T	7.96502e-06	-1.09928e-10	-1.13845
11224235	chr20:11224235:A:T	1.87813e-05	0.648843	-0.929487
11224675	chr20:11224675:A:G	1.06119e-05	-1.09928e-10	-0.851527
11224686	chr20:11224686:G:C	3.36033e-05	-1.09928e-10	0.301118
11224944	chr20:11224944:T:A	1.05023e-05	-1.09928e-10	-0.861911
11225106	chr20:11225106:G:A	8.13536e-06	-1.09928e-10	-1.11729
11225691	chr20:11225691:A:C	1.7823e-06	-1.53514	-1.10046
11226075	chr20:11226075:A:G	1.02664e-05	-1.09928e-10	-0.884627
11226513	chr20:11226513:T:C	9.44005e-06	-1.09928e-10	-0.968546
11226514	chr20:11226514:G:A	1.02946e-05	-1.09928e-10	-0.881889
11226559	chr20:11226559:C:T	9.92509e-06	0.147213	-1.06565
11226815	chr20:11226815:CTGTT:C	7.87931e-06	-1.09928e-10	-1.14927
11227074	chr20:11227074:T:C	8.7864e-06	-0.0502592	-0.990043
11227213	chr20:11227213:G:A	1.82077e-06	-1.46012	-1.15413
11227281	chr20:11227281:A:T	1.12926e-05	0.260492	-1.04986
11227301	chr20:11227301:G:A	1.15886e-05	0.239313	-1.0028
11227616	chr20:11227616:G:T	5.49987e-06	-1.50878	-2.28909e-10
11227626	chr20:11227626:A:G	1.06651e-05	0.135043	-0.98157
11227784	chr20:11227784:A:T	0.000142949	-1.09928e-10	1.74898
11227880	chr20:11227880:G:A	7.09866e-06	-1.2536	-2.28909e-10
11228174	chr20:11228174:A:G	1.0028e-05	0.216252	-1.12438
11228426	chr20:11228426:C:T	7.3032e-06	-1.22519	-2.28909e-10
11228471	chr20:11228471:G:A	1.34814e-05	0.278111	-0.890307
11228576	chr20:11228576:A:G	9.59981e-06	0.184401	-1.13617
11228759	chr20:11228759:G:A	8.30083e-06	-1.09928e-10	-1.09715
11228828	chr20:11228828:G:A	2.52659e-05	0.460676	-0.444729
11228874	chr20:11228874:G:A	2.44853e-05	0.480279	-0.495713
11228946	chr20:11228946:C:T	9.146e-06	-1.09928e-10	-1.00019
11229086	chr20:11229086:C:T	7.08956e-05	-1.09928e-10	1.0477
11229134	chr20:11229134:C:T	9.7801e-06	0.193185	-1.12634
11229388	chr20:11229388:C:T	7.35143e-06	-1.21861	-2.28909e-10
11229738	chr20:11229738:G:A	7.88242e-06	-1.09928e-10	-1.14887
11229863	chr20:11229863:C:T	7.82244e-06	-1.09928e-10	-1.15651
11230155	chr20:11230155:TGAG:T	7.20613e-06	-1.23858	-2.28909e-10
11230320	chr20:11230320:C:A	6.32178e-06	-0.213647	-1.15586
11230655	chr20:11230655:TATA:T	8.10617e-06	-1.09928e-10	-1.12088
11230663	chr20:11230663:G:A	6.37832e-06	-0.246663	-1.11394
11231006	chr20:11231006:G:T	7.89524e-06	0.0104703	-1.15772
11231094	chr20:11231094:T:C	5.25396e-06	-1.55453	-2.28909e-10
11231146	chr20:11231146:T:C	9.30924e-06	-1.09928e-10	-0.982501
11231472	chr20:11231472:A:AT	6.37744e-06	-0.25498	-1.10576
11231659	chr20:11231659:T:A	6.56554e-06	-0.178739	-1.15293
11231751	chr20:11231751:A:G	3.5066e-06	-0.893422	-1.06544
11231961	chr20:11231961:T:C	7.26779e-06	-1.23006	-2.28909e-10
11232327	chr20:11232327:G:A	8.08699e-06	-1.09928e-10	-1.12325
11232465	chr20:11232465:C:T	7.40359e-06	-1.21154	-2.28909e-10
11232788	chr20:11232788:C:T	8.75504e-06	-1.09928e-10	-1.04388
11232848	chr20:11232848:G:T	7.41005e-06	-1.21067	-2.28909e-10
11232907	chr20:11232907:G:T	7.28584e-06	-0.113449	-1.11413
11233196	chr20:11233196:G:A	1.17763e-05	-0.747419	-2.28909e-10
11233197	chr20:11233197:A:G	2.93724e-05	-1.09928e-10	0.166547
11233271	chr20:11233271:C:T	5.84267e-06	-0.299814	-1.1485
11233530	chr20:11233530:C:A	5.52186e-06	-0.349478	-1.15531
11233577	chr20:11233577:T:A	5.54293e-06	-0.348372	-1.15261
11233582	chr20:11233582:A:T	5.61387e-06	-0.335655	-1.15261
11233586	chr20:11233586:C:T	7.38283e-06	-1.21435	-2.28909e-10
11233618	chr20:11233618:C:A	2.42439e-06	-1.51859	-0.809333
11233753	chr20:11233753:T:G	5.62808e-06	-0.338491	-1.14725
11234360	chr20:11234360:G:A	3.84294e-06	-1.01523	-0.852042
11234605	chr20:11234605:A:G	1.59396e-05	-1.09928e-10	-0.444704
11235605	chr20:11235605:A:G	6.19362e-06	-0.247357	-1.14263
11235825	chr20:11235825:G:A	7.82391e-06	-1.09928e-10	-1.15632
11236054	chr20:11236054:G:T	6.59028e-06	-0.185364	-1.14255
11236250	chr20:11236250:T:G	7.32814e-06	-1.22179	-2.28909e-10
11236303	chr20:11236303:A:T	8.43897e-06	-1.09928e-10	-1.08065
11236392	chr20:11236392:T:G	7.13364e-06	-0.192877	-1.05581
11236551	chr20:11236551:G:A	7.82259e-06	-1.09928e-10	-1.15649
11236775	chr20:11236775:T:C	7.46461e-06	-0.141332	-1.062
11236898	chr20:11236898:C:A	7.66021e-06	-0.0950351	-1.08243
11237073	chr20:11237073:T:C	7.566e-06	-0.108381	-1.08146
11237254	chr20:11237254:G:C	7.62805e-06	-0.127861	-1.05381
11237516	chr20:11237516:AT:A	4.0951e-06	-0.81356	-0.990157
11237741	chr20:11237741:G:A	1.75165e-06	-1.49587	-1.15708
11237872	chr20:11237872:C:T	4.27617e-06	-0.640886	-1.11956
11238047	chr20:11238047:T:C	3.87846e-06	-0.803072	-1.055
11238116	chr20:11238116:G:A	1.00938e-05	4.86223e-05	-0.901637
11238240	chr20:11238240:A:G	7.95698e-06	0.0103531	-1.14981
11238376	chr20:11238376:T:G	8.59709e-06	-1.09928e-10	-1.06208
11238688	chr20:11238688:A:G	8.51927e-06	-1.09928e-10	-1.07118
11238720	chr20:11238720:C:T	1.14809e-05	-1.09928e-10	-0.77282
11238900	chr20:11238900:G:T	8.06995e-06	-0.205831	-0.919529
11238942	chr20:11238942:C:A	7.83212e-06	-1.09928e-10	-1.15527
11238943	chr20:11238943:A:G	1.13837e-05	-1.09928e-10	-0.781326
11239162	chr20:11239162:G:A	2.13719e-06	-1.38288	-1.07114
11239317	chr20:11239317:T:C	8.48084e-06	-1.09928e-10	-1.0757
11239667	chr20:11239667:A:G	2.46998e-06	-1.15194	-1.15736
11239706	chr20:11239706:C:A	8.14767e-06	-1.09928e-10	-1.11578
11239733	chr20:11239733:C:T	1.1698e-05	-1.09928e-10	-0.754089
11239920	chr20:11239920:G:A	7.81025e-06	-1.09928e-10	-1.15807
11240017	chr20:11240017:A:G	3.35429e-06	-1.08603	-0.91724
11240279	chr20:11240279:A:G	2.73136e-06	-1.18093	-1.02778
11240281	chr20:11240281:G:A	2.37314e-06	-1.33447	-1.01483
11240282	chr20:11240282:T:C	2.65188e-06	-1.32566	-0.912579
11240501	chr20:11240501:T:C	3.52992e-06	-1.07754	-0.874689
11241922	chr20:11241922:T:G	3.63241e-06	-1.09062	-0.832991
11242072	chr20:11242072:C:T	3.59416e-06	-1.09354	-0.840661
11242201	chr20:11242201:T:C	0.000330039	-1.09928e-10	2.5857
11242219	chr20:11242219:G:A	7.02582e-06	-1.26392	-2.28909e-10
11242647	chr20:11242647:T:C	3.3022e-05	-1.09928e-10	0.283666
11242756	chr20:11242756:G:C	3.49826e-06	-0.984442	-0.976801
11242918	chr20:11242918:T:C	1.69446e-05	-1.25761	0.874053
11243158	chr20:11243158:CT:C	6.98184e-06	-1.2702	-2.28909e-10
11243432	chr20:11243432:C:T	1.04328e-05	-1.09928e-10	-0.868554
11243477	chr20:11243477:G:A	9.9761e-06	-1.09928e-10	-0.913315
11243535	chr20:11243535:C:T	7.74676e-06	-1.19265	0.0264172
11243859	chr20:11243859:C:T	6.36404e-06	-1.29615	-0.0666963
11243860	chr20:11243860:A:T	9.59628e-06	-1.09928e-10	-0.952132
11244130	chr20:11244130:T:C	6.33758e-06	-1.30194	-0.0650709
11244253	chr20:11244253:T:C	2.74962e-06	-1.16862	-1.03343
11244329	chr20:11244329:T:C	2.72226e-06	-1.10263	-1.10942
11244882	chr20:11244882:G:A	3.10061e-06	-1.01058	-1.07133
11245015	chr20:11245015:A:G	9.26101e-06	-1.09928e-10	-0.987694
11245258	chr20:11245258:G:A	8.5649e-06	-1.09928e-10	-1.06584
11245496	chr20:11245496:T:C	2.9446e-06	-1.05157	-1.08196
11245500	chr20:11245500:G:C	1.33276e-05	-1.09928e-10	-0.623669
11245543	chr20:11245543:T:C	3.32873e-05	-1.09928e-10	0.291668
11246464	chr20:11246464:C:T	7.112e-06	-1.25172	-2.28909e-10
11246685	chr20:11246685:A:G	6.99939e-06	-1.26768	-2.28909e-10
11246917	chr20:11246917:C:T	7.95024e-06	-1.09928e-10	-1.14031
11246993	chr20:11246993:AAGTCGTTTTTTCCAAAC:A	5.4768e-06	-1.51299	-2.28909e-10
11246997	chr20:11246997:C:T	6.52645e-06	-1.33764	-2.28909e-10
11247049	chr20:11247049:T:C	1.27284e-05	-0.19074	-0.478933
11247319	chr20:11247319:C:T	8.07124e-06	-1.09928e-10	-1.1252
11247373	chr20:11247373:C:T	6.54132e-06	-1.24346	-0.0919039
11247648	chr20:11247648:C:T	3.03121e-06	-0.965174	-1.13937
11247664	chr20:11247664:G:A	5.94903e-06	-1.24834	-0.181943
11247690	chr20:11247690:A:G	4.16334e-05	-1.09928e-10	0.515394
11248345	chr20:11248345:T:C	5.98617e-06	-1.23847	-0.185586
11248503	chr20:11248503:C:T	3.06113e-05	-1.09928e-10	0.207861
11248641	chr20:11248641:A:T	1.06122e-05	-1.2414	0.3899
11248799	chr20:11248799:A:G	5.25752e-06	-1.55385	-2.28909e-10
11249028	chr20:11249028:C:T	6.09627e-06	-1.40583	-2.28909e-10
11249479	chr20:11249479:G:A	2.81995e-06	-1.02162	-1.15517
11249754	chr20:11249754:T:C	7.90811e-06	-1.09928e-10	-1.14562
11249801	chr20:11249801:G:A	5.5856e-06	-1.18075	-0.312562
11250064	chr20:11250064:T:C	5.26721e-06	-1.22527	-0.326737
11250258	chr20:11250258:A:C	5.5513e-06	-1.19814	-0.301337
11250538	chr20:11250538:T:C	2.96356e-06	-1.39009	-0.737025
11250626	chr20:11250626:A:G	8.54193e-06	-1.09928e-10	-1.06852
11250705	chr20:11250705:G:T	5.69695e-06	-0.340683	-1.13289
11251058	chr20:11251058:A:C	6.11754e-06	-1.40235	-2.28909e-10
11251227	chr20:11251227:G:A	5.50712e-06	-0.375942	-1.13152
11251328	chr20:11251328:C:T	6.67041e-06	-1.31583	-2.28909e-10
11251375	chr20:11251375:G:A	4.5051e-06	-1.28079	-0.427513
11251388	chr20:11251388:C:T	2.80532e-06	-1.03055	-1.15144
11251440	chr20:11251440:A:G	1.00979e-05	-1.09928e-10	-0.90118
11251556	chr20:11251556:G:A	4.14455e-05	-1.09928e-10	0.510873
11251645	chr20:11251645:A:G	9.66647e-06	-1.09928e-10	-0.944844
11251670	chr20:11251670:G:A	4.63682e-06	-1.30043	-0.379047
11251719	chr20:11251719:A:G	4.43591e-05	-1.09928e-10	0.578811
11251811	chr20:11251811:A:G	4.5137e-06	-1.29027	-0.416121
11252041	chr20:11252041:C:T	4.56586e-06	-1.28387	-0.411026
11252502	chr20:11252502:G:C	2.68491e-05	-1.09928e-10	0.0767265
11253333	chr20:11253333:G:A	5.23509e-06	-1.25541	-0.302712
11253568	chr20:11253568:G:A	6.01141e-06	-1.14035	-0.279499
11253878	chr20:11253878:T:C	2.33633e-06	-1.21759	-1.14734
11254033	chr20:11254033:T:C	8.52948e-06	-1.09928e-10	-1.06998
11254207	chr20:11254207:A:G	3.18947e-06	-0.900468	-1.15318
11254263	chr20:11254263:C:A	2.22776e-06	-1.54813	-0.864381
11254366	chr20:11254366:A:G	5.67554e-06	-1.20748	-0.269858
11254468	chr20:11254468:G:A	2.43952e-06	-1.2008	-1.1209
11254653	chr20:11254653:T:A	6.31572e-06	-1.37047	-2.28909e-10
11254714	chr20:11254714:G:A	2.69399e-05	-1.09928e-10	0.0800997
11255120	chr20:11255120:T:C	3.02386e-06	-0.953791	-1.15318
11255142	chr20:11255142:A:G	4.87503e-06	-1.23151	-0.397874
11255555	chr20:11255555:T:C	2.77563e-05	-1.09928e-10	0.109956
11255795	chr20:11255795:G:A	2.82188e-05	-1.09928e-10	0.126481
11256071	chr20:11256071:T:A	7.2017e-06	-0.0820999	-1.15709
11256156	chr20:11256156:G:A	5.30359e-06	-1.34643	-0.198692
11256277	chr20:11256277:A:G	8.50583e-06	-1.09928e-10	-1.07276
11256505	chr20:11256505:T:C	4.94938e-06	-1.21729	-0.396953
11256767	chr20:11256767:G:A	2.54103e-05	-1.09928e-10	0.0216463
11256929	chr20:11256929:A:T	2.94032e-06	-1.35684	-0.778151
11256965	chr20:11256965:T:C	2.63557e-06	-1.08654	-1.15787
11257036	chr20:11257036:G:A	2.43743e-06	-1.16878	-1.15378
11257095	chr20:11257095:G:T	3.21259e-06	-1.29122	-0.755212
11257144	chr20:11257144:A:T	7.83199e-06	-0.197025	-0.958265
11257293	chr20:11257293:G:T	8.26356e-06	-1.09928e-10	-1.10165
11257304	chr20:11257304:T:TA	2.90548e-06	-1.34997	-0.796934
11257371	chr20:11257371:G:A	1.27527e-05	-1.09928e-10	-0.667768
11257444	chr20:11257444:G:T	3.63339e-06	-1.0303	-0.893037
11258027	chr20:11258027:A:T	3.0077e-06	-1.26423	-0.848098
11258143	chr20:11258143:A:G	1.20251e-05	-0.120875	-0.605633
11258162	chr20:11258162:A:G	5.2738e-06	-1.55076	-2.28909e-10
11258210	chr20:11258210:A:G	2.29327e-06	-1.23617	-1.14736
11258248	chr20:11258248:G:T	1.66052e-05	-1.09928e-10	-0.403791
11258388	chr20:11258388:A:G	1.06714e-05	-0.229781	-0.616158
11258470	chr20:11258470:T:G	5.73847e-06	-1.08421	-0.382108
11259474	chr20:11259474:C:T	3.15874e-06	-0.948799	-1.11453
11259707	chr20:11259707:C:T	3.10722e-06	-0.927341	-1.15244
11260533	chr20:11260533:T:A	7.17625e-06	-1.24273	-2.28909e-10
11260922	chr20:11260922:C:T	9.70324e-06	-1.09928e-10	-0.941047
11261785	chr20:11261785:C:T	2.41358e-06	-1.44398	-0.888419
11261830	chr20:11261830:G:A	2.39742e-06	-1.42241	-0.916707
11261868	chr20:11261868:A:G	3.18945e-06	-1.35527	-0.698386
11262100	chr20:11262100:A:C	2.5158e-06	-1.56092	-0.729998
11262107	chr20:11262107:C:T	1.53594e-05	-1.09928e-10	-0.481783
11262124	chr20:11262124:G:C	8.52744e-06	-1.09928e-10	-1.07022
11262404	chr20:11262404:T:G	2.5721e-06	-1.406	-0.862788
11262643	chr20:11262643:A:G	4.06292e-05	-1.09928e-10	0.490979
11262699	chr20:11262699:A:G	7.79095e-06	-1.16054	-2.28909e-10
11262980	chr20:11262980:G:A	2.38715e-06	-1.37868	-0.964724
11262988	chr20:11262988:T:C	1.61873e-05	-1.09928e-10	-0.429278
11262997	chr20:11262997:C:T	9.26289e-06	-1.09928e-10	-0.987492
11263097	chr20:11263097:T:G	1.03746e-05	-0.874148	-2.28909e-10
11263267	chr20:11263267:C:G	5.41704e-06	-1.52396	-2.28909e-10
11263700	chr20:11263700:A:G	1.47454e-05	-0.354442	-0.168137
11263774	chr20:11263774:C:A	2.14083e-06	-1.50816	-0.944159
11264332	chr20:11264332:T:A	1.14589e-05	-0.920886	0.146146
11264422	chr20:11264422:A:G	6.86613e-06	-0.996792	-0.290115
11264503	chr20:11264503:A:G	6.82461e-06	-0.992254	-0.300718
11264598	chr20:11264598:A:G	5.15781e-06	-0.967768	-0.605227
11264680	chr20:11264680:T:C	1.44511e-05	-1.09928e-10	-0.54274
11264806	chr20:11264806:A:G	8.19703e-06	-1.09928e-10	-1.10974
11265053	chr20:11265053:A:G	1.99362e-05	-1.09928e-10	-0.220971
11265124	chr20:11265124:A:C	4.7367e-05	-1.09928e-10	0.644418
11265867	chr20:11265867:A:G	8.59222e-06	-1.09928e-10	-1.06265
11266302	chr20:11266302:A:G	2.07239e-06	-1.38449	-1.10032
11266808	chr20:11266808:T:C	1.93562e-05	-1.09928e-10	-0.250493
11266891	chr20:11266891:C:T	8.72065e-06	-1.09928e-10	-1.04781
11266904	chr20:11266904:A:G	3.16873e-06	-1.33504	-0.725137
11267318	chr20:11267318:G:A	1.07305e-05	0.295395	-1.13581
11267873	chr20:11267873:C:A	8.14944e-06	-1.09928e-10	-1.11556
11267932	chr20:11267932:C:G	5.86004e-06	-0.553968	-0.891383
11268005	chr20:11268005:G:A	7.95354e-06	-1.09928e-10	-1.13989
11268495	chr20:11268495:C:T	7.19405e-06	-1.24025	-2.28909e-10
11268586	chr20:11268586:T:C	8.07104e-06	-1.09928e-10	-1.12523
11268885	chr20:11268885:G:A	2.19103e-06	-1.28401	-1.14512
11269543	chr20:11269543:C:G	1.249e-05	-1.09928e-10	-0.68858
11269700	chr20:11269700:C:T	1.9899e-05	0.824435	-1.04727
11269850	chr20:11269850:T:A	2.87644e-06	-1.01184	-1.14512
11270003	chr20:11270003:T:C	1.34352e-05	-1.09928e-10	-0.615626
11270031	chr20:11270031:C:T	8.58025e-06	-1.09928e-10	-1.06404
11270073	chr20:11270073:GCC:G	7.86747e-06	-1.09928e-10	-1.15077
11270421	chr20:11270421:G:A	1.92245e-06	-1.41521	-1.1447
11270770	chr20:11270770:G:A	5.23624e-06	-1.5579	-2.28909e-10
11270848	chr20:11270848:T:C	1.44817e-05	-1.09928e-10	-0.54062
11270965	chr20:11270965:A:G	7.00051e-06	-1.26752	-2.28909e-10
11271308	chr20:11271308:G:C	8.12771e-06	-1.09928e-10	-1.11823
11271378	chr20:11271378:G:A	2.0224e-05	-1.09928e-10	-0.206638
11271453	chr20:11271453:C:T	1.97912e-06	-1.54437	-0.986487
11272368	chr20:11272368:A:G	8.41807e-06	-1.09928e-10	-1.08313
11272906	chr20:11272906:A:G	1.82896e-06	-1.54236	-1.0674
11272994	chr20:11272994:C:A	2.11136e-06	-1.37539	-1.09079
11273074	chr20:11273074:T:G	7.86318e-06	-1.09928e-10	-1.15132
11273338	chr20:11273338:G:C	7.86254e-06	-1.09928e-10	-1.1514
11273516	chr20:11273516:T:C	7.81429e-06	-1.09928e-10	-1.15755
11273684	chr20:11273684:A:G	7.85131e-06	-1.09928e-10	-1.15283
11273706	chr20:11273706:G:A	3.20867e-06	-0.925339	-1.12231
11273769	chr20:11273769:G:A	1.79986e-06	-1.55394	-1.07186
11273781	chr20:11273781:T:A	7.81646e-06	-1.09928e-10	-1.15728
11273977	chr20:11273977:A:G	7.81656e-06	-1.09928e-10	-1.15726
11273984	chr20:11273984:T:C	7.81628e-06	-1.09928e-10	-1.1573
11274005	chr20:11274005:G:C	3.43015e-06	-1.07244	-0.90846
11274211	chr20:11274211:G:A	8.30156e-06	-1.09928e-10	-1.09706
11274297	chr20:11274297:CT:C	3.57118e-06	-0.833926	-1.10669
11274384	chr20:11274384:A:C	1.84471e-05	-1.09928e-10	-0.298603
11274395	chr20:11274395:A:G	4.59666e-06	-1.34887	-0.339305
11274742	chr20:11274742:T:G	3.07809e-06	-1.50429	-0.584909
11274841	chr20:11274841:T:C	7.90139e-06	-1.09928e-10	-1.14647
11275013	chr20:11275013:T:C	1.98769e-06	-1.37581	-1.15072
11275080	chr20:11275080:C:T	1.674e-06	-1.5607	-1.13759
11275399	chr20:11275399:C:T	7.85025e-06	-1.09928e-10	-1.15296
11275429	chr20:11275429:C:T	2.09629e-06	-1.45252	-1.02082
11275482	chr20:11275482:T:C	1.69093e-06	-1.53716	-1.15107
11275559	chr20:11275559:G:GT	1.26117e-05	-1.09928e-10	-0.678882
11275604	chr20:11275604:G:A	1.38903e-05	-1.09928e-10	-0.582319
11275921	chr20:11275921:C:G	7.63131e-06	-1.18125	-2.28909e-10
11276443	chr20:11276443:T:C	3.21023e-06	-0.94552	-1.10164
11276596	chr20:11276596:A:G	3.25865e-06	-0.874472	-1.15772
11276641	chr20:11276641:T:C	3.4176e-06	-0.826423	-1.15815
11276690	chr20:11276690:TTG:T	3.37187e-06	-0.894296	-1.10375
11276735	chr20:11276735:T:C	1.73118e-06	-1.55891	-1.10579
11276871	chr20:11276871:G:A	7.81569e-06	-1.09928e-10	-1.15737
11276912	chr20:11276912:AG:A	1.83104e-06	-1.50335	-1.10527
11277257	chr20:11277257:C:T	2.02704e-06	-1.35674	-1.15019
11277424	chr20:11277424:T:A	7.94473e-06	-1.09928e-10	-1.141
11277577	chr20:11277577:CAGTT:C	5.4947e-06	-0.368409	-1.14131
11277678	chr20:11277678:G:A	3.04817e-06	-0.944703	-1.15426
11277690	chr20:11277690:A:G	9.83627e-06	-1.09928e-10	-0.927431
11277691	chr20:11277691:A:T	3.48458e-06	-0.812537	-1.15262
11277984	chr20:11277984:C:T	9.4898e-06	-0.502809	-0.46048
11277999	chr20:11277999:C:G	3.09534e-05	-1.09928e-10	0.218974
11278092	chr20:11278092:C:T	8.02516e-06	-1.09928e-10	-1.13093
11278195	chr20:11278195:C:G	4.30353e-06	-1.26021	-0.493865
11278256	chr20:11278256:G:A	9.07753e-06	-1.09928e-10	-1.00771
11278357	chr20:11278357:C:T	7.75479e-06	-0.108496	-1.0567
11278657	chr20:11278657:C:A	1.06721e-05	-1.09928e-10	-0.845872
11278727	chr20:11278727:C:T	8.16492e-06	-1.09928e-10	-1.11366
11278928	chr20:11278928:C:T	1.26079e-05	-1.09928e-10	-0.679187
11278971	chr20:11278971:C:A	1.87725e-06	-1.43458	-1.14912
11279170	chr20:11279170:G:T	8.48897e-06	-1.09928e-10	-1.07474
11279208	chr20:11279208:C:T	8.78684e-06	-1.09928e-10	-1.04025
11279449	chr20:11279449:T:A	7.24881e-06	-0.185322	-1.04735
11279972	chr20:11279972:G:A	1.78804e-06	-1.49951	-1.13287
11280072	chr20:11280072:G:A	1.02747e-05	-1.09928e-10	-0.883826
11280075	chr20:11280075:T:C	4.94088e-06	-1.02515	-0.590812
11280414	chr20:11280414:G:GA	1.91889e-05	-1.09928e-10	-0.259175
11280726	chr20:11280726:G:A	7.89329e-06	-1.09928e-10	-1.1475
11281114	chr20:11281114:T:C	8.53881e-05	2.24455	-1.01085
11281236	chr20:11281236:T:A	7.75722e-06	-0.0175248	-1.14736
11281264	chr20:11281264:T:C	1.96519e-05	-1.09928e-10	-0.235332
11281267	chr20:11281267:T:G	8.01886e-06	-1.09928e-10	-1.13171
11281511	chr20:11281511:T:C	7.98096e-06	0.0186097	-1.15506
11281601	chr20:11281601:T:A	2.13943e-05	0.961116	-1.1115
11281723	chr20:11281723:C:T	1.18493e-05	-1.09928e-10	-0.741241
11281920	chr20:11281920:T:C	8.22736e-06	0.0341749	-1.14022
11281933	chr20:11281933:T:C	7.4662e-06	-0.0499874	-1.15313
11282192	chr20:11282192:G:A	9.03115e-06	-1.09928e-10	-1.01283
11282242	chr20:11282242:A:C	9.19166e-06	-1.09928e-10	-0.995211
11282540	chr20:11282540:A:T	5.42845e-06	-1.52185	-2.28909e-10
11283082	chr20:11283082:C:T	8.35341e-06	-1.09928e-10	-1.09084
11283154	chr20:11283154:C:T	7.81137e-06	-1.09928e-10	-1.15793
11283157	chr20:11283157:A:G	7.42754e-06	-0.0510094	-1.1573
11283383	chr20:11283383:G:A	9.11858e-06	0.00427154	-1.00747
11283519	chr20:11283519:T:C	5.91632e-06	-0.306467	-1.12933
11283555	chr20:11283555:A:T	2.13155e-05	-1.09928e-10	-0.154071
11283597	chr20:11283597:G:A	7.22818e-06	-0.0871037	-1.14842
11283880	chr20:11283880:A:G	7.84666e-06	-1.09928e-10	-1.15342
11283935	chr20:11283935:G:T	1.1958e-05	0.0896499	-0.821759
11284005	chr20:11284005:T:C	9.14394e-06	-1.09928e-10	-1.00042
11284521	chr20:11284521:C:A	8.49297e-06	-1.09928e-10	-1.07427
11284994	chr20:11284994:C:T	7.14866e-06	-0.093849	-1.15273
11285425	chr20:11285425:T:G	9.55633e-06	-1.09928e-10	-0.956303
11285607	chr20:11285607:T:G	6.04127e-05	1.87126	-0.983566
11285877	chr20:11285877:A:C	1.10182e-05	-0.0373027	-0.77666
11286379	chr20:11286379:T:A	5.89026e-06	-0.288679	-1.15153
11286839	chr20:11286839:T:A	9.07009e-06	-1.00853	-2.28909e-10
11286934	chr20:11286934:G:T	9.54907e-06	-1.09928e-10	-0.957063
11288029	chr20:11288029:C:CTG	1.15094e-05	0.0519635	-0.822304
11288483	chr20:11288483:C:T	8.31971e-06	-1.09928e-10	-1.09488
11288523	chr20:11288523:G:C	7.83012e-06	-1.09928e-10	-1.15553
11288851	chr20:11288851:C:T	1.67993e-05	-0.392169	-2.28909e-10
11289199	chr20:11289199:T:A	1.82522e-05	-1.09928e-10	-0.30922
11289463	chr20:11289463:A:G	6.07903e-06	-0.270782	-1.13788
11289744	chr20:11289744:C:A	8.63813e-06	-1.09928e-10	-1.05732
11289919	chr20:11289919:T:G	6.94072e-06	-0.137899	-1.1382
11290244	chr20:11290244:C:A	1.7358e-06	-1.52985	-1.13219
11290560	chr20:11290560:C:T	6.06888e-06	-0.258474	-1.15186
11290687	chr20:11290687:TA:T	7.91822e-06	-1.09928e-10	-1.14434
11290966	chr20:11290966:G:A	1.26749e-05	0.19054	-0.864425
11291016	chr20:11291016:C:T	1.30302e-05	0.226564	-0.872801
11291327	chr20:11291327:G:T	5.30846e-06	-1.54421	-2.28909e-10
11291345	chr20:11291345:G:A	6.16705e-06	-0.243777	-1.15051
11291989	chr20:11291989:G:A	1.61338e-05	-0.432591	-2.28909e-10
11292074	chr20:11292074:A:G	8.74016e-06	-1.09928e-10	-1.04558
11292213	chr20:11292213:G:T	8.35098e-05	2.21396	-1.00251
11292508	chr20:11292508:T:C	1.15803e-05	-1.09928e-10	-0.764202
11292509	chr20:11292509:A:T	3.12719e-05	1.31153	-1.08232
11292676	chr20:11292676:A:G	9.13231e-06	0.15601	-1.1577
11292740	chr20:11292740:T:G	9.29548e-06	0.173079	-1.15706
11292819	chr20:11292819:G:A	7.82385e-06	-1.09928e-10	-1.15633
11292840	chr20:11292840:TTTA:T	8.05552e-06	-1.09928e-10	-1.12715
11293012	chr20:11293012:C:T	8.4411e-06	0.071357	-1.15175
11293261	chr20:11293261:G:A	1.35898e-05	-1.09928e-10	-0.604186
11293268	chr20:11293268:T:C	7.91696e-06	-1.09928e-10	-1.1445
11293594	chr20:11293594:T:C	1.60884e-05	0.26407	-0.699478
11293709	chr20:11293709:C:A	7.86495e-06	-1.09928e-10	-1.15109
11293794	chr20:11293794:A:C	1.74719e-05	-1.09928e-10	-0.352915
11293803	chr20:11293803:A:T	8.95045e-06	0.134192	-1.15599
11293807	chr20:11293807:A:G	1.13957e-05	-1.09928e-10	-0.780269
11294303	chr20:11294303:A:G	8.73579e-06	-1.09928e-10	-1.04608
11294478	chr20:11294478:T:C	8.57992e-06	-1.09928e-10	-1.06408
11296368	chr20:11296368:C:G	1.28156e-05	0.187743	-0.850588
11296491	chr20:11296491:G:A	1.41453e-05	0.0547193	-0.618848
11296513	chr20:11296513:T:C	1.50408e-05	-1.09928e-10	-0.50274
11296817	chr20:11296817:G:A	7.89724e-06	-1.09928e-10	-1.14699
11297031	chr20:11297031:TG:T	1.41245e-05	-1.09928e-10	-0.565594
11297107	chr20:11297107:T:C	1.90307e-06	-1.50243	-1.0676
11297431	chr20:11297431:C:T	1.57365e-05	-1.09928e-10	-0.457526
11298151	chr20:11298151:A:G	2.10493e-05	-0.166642	-2.28909e-10
11298524	chr20:11298524:A:G	1.89831e-06	-1.50761	-1.06493
11298546	chr20:11298546:T:C	8.254e-06	-1.09928e-10	-1.10281
11299011	chr20:11299011:C:G	9.4011e-06	-1.09928e-10	-0.972681
11299018	chr20:11299018:C:T	1.35989e-05	0.184619	-0.788134
11299379	chr20:11299379:G:A	8.89321e-06	-1.09928e-10	-1.02822
11299398	chr20:11299398:G:A	1.94155e-06	-1.49029	-1.05973
11299482	chr20:11299482:C:T	1.11557e-05	0.356518	-1.15807
11299830	chr20:11299830:T:C	2.19127e-06	-1.46191	-0.96712
11300147	chr20:11300147:C:T	8.13417e-06	-1.09928e-10	-1.11743
11300658	chr20:11300658:A:G	8.97519e-06	-0.261231	-0.757813
11300768	chr20:11300768:T:C	1.97808e-06	-1.50095	-1.03043
11300772	chr20:11300772:C:T	7.95942e-06	-0.683004	-0.456147
11301388	chr20:11301388:G:A	7.24582e-06	-0.0761172	-1.15697
11301790	chr20:11301790:T:A	9.29056e-06	-1.09928e-10	-0.984509
11302686	chr20:11302686:TC:T	4.35827e-05	-1.09928e-10	0.561152
11303378	chr20:11303378:TTTATACTACGATA:T	5.78128e-06	-1.45888	-2.28909e-10
11303584	chr20:11303584:A:AAAC	1.87622e-05	-1.36758	1.08591
11303729	chr20:11303729:C:T	1.17138e-05	-1.09928e-10	-0.75274
11304087	chr20:11304087:G:A	9.39185e-06	-1.09928e-10	-0.973665
11304597	chr20:11304597:C:T	3.02543e-06	-0.955193	-1.15126
11304812	chr20:11304812:A:G	7.79615e-06	-0.00183791	-1.15804
11305284	chr20:11305284:A:G	1.1717e-05	0.389972	-1.14244
11305669	chr20:11305669:T:C	6.24545e-05	0.855643	0.0652885
11306160	chr20:11306160:C:CA	1.01141e-05	-0.899574	-2.28909e-10
11306373	chr20:11306373:C:G	1.13693e-05	-1.07868	0.29609
11307242	chr20:11307242:C:T	9.74304e-06	0.125431	-1.06239
11307859	chr20:11307859:G:A	7.90148e-06	-1.09928e-10	-1.14646
11308110	chr20:11308110:T:C	7.73451e-06	-0.0164873	-1.15133
11308208	chr20:11308208:T:A	7.92977e-06	-1.09928e-10	-1.14288
11308398	chr20:11308398:C:T	8.73049e-06	-1.09928e-10	-1.04669
11308469	chr20:11308469:C:T	7.37595e-05	-1.09928e-10	1.0873
11308585	chr20:11308585:C:T	8.3904e-06	-1.08642	-2.28909e-10
11308837	chr20:11308837:A:G	1.19894e-05	0.355817	-1.0853
11308868	chr20:11308868:A:G	1.0489e-05	-1.05631	0.193129
11308926	chr20:11308926:T:C	8.27548e-06	-1.09928e-10	-1.10021
11309152	chr20:11309152:A:C	7.28593e-06	-1.22756	-2.28909e-10
11309683	chr20:11309683:T:G	5.1169e-05	-1.09928e-10	0.721627
11309801	chr20:11309801:G:A	7.36971e-06	-0.131847	-1.08428
11311356	chr20:11311356:A:T	8.5697e-06	-1.25843	0.193157
11311558	chr20:11311558:A:G	7.58766e-06	-0.123398	-1.06359
11311633	chr20:11311633:A:G	9.98954e-06	-0.222704	-0.689266
11311721	chr20:11311721:A:T	1.08775e-05	-0.82681	-2.28909e-10
11312969	chr20:11312969:A:T	4.6343e-06	-0.594133	-1.08589
11313445	chr20:11313445:G:A	5.50727e-06	-0.349631	-1.15781
11313588	chr20:11313588:C:G	9.85414e-06	-0.179908	-0.745708
11313672	chr20:11313672:G:A	6.27769e-06	-1.37651	-2.28909e-10
11313876	chr20:11313876:T:C	1.03511e-05	-1.09928e-10	-0.876415
11314795	chr20:11314795:T:A	8.99548e-06	0.0461664	-1.06295
11315117	chr20:11315117:C:A	5.72196e-06	-0.311388	-1.15781
11315378	chr20:11315378:T:G	7.71398e-06	-0.0636898	-1.10678
11315407	chr20:11315407:C:T	7.85588e-06	-1.09928e-10	-1.15224
11315811	chr20:11315811:A:G	0.000251685	-1.09928e-10	2.31467
11315827	chr20:11315827:G:A	1.50772e-05	0.527656	-1.02798
11316183	chr20:11316183:A:G	7.51302e-06	-0.0955234	-1.10135
11316250	chr20:11316250:G:C	2.00047e-06	-1.43262	-1.0875
11316692	chr20:11316692:G:A	2.54194e-05	-1.09928e-10	0.0220035
11316697	chr20:11316697:C:T	5.71131e-06	-1.47106	-2.28909e-10
11316705	chr20:11316705:A:G	2.01062e-06	-1.42488	-1.09019
11317134	chr20:11317134:C:T	1.9266e-06	-1.46015	-1.09759
11317492	chr20:11317492:T:C	9.97986e-06	-1.09928e-10	-0.912938
11317518	chr20:11317518:G:A	9.40911e-06	-0.104327	-0.867503
11317655	chr20:11317655:T:C	9.69976e-06	-1.09928e-10	-0.941406
11317863	chr20:11317863:A:G	2.03711e-06	-1.44153	-1.06044
11317969	chr20:11317969:G:C	2.03352e-06	-1.4105	-1.09323
11318114	chr20:11318114:T:C	1.94929e-06	-1.44356	-1.10248
11318253	chr20:11318253:C:T	9.29917e-06	-1.09928e-10	-0.983582
11318416	chr20:11318416:A:T	1.99763e-06	-1.424	-1.09755
11318502	chr20:11318502:G:A	1.99207e-06	-1.43224	-1.0921
11318627	chr20:11318627:C:T	1.00269e-05	-1.09928e-10	-0.908234
11318795	chr20:11318795:A:G	2.00425e-06	-1.43305	-1.08518
11318815	chr20:11318815:T:C	8.08259e-06	-1.29224	0.168447
11318884	chr20:11318884:A:G	7.90432e-06	-1.09928e-10	-1.1461
11319001	chr20:11319001:G:T	2.00093e-06	-1.43276	-1.08713
11319141	chr20:11319141:C:T	5.56325e-06	-0.339179	-1.15815
11319189	chr20:11319189:T:G	6.21628e-06	-0.236515	-1.14982
11319315	chr20:11319315:A:G	2.00235e-06	-1.42926	-1.08993
11319395	chr20:11319395:G:T	1.36883e-05	0.479235	-1.0762
11320006	chr20:11320006:G:A	5.50514e-06	-0.359642	-1.14818
11320228	chr20:11320228:G:A	8.24925e-06	-1.09928e-10	-1.10338
11320473	chr20:11320473:T:C	7.65102e-06	-0.318924	-0.859744
11320772	chr20:11320772:C:T	7.90772e-06	-1.09928e-10	-1.14567
11321218	chr20:11321218:G:A	9.40857e-06	-0.0554948	-0.916391
11321410	chr20:11321410:A:C	2.52202e-05	-1.09928e-10	0.0141383
11321737	chr20:11321737:T:A	8.67899e-06	-1.0526	-2.28909e-10
11322555	chr20:11322555:G:A	8.3849e-06	-0.64097	-0.446105
11322632	chr20:11322632:C:A	1.19506e-05	-1.09928e-10	-0.732729
11322641	chr20:11322641:G:A	9.39748e-06	-1.54141	0.568341
11322884	chr20:11322884:G:A	7.52869e-06	-1.2154	0.0206147
11322907	chr20:11322907:C:G	5.82722e-06	-0.322434	-1.12853
11322984	chr20:11322984:T:C	8.29518e-06	-1.09928e-10	-1.09783
11323028	chr20:11323028:T:C	9.32018e-06	-0.115713	-0.865612
11323140	chr20:11323140:G:A	1.63546e-05	-1.09928e-10	-0.418999
11323160	chr20:11323160:A:G	6.04469e-06	-0.264752	-1.14958
11323241	chr20:11323241:G:A	8.19395e-06	-1.09928e-10	-1.11011
11323373	chr20:11323373:G:C	7.90492e-06	-1.09928e-10	-1.14602
11323403	chr20:11323403:T:C	5.51358e-06	-0.348566	-1.15773
11323563	chr20:11323563:G:A	1.80771e-05	0.740409	-1.05927
11324543	chr20:11324543:T:C	9.02283e-06	-0.0621899	-0.951559
11324613	chr20:11324613:T:C	8.43375e-06	-0.14809	-0.933176
11324755	chr20:11324755:G:C	2.64339e-05	-1.09928e-10	0.0611384
11324768	chr20:11324768:A:C	5.31984e-06	-0.386001	-1.15606
11324836	chr20:11324836:TTCTC:T	7.78527e-06	-1.3126	0.151329
11325051	chr20:11325051:C:T	1.16675e-05	-1.51233	0.755625
11325197	chr20:11325197:G:A	8.4355e-06	-1.27283	0.191767
11325482	chr20:11325482:A:G	5.84707e-06	-0.822978	-0.624588
11325933	chr20:11325933:A:G	8.04538e-06	-1.09928e-10	-1.12841
11326103	chr20:11326103:G:A	3.93916e-06	-1.1746	-0.667937
11326135	chr20:11326135:C:G	2.40526e-06	-1.45566	-0.88019
11326240	chr20:11326240:T:C	9.7076e-06	-0.940599	-2.28909e-10
11326401	chr20:11326401:C:A	9.61527e-06	0.19701	-1.14716
11326520	chr20:11326520:A:G	2.6979e-05	-1.09928e-10	0.0815524
11326629	chr20:11326629:C:T	1.19453e-05	-1.09928e-10	-0.733168
11327669	chr20:11327669:G:A	7.83144e-06	-0.154159	-1.0012
11327939	chr20:11327939:T:C	3.7909e-05	-1.09928e-10	0.421681
11328285	chr20:11328285:GAA:G	1.03104e-05	-0.029577	-0.850778
11328348	chr20:11328348:A:G	1.09675e-05	-1.09928e-10	-0.818572
11328352	chr20:11328352:G:A	1.30795e-05	-1.09928e-10	-0.642464
11329494	chr20:11329494:A:G	7.34434e-06	-0.222518	-0.997059
11329712	chr20:11329712:C:T	9.34837e-06	-1.25832	0.28001
11329990	chr20:11329990:A:C	8.09311e-06	-1.09928e-10	-1.12249
11330030	chr20:11330030:T:C	1.89743e-05	-1.18809	0.917667
11330599	chr20:11330599:A:AGAC	7.8263e-06	-1.09928e-10	-1.15602
11330662	chr20:11330662:T:TA	9.03986e-06	-1.09928e-10	-1.01186
11330720	chr20:11330720:G:A	9.38169e-06	-1.09928e-10	-0.974747
11331692	chr20:11331692:C:A	8.22726e-06	-0.0937882	-1.01227
11331699	chr20:11331699:T:C	8.8498e-06	-1.09928e-10	-1.03311
11331709	chr20:11331709:C:T	2.71795e-05	-0.0691277	0.158083
11332010	chr20:11332010:A:C	1.94916e-05	-1.21537	0.97185
11332668	chr20:11332668:C:T	5.85075e-06	-0.421343	-1.02559
11332937	chr20:11332937:T:G	1.10646e-05	-1.09928e-10	-0.809761
11332966	chr20:11332966:A:G	2.47002e-05	-0.162945	0.15625
11333533	chr20:11333533:A:G	8.64129e-06	-0.0604652	-0.996491
11333853	chr20:11333853:TAAAA:T	2.43653e-05	-1.09928e-10	-0.0203483
11334476	chr20:11334476:T:G	8.94078e-06	-0.12346	-0.899424
11334682	chr20:11334682:G:A	9.30613e-06	-1.09928e-10	-0.982835
11334715	chr20:11334715:T:G	8.0201e-06	-1.09928e-10	-1.13156
11334991	chr20:11334991:T:C	7.80979e-06	-1.09928e-10	-1.15813
11335284	chr20:11335284:G:C	2.5948e-05	0.33851	-0.295925
11335323	chr20:11335323:C:T	2.95709e-05	0.0188981	0.154384
11335685	chr20:11335685:T:C	2.24405e-05	-1.09928e-10	-0.102641
11335858	chr20:11335858:AGTAG:A	1.40844e-05	-1.46412	0.895679
11335863	chr20:11335863:C:CA	1.39269e-05	-1.4642	0.884514
11336047	chr20:11336047:C:T	2.31032e-05	-1.09928e-10	-0.0735354
11336835	chr20:11336835:G:A	5.12429e-06	-0.526303	-1.05321
11336911	chr20:11336911:G:A	2.20813e-06	-1.29507	-1.12629
11337086	chr20:11337086:T:C	2.54628e-05	-0.207746	0.231456
11337159	chr20:11337159:G:C	1.97511e-05	-1.09928e-10	-0.230298
11337623	chr20:11337623:G:A	8.99208e-06	0.0203867	-1.03755
11337850	chr20:11337850:A:G	8.08813e-06	-1.09928e-10	-1.12311
11337882	chr20:11337882:G:A	8.32527e-06	-1.09928e-10	-1.09421
11338104	chr20:11338104:T:C	2.87751e-05	-1.09928e-10	0.146004
11338249	chr20:11338249:G:A	2.7901e-05	-0.16069	0.275844
11338403	chr20:11338403:T:G	2.07303e-06	-1.32657	-1.15793
11338876	chr20:11338876:T:G	2.71728e-05	-0.106437	0.195146
11338987	chr20:11338987:A:T	1.38439e-05	0.337597	-0.923258
11339223	chr20:11339223:C:T	1.16368e-05	-0.759332	-2.28909e-10
11339670	chr20:11339670:T:C	9.87421e-06	-1.09928e-10	-0.923581
11339820	chr20:11339820:G:A	1.98452e-05	-1.09928e-10	-0.225546
11339863	chr20:11339863:C:G	1.19453e-05	-1.09928e-10	-0.733168
11340181	chr20:11340181:T:C	1.08026e-05	-1.09928e-10	-0.833725
11340698	chr20:11340698:G:C	6.75365e-06	-1.30342	-2.28909e-10
11340730	chr20:11340730:C:CT	2.47152e-05	-0.272387	0.266299
11341915	chr20:11341915:T:C	1.31451e-05	0.241191	-0.878653
11341992	chr20:11341992:G:A	2.23292e-05	-1.09928e-10	-0.10761
11341999	chr20:11341999:G:A	7.89516e-06	-1.09928e-10	-1.14726
11342286	chr20:11342286:CT:C	1.78439e-05	-1.09928e-10	-0.331848
11342971	chr20:11342971:T:C	4.02535e-06	-0.723484	-1.09741
11343725	chr20:11343725:T:C	9.30613e-06	-1.09928e-10	-0.982835
11343777	chr20:11343777:A:C	9.90215e-06	-1.232	0.311249
11343874	chr20:11343874:T:C	7.89857e-06	-1.09928e-10	-1.14683
11343882	chr20:11343882:T:C	8.30786e-06	-1.09928e-10	-1.09631
11344124	chr20:11344124:C:G	7.87124e-06	-1.09928e-10	-1.15029
11344180	chr20:11344180:C:T	1.07088e-05	-1.36342	0.520979
11344345	chr20:11344345:T:A	2.79505e-05	1.04038	-0.923448
11344404	chr20:11344404:T:C	7.88299e-06	-1.09928e-10	-1.1488
11344458	chr20:11344458:T:C	1.26343e-05	-1.09928e-10	-0.677094
11344536	chr20:11344536:C:T	1.24273e-05	0.173708	-0.867322
11345352	chr20:11345352:T:C	1.14478e-05	-1.09928e-10	-0.775711
11345479	chr20:11345479:T:C	5.54329e-06	-0.421102	-1.07982
11346543	chr20:11346543:C:A	3.57901e-05	-0.224361	0.588525
11346674	chr20:11346674:G:A	1.15409e-05	0.130931	-0.898542
11346766	chr20:11346766:TG:T	9.81053e-06	-1.54367	0.613622
11346768	chr20:11346768:A:T	9.78601e-06	-1.54372	0.611163
11347229	chr20:11347229:AC:A	1.192e-05	0.267097	-1.00238
11347230	chr20:11347230:C:T	6.02929e-06	-1.41688	-2.28909e-10
11347693	chr20:11347693:C:T	5.27362e-06	-1.55079	-2.28909e-10
11347896	chr20:11347896:T:G	5.69552e-06	-0.355834	-1.11799
11347913	chr20:11347913:G:A	9.43533e-06	-1.21314	0.244094
11348441	chr20:11348441:TC:T	6.06218e-06	-0.288469	-1.12297
11348886	chr20:11348886:A:G	9.93433e-06	0.0382258	-0.955736
11348902	chr20:11348902:T:A	1.15463e-05	0.321483	-1.08862
11348911	chr20:11348911:A:T	5.11607e-05	0.148446	0.573017
11348919	chr20:11348919:A:G	5.93883e-06	-0.311928	-1.12007
11349007	chr20:11349007:T:TCCAA	2.04068e-05	-1.48083	1.28319
11349339	chr20:11349339:C:A	1.30267e-05	-1.09928e-10	-0.646503
11349619	chr20:11349619:A:G	1.09302e-05	-1.09928e-10	-0.821977
11349910	chr20:11349910:G:T	0.000252002	1.08828	1.22765
11350666	chr20:11350666:C:T	7.54072e-06	-1.55628	0.363093
11351507	chr20:11351507:T:G	1.22084e-05	-1.09928e-10	-0.711381
11351872	chr20:11351872:G:A	0.000183342	-0.0208426	2.01869
11351914	chr20:11351914:C:T	8.84787e-06	-1.21292	0.179591
11351915	chr20:11351915:G:A	0.000164315	-0.080571	1.96885
11351960	chr20:11351960:T:C	0.000169767	-0.0768125	1.99773
11352131	chr20:11352131:G:A	2.00321e-05	-1.49912	1.28295
11352210	chr20:11352210:T:A	3.78054e-05	0.493999	-0.0750554
11352387	chr20:11352387:C:G	0.000171251	-0.0716623	2.00129
11352452	chr20:11352452:G:A	0.000155722	-0.139427	1.97399
11352476	chr20:11352476:C:T	1.18458e-05	-1.09928e-10	-0.741535
11352657	chr20:11352657:A:G	2.24521e-05	0.722763	-0.824884
11352835	chr20:11352835:C:T	9.64834e-06	-1.09928e-10	-0.946721
11352914	chr20:11352914:A:G	1.87879e-06	-1.43458	-1.14829
11352925	chr20:11352925:A:G	1.93047e-05	-1.54577	1.29261
11352941	chr20:11352941:C:A	0.000181601	-0.0420963	2.0304
11353115	chr20:11353115:T:C	0.000165727	-0.0979714	1.99481
11353134	chr20:11353134:A:G	0.000170333	-0.0838338	2.00808
11353376	chr20:11353376:A:T	0.00016464	-0.0497209	1.93998
11353467	chr20:11353467:T:C	0.000163402	-0.0691259	1.95183
11353588	chr20:11353588:A:G	0.000168226	-0.0661888	1.97799
11353680	chr20:11353680:G:A	2.64939e-05	-1.24306	1.30647
11353923	chr20:11353923:T:C	9.99956e-06	-1.09928e-10	-0.910967
11353929	chr20:11353929:T:C	2.75238e-05	-1.24751	1.34905
11354089	chr20:11354089:G:T	1.9022e-05	-1.49314	1.22523
11354096	chr20:11354096:C:T	0.000228998	0.732865	1.48734
11354266	chr20:11354266:A:T	1.14225e-05	0.307842	-1.08576
11354355	chr20:11354355:TG:T	1.33161e-05	-1.09928e-10	-0.62453
11354358	chr20:11354358:A:C	1.33293e-05	-1.09928e-10	-0.62354
11354410	chr20:11354410:C:T	3.14564e-06	-0.948945	-1.11854
11354433	chr20:11354433:A:G	6.51897e-06	-1.33879	-2.28909e-10
11355827	chr20:11355827:G:A	0.000153727	-0.120415	1.94208
11355914	chr20:11355914:A:G	0.000167319	-0.0522376	1.95863
11355961	chr20:11355961:T:A	1.01793e-05	0.133982	-1.02713
11356241	chr20:11356241:C:T	0.000159917	-0.0913056	1.95245
11356316	chr20:11356316:A:G	0.000161595	-0.0805824	1.95217
11356332	chr20:11356332:C:T	1.2273e-05	-1.09928e-10	-0.706103
11356385	chr20:11356385:A:G	1.55688e-05	-1.09928e-10	-0.468238
11356819	chr20:11356819:C:T	1.91267e-05	-1.51243	1.25001
11356827	chr20:11356827:T:A	1.11507e-05	0.285817	-1.08782
11357352	chr20:11357352:AC:A	0.000187071	-0.428029	2.44601
11357465	chr20:11357465:G:A	5.46829e-05	-1.27753	2.06558
11357512	chr20:11357512:A:G	8.20653e-06	-1.07085	-0.0377264
11357688	chr20:11357688:G:C	5.07737e-05	-1.25882	1.97269
11357695	chr20:11357695:A:C	0.00021154	-0.092996	2.2339
11357838	chr20:11357838:G:C	3.18282e-06	-0.927862	-1.12788
11357847	chr20:11357847:T:C	5.7428e-05	0.627724	0.2093
11358059	chr20:11358059:T:C	0.000181494	0.145826	1.84189
11358223	chr20:11358223:C:T	0.00020698	0.170593	1.94852
11358242	chr20:11358242:T:C	1.084e-05	-1.09928e-10	-0.830262
11358254	chr20:11358254:A:G	0.000221986	0.233062	1.95605
11358348	chr20:11358348:G:A	9.42664e-06	-1.09928e-10	-0.969967
11358572	chr20:11358572:A:G	5.81259e-06	-0.944014	-0.509468
11358962	chr20:11358962:C:A	2.63465e-05	-1.27033	1.32816
11358966	chr20:11358966:T:C	0.00041126	0.953108	1.85261
11359058	chr20:11359058:T:C	3.0893e-06	-1.4835	-0.602064
11359345	chr20:11359345:T:C	0.000200309	0.132145	1.95421
11359359	chr20:11359359:T:G	8.80458e-06	0.0787209	-1.11696
11359434	chr20:11359434:A:G	3.22705e-05	-1.09928e-10	0.260645
11359707	chr20:11359707:G:A	9.72787e-06	-1.09928e-10	-0.938512
11359733	chr20:11359733:G:T	8.07565e-06	0.0286236	-1.15328
11359748	chr20:11359748:A:C	7.76634e-06	-0.0116745	-1.15203
11359750	chr20:11359750:A:G	7.94701e-06	0.0109548	-1.15167
11360178	chr20:11360178:C:T	0.000206447	0.120756	1.99578
11360288	chr20:11360288:A:G	0.000264286	-0.228628	2.59215
11360452	chr20:11360452:T:C	0.000351836	-0.0447514	2.69441
11360464	chr20:11360464:G:A	1.43414e-05	-0.550358	-2.28909e-10
11360623	chr20:11360623:G:A	0.000211842	0.174379	1.96795
11360630	chr20:11360630:C:A	0.000194846	0.141255	1.91745
11360636	chr20:11360636:T:C	0.000186797	0.165693	1.85082
11360751	chr20:11360751:C:G	5.12876e-05	-1.11651	1.84045
11360835	chr20:11360835:C:T	0.000191668	0.126299	1.91596
11360872	chr20:11360872:C:T	5.4247e-05	0.503897	0.276144
11361075	chr20:11361075:G:A	4.719e-06	-1.12119	-0.540718
11361212	chr20:11361212:C:T	0.000195224	0.156438	1.9042
11361388	chr20:11361388:T:A	8.11338e-06	0.034607	-1.1546
11361550	chr20:11361550:T:C	2.17189e-05	-1.36408	1.22876
11361724	chr20:11361724:C:T	1.09168e-05	-1.09928e-10	-0.823203
11361976	chr20:11361976:G:A	1.51361e-05	-1.09928e-10	-0.496425
11362028	chr20:11362028:T:C	7.89439e-06	-1.09928e-10	-1.14736
11362267	chr20:11362267:TC:T	9.36507e-06	-1.09928e-10	-0.976521
11362557	chr20:11362557:AC:A	7.37084e-06	-0.228366	-0.98761
11362682	chr20:11362682:C:T	2.28121e-06	-1.28466	-1.10414
11362684	chr20:11362684:GTC:G	0.000170094	-1.09928e-10	1.92285
11362804	chr20:11362804:G:T	1.85173e-05	-1.09928e-10	-0.294801
11362809	chr20:11362809:A:C	2.34901e-06	-1.26309	-1.09642
11362864	chr20:11362864:A:G	2.30314e-06	-1.27807	-1.10116
11363094	chr20:11363094:ACT:A	3.8862e-05	-1.09928e-10	0.446509
11363157	chr20:11363157:G:A	7.85057e-06	-1.09928e-10	-1.15292
11363346	chr20:11363346:G:A	2.28494e-06	-1.27914	-1.10803
11363654	chr20:11363654:G:C	8.41217e-06	0.0674981	-1.15133
11363689	chr20:11363689:G:A	9.70926e-06	-1.09928e-10	-0.940427
11363836	chr20:11363836:G:A	1.9147e-05	0.509353	-0.770712
11363881	chr20:11363881:G:A	7.87989e-06	-0.167852	-0.981342
11363895	chr20:11363895:C:T	7.67508e-06	-0.0425019	-1.13303
11363943	chr20:11363943:G:C	2.30925e-06	-1.27374	-1.10284
11364038	chr20:11364038:A:C	1.14457e-05	-1.09928e-10	-0.77589
11364121	chr20:11364121:A:G	6.70283e-06	-1.31098	-2.28909e-10
11364139	chr20:11364139:C:T	1.34313e-05	0.515135	-1.13105
11364173	chr20:11364173:T:C	2.34107e-06	-1.2668	-1.0961
11364593	chr20:11364593:C:T	1.054e-05	-0.858333	-2.28909e-10
11364685	chr20:11364685:G:A	2.28954e-06	-1.27777	-1.10738
11364747	chr20:11364747:G:A	2.94945e-06	-1.03036	-1.10153
11364750	chr20:11364750:C:T	2.35439e-06	-1.2598	-1.09742
11364814	chr20:11364814:T:G	2.32549e-06	-1.26777	-1.10181
11364825	chr20:11364825:A:G	8.19003e-06	-0.122253	-0.988337
11365537	chr20:11365537:A:G	5.17916e-06	-0.416936	-1.15193
11365731	chr20:11365731:C:G	5.48338e-06	-1.51179	-2.28909e-10
11366319	chr20:11366319:A:G	2.33014e-06	-1.26393	-1.10365
11366332	chr20:11366332:T:A	3.98055e-05	-1.09928e-10	0.470496
11366361	chr20:11366361:T:A	2.3585e-06	-1.26118	-1.0943
11366537	chr20:11366537:T:C	9.47992e-06	-1.09928e-10	-0.964332
11366614	chr20:11366614:C:T	2.31708e-06	-1.261	-1.1122
11366655	chr20:11366655:A:C	2.30839e-06	-1.2655	-1.11146
11366723	chr20:11366723:T:G	1.0292e-05	-0.222001	-0.660138
11366807	chr20:11366807:G:A	2.30503e-06	-1.26995	-1.10847
11367030	chr20:11367030:G:A	7.98022e-06	-0.155294	-0.981247
11367037	chr20:11367037:A:G	1.98441e-06	-1.37021	-1.15798
11367312	chr20:11367312:G:T	7.82119e-06	-1.09928e-10	-1.15667
11367467	chr20:11367467:T:C	8.05825e-06	-1.06064	-0.0661741
11368209	chr20:11368209:A:G	2.28425e-06	-1.28645	-1.10102
11368334	chr20:11368334:C:T	4.8707e-06	-0.693963	-0.936307
11368368	chr20:11368368:CATATT:C	7.81372e-06	-1.09928e-10	-1.15763
11368774	chr20:11368774:C:T	2.29954e-06	-1.28205	-1.09875
11368864	chr20:11368864:G:A	5.12005e-06	-0.43646	-1.14388
11368934	chr20:11368934:C:T	1.13447e-05	-1.09928e-10	-0.784758
11368938	chr20:11368938:C:T	7.74872e-06	-0.012526	-1.15345
11369427	chr20:11369427:CACAT:C	3.16422e-05	0.833575	-0.59259
11369482	chr20:11369482:ACACT:A	5.15215e-06	-0.443989	-1.13011
11369497	chr20:11369497:TAC:T	2.75242e-05	-1.09928e-10	0.101558
11369644	chr20:11369644:A:G	1.64658e-06	-1.56106	-1.15375
11369657	chr20:11369657:CAT:C	1.11764e-05	-1.09928e-10	-0.799705
11369671	chr20:11369671:CAT:C	1.29571e-05	-1.09928e-10	-0.651867
11369887	chr20:11369887:C:T	8.02103e-06	0.0250714	-1.15651
11369967	chr20:11369967:G:A	6.00155e-05	-0.197272	1.07837
11370685	chr20:11370685:G:A	2.43235e-06	-1.24543	-1.07922
11370984	chr20:11370984:T:G	9.37056e-06	-0.00832767	-0.967607
11370999	chr20:11370999:T:C	2.98629e-05	-1.09928e-10	0.183108
11371034	chr20:11371034:G:C	9.46509e-06	-0.00336868	-0.962528
11371111	chr20:11371111:G:A	1.2045e-05	0.43144	-1.1563
11371198	chr20:11371198:A:G	9.76273e-06	-1.09928e-10	-0.934936
11371419	chr20:11371419:C:T	2.28973e-05	-1.09928e-10	-0.0824896
11371516	chr20:11371516:T:C	3.98213e-06	-1.15338	-0.678313
11371530	chr20:11371530:T:A	2.3406e-06	-1.28007	-1.08303
11371616	chr20:11371616:A:G	1.83211e-06	-1.4499	-1.15814
11371697	chr20:11371697:C:G	7.82406e-06	-1.09928e-10	-1.1563
11372188	chr20:11372188:G:A	2.51127e-06	-1.18092	-1.1118
11372258	chr20:11372258:A:T	1.08346e-05	-1.09928e-10	-0.830761
11372694	chr20:11372694:A:G	7.82443e-06	-1.09928e-10	-1.15626
11372766	chr20:11372766:T:C	1.97986e-06	-1.3724	-1.15808
11372769	chr20:11372769:G:C	1.16217e-05	0.36761	-1.12824
11373081	chr20:11373081:G:A	2.28575e-05	-1.27231	1.18808
11373573	chr20:11373573:G:A	1.96765e-06	-1.37854	-1.15812
11373844	chr20:11373844:T:G	1.87587e-05	-0.281852	-2.28909e-10
11373944	chr20:11373944:C:A	0.000112925	2.61099	-1.09778
11373954	chr20:11373954:C:T	1.1019e-05	-0.470335	-0.343547
11374346	chr20:11374346:T:A	8.77464e-06	-1.09928e-10	-1.04164
11374430	chr20:11374430:G:A	5.0288e-05	0.70426	-2.28909e-10
11374457	chr20:11374457:C:T	3.53044e-05	-1.09928e-10	0.3505
11375422	chr20:11375422:A:T	4.63928e-06	-0.520854	-1.15809
11375499	chr20:11375499:A:T	0.0164615	4.6122	1.88307
11375508	chr20:11375508:C:T	1.40577e-05	-1.09928e-10	-0.57034
11376475	chr20:11376475:T:A	1.04376e-05	-1.40104	0.532947
11376813	chr20:11376813:T:C	1.02179e-05	-0.0508202	-0.838545
11376820	chr20:11376820:A:G	9.80682e-06	-0.0768898	-0.85354
11376933	chr20:11376933:C:T	1.00061e-05	-0.0546485	-0.855662
11377637	chr20:11377637:T:C	4.82174e-05	0.662212	-2.28909e-10
11378035	chr20:11378035:G:A	1.04557e-05	-0.0245541	-0.841804
11378181	chr20:11378181:A:T	1.03033e-05	-0.0308231	-0.850217
11378802	chr20:11378802:T:C	9.95249e-06	-0.0656483	-0.850037
11379022	chr20:11379022:A:G	8.27318e-06	0.0572198	-1.15771
11379467	chr20:11379467:A:G	8.4026e-06	-0.192555	-0.892411
11379869	chr20:11379869:C:A	1.54128e-05	0.654652	-1.13296
11380174	chr20:11380174:A:G	1.25085e-05	0.435565	-1.12266
11380502	chr20:11380502:A:G	7.91568e-06	-1.09928e-10	-1.14466
11380855	chr20:11380855:G:A	2.78858e-06	-1.33335	-0.854621
11380874	chr20:11380874:G:A	0.000839575	3.72205	-0.202667
11381253	chr20:11381253:C:T	1.29994e-05	-0.648603	-2.28909e-10
11381283	chr20:11381283:C:T	5.24036e-06	-1.44455	-0.11257
11381404	chr20:11381404:T:A	8.05224e-06	-1.09928e-10	-1.12756
11381408	chr20:11381408:C:T	0.000939382	3.65433	-0.0226146
11382009	chr20:11382009:G:A	2.37486e-05	-0.312607	0.266624
11382093	chr20:11382093:A:T	5.36299e-06	-1.45431	-0.0796748
11382328	chr20:11382328:T:C	5.49873e-06	-1.45	-0.0589892
11382421	chr20:11382421:G:A	5.59202e-06	-1.43425	-0.0579128
11382808	chr20:11382808:T:G	5.00389e-06	-1.49539	-0.107898
11382828	chr20:11382828:T:C	1.29604e-05	0.451588	-1.10319
11383084	chr20:11383084:A:T	1.68598e-05	0.332731	-0.721304
11383393	chr20:11383393:A:G	5.41473e-06	-1.44072	-0.0836654
11383521	chr20:11383521:A:T	3.03544e-06	-1.21079	-0.892362
11383623	chr20:11383623:T:C	5.33701e-06	-1.42805	-0.110793
11383784	chr20:11383784:G:A	1.30507e-05	-1.31744	0.672775
11384113	chr20:11384113:T:A	1.44793e-05	0.572552	-1.11334
11384116	chr20:11384116:T:C	1.04884e-05	-1.09928e-10	-0.863234
11384416	chr20:11384416:T:C	1.69599e-06	-1.56107	-1.12417
11384719	chr20:11384719:A:G	8.76289e-06	-1.36036	0.31738
11384789	chr20:11384789:T:C	2.764e-06	-1.27145	-0.925378
11385250	chr20:11385250:G:A	1.07152e-05	-1.40006	0.558222
11385451	chr20:11385451:C:T	7.98304e-06	-1.09928e-10	-1.13619
11385688	chr20:11385688:G:T	9.7314e-06	-1.09928e-10	-0.93815
11385901	chr20:11385901:G:A	7.82027e-06	-1.09928e-10	-1.15679
11386209	chr20:11386209:G:A	5.33682e-05	-1.09928e-10	0.763708
11386342	chr20:11386342:A:G	1.65583e-06	-1.55973	-1.14947
11386386	chr20:11386386:A:G	3.59827e-06	-0.922645	-1.01041
11386511	chr20:11386511:A:G	1.64587e-06	-1.56102	-1.15421
11386585	chr20:11386585:T:C	7.81051e-06	-1.09928e-10	-1.15804
11386596	chr20:11386596:C:T	1.10433e-05	-1.39094	0.579255
11387114	chr20:11387114:T:C	1.64283e-06	-1.56107	-1.15602
11387142	chr20:11387142:T:C	1.34922e-05	-1.09928e-10	-0.611394
11387335	chr20:11387335:T:C	8.3177e-06	-1.09928e-10	-1.09512
11387903	chr20:11387903:G:A	1.06882e-05	-1.40056	0.556196
11388104	chr20:11388104:G:C	8.14275e-06	-1.09928e-10	-1.11638
11388108	chr20:11388108:A:T	1.64774e-06	-1.56106	-1.15304
11388109	chr20:11388109:C:T	9.36323e-06	-1.39022	0.413504
11388197	chr20:11388197:A:G	1.08327e-05	-1.41069	0.579756
11388581	chr20:11388581:G:A	7.59195e-06	-1.18642	-2.28909e-10
11388625	chr20:11388625:T:A	2.33225e-05	0.965425	-1.02951
11389006	chr20:11389006:A:G	9.79057e-06	-1.09928e-10	-0.932088
11389066	chr20:11389066:C:T	1.04219e-05	-1.32532	0.455724
11389142	chr20:11389142:C:G	1.26177e-05	0.464656	-1.14306
11389796	chr20:11389796:C:T	1.65366e-06	-1.56037	-1.15015
11389896	chr20:11389896:C:T	8.03362e-06	-1.09928e-10	-1.12987
11390192	chr20:11390192:C:A	5.58387e-05	1.53202	-0.723061
11390207	chr20:11390207:A:C	2.96824e-06	-1.15264	-0.972897
11390714	chr20:11390714:A:G	1.86876e-05	-0.285648	-2.28909e-10
11390873	chr20:11390873:C:T	1.07091e-05	-1.09928e-10	-0.842415
11391184	chr20:11391184:C:T	3.40645e-05	0.997547	-0.682798
11391235	chr20:11391235:G:T	2.52623e-05	0.830749	-0.814942
11391345	chr20:11391345:A:G	0.000108778	-1.09928e-10	1.4758
11391742	chr20:11391742:G:A	0.000116463	-1.09928e-10	1.54407
11392267	chr20:11392267:A:G	6.57355e-06	-0.182432	-1.14802
11392313	chr20:11392313:G:C	0.000395862	-1.09928e-10	2.76756
11392375	chr20:11392375:A:C	2.41901e-05	0.770357	-0.797922
11392381	chr20:11392381:A:T	3.27042e-06	-1.05504	-0.973551
11392445	chr20:11392445:G:T	7.03003e-06	-0.128038	-1.13528
11392707	chr20:11392707:G:T	8.98156e-06	-1.09928e-10	-1.01833
11392708	chr20:11392708:C:T	8.97776e-06	-1.09928e-10	-1.01876
11392911	chr20:11392911:T:G	6.39848e-06	-0.208573	-1.14887
11393449	chr20:11393449:C:T	7.9615e-06	-1.09928e-10	-1.13889
11393928	chr20:11393928:C:T	1.79129e-06	-1.49045	-1.14012
11393936	chr20:11393936:C:T	8.92024e-06	-1.09928e-10	-1.02518
11393958	chr20:11393958:A:G	5.59399e-06	-0.33919	-1.15262
11393970	chr20:11393970:A:G	7.70947e-06	-0.0150897	-1.15597
11394016	chr20:11394016:TGG:T	8.07819e-06	-1.12434	-2.28909e-10
11394066	chr20:11394066:C:T	0.000327716	3.66285	-1.08421
11394116	chr20:11394116:T:C	7.68272e-06	-0.0205439	-1.15399
11394157	chr20:11394157:A:G	1.78093e-06	-1.49474	-1.14164
11394215	chr20:11394215:A:G	6.24576e-06	-0.229831	-1.15177
11394522	chr20:11394522:AG:A	1.6983e-05	-1.09928e-10	-0.381295
11395498	chr20:11395498:T:C	7.16344e-06	-0.09019	-1.15433
11395647	chr20:11395647:G:A	1.0447e-05	-1.09928e-10	-0.867189
11395941	chr20:11395941:C:T	7.22302e-06	-0.0813854	-1.15485
11395988	chr20:11395988:G:C	1.38041e-05	-1.09928e-10	-0.588539
11396325	chr20:11396325:C:T	3.71226e-06	-0.765462	-1.1364
11396520	chr20:11396520:T:C	5.64786e-06	-1.48223	-2.28909e-10
11396869	chr20:11396869:T:A	9.38748e-06	0.152653	-1.12678
11397100	chr20:11397100:G:A	1.64848e-05	0.729101	-1.14017
11397202	chr20:11397202:T:C	3.87511e-06	-0.700815	-1.15812
11397350	chr20:11397350:C:T	1.78278e-06	-1.48613	-1.14921
11397395	chr20:11397395:G:T	7.87524e-06	-1.09928e-10	-1.14978
11398373	chr20:11398373:C:A	9.34337e-06	-1.09928e-10	-0.978841
11399057	chr20:11399057:T:C	2.9588e-05	1.11697	-0.943111
11399194	chr20:11399194:T:C	5.87693e-06	-1.44247	-2.28909e-10
11399499	chr20:11399499:C:T	5.98453e-06	-0.267202	-1.15713
11399862	chr20:11399862:G:T	4.42417e-06	-0.775577	-0.950847
11400492	chr20:11400492:T:C	8.15662e-06	-1.11468	-2.28909e-10
11400533	chr20:11400533:C:G	7.90988e-06	-1.09928e-10	-1.1454
11400824	chr20:11400824:C:T	2.63527e-05	0.964888	-0.906826
11400825	chr20:11400825:T:C	1.48762e-05	0.640164	-1.15391
11400956	chr20:11400956:C:T	1.51239e-05	0.647981	-1.14521
11401180	chr20:11401180:T:C	2.40883e-06	-1.19363	-1.14073
11401295	chr20:11401295:C:T	2.44124e-06	-1.18089	-1.14011
11401447	chr20:11401447:C:T	2.39137e-06	-1.19721	-1.14443
11401664	chr20:11401664:C:T	0.000368816	2.55182	0.14497
11402069	chr20:11402069:C:T	7.38525e-05	-1.09928e-10	1.08856
11402317	chr20:11402317:G:A	1.09882e-05	-1.09928e-10	-0.816686
11402600	chr20:11402600:C:G	2.48243e-06	-1.16188	-1.14239
11402678	chr20:11402678:C:T	1.25913e-05	-1.09928e-10	-0.680505
11402679	chr20:11402679:G:A	9.63375e-06	0.204037	-1.15227
11402750	chr20:11402750:C:T	1.82291e-06	-1.46501	-1.14806
11402755	chr20:11402755:A:G	1.33776e-05	-1.09928e-10	-0.619923
11402803	chr20:11402803:A:C	1.70166e-05	0.767778	-1.1471
11402897	chr20:11402897:A:T	2.42609e-06	-1.18536	-1.14186
11402913	chr20:11402913:AAGCCAAGTGAAAG:A	1.46257e-05	-1.09928e-10	-0.530727
11403176	chr20:11403176:C:T	2.4553e-06	-1.17631	-1.13894
11403738	chr20:11403738:T:G	8.01544e-06	-1.09928e-10	-1.13214
11404082	chr20:11404082:T:C	1.41464e-05	-0.564049	-2.28909e-10
11404455	chr20:11404455:A:G	7.62797e-06	-0.075052	-1.10663
11404522	chr20:11404522:A:T	3.5534e-05	-1.09928e-10	0.356983
11405192	chr20:11405192:G:A	3.23016e-05	1.37041	-1.1088
11405572	chr20:11405572:G:A	4.61401e-05	0.618175	-2.28909e-10
11406189	chr20:11406189:T:G	7.90985e-06	-1.09928e-10	-1.1454
11407021	chr20:11407021:CTG:C	1.72541e-06	-1.5268	-1.14124
11407801	chr20:11407801:A:G	3.34758e-05	1.41577	-1.11845
11408584	chr20:11408584:G:A	1.74046e-06	-1.53207	-1.12729
11408726	chr20:11408726:G:A	1.09574e-05	-1.09928e-10	-0.819494
11408837	chr20:11408837:T:C	3.28075e-05	1.39582	-1.11867
11409365	chr20:11409365:G:A	3.35357e-05	1.41756	-1.11846
11409578	chr20:11409578:T:C	3.3565e-05	-1.09928e-10	0.299976
11409879	chr20:11409879:T:G	7.39542e-05	-1.09928e-10	1.08994
11409934	chr20:11409934:TA:T	3.11582e-05	1.35376	-1.12819
11410118	chr20:11410118:C:T	3.11531e-05	1.17868	-0.953273
11410296	chr20:11410296:A:G	3.46169e-05	1.43124	-1.10041
11410325	chr20:11410325:TTAA:T	3.45755e-05	1.44188	-1.11224
11410592	chr20:11410592:G:A	9.99284e-06	-1.09928e-10	-0.911639
11410709	chr20:11410709:A:G	5.25239e-06	-1.55482	-2.28909e-10
11410972	chr20:11410972:C:T	4.72972e-06	-0.96159	-0.69805
11411054	chr20:11411054:G:T	1.71891e-06	-1.53056	-1.14126
11411055	chr20:11411055:G:A	3.80665e-05	1.57499	-1.14916
11411839	chr20:11411839:G:C	6.84731e-06	-1.28965	-2.28909e-10
11411842	chr20:11411842:A:G	2.15659e-05	0.976885	-1.11928
11412307	chr20:11412307:GAAGA:G	5.54202e-06	-0.584885	-0.916265
11412464	chr20:11412464:G:A	3.04179e-05	1.35805	-1.15653
11413173	chr20:11413173:C:T	9.72374e-06	-1.09928e-10	-0.938937
11413189	chr20:11413189:T:C	3.04209e-05	1.30918	-1.10756
11413289	chr20:11413289:T:C	5.87389e-05	-1.09928e-10	0.859595
11413329	chr20:11413329:T:C	1.11978e-05	-1.09928e-10	-0.797789
11413419	chr20:11413419:C:T	3.2044e-05	1.36016	-1.10656
11413457	chr20:11413457:A:G	3.0364e-05	1.31141	-1.11166
11414199	chr20:11414199:G:T	1.20416e-05	-1.09928e-10	-0.725143
11414330	chr20:11414330:GCCTTTA:G	1.16417e-05	-1.09928e-10	-0.758917
11414413	chr20:11414413:A:T	2.28784e-06	-1.24068	-1.14522
11414492	chr20:11414492:T:G	8.85005e-06	-1.09928e-10	-1.03308
11414570	chr20:11414570:TTC:T	1.16461e-05	-1.09928e-10	-0.758536
11414610	chr20:11414610:C:T	9.07191e-05	-1.09928e-10	1.29426
11415084	chr20:11415084:T:C	3.0868e-05	1.3013	-1.08508
11415113	chr20:11415113:T:C	3.22905e-05	1.34953	-1.08826
11415320	chr20:11415320:G:A	2.90286e-05	1.25243	-1.09766
11415892	chr20:11415892:C:G	4.6323e-06	-0.590305	-1.09015
11416036	chr20:11416036:C:G	2.75607e-05	1.23261	-1.12973
11416054	chr20:11416054:G:A	2.71246e-05	1.20597	-1.11903
11416214	chr20:11416214:G:T	0.00108952	4.90927	-1.12929
11416294	chr20:11416294:C:T	1.04487e-05	-1.09928e-10	-0.86703
11416440	chr20:11416440:G:T	1.06327e-05	-1.09928e-10	-0.849571
11416740	chr20:11416740:A:G	2.93248e-05	1.26027	-1.09534
11416865	chr20:11416865:A:G	3.30199e-05	1.37527	-1.09167
11417179	chr20:11417179:T:C	9.55174e-06	-1.09928e-10	-0.956784
11417366	chr20:11417366:G:T	8.96576e-06	-1.09928e-10	-1.02009
11417436	chr20:11417436:T:A	3.5733e-05	-1.09928e-10	0.362568
11417958	chr20:11417958:A:C	2.38349e-06	-1.18859	-1.15635
11417960	chr20:11417960:T:G	2.29467e-06	-1.22618	-1.15674
11418597	chr20:11418597:T:C	2.76749e-05	1.20995	-1.10294
11418616	chr20:11418616:G:T	1.33222e-05	-1.09928e-10	-0.624079
11419134	chr20:11419134:T:C	2.18675e-06	-1.27467	-1.15642
11419263	chr20:11419263:C:A	1.12336e-05	-0.794599	-2.28909e-10
11419265	chr20:11419265:T:G	0.000129357	1.64907	-2.28909e-10
11419371	chr20:11419371:T:C	2.76364e-05	1.20642	-1.10079
11419387	chr20:11419387:C:T	2.69682e-05	1.21699	-1.13584
11420467	chr20:11420467:C:CCATGTGTTCT	2.77979e-05	1.22397	-1.11251
11420729	chr20:11420729:A:G	2.72383e-05	1.19874	-1.10763
11421519	chr20:11421519:T:C	2.70908e-05	1.19495	-1.10926
11421598	chr20:11421598:T:C	2.73048e-05	1.20252	-1.10897
11421672	chr20:11421672:G:A	6.39788e-05	-1.09928e-10	0.945044
11421785	chr20:11421785:T:A	8.12023e-06	-1.09928e-10	-1.11915
11422459	chr20:11422459:C:T	6.90301e-06	-1.52562	0.244067
11422880	chr20:11422880:C:T	2.64325e-05	1.16771	-1.10663
11423156	chr20:11423156:G:T	7.88264e-06	-1.09928e-10	-1.14884
11423179	chr20:11423179:A:C	1.69519e-06	-1.5439	-1.14181
11423931	chr20:11423931:G:A	1.17938e-05	-1.09928e-10	-0.745934
11424024	chr20:11424024:T:C	9.7402e-06	-1.09928e-10	-0.937246
11424093	chr20:11424093:A:G	1.70817e-06	-1.54073	-1.13736
11424100	chr20:11424100:AT:A	7.81644e-06	-1.09928e-10	-1.15728
11424198	chr20:11424198:A:ATT	1.35583e-05	-1.09928e-10	-0.606507
11424746	chr20:11424746:C:A	2.71643e-05	1.20922	-1.12082
11425058	chr20:11425058:CCTT:C	4.68912e-06	-0.858106	-0.810155
11425442	chr20:11425442:A:C	2.92791e-06	-1.53895	-0.600273
11425446	chr20:11425446:T:A	6.06009e-06	-0.587067	-0.824716
11426313	chr20:11426313:C:T	2.36127e-05	1.06796	-1.11969
11426326	chr20:11426326:T:C	1.8517e-05	0.56906	-0.863877
11426518	chr20:11426518:G:A	1.09362e-05	-1.09928e-10	-0.821429
11426692	chr20:11426692:T:C	0.0011169	4.84178	-1.03698
11427112	chr20:11427112:A:G	1.19981e-05	-1.09928e-10	-0.728759
11427516	chr20:11427516:C:T	2.39059e-05	0.893605	-0.932988
11427694	chr20:11427694:G:A	2.57134e-05	0.941748	-0.908242
11427952	chr20:11427952:A:G	7.85905e-06	-1.09928e-10	-1.15184
11427990	chr20:11427990:A:T	2.55875e-05	1.10254	-1.07395
11428034	chr20:11428034:C:T	6.48388e-06	-0.194976	-1.14921
11428078	chr20:11428078:G:A	1.08771e-05	-1.09928e-10	-0.826843
11428781	chr20:11428781:T:A	1.68777e-06	-1.54077	-1.14933
11430302	chr20:11430302:G:A	1.78193e-06	-1.4816	-1.1542
11430378	chr20:11430378:G:A	4.06603e-06	-0.931072	-0.879768
11430489	chr20:11430489:G:A	4.81228e-05	1.80355	-1.1433
11430882	chr20:11430882:G:C	7.69592e-06	-0.0803071	-1.09251
11431341	chr20:11431341:T:A	1.02562e-05	-0.666316	-0.21931
11431436	chr20:11431436:C:T	1.3986e-05	-1.09928e-10	-0.575453
11431535	chr20:11431535:G:A	1.18017e-05	-1.09928e-10	-0.74526
11431660	chr20:11431660:A:C	6.79949e-06	-1.29666	-2.28909e-10
11432056	chr20:11432056:A:G	0.00110003	4.67795	-0.888367
11432306	chr20:11432306:T:G	1.40909e-05	-0.567981	-2.28909e-10
11432502	chr20:11432502:G:A	0.0016415	5.13003	-0.940172
11432878	chr20:11432878:T:C	1.00717e-05	-1.09928e-10	-0.903773
11432891	chr20:11432891:T:C	9.49417e-06	-1.09928e-10	-0.96283
11433009	chr20:11433009:C:T	6.0346e-05	1.89307	-1.00648
11433265	chr20:11433265:A:T	0.000216222	-1.09928e-10	2.1628
11434070	chr20:11434070:T:C	8.11517e-06	-1.09928e-10	-1.11977
11434400	chr20:11434400:C:T	7.93025e-06	-1.09928e-10	-1.14282
11434439	chr20:11434439:G:A	1.73708e-05	0.610077	-0.968796
11434485	chr20:11434485:C:T	0.00129046	4.76535	-0.816104
11434963	chr20:11434963:T:C	0.00023205	-1.09928e-10	2.23344
11434979	chr20:11434979:A:C	4.54123e-06	-0.542978	-1.15733
11435081	chr20:11435081:GA:G	0.000193645	-1.09928e-10	2.05252
11435166	chr20:11435166:G:A	1.7398e-05	-1.09928e-10	-0.357151
11435211	chr20:11435211:C:T	1.88763e-05	0.872114	-1.14771
11435719	chr20:11435719:G:T	0.000933862	4.48722	-0.8614
11435880	chr20:11435880:C:T	7.90401e-06	-1.09928e-10	-1.14614
11435922	chr20:11435922:T:C	0.000234917	-1.09928e-10	2.24573
11435930	chr20:11435930:C:T	1.16598e-05	-1.09928e-10	-0.757362
11436000	chr20:11436000:C:T	1.75532e-05	0.659638	-1.00791
11436064	chr20:11436064:C:T	1.91899e-05	-1.09928e-10	-0.259125
11436127	chr20:11436127:A:G	1.9194e-05	-1.09928e-10	-0.258911
11436244	chr20:11436244:T:C	0.0666818	8.80861	-0.914432
11436418	chr20:11436418:G:C	0.00105164	4.60693	-0.862335
11436711	chr20:11436711:C:T	1.93514e-05	-1.09928e-10	-0.250744
11437014	chr20:11437014:G:A	1.921e-05	-1.09928e-10	-0.258074
11437094	chr20:11437094:T:C	0.00184698	4.73282	-0.425018
11437196	chr20:11437196:T:C	8.03699e-06	-1.09928e-10	-1.12945
11437266	chr20:11437266:C:G	1.74838e-05	-1.09928e-10	-0.35223
11437328	chr20:11437328:G:T	8.01648e-06	-1.09928e-10	-1.13201
11437355	chr20:11437355:T:A	3.58845e-06	-0.798037	-1.13775
11437369	chr20:11437369:G:A	5.70566e-06	-1.47205	-2.28909e-10
11437388	chr20:11437388:C:T	1.86377e-05	-1.09928e-10	-0.288318
11437457	chr20:11437457:C:T	0.000297823	-1.09928e-10	2.48299
11437607	chr20:11437607:G:A	7.95363e-06	-1.09928e-10	-1.13988
11437896	chr20:11437896:T:C	4.96652e-06	-0.642315	-0.968474
11437976	chr20:11437976:T:C	1.21871e-05	-1.09928e-10	-0.713126
11438233	chr20:11438233:C:A	3.48459e-06	-0.827918	-1.13724
11438886	chr20:11438886:A:T	0.00236777	4.97267	-0.416476
11438896	chr20:11438896:AAGT:A	1.69289e-05	-1.09928e-10	-0.384486
11439040	chr20:11439040:AT:A	1.67381e-05	-1.09928e-10	-0.395817
11439474	chr20:11439474:G:A	0.00156833	5.05853	-0.914271
11439526	chr20:11439526:A:G	0.0020595	5.334	-0.91729
11440074	chr20:11440074:T:A	4.49923e-06	-0.591849	-1.11775
11440155	chr20:11440155:C:T	0.00257864	4.96596	-0.32445
11440367	chr20:11440367:A:G	0.00120569	4.71906	-0.837765
11440466	chr20:11440466:A:C	0.00216217	4.89399	-0.428633
11440489	chr20:11440489:T:C	8.79669e-05	-1.09928e-10	1.26345
11440676	chr20:11440676:G:A	3.13747e-06	-0.919291	-1.1508
11440729	chr20:11440729:GT:G	8.1323e-05	-1.09928e-10	1.18492
11440735	chr20:11440735:A:G	8.43279e-05	-1.09928e-10	1.22121
11440859	chr20:11440859:TTCATTATCAAAAGGAAG:T	0.00119218	4.69985	-0.82982
11441012	chr20:11441012:A:G	0.0010757	4.69223	-0.925012
11441139	chr20:11441139:G:T	0.00241125	4.9119	-0.337508
11441406	chr20:11441406:G:A	0.00130071	4.75764	-0.800482
11441485	chr20:11441485:T:C	0.00253509	4.95344	-0.328959
11441835	chr20:11441835:C:G	9.4174e-06	-1.09928e-10	-0.970948
11441890	chr20:11441890:C:T	1.23807e-05	-1.09928e-10	-0.69737
11441946	chr20:11441946:C:T	5.27637e-06	-1.55027	-2.28909e-10
11442547	chr20:11442547:C:T	4.6386e-06	-0.638826	-1.04027
11442900	chr20:11442900:G:A	0.00139916	4.05809	-0.0279704
11443343	chr20:11443343:G:C	3.42127e-05	-1.09928e-10	0.319089
11443345	chr20:11443345:T:C	3.76549e-06	-0.730684	-1.15695
11443449	chr20:11443449:C:T	0.00118724	3.96539	-0.0995119
11444121	chr20:11444121:A:C	5.54759e-06	-0.345523	-1.15462
11444688	chr20:11444688:G:A	4.7123e-06	-0.505204	-1.15813
11445102	chr20:11445102:T:G	3.35536e-05	1.28541	-0.985772
11445167	chr20:11445167:G:T	0.00152584	4.17737	-0.0605727
11445820	chr20:11445820:A:C	0.00133803	4.10063	-0.115185
11446026	chr20:11446026:A:C	5.08874e-06	-0.585785	-1.00069
11446082	chr20:11446082:A:G	0.00135961	4.13	-0.128548
11446505	chr20:11446505:A:G	5.21966e-06	-1.56108	-2.28909e-10
11446905	chr20:11446905:A:G	0.0015221	4.16654	-0.0521992
11447079	chr20:11447079:T:C	0.00148042	4.13122	-0.0446473
11447146	chr20:11447146:C:A	0.000108581	1.47399	-2.28909e-10
11447532	chr20:11447532:G:A	1.07517e-05	-0.838446	-2.28909e-10
11447552	chr20:11447552:G:A	0.00143057	4.14649	-0.0941722
11447917	chr20:11447917:C:T	0.00151625	4.18497	-0.0744761
11447998	chr20:11447998:G:A	2.55132e-06	-1.55232	-0.72458
11448588	chr20:11448588:T:C	9.15972e-06	-1.09928e-10	-0.998691
11448973	chr20:11448973:T:A	0.0013417	4.2142	-0.226023
11449485	chr20:11449485:TC:T	0.0410707	8.39377	-0.984227
11449589	chr20:11449589:C:T	2.71818e-06	-1.55469	-0.65886
11449715	chr20:11449715:A:G	0.00128231	4.12519	-0.182278
11449789	chr20:11449789:A:G	0.00142844	4.18035	-0.129513
11449790	chr20:11449790:T:C	2.75483e-06	-1.55676	-0.643392
11450021	chr20:11450021:T:C	0.00013173	1.66725	-2.28909e-10
11450087	chr20:11450087:C:T	0.00131804	4.12412	-0.153731
11450908	chr20:11450908:G:A	0.00130626	4.0734	-0.111988
11450965	chr20:11450965:T:C	5.2235e-06	-1.56034	-2.28909e-10
11451580	chr20:11451580:T:C	6.56554e-05	0.970912	-2.28909e-10
11452485	chr20:11452485:T:A	0.000139849	-1.09928e-10	1.72705
11453097	chr20:11453097:C:A	0.000167239	2.18671	-0.280794
11453170	chr20:11453170:G:A	0.000176933	2.23726	-0.274995
11453219	chr20:11453219:A:G	0.00017246	2.21506	-0.2784
11453348	chr20:11453348:G:T	3.26206e-06	-1.13476	-0.896391
11453354	chr20:11453354:T:C	2.35338e-05	-1.09928e-10	-0.0550696
11453496	chr20:11453496:A:C	7.89888e-06	-1.09928e-10	-1.14679
11453572	chr20:11453572:G:C	6.29411e-06	-1.37389	-2.28909e-10
11453651	chr20:11453651:G:A	1.01608e-05	-1.09928e-10	-0.894968
11453749	chr20:11453749:A:G	0.000125978	1.6226	-2.28909e-10
11453787	chr20:11453787:T:G	6.32933e-06	-1.36831	-2.28909e-10
11453835	chr20:11453835:T:C	3.75896e-05	-1.09928e-10	0.413219
11454020	chr20:11454020:TA:T	0.000111203	1.83783	-0.339984
11454412	chr20:11454412:A:G	1.62259e-05	-1.09928e-10	-0.426897
11454620	chr20:11454620:C:T	8.87616e-06	-1.09928e-10	-1.03014
11454689	chr20:11454689:T:C	0.00018362	2.28789	-0.288527
11454736	chr20:11454736:C:T	0.000165089	-1.09928e-10	1.89298
11455013	chr20:11455013:T:C	3.02013e-06	-0.980083	-1.12812
11455642	chr20:11455642:G:A	2.72668e-06	-1.07636	-1.13406
11455812	chr20:11455812:G:A	8.28389e-06	-1.09928e-10	-1.09919
11456395	chr20:11456395:C:G	7.86192e-06	-1.09928e-10	-1.15148
11456471	chr20:11456471:C:T	0.00142702	4.22362	-0.173785
11457454	chr20:11457454:C:T	0.00133137	4.15581	-0.175347
11458255	chr20:11458255:T:C	0.000176756	-1.09928e-10	1.96127
11458357	chr20:11458357:G:T	3.84883e-05	-1.09928e-10	0.436848
11458388	chr20:11458388:T:C	2.41948e-06	-1.549	-0.78095
11458407	chr20:11458407:T:C	8.15393e-06	-1.09928e-10	-1.11501
11458604	chr20:11458604:A:C	0.0015819	4.25886	-0.105991
11458668	chr20:11458668:A:T	0.00147293	4.16553	-0.0840277
11458801	chr20:11458801:T:A	3.63716e-05	-1.09928e-10	0.38028
11458831	chr20:11458831:T:C	8.14334e-06	-1.11631	-2.28909e-10
11458945	chr20:11458945:T:C	8.00214e-06	-1.09928e-10	-1.1338
11459480	chr20:11459480:T:C	0.0130711	6.88666	-0.622004
11459545	chr20:11459545:G:T	3.73499e-05	1.13256	-0.725743
11459969	chr20:11459969:C:A	1.37777e-05	-1.09928e-10	-0.590453
11460471	chr20:11460471:C:T	1.06599e-05	-1.09928e-10	-0.847019
11460935	chr20:11460935:C:T	9.50425e-06	-1.09928e-10	-0.961769
11460938	chr20:11460938:G:A	0.00132824	4.12967	-0.151573
11461127	chr20:11461127:C:A	9.12548e-06	-1.09928e-10	-1.00244
11461341	chr20:11461341:A:G	0.00130818	4.06007	-0.0971833
11461764	chr20:11461764:T:C	1.00021e-05	-1.09928e-10	-0.910716
11461771	chr20:11461771:G:A	0.00140202	4.18373	-0.151573
11462266	chr20:11462266:C:G	1.62609e-05	-1.09928e-10	-0.424746
11462339	chr20:11462339:C:T	0.00136818	4.1679	-0.160168
11462384	chr20:11462384:A:C	0.00143058	4.16482	-0.11249
11462825	chr20:11462825:T:C	1.20575e-05	-1.09928e-10	-0.723823
11463133	chr20:11463133:C:T	0.00135907	4.12756	-0.126506
11463426	chr20:11463426:G:A	1.09764e-05	-1.09928e-10	-0.817763
11463488	chr20:11463488:C:T	0.0432524	8.49282	-1.03152
11463657	chr20:11463657:T:C	0.000141813	-1.09928e-10	1.741
11463864	chr20:11463864:T:C	7.80987e-06	-1.09928e-10	-1.15812
11463997	chr20:11463997:T:C	8.1769e-06	-1.09928e-10	-1.11219
11464042	chr20:11464042:G:A	0.000548595	3.96908	-0.875223
11464054	chr20:11464054:T:C	9.45658e-06	-0.966797	-2.28909e-10
11464158	chr20:11464158:T:C	7.81373e-06	-1.09928e-10	-1.15762
11465156	chr20:11465156:C:T	0.0013923	4.15218	-0.126977
11465254	chr20:11465254:A:C	1.24024e-05	-1.09928e-10	-0.695616
11465398	chr20:11465398:T:C	1.35435e-05	0.543815	-1.15142
11465519	chr20:11465519:T:G	1.03134e-05	-1.09928e-10	-0.880067
11465643	chr20:11465643:T:A	1.0003e-05	-1.09928e-10	-0.91062
11465714	chr20:11465714:C:T	0.00135049	4.1513	-0.15658
11465784	chr20:11465784:C:T	0.00120092	4.24598	-0.368644
11465821	chr20:11465821:T:C	8.0595e-06	-1.12666	-2.28909e-10
11465899	chr20:11465899:AT:A	1.00223e-05	-1.09928e-10	-0.908694
11465991	chr20:11465991:GT:G	0.00139563	4.16734	-0.139746
11466036	chr20:11466036:CAG:C	0.000174815	-1.09928e-10	1.95022
11466314	chr20:11466314:C:T	0.00137102	4.14169	-0.131891
11466692	chr20:11466692:C:T	7.81018e-06	-1.09928e-10	-1.15808
11466907	chr20:11466907:G:A	2.04651e-05	-1.09928e-10	-0.194788
11466977	chr20:11466977:ATG:A	6.24186e-06	-1.38223	-2.28909e-10
11467249	chr20:11467249:C:G	2.67643e-05	-1.09928e-10	0.0735632
11467502	chr20:11467502:A:G	9.30654e-06	-1.09928e-10	-0.98279
11467640	chr20:11467640:T:C	0.0015167	4.20491	-0.0941192
11467880	chr20:11467880:TTGGC:T	1.62344e-05	-1.09928e-10	-0.426374
11467881	chr20:11467881:T:C	6.35207e-05	-1.09928e-10	0.937858
11468124	chr20:11468124:T:C	8.36081e-06	-1.09928e-10	-1.08995
11468128	chr20:11468128:G:A	5.21978e-06	-1.56105	-2.28909e-10
11468195	chr20:11468195:A:G	0.0558148	8.5988	-0.882514
11468276	chr20:11468276:A:G	1.49842e-05	-1.09928e-10	-0.50651
11468499	chr20:11468499:T:C	1.32203e-05	-1.09928e-10	-0.631751
11468607	chr20:11468607:T:C	5.16432e-06	-0.414593	-1.15714
11468756	chr20:11468756:T:C	0.00161261	4.28682	-0.114725
11469134	chr20:11469134:A:G	3.99029e-06	-0.672656	-1.15699
11469271	chr20:11469271:G:T	0.00146493	4.4255	-0.349447
11469310	chr20:11469310:T:C	0.00139299	4.37443	-0.348733
11469669	chr20:11469669:T:A	4.07208e-06	-0.6513	-1.15805
11469719	chr20:11469719:C:T	3.37649e-06	-0.868436	-1.12824
11469825	chr20:11469825:T:G	1.79987e-05	-1.09928e-10	-0.323206
11469914	chr20:11469914:G:A	2.703e-06	-1.55018	-0.668968
11469920	chr20:11469920:T:C	4.02098e-06	-0.663943	-1.15804
11470149	chr20:11470149:T:A	7.81179e-06	-1.09928e-10	-1.15787
11470155	chr20:11470155:C:G	7.81829e-06	-1.09928e-10	-1.15704
11470457	chr20:11470457:T:C	5.31955e-06	-0.385098	-1.15702
11470883	chr20:11470883:T:C	0.00134962	4.11377	-0.119699
11471059	chr20:11471059:A:G	5.19701e-06	-0.408571	-1.15685
11471412	chr20:11471412:G:C	0.000502199	3.88462	-0.879129
11471569	chr20:11471569:C:T	0.000142301	-1.09928e-10	1.74444
11471809	chr20:11471809:C:T	9.48717e-06	-0.963567	-2.28909e-10
11472044	chr20:11472044:T:A	3.29071e-05	1.03832	-0.758141
11472053	chr20:11472053:T:A	3.13745e-06	-1.43621	-0.633892
11472268	chr20:11472268:CA:C	0.000147232	-1.09928e-10	1.7785
11472543	chr20:11472543:T:A	0.0434485	8.50637	-1.04055
11473081	chr20:11473081:A:T	0.00169182	4.30111	-0.0810538
11473117	chr20:11473117:G:A	0.000148481	-1.09928e-10	1.78695
11473501	chr20:11473501:G:A	7.84686e-06	-1.09928e-10	-1.15339
11473557	chr20:11473557:C:T	3.45351e-05	1.07549	-0.747022
11473572	chr20:11473572:G:A	0.00145498	4.18678	-0.117537
11474189	chr20:11474189:C:T	7.47143e-06	-1.20242	-2.28909e-10
11474489	chr20:11474489:C:G	0.0013129	4.0363	-0.069809
11474786	chr20:11474786:A:G	0.00121948	4.01657	-0.123897
11474894	chr20:11474894:A:G	0.00135125	4.10301	-0.107729
11475578	chr20:11475578:G:A	7.81154e-06	-1.09928e-10	-1.15791
11475776	chr20:11475776:T:C	5.21473e-06	-0.408045	-1.15398
11475902	chr20:11475902:C:T	8.08592e-06	-1.09928e-10	-1.12338
11475990	chr20:11475990:T:C	0.00137282	4.16502	-0.153912
11476006	chr20:11476006:C:T	5.41679e-06	-0.367226	-1.15678
11476094	chr20:11476094:C:T	8.02559e-06	-1.09928e-10	-1.13087
11477052	chr20:11477052:G:A	8.12142e-06	-1.09928e-10	-1.119
11477365	chr20:11477365:C:T	0.00141638	4.1346	-0.0922526
11477689	chr20:11477689:C:A	8.04053e-06	-1.09928e-10	-1.12901
11477820	chr20:11477820:AAACT:A	3.10553e-06	-1.44511	-0.635212
11478402	chr20:11478402:T:C	0.00127642	4.05533	-0.117025
11478403	chr20:11478403:G:A	9.57302e-06	-0.954559	-2.28909e-10
11478696	chr20:11478696:C:T	0.00134742	4.03438	-0.04194
11478755	chr20:11478755:C:T	8.26298e-06	-0.0767882	-1.02493
11479054	chr20:11479054:A:G	5.70625e-06	-0.475552	-0.996393
11479074	chr20:11479074:C:T	1.0044e-05	-1.09928e-10	-0.906536
11479125	chr20:11479125:A:T	2.69928e-06	-1.55025	-0.670268
11479180	chr20:11479180:T:G	0.00128201	4.07371	-0.131035
11479469	chr20:11479469:T:G	1.01047e-05	-1.09928e-10	-0.900504
11479543	chr20:11479543:G:A	1.21854e-05	-1.09928e-10	-0.713272
11479872	chr20:11479872:T:G	2.15825e-05	0.716934	-0.85856
11480165	chr20:11480165:C:T	2.72375e-05	1.07694	-0.985849
11480543	chr20:11480543:G:A	1.30709e-05	-0.643121	-2.28909e-10
11480910	chr20:11480910:A:G	0.000460644	3.7227	-0.80358
11481418	chr20:11481418:A:G	2.17144e-05	0.717654	-0.853188
11481560	chr20:11481560:TTC:T	8.61102e-06	-1.09928e-10	-1.06046
11481614	chr20:11481614:T:C	5.1367e-06	-0.421115	-1.15598
11481653	chr20:11481653:G:A	0.00127765	4.08251	-0.143238
11481876	chr20:11481876:T:C	1.07193e-05	-0.841457	-2.28909e-10
11481916	chr20:11481916:T:C	7.85894e-06	-1.09928e-10	-1.15186
11482001	chr20:11482001:A:G	0.00103349	3.86252	-0.135325
11482046	chr20:11482046:G:A	5.64814e-06	-1.48218	-2.28909e-10
11482193	chr20:11482193:T:C	0.00114896	3.95948	-0.126377
11482548	chr20:11482548:G:A	8.1275e-06	-1.09928e-10	-1.11825
11482612	chr20:11482612:G:A	0.000685247	4.10523	-0.788956
11482636	chr20:11482636:AT:A	7.71586e-06	-0.23268	-0.93755
11483579	chr20:11483579:C:T	2.63234e-05	0.802776	-0.745826
11483832	chr20:11483832:T:C	2.71628e-06	-1.06657	-1.14768
11484002	chr20:11484002:G:A	8.247e-06	-1.09928e-10	-1.10366
11484089	chr20:11484089:G:A	1.03425e-05	-1.09928e-10	-0.877248
11484127	chr20:11484127:T:C	9.88452e-06	-1.09928e-10	-0.922538
11484163	chr20:11484163:G:A	2.67356e-06	-1.54861	-0.68149
11484548	chr20:11484548:A:G	1.36919e-05	0.49858	-1.09528
11484557	chr20:11484557:ATCATGGTAC:A	2.54812e-06	-1.54835	-0.729804
11484927	chr20:11484927:G:C	2.64675e-06	-1.55058	-0.689599
11484930	chr20:11484930:A:G	1.95312e-05	0.784993	-1.02649
11485053	chr20:11485053:C:T	9.73333e-06	-1.09928e-10	-0.937951
11485091	chr20:11485091:C:A	2.68506e-05	0.789489	-0.712707
11485130	chr20:11485130:G:C	0.00206738	4.18	0.240526
11485585	chr20:11485585:A:G	2.73446e-05	0.811756	-0.716744
11486823	chr20:11486823:C:T	5.13762e-06	-0.421436	-1.15548
11486875	chr20:11486875:A:G	0.000164965	-1.09928e-10	1.89223
11487015	chr20:11487015:C:G	2.97402e-05	0.789213	-0.61022
11487048	chr20:11487048:T:G	2.44825e-05	0.709612	-0.725162
11488444	chr20:11488444:G:A	2.51935e-05	0.884383	-0.871303
11488612	chr20:11488612:T:G	1.08772e-05	-1.09928e-10	-0.826839
11488709	chr20:11488709:T:C	1.86777e-05	-1.09928e-10	-0.286179
11489681	chr20:11489681:G:A	2.77138e-06	-1.54481	-0.649352
11490452	chr20:11490452:A:T	3.04607e-05	0.904802	-0.701872
11491091	chr20:11491091:T:C	1.60447e-05	-1.09928e-10	-0.438128
11491282	chr20:11491282:T:C	3.38168e-05	1.04828	-0.740833
11491460	chr20:11491460:T:A	2.71088e-06	-1.55082	-0.665412
11491503	chr20:11491503:A:G	9.71781e-06	-0.939547	-2.28909e-10
11491953	chr20:11491953:A:G	3.35377e-05	1.07805	-0.778885
11492331	chr20:11492331:T:C	2.795e-05	0.675185	-0.558277
11492478	chr20:11492478:AC:A	8.36423e-06	-1.09928e-10	-1.08954
11492503	chr20:11492503:G:A	8.01434e-06	-1.09928e-10	-1.13228
11492528	chr20:11492528:G:T	3.59458e-05	1.11649	-0.747985
11492845	chr20:11492845:A:G	0.00170017	3.94393	0.281052
11492879	chr20:11492879:T:A	3.55542e-05	1.11107	-0.75352
11493104	chr20:11493104:C:T	2.71231e-06	-1.54693	-0.668777
11493211	chr20:11493211:G:A	0.00208373	4.14416	0.284242
11493242	chr20:11493242:A:G	3.42674e-05	1.07146	-0.750776
11493831	chr20:11493831:T:C	0.0156272	7.16651	-0.723244
11493994	chr20:11493994:T:C	5.26206e-06	-0.404848	-1.14814
11494376	chr20:11494376:C:A	1.27146e-05	-1.09928e-10	-0.670754
11495674	chr20:11495674:C:T	0.00203862	4.08716	0.31936
11495701	chr20:11495701:T:C	3.73605e-05	1.15626	-0.749153
11496184	chr20:11496184:G:A	0.00223322	4.23009	0.267604
11496405	chr20:11496405:A:G	8.13916e-06	-1.11682	-2.28909e-10
11496426	chr20:11496426:G:T	4.08083e-06	-0.650489	-1.15672
11496689	chr20:11496689:A:G	3.7719e-05	1.16929	-0.75263
11496963	chr20:11496963:A:G	3.4937e-05	1.09545	-0.755412
11497104	chr20:11497104:C:T	5.35532e-06	-0.588792	-0.946625
11497405	chr20:11497405:G:A	6.30726e-06	-1.37181	-2.28909e-10
11497581	chr20:11497581:G:T	7.83539e-06	-1.09928e-10	-1.15486
11498570	chr20:11498570:A:G	1.01271e-05	-1.09928e-10	-0.898289
11498586	chr20:11498586:T:C	0.00030651	3.09026	-0.578519
11498743	chr20:11498743:C:A	0.143598	8.69991	-0.0386388
11498899	chr20:11498899:C:T	1.72496e-05	-1.09928e-10	-0.365716
11499305	chr20:11499305:C:T	0.160244	8.66935	0.101592
11499518	chr20:11499518:T:A	3.03551e-05	0.961514	-0.762055
11500110	chr20:11500110:G:A	2.24996e-05	-1.09928e-10	-0.10001
11500556	chr20:11500556:C:T	4.14269e-06	-0.638573	-1.15359
11500629	chr20:11500629:G:A	4.82268e-06	-0.49818	-1.142
11501481	chr20:11501481:T:C	8.36604e-06	-1.08933	-2.28909e-10
11501727	chr20:11501727:GAGA:G	4.3803e-06	-0.595054	-1.14134
11501735	chr20:11501735:G:T	9.35108e-06	-1.09928e-10	-0.978015
11501863	chr20:11501863:G:A	2.33313e-06	-1.54642	-0.819879
11502153	chr20:11502153:C:G	8.26331e-06	-1.09928e-10	-1.10168
11502184	chr20:11502184:C:T	3.23249e-05	-1.09928e-10	0.262329
11502550	chr20:11502550:T:C	6.11659e-06	-1.4025	-2.28909e-10
11502583	chr20:11502583:G:A	0.000110379	-1.09928e-10	1.49041
11502904	chr20:11502904:T:A	8.38207e-06	-1.08741	-2.28909e-10
11503321	chr20:11503321:T:C	7.9133e-06	-1.09928e-10	-1.14496
11503523	chr20:11503523:A:G	0.000289638	3.09786	-0.642738
11503950	chr20:11503950:G:A	6.54346e-06	-1.33504	-2.28909e-10
11504031	chr20:11504031:G:A	1.24603e-05	-1.09928e-10	-0.69096
11504309	chr20:11504309:A:G	1.0288e-05	-1.09928e-10	-0.882527
11504610	chr20:11504610:A:C	1.04969e-05	-1.09928e-10	-0.86243
11504723	chr20:11504723:G:A	2.3205e-06	-1.55386	-0.817863
11504901	chr20:11504901:T:C	9.14094e-06	-1.09928e-10	-1.00074
11504958	chr20:11504958:T:C	1.0503e-05	-1.09928e-10	-0.861844
11504963	chr20:11504963:A:G	1.01404e-05	-1.09928e-10	-0.896978
11505691	chr20:11505691:A:T	2.63229e-06	-1.12957	-1.11608
11506235	chr20:11506235:A:G	0.14484	8.72637	-0.0564893
11506352	chr20:11506352:C:T	9.34042e-06	-1.09928e-10	-0.979156
11507462	chr20:11507462:CA:C	1.47394e-05	-1.09928e-10	-0.522982
11507643	chr20:11507643:A:G	7.86517e-06	-1.09928e-10	-1.15106
11508137	chr20:11508137:T:C	9.29976e-06	-1.09928e-10	-0.983519
11508727	chr20:11508727:C:T	1.01217e-05	-1.09928e-10	-0.898823
11508803	chr20:11508803:C:T	4.57166e-06	-0.539983	-1.15365
11508850	chr20:11508850:C:T	5.14429e-06	-0.433479	-1.14214
11509484	chr20:11509484:CTTCT:C	2.28389e-06	-1.55834	-0.829293
11509731	chr20:11509731:C:T	0.000256947	3.0448	-0.709435
11509863	chr20:11509863:G:A	0.00178169	5.26402	-0.992205
11510051	chr20:11510051:C:T	0.000103699	-1.09928e-10	1.42798
11510159	chr20:11510159:G:GA	7.93758e-06	-1.09928e-10	-1.1419
11510567	chr20:11510567:G:T	0.000110192	-1.09928e-10	1.48871
11510586	chr20:11510586:G:A	8.78422e-06	-1.09928e-10	-1.04055
11510729	chr20:11510729:C:T	7.24611e-06	-1.23304	-2.28909e-10
11510920	chr20:11510920:G:A	9.16206e-06	-1.09928e-10	-0.998436
11510924	chr20:11510924:T:C	1.31026e-05	-1.09928e-10	-0.640697
11510946	chr20:11510946:A:G	1.03286e-05	-1.09928e-10	-0.878593
11511053	chr20:11511053:A:G	9.42481e-06	-1.09928e-10	-0.970162
11511210	chr20:11511210:A:C	1.31192e-05	-1.09928e-10	-0.639433
11511312	chr20:11511312:C:G	8.23483e-06	-1.09928e-10	-1.10513
11511597	chr20:11511597:T:C	3.74472e-06	-0.778913	-1.11425
11511764	chr20:11511764:G:T	1.94437e-05	0.689451	-0.935438
11512007	chr20:11512007:C:T	0.000261746	3.02224	-0.668368
11512151	chr20:11512151:A:G	9.68725e-05	-1.09928e-10	1.35989
11512239	chr20:11512239:C:T	7.81075e-06	-1.09928e-10	-1.15801
11512906	chr20:11512906:A:G	1.04732e-05	-1.09928e-10	-0.864688
11512965	chr20:11512965:G:A	2.20551e-05	-1.09928e-10	-0.119965
11513284	chr20:11513284:G:A	4.53068e-06	-0.568113	-1.13452
11513490	chr20:11513490:GCTC:G	1.65795e-05	0.590458	-0.995797
11513559	chr20:11513559:C:T	0.000105712	-1.09928e-10	1.44721
11513938	chr20:11513938:A:G	5.12324e-06	-0.598868	-0.980852
11514017	chr20:11514017:A:G	0.0338866	8.29707	-1.07981
11514346	chr20:11514346:A:G	2.33613e-06	-1.55733	-0.807679
11514413	chr20:11514413:C:G	1.43338e-05	-1.09928e-10	-0.550884
11514531	chr20:11514531:G:C	5.60542e-06	-0.51439	-0.975384
11514540	chr20:11514540:A:G	2.16104e-06	-1.28487	-1.15805
11514583	chr20:11514583:G:T	9.6309e-06	-1.09928e-10	-0.94853
11514848	chr20:11514848:T:C	0.000113285	-1.09928e-10	1.5164
11514854	chr20:11514854:C:T	1.23815e-05	-0.697308	-2.28909e-10
11514897	chr20:11514897:C:T	1.01217e-05	-1.09928e-10	-0.898823
11515726	chr20:11515726:CA:C	3.10124e-05	-1.09928e-10	0.22088
11516255	chr20:11516255:G:A	7.36263e-05	-1.09928e-10	1.0855
11516341	chr20:11516341:G:GA	1.0289e-05	-1.09928e-10	-0.88243
11516434	chr20:11516434:C:T	4.66044e-06	-0.531589	-1.14281
11516478	chr20:11516478:G:A	3.85496e-05	-1.09928e-10	0.438438
11516624	chr20:11516624:G:C	0.000258769	3.00994	-0.667511
11517236	chr20:11517236:T:TA	2.14383e-05	0.334061	-0.482391
11517456	chr20:11517456:G:C	8.50937e-06	-1.09928e-10	-1.07234
11517481	chr20:11517481:T:C	1.02734e-05	-1.09928e-10	-0.883945
11517739	chr20:11517739:C:T	4.18088e-05	-1.09928e-10	0.5196
11517778	chr20:11517778:G:A	2.78786e-05	-1.09928e-10	0.114353
11518058	chr20:11518058:G:A	0.020738	7.31381	-0.587598
11518458	chr20:11518458:G:A	2.35933e-06	-1.55003	-0.805101
11518501	chr20:11518501:G:A	9.16924e-06	-1.09928e-10	-0.997653
11518948	chr20:11518948:T:A	2.3683e-06	-1.55129	-0.800039
11519222	chr20:11519222:TTA:T	4.44356e-06	-0.575683	-1.14637
11519287	chr20:11519287:T:A	0.000105164	-1.09928e-10	1.44201
11519460	chr20:11519460:G:A	0.0232844	7.49629	-0.654258
11519649	chr20:11519649:T:C	1.4097e-05	-1.09928e-10	-0.567543
11519699	chr20:11519699:A:C	8.36919e-06	-1.09928e-10	-1.08895
11519733	chr20:11519733:C:T	9.30014e-06	-1.09928e-10	-0.983478
11519923	chr20:11519923:G:A	8.03375e-06	-1.09928e-10	-1.12986
11520186	chr20:11520186:C:T	0.000146782	-1.09928e-10	1.77544
11520285	chr20:11520285:T:C	8.37779e-06	-1.09928e-10	-1.08792
11520340	chr20:11520340:G:A	2.87137e-05	0.143869	-2.28909e-10
11520494	chr20:11520494:T:C	0.000246802	3.00768	-0.712597
11520790	chr20:11520790:C:T	7.92335e-06	-1.09928e-10	-1.14369
11520878	chr20:11520878:A:G	3.25735e-05	-1.09928e-10	0.269991
11521252	chr20:11521252:T:C	1.56417e-05	-1.09928e-10	-0.463564
11521344	chr20:11521344:C:T	3.29515e-06	-0.862933	-1.15812
11521412	chr20:11521412:C:G	9.24035e-06	-1.09928e-10	-0.989928
11521557	chr20:11521557:C:T	5.97682e-06	-0.285674	-1.13995
11521606	chr20:11521606:T:C	1.7556e-06	-1.49259	-1.15811
11521667	chr20:11521667:T:C	9.7801e-06	-1.09928e-10	-0.933157
11522525	chr20:11522525:T:C	8.01899e-06	-1.09928e-10	-1.1317
11522966	chr20:11522966:C:G	1.07642e-05	-1.09928e-10	-0.837284
11523102	chr20:11523102:T:C	9.57854e-06	-0.953982	-2.28909e-10
11523620	chr20:11523620:T:A	5.86906e-05	-1.09928e-10	0.858772
11523758	chr20:11523758:G:A	8.86516e-06	-1.09928e-10	-1.03138
11523812	chr20:11523812:T:C	2.27301e-05	-1.09928e-10	-0.0898195
11524704	chr20:11524704:C:T	6.3742e-05	-1.09928e-10	0.941336
11524795	chr20:11524795:G:A	6.13589e-06	-1.39935	-2.28909e-10
11525169	chr20:11525169:T:C	9.59457e-06	-1.38157	0.429258
11526428	chr20:11526428:G:A	3.29231e-05	-1.09928e-10	0.280667
11526585	chr20:11526585:C:T	5.79789e-06	-0.398454	-1.05756
11526609	chr20:11526609:C:G	8.01353e-06	-1.09928e-10	-1.13238
11526896	chr20:11526896:A:G	7.81389e-06	-1.09928e-10	-1.1576
11527484	chr20:11527484:T:C	2.38916e-06	-1.23514	-1.10743
11527549	chr20:11527549:G:A	5.55274e-05	-1.09928e-10	0.803368
11528332	chr20:11528332:A:C	8.60517e-06	-0.0631314	-0.998012
11528573	chr20:11528573:A:T	0.00020019	2.76995	-0.684189
11528691	chr20:11528691:G:A	3.98842e-06	-1.33059	-0.499527
11529169	chr20:11529169:T:C	3.53863e-06	-1.29997	-0.649802
11529232	chr20:11529232:C:T	1.26303e-05	-0.677412	-2.28909e-10
11529636	chr20:11529636:G:A	5.93817e-06	-1.43211	-2.28909e-10
11529911	chr20:11529911:A:G	0.000165345	2.59218	-0.697649
11530746	chr20:11530746:T:C	4.11626e-06	-0.735791	-1.06277
11531166	chr20:11531166:T:C	3.62721e-06	-1.28827	-0.636776
11532474	chr20:11532474:ATC:A	7.83445e-06	-1.09928e-10	-1.15498
11532624	chr20:11532624:C:T	9.69867e-06	-1.09928e-10	-0.941519
11534330	chr20:11534330:G:A	2.11342e-06	-1.35423	-1.11097
11534383	chr20:11534383:T:C	6.90596e-06	-0.400796	-0.880326
11534885	chr20:11534885:C:T	6.26157e-06	-0.442646	-0.93643
11535180	chr20:11535180:C:T	1.17584e-05	-1.09928e-10	-0.748935
11535464	chr20:11535464:G:A	1.49386e-05	-1.09928e-10	-0.509561
11535701	chr20:11535701:C:T	3.47668e-05	-1.09928e-10	0.335156
11536042	chr20:11536042:C:T	8.78005e-06	-0.0451061	-0.99592
11536076	chr20:11536076:A:C	7.7143e-06	-0.231808	-0.938624
11536203	chr20:11536203:T:TAG	2.50908e-06	-1.42126	-0.872332
11536219	chr20:11536219:A:G	7.85026e-06	-1.09928e-10	-1.15296
11536571	chr20:11536571:A:G	1.5761e-05	-1.09928e-10	-0.455969
11537164	chr20:11537164:T:C	1.30692e-05	-0.643252	-2.28909e-10
11537760	chr20:11537760:T:C	8.86854e-06	-1.09928e-10	-1.031
11537766	chr20:11537766:G:A	1.17825e-05	-1.09928e-10	-0.746893
11537780	chr20:11537780:G:A	8.09614e-06	-0.0682935	-1.05383
11537960	chr20:11537960:G:A	0.000183848	2.66586	-0.665257
11538317	chr20:11538317:T:C	7.86684e-06	-1.09928e-10	-1.15085
11538939	chr20:11538939:C:T	1.49455e-05	-1.09928e-10	-0.5091
11539009	chr20:11539009:T:C	1.95157e-06	-1.4489	-1.09598
11539141	chr20:11539141:T:A	0.000643862	4.29237	-1.0384
11539175	chr20:11539175:G:C	1.1377e-05	-1.09928e-10	-0.781914
11540404	chr20:11540404:T:C	2.54e-05	-1.09928e-10	0.0212422
11540696	chr20:11540696:C:T	8.04128e-06	-1.09928e-10	-1.12892
11541136	chr20:11541136:G:A	0.000148396	2.49695	-0.710576
11541564	chr20:11541564:T:C	8.97739e-06	-1.0188	-2.28909e-10
11541649	chr20:11541649:T:C	1.12002e-05	-1.09928e-10	-0.797579
11541721	chr20:11541721:C:CACCGCAAGCTCCG	8.0883e-06	-1.09928e-10	-1.12309
11541722	chr20:11541722:C:A	7.91328e-06	-1.09928e-10	-1.14496
11542540	chr20:11542540:A:G	9.38813e-06	0.180784	-1.15484
11543166	chr20:11543166:G:A	0.000671693	4.09321	-0.796913
11543307	chr20:11543307:G:A	3.51537e-05	-1.09928e-10	0.346224
11543347	chr20:11543347:A:T	5.75078e-06	-0.418389	-1.04578
11543532	chr20:11543532:T:A	2.53847e-06	-1.30736	-0.974582
11544046	chr20:11544046:C:G	2.60893e-05	-1.09928e-10	0.0480164
11544204	chr20:11544204:CTA:C	2.88179e-05	-1.09928e-10	0.147491
11544299	chr20:11544299:C:A	1.33959e-05	-1.09928e-10	-0.618557
11544755	chr20:11544755:G:A	2.52577e-05	-1.09928e-10	0.0156242
11544951	chr20:11544951:C:T	8.31981e-06	-0.28733	-0.807538
11545114	chr20:11545114:A:G	1.77649e-05	-1.09928e-10	-0.336281
11545822	chr20:11545822:C:T	6.57172e-06	-0.173136	-1.1576
11545918	chr20:11545918:G:C	2.5779e-05	-1.09928e-10	0.0360537
11545967	chr20:11545967:A:C	8.5915e-06	-1.09928e-10	-1.06273
11546026	chr20:11546026:C:T	1.6523e-05	-1.09928e-10	-0.408757
11546281	chr20:11546281:C:T	4.08097e-06	-0.6805	-1.12667
11546464	chr20:11546464:T:C	0.000213654	2.99825	-0.847401
11546877	chr20:11546877:T:C	2.73623e-05	-1.09928e-10	0.0956605
11546918	chr20:11546918:C:T	1.81595e-06	-1.49099	-1.12591
11547119	chr20:11547119:C:T	8.48817e-06	-1.09928e-10	-1.07483
11547553	chr20:11547553:C:T	6.80808e-06	-1.2954	-2.28909e-10
11547579	chr20:11547579:TC:T	2.18604e-05	-1.09928e-10	-0.128832
11548229	chr20:11548229:T:C	4.20494e-06	-1.55986	-0.217382
11548435	chr20:11548435:G:T	0.000737991	4.20521	-0.814787
11548716	chr20:11548716:G:A	2.00717e-05	-1.23596	1.02176
11548870	chr20:11548870:T:C	1.44176e-05	-1.09928e-10	-0.545055
11548944	chr20:11548944:A:G	9.28399e-06	-1.09928e-10	-0.985216
11549092	chr20:11549092:C:T	7.55531e-06	-0.508536	-0.682721
11549405	chr20:11549405:A:T	2.74173e-05	-1.09928e-10	0.0976671
11549487	chr20:11549487:C:T	1.82373e-05	-1.26998	0.959939
11549604	chr20:11549604:TC:T	2.17259e-05	-1.29285	1.15785
11549877	chr20:11549877:G:A	2.16059e-05	-1.16703	1.02649
11550002	chr20:11550002:G:A	6.42518e-05	-0.204175	1.15348
11550008	chr20:11550008:T:G	2.08942e-05	-1.18454	1.0105
11550084	chr20:11550084:A:G	0.00029297	3.29165	-0.825092
11550533	chr20:11550533:T:C	6.88635e-05	-1.27384	2.29246
11550538	chr20:11550538:G:A	2.4216e-05	-1.19344	1.16695
11550690	chr20:11550690:G:A	2.37966e-06	-1.43271	-0.913843
11551613	chr20:11551613:G:A	7.22086e-06	-1.23653	-2.28909e-10
11551875	chr20:11551875:G:A	2.21089e-06	-1.38678	-1.03333
11551953	chr20:11551953:C:T	8.8404e-06	-1.09928e-10	-1.03418
11552184	chr20:11552184:C:T	1.94273e-05	-1.28353	1.03671
11552638	chr20:11552638:T:C	2.47305e-05	-1.09928e-10	-0.00547188
11552694	chr20:11552694:C:T	2.44451e-05	-1.09928e-10	-0.0170757
11552701	chr20:11552701:G:A	5.72404e-06	-1.37998	-0.0888507
11553054	chr20:11553054:C:A	6.35951e-06	-1.36356	-2.28909e-10
11553082	chr20:11553082:A:C	2.37957e-06	-1.42681	-0.919777
11553205	chr20:11553205:C:T	2.26334e-05	-1.31016	1.21607
11553544	chr20:11553544:A:G	6.06308e-06	-1.41129	-2.28909e-10
11553596	chr20:11553596:G:A	1.08945e-05	-1.09928e-10	-0.82525
11553740	chr20:11553740:A:G	0.000227831	3.04389	-0.828795
11554867	chr20:11554867:C:T	5.14694e-05	-1.09928e-10	0.72748
11555557	chr20:11555557:C:G	1.73429e-06	-1.54037	-1.12255
11555789	chr20:11555789:T:G	8.0273e-06	-1.09928e-10	-1.13066
11555839	chr20:11555839:A:G	8.01209e-06	-0.332038	-0.800518
11555881	chr20:11555881:G:A	1.22554e-05	-1.09928e-10	-0.707539
11556606	chr20:11556606:T:C	5.22284e-06	-1.56047	-2.28909e-10
11556624	chr20:11556624:A:G	5.22959e-06	-0.63854	-0.920634
11556641	chr20:11556641:G:A	1.62008e-05	-1.09928e-10	-0.428448
11557581	chr20:11557581:A:G	3.00591e-05	-1.09928e-10	0.189659
11557622	chr20:11557622:T:C	7.74093e-06	-1.16699	-2.28909e-10
11557661	chr20:11557661:G:A	7.99075e-06	-1.09928e-10	-1.13522
11557707	chr20:11557707:T:C	2.28099e-06	-1.42963	-0.95927
11557951	chr20:11557951:A:G	6.2372e-06	-1.38298	-2.28909e-10
11558202	chr20:11558202:G:A	3.69316e-05	1.21328	-0.817718
11558290	chr20:11558290:T:A	7.67524e-06	-1.17551	-2.28909e-10
11558561	chr20:11558561:T:G	1.78328e-06	-1.5227	-1.11235
11558611	chr20:11558611:G:C	9.1488e-06	-1.09928e-10	-0.999885
11559032	chr20:11559032:A:G	5.23238e-06	-1.55864	-2.28909e-10
11559078	chr20:11559078:T:C	8.10351e-06	-1.09928e-10	-1.12121
11559421	chr20:11559421:A:G	2.10765e-06	-1.46067	-1.00727
11559844	chr20:11559844:C:T	7.93016e-06	-1.09928e-10	-1.14283
11559990	chr20:11559990:A:G	8.52443e-06	-1.09928e-10	-1.07057
11560381	chr20:11560381:G:T	5.38415e-06	-1.53005	-2.28909e-10
11560457	chr20:11560457:G:A	5.52834e-06	-1.50362	-2.28909e-10
11560955	chr20:11560955:A:G	2.08394e-06	-1.46184	-1.0174
11560986	chr20:11560986:G:C	8.10388e-06	-1.09928e-10	-1.12116
11561205	chr20:11561205:T:G	8.64716e-06	-1.09928e-10	-1.05628
11561209	chr20:11561209:G:T	8.67041e-06	-1.09928e-10	-1.05359
11561641	chr20:11561641:T:G	2.91404e-06	-1.56025	-0.583716
11561984	chr20:11561984:C:T	1.68121e-06	-1.54766	-1.14633
11562762	chr20:11562762:C:T	5.23391e-06	-1.55835	-2.28909e-10
11562849	chr20:11562849:C:A	8.78813e-06	-1.09928e-10	-1.04011
11563362	chr20:11563362:A:T	1.15762e-05	-1.09928e-10	-0.764553
11563640	chr20:11563640:G:A	8.48439e-06	-1.09928e-10	-1.07528
11563916	chr20:11563916:A:G	7.90551e-06	-1.09928e-10	-1.14595
11564611	chr20:11564611:C:T	1.04671e-05	0.0376214	-0.902892
11564629	chr20:11564629:A:G	5.22303e-06	-1.56043	-2.28909e-10
11564765	chr20:11564765:T:C	7.94314e-06	-1.09928e-10	-1.1412
11564871	chr20:11564871:TCTCACTCC:T	8.33191e-06	-1.09928e-10	-1.09341
11564933	chr20:11564933:C:T	9.41384e-06	-1.09928e-10	-0.971326
11565344	chr20:11565344:C:T	1.72355e-06	-1.55426	-1.11486
11565945	chr20:11565945:G:A	7.82038e-06	-1.09928e-10	-1.15677
11566042	chr20:11566042:T:A	1.03405e-05	-0.0522069	-0.825233
11566285	chr20:11566285:A:G	9.65793e-06	-0.000794573	-0.944934
11566364	chr20:11566364:A:G	8.98991e-06	-1.09928e-10	-1.0174
11566382	chr20:11566382:T:A	8.09828e-06	-1.09928e-10	-1.12186
11566447	chr20:11566447:A:G	1.67968e-06	-1.55212	-1.14278
11567294	chr20:11567294:C:T	1.76326e-05	-1.09928e-10	-0.343759
11567303	chr20:11567303:A:G	9.23867e-06	-0.0215795	-0.96853
11567318	chr20:11567318:A:ATAT	1.78324e-05	-1.09928e-10	-0.332492
11567589	chr20:11567589:G:A	9.60854e-06	-1.09928e-10	-0.950855
11568167	chr20:11568167:T:G	2.25382e-06	-1.24399	-1.15689
11569066	chr20:11569066:T:A	9.94088e-06	-1.09928e-10	-0.916852
11569133	chr20:11569133:C:A	1.28247e-05	0.105312	-0.767448
11569216	chr20:11569216:T:C	1.00438e-05	-1.09928e-10	-0.906553
11569519	chr20:11569519:A:G	8.08961e-06	-1.09928e-10	-1.12293
11569897	chr20:11569897:A:G	3.04094e-06	-1.05915	-1.0422
11570483	chr20:11570483:T:C	8.58656e-06	-0.111071	-0.952239
11570687	chr20:11570687:A:G	7.89705e-06	-1.09928e-10	-1.14702
11570757	chr20:11570757:A:G	1.04167e-05	-1.09928e-10	-0.870093
11570791	chr20:11570791:C:T	5.22839e-06	-1.5594	-2.28909e-10
11570816	chr20:11570816:A:G	1.73609e-06	-1.54053	-1.12134
11571060	chr20:11571060:G:A	5.23707e-06	-1.55774	-2.28909e-10
11571100	chr20:11571100:T:C	9.83326e-06	-1.09928e-10	-0.927737
11571292	chr20:11571292:A:G	1.59948e-05	-1.09928e-10	-0.441242
11571380	chr20:11571380:C:T	4.21742e-05	0.11589	0.412411
11571440	chr20:11571440:C:T	8.05935e-06	-1.09928e-10	-1.12667
11571739	chr20:11571739:A:C	1.72193e-06	-1.55095	-1.11912
11572008	chr20:11572008:G:A	1.31885e-05	0.138842	-0.773004
11572306	chr20:11572306:C:A	1.20137e-05	0.056208	-0.783665
11572419	chr20:11572419:C:T	1.00197e-05	-1.09928e-10	-0.908951
11572663	chr20:11572663:C:T	3.34442e-06	-0.988434	-1.01778
11572712	chr20:11572712:T:C	1.82905e-05	-1.09928e-10	-0.307128
11573278	chr20:11573278:A:G	2.11812e-06	-1.30926	-1.15372
11573293	chr20:11573293:G:A	5.49467e-06	-1.50973	-2.28909e-10
11573353	chr20:11573353:C:G	9.19857e-06	-0.994459	-2.28909e-10
11573364	chr20:11573364:A:G	3.30343e-06	-0.908527	-1.11002
11573371	chr20:11573371:C:T	7.8268e-06	-1.09928e-10	-1.15595
11573689	chr20:11573689:A:C	1.11246e-05	0.00618422	-0.810533
11573727	chr20:11573727:C:G	1.77769e-05	-0.952032	0.616424
11573752	chr20:11573752:T:C	1.73444e-05	-1.09928e-10	-0.360237
11574309	chr20:11574309:C:T	1.96404e-06	-1.38321	-1.15529
11574836	chr20:11574836:G:A	2.26188e-06	-1.55742	-0.839891
11575063	chr20:11575063:T:C	3.20892e-06	-1.03159	-1.01598
11575505	chr20:11575505:T:G	1.59955e-05	-1.09928e-10	-0.441203
11575702	chr20:11575702:C:T	2.72841e-06	-1.05251	-1.15727
11575923	chr20:11575923:C:T	1.36669e-05	-1.09928e-10	-0.598533
11576115	chr20:11576115:A:G	1.31295e-05	-0.0248605	-0.613787
11576159	chr20:11576159:A:G	1.32725e-05	-0.0264463	-0.601366
11576694	chr20:11576694:C:T	1.14529e-05	-0.073425	-0.701844
11576823	chr20:11576823:A:C	7.83774e-06	-1.09928e-10	-1.15456
11577550	chr20:11577550:G:A	5.49621e-06	-1.50945	-2.28909e-10
11578962	chr20:11578962:T:C	3.1511e-06	-0.940034	-1.12572
11579042	chr20:11579042:A:G	1.02837e-05	-1.09928e-10	-0.882946
11579078	chr20:11579078:G:A	1.97501e-05	-1.09928e-10	-0.23035
11579331	chr20:11579331:A:G	1.27188e-05	-0.0160045	-0.654418
11579374	chr20:11579374:G:A	1.52194e-05	-1.09928e-10	-0.490935
11579737	chr20:11579737:G:T	8.48451e-06	-1.09928e-10	-1.07527
11579777	chr20:11579777:A:T	1.66742e-05	-0.992362	0.592719
11580020	chr20:11580020:GTTAA:G	1.88593e-06	-1.42424	-1.15485
11580091	chr20:11580091:A:G	1.00476e-05	-1.09928e-10	-0.906173
11580384	chr20:11580384:T:C	7.83083e-06	-1.09928e-10	-1.15544
11580415	chr20:11580415:C:G	1.29805e-05	-1.09928e-10	-0.65006
11580488	chr20:11580488:T:C	1.95323e-06	-1.38678	-1.15725
11580730	chr20:11580730:A:G	1.1746e-05	-1.09928e-10	-0.749994
11581153	chr20:11581153:G:T	6.56241e-06	-0.652122	-0.680028
11581275	chr20:11581275:C:T	8.89608e-06	-1.09928e-10	-1.0279
11581293	chr20:11581293:G:T	7.82622e-06	-1.09928e-10	-1.15603
11581598	chr20:11581598:C:T	1.27269e-05	-1.09928e-10	-0.669792
11582310	chr20:11582310:G:C	1.68763e-06	-1.53578	-1.1544
11582380	chr20:11582380:G:A	1.08688e-05	-0.0533572	-0.774256
11583084	chr20:11583084:C:T	2.30119e-05	-1.09928e-10	-0.0774943
11583165	chr20:11583165:C:T	7.14124e-06	-1.24762	-2.28909e-10
11583563	chr20:11583563:T:A	1.00657e-05	-1.09928e-10	-0.904375
11583594	chr20:11583594:C:T	0.000117705	-1.09928e-10	1.55467
11584582	chr20:11584582:T:C	7.83773e-06	-1.09928e-10	-1.15456
11584916	chr20:11584916:G:A	8.44017e-06	0.0676901	-1.1482
11585053	chr20:11585053:C:A	7.95895e-06	-1.09928e-10	-1.13921
11585659	chr20:11585659:T:C	1.87919e-05	-1.09928e-10	-0.28008
11585864	chr20:11585864:A:G	2.84858e-06	-1.03642	-1.13026
11585895	chr20:11585895:T:A	5.49781e-06	-1.50916	-2.28909e-10
11586055	chr20:11586055:T:G	8.07492e-06	-1.09928e-10	-1.12474
11586401	chr20:11586401:T:G	3.26077e-06	-0.951357	-1.08019
11586549	chr20:11586549:A:G	8.53156e-06	-1.09928e-10	-1.06974
11586811	chr20:11586811:A:C	2.85672e-06	-1.0357	-1.12814
11586917	chr20:11586917:A:G	1.061e-05	-1.09928e-10	-0.85171
11587383	chr20:11587383:GTTTAAAA:G	1.10104e-05	-1.09928e-10	-0.814669
11587700	chr20:11587700:C:T	5.26056e-06	-1.55327	-2.28909e-10
11587925	chr20:11587925:T:C	1.85421e-06	-1.55685	-1.0392
11588200	chr20:11588200:A:G	1.82883e-06	-1.55668	-1.05315
11588317	chr20:11588317:G:C	5.30072e-06	-1.54566	-2.28909e-10
11588600	chr20:11588600:G:A	1.85782e-05	0.864634	-1.15615
11588731	chr20:11588731:C:T	2.83747e-06	-1.0236	-1.14699
11589420	chr20:11589420:C:T	3.29078e-06	-0.89106	-1.13132
11589867	chr20:11589867:A:C	8.68785e-06	-1.09928e-10	-1.05158
11590021	chr20:11590021:C:T	2.30045e-06	-1.32382	-1.05658
11590178	chr20:11590178:C:T	5.57611e-06	-1.49502	-2.28909e-10
11590431	chr20:11590431:A:T	9.54397e-06	-1.09928e-10	-0.957598
11590479	chr20:11590479:G:A	3.00191e-06	-1.03756	-1.07669
11590507	chr20:11590507:A:G	1.65371e-05	0.506019	-0.913921
11590558	chr20:11590558:G:A	1.74875e-05	0.582193	-0.934214
11591185	chr20:11591185:C:T	5.22168e-06	-1.56069	-2.28909e-10
11591261	chr20:11591261:G:A	2.12523e-05	0.999715	-1.15676
11591392	chr20:11591392:G:A	1.05309e-05	-0.859196	-2.28909e-10
11591649	chr20:11591649:G:A	1.7293e-06	-1.55569	-1.11011
11592035	chr20:11592035:T:A	1.66579e-05	-1.09928e-10	-0.400622
11592124	chr20:11592124:A:G	7.82818e-06	-1.09928e-10	-1.15578
11592157	chr20:11592157:C:T	1.71755e-06	-1.55167	-1.12094
11592200	chr20:11592200:C:T	5.30438e-06	-1.54497	-2.28909e-10
11592224	chr20:11592224:T:A	0.000124032	-1.35314	2.96018
11592576	chr20:11592576:T:G	3.84411e-06	-0.75049	-1.11647
11592959	chr20:11592959:A:G	5.3241e-06	-1.54126	-2.28909e-10
11593020	chr20:11593020:C:G	2.86555e-06	-1.00807	-1.15267
11593188	chr20:11593188:G:C	3.20547e-06	-0.943376	-1.10527
11593600	chr20:11593600:T:G	5.3676e-06	-1.53313	-2.28909e-10
11594022	chr20:11594022:G:A	1.70971e-06	-1.54974	-1.12744
11594069	chr20:11594069:C:T	2.83392e-06	-1.02271	-1.14914
11594464	chr20:11594464:T:A	7.97089e-06	-1.09928e-10	-1.13771
11594695	chr20:11594695:A:G	5.37712e-06	-1.53135	-2.28909e-10
11594767	chr20:11594767:G:A	2.84836e-06	-1.01362	-1.15315
11594825	chr20:11594825:G:A	3.59015e-06	-0.838417	-1.0969
11595314	chr20:11595314:T:C	4.24205e-06	-0.641927	-1.12653
11595348	chr20:11595348:C:T	4.21624e-06	-1.251	-0.523565
11596313	chr20:11596313:G:A	7.81986e-06	-1.09928e-10	-1.15684
11596508	chr20:11596508:T:C	3.50631e-06	-0.848547	-1.1104
11596751	chr20:11596751:T:C	2.49976e-06	-1.14999	-1.14732
11596947	chr20:11596947:T:C	4.23686e-06	-0.669964	-1.09972
11597140	chr20:11597140:C:T	3.71714e-06	-0.761627	-1.13893
11597216	chr20:11597216:T:A	3.90397e-06	-0.699744	-1.15177
11597748	chr20:11597748:A:C	7.89326e-06	-1.09928e-10	-1.1475
11598218	chr20:11598218:T:C	2.61234e-06	-1.34323	-0.910032
11598698	chr20:11598698:C:A	7.80974e-06	-1.09928e-10	-1.15814
11598712	chr20:11598712:C:T	2.34389e-06	-1.24941	-1.11229
11598873	chr20:11598873:C:A	3.75313e-06	-0.767918	-1.123
11599171	chr20:11599171:A:G	3.17601e-06	-0.912438	-1.14544
11599186	chr20:11599186:A:G	2.72382e-06	-1.18478	-1.02669
11599333	chr20:11599333:T:G	2.28796e-05	-0.0832608	-2.28909e-10
11599391	chr20:11599391:G:A	1.78714e-06	-1.52138	-1.11151
11599572	chr20:11599572:A:G	3.81137e-06	-0.83027	-1.04525
11599688	chr20:11599688:T:C	1.68145e-06	-1.54765	-1.1462
11599888	chr20:11599888:A:T	3.66364e-06	-0.808223	-1.10683
11599910	chr20:11599910:T:G	1.77356e-06	-1.56107	-1.07945
11599948	chr20:11599948:G:T	9.4806e-06	-1.09928e-10	-0.96426
11600197	chr20:11600197:T:C	3.71976e-06	-0.786554	-1.1133
11600275	chr20:11600275:A:G	6.44674e-06	-1.28752	-0.0624163
11600415	chr20:11600415:C:A	2.61273e-06	-1.10492	-1.14819
11600463	chr20:11600463:G:A	1.66872e-06	-1.56042	-1.14103
11601139	chr20:11601139:G:A	1.49108e-05	-1.09928e-10	-0.511424
11601289	chr20:11601289:T:C	2.32057e-06	-1.21654	-1.15515
11601421	chr20:11601421:T:C	1.88691e-06	-1.55091	-1.02766
11601639	chr20:11601639:T:G	9.39567e-06	-1.09928e-10	-0.973259
11601686	chr20:11601686:TAAC:T	1.4738e-05	-1.09928e-10	-0.523081
11601693	chr20:11601693:T:C	2.26828e-06	-1.42559	-0.968893
11601758	chr20:11601758:A:T	2.5369e-06	-1.12978	-1.15278
11601797	chr20:11601797:T:A	2.67067e-06	-1.07847	-1.15271
11602550	chr20:11602550:A:G	8.40998e-06	-1.08409	-2.28909e-10
11602686	chr20:11602686:C:G	9.2869e-06	-1.09928e-10	-0.984902
11602691	chr20:11602691:T:G	9.2714e-06	-1.09928e-10	-0.986573
11602964	chr20:11602964:G:C	2.5117e-06	-1.1465	-1.14605
11603353	chr20:11603353:A:T	2.32848e-06	-1.21461	-1.15368
11603416	chr20:11603416:T:C	1.77793e-05	-1.09928e-10	-0.33547
11603433	chr20:11603433:T:C	8.20071e-06	-1.09928e-10	-1.10929
11603773	chr20:11603773:A:G	2.29415e-06	-1.23017	-1.15297
11603917	chr20:11603917:T:C	2.30736e-06	-1.22328	-1.15412
11603988	chr20:11603988:G:A	2.31276e-06	-1.21956	-1.1555
11604305	chr20:11604305:C:T	2.38309e-06	-1.19554	-1.14957
11604320	chr20:11604320:G:A	2.29092e-06	-1.2373	-1.14726
11604560	chr20:11604560:T:C	1.33131e-05	-1.09928e-10	-0.624758
11604698	chr20:11604698:AG:A	2.32516e-06	-1.22089	-1.14883
11604749	chr20:11604749:C:A	2.47487e-06	-1.16493	-1.14239
11604903	chr20:11604903:T:C	5.5446e-06	-0.356787	-1.1439
11604920	chr20:11604920:C:T	7.8862e-06	-1.09928e-10	-1.14839
11604942	chr20:11604942:A:G	2.33944e-06	-1.20921	-1.15439
11605000	chr20:11605000:T:A	9.54616e-06	-1.09928e-10	-0.957369
11605114	chr20:11605114:C:T	4.6408e-05	-1.09928e-10	0.623965
11605167	chr20:11605167:G:A	2.33505e-06	-1.20996	-1.15551
11605402	chr20:11605402:C:A	1.80588e-06	-1.55191	-1.07055
11605520	chr20:11605520:G:A	2.37478e-06	-1.19487	-1.15373
11605589	chr20:11605589:A:G	1.78449e-06	-1.50826	-1.12611
11605619	chr20:11605619:C:T	2.38817e-06	-1.18934	-1.15364
11605903	chr20:11605903:C:T	1.43906e-05	-1.09928e-10	-0.546929
11606228	chr20:11606228:G:A	2.60979e-06	-1.11285	-1.14139
11606370	chr20:11606370:G:A	9.27839e-06	-1.09928e-10	-0.985819
11607118	chr20:11607118:G:A	2.41231e-05	-1.09928e-10	-0.0303391
11608169	chr20:11608169:T:C	4.11362e-06	-0.905138	-0.894065
11608426	chr20:11608426:G:T	1.01318e-05	-1.09928e-10	-0.897825
11608548	chr20:11608548:C:T	1.01325e-05	-1.09928e-10	-0.897758
11608892	chr20:11608892:A:G	2.67606e-06	-1.31869	-0.910467
11609737	chr20:11609737:G:A	1.56906e-05	-1.09928e-10	-0.460445
11609802	chr20:11609802:T:C	3.17962e-05	-1.25288	1.49872
11609819	chr20:11609819:T:G	6.80238e-06	-0.163531	-1.1327
11609858	chr20:11609858:C:A	1.12656e-05	-1.09928e-10	-0.791755
11610108	chr20:11610108:G:A	8.99892e-06	-1.09928e-10	-1.0164
11610511	chr20:11610511:T:C	1.07629e-05	-1.09928e-10	-0.837402
11610594	chr20:11610594:C:T	6.24987e-06	-1.38095	-2.28909e-10
11610773	chr20:11610773:A:G	2.97146e-05	-1.31067	1.4888
11610827	chr20:11610827:C:T	1.67036e-06	-1.54397	-1.15649
11610873	chr20:11610873:C:T	1.07212e-05	-0.841285	-2.28909e-10
11611433	chr20:11611433:G:A	9.37325e-06	-1.09928e-10	-0.975647
11612162	chr20:11612162:C:T	1.02918e-05	-0.882157	-2.28909e-10
11612259	chr20:11612259:T:C	2.59518e-05	-1.21558	1.25831
11612296	chr20:11612296:C:T	1.71552e-05	-1.09928e-10	-0.371204
11612908	chr20:11612908:G:A	9.76681e-06	-0.934517	-2.28909e-10
11613146	chr20:11613146:G:A	8.72678e-06	-1.09928e-10	-1.04711
11613443	chr20:11613443:T:C	7.01946e-06	-1.26482	-2.28909e-10
11614556	chr20:11614556:G:A	7.82148e-06	-1.09928e-10	-1.15663
11614742	chr20:11614742:T:C	1.17363e-05	-1.09928e-10	-0.750824
11614943	chr20:11614943:T:G	7.08172e-06	-1.07475	-0.181237
11615059	chr20:11615059:C:T	8.03745e-06	-1.09928e-10	-1.1294
11615289	chr20:11615289:A:G	7.12311e-06	-1.25016	-2.28909e-10
11615565	chr20:11615565:A:G	6.83103e-06	-0.145216	-1.14682
11615689	chr20:11615689:G:A	7.80968e-06	-1.09928e-10	-1.15814
11616008	chr20:11616008:T:G	3.62826e-05	-0.883378	1.26121
11616107	chr20:11616107:G:A	1.20225e-05	-0.751578	0.0248541
11616401	chr20:11616401:C:T	7.80969e-06	-1.09928e-10	-1.15814
11616586	chr20:11616586:G:GA	5.22035e-06	-1.56094	-2.28909e-10
11616788	chr20:11616788:G:A	1.26438e-05	-0.628126	-0.048217
11616823	chr20:11616823:C:G	1.06016e-05	-0.852504	-2.28909e-10
11617178	chr20:11617178:G:A	8.57727e-06	-1.09928e-10	-1.06439
11617290	chr20:11617290:G:T	1.3277e-05	-0.634161	0.0066835
11617306	chr20:11617306:A:T	7.84682e-06	-1.09928e-10	-1.1534
11617323	chr20:11617323:T:C	8.56257e-06	-0.430965	-0.635142
11617582	chr20:11617582:A:G	5.5362e-06	-1.5022	-2.28909e-10
11618298	chr20:11618298:C:T	2.75619e-05	-0.878235	0.981161
11618552	chr20:11618552:T:C	2.64581e-06	-1.19158	-1.04895
11618664	chr20:11618664:C:T	7.89703e-06	-1.09928e-10	-1.14702
11618978	chr20:11618978:C:A	8.29068e-06	-1.09928e-10	-1.09838
11618981	chr20:11618981:A:G	3.5459e-05	-0.900146	1.25502
11619005	chr20:11619005:T:C	9.15091e-06	0.0313623	-1.03102
11619186	chr20:11619186:T:C	1.88447e-06	-1.5075	-1.07236
11619232	chr20:11619232:A:G	9.25863e-06	-1.09928e-10	-0.987952
11619674	chr20:11619674:A:G	7.89025e-06	-1.09928e-10	-1.14788
11619768	chr20:11619768:T:C	8.78216e-06	-1.09928e-10	-1.04078
11621031	chr20:11621031:C:T	2.74867e-05	-0.64456	0.744754
11621032	chr20:11621032:A:G	8.36949e-06	-0.0388206	-1.05009
11621111	chr20:11621111:C:T	7.88298e-06	-1.09928e-10	-1.1488
11621158	chr20:11621158:G:A	7.86056e-06	-1.09928e-10	-1.15165
11621354	chr20:11621354:C:G	1.56573e-05	-0.920743	0.458172
11621355	chr20:11621355:A:G	1.58599e-05	-0.920304	0.470593
11621383	chr20:11621383:T:C	7.7559e-06	-0.108997	-1.05606
11622112	chr20:11622112:A:ACACACACACACAC	2.72768e-05	0.0925297	-2.28909e-10
11622219	chr20:11622219:G:A	2.27544e-06	-1.44094	-0.950397
11623504	chr20:11623504:G:A	1.09089e-05	-1.09928e-10	-0.823929
11624023	chr20:11624023:C:T	4.62726e-05	-0.796725	1.41777
11624318	chr20:11624318:A:C	8.46884e-06	-0.047608	-1.02951
11624840	chr20:11624840:G:A	1.08345e-05	-0.830776	-2.28909e-10
11624867	chr20:11624867:G:A	5.24633e-06	-1.55598	-2.28909e-10
11625232	chr20:11625232:A:T	1.09595e-05	-1.09928e-10	-0.819301
11625289	chr20:11625289:T:G	1.87166e-05	-0.91607	0.631971
11625678	chr20:11625678:A:G	1.48213e-05	-1.09928e-10	-0.517445
11625977	chr20:11625977:T:C	1.82051e-05	0.0467388	-0.358542
11626000	chr20:11626000:A:T	9.17643e-06	-0.0311097	-0.965759
11626294	chr20:11626294:A:T	3.17446e-05	-1.09928e-10	0.244214
11626439	chr20:11626439:A:G	5.0883e-06	-0.472013	-1.11455
11626535	chr20:11626535:A:G	9.7661e-06	-0.93459	-2.28909e-10
11626595	chr20:11626595:C:T	1.6928e-05	-1.09928e-10	-0.384538
11626688	chr20:11626688:G:A	8.07386e-06	-1.09928e-10	-1.12488
11627021	chr20:11627021:C:A	1.28962e-05	-1.09928e-10	-0.656575
11627323	chr20:11627323:A:G	3.86481e-06	-1.52544	-0.33615
11627483	chr20:11627483:G:A	3.5188e-06	-0.798367	-1.15702
11627635	chr20:11627635:A:G	1.28099e-05	-1.09928e-10	-0.663285
11627784	chr20:11627784:C:T	8.36443e-06	-1.09928e-10	-1.08952
11627830	chr20:11627830:T:A	1.41075e-05	0.557648	-1.12445
11627906	chr20:11627906:T:A	1.45372e-05	0.599519	-1.13631
11628797	chr20:11628797:A:C	1.56758e-05	-1.09928e-10	-0.461387
11629042	chr20:11629042:T:A	8.69346e-06	-1.09928e-10	-1.05094
11629340	chr20:11629340:T:A	8.17365e-06	-1.09928e-10	-1.11259
11629457	chr20:11629457:G:T	8.92332e-06	-1.09928e-10	-1.02484
11629806	chr20:11629806:A:G	7.58887e-06	-0.171961	-1.01486
11630374	chr20:11630374:A:C	3.72122e-05	-1.06396	1.46709
11630501	chr20:11630501:G:C	5.23796e-06	-1.55758	-2.28909e-10
11630503	chr20:11630503:G:C	5.22119e-06	-1.56078	-2.28909e-10
11630509	chr20:11630509:G:C	5.41592e-06	-1.52416	-2.28909e-10
11631009	chr20:11631009:G:T	5.44265e-06	-0.617263	-0.901979
11631043	chr20:11631043:A:T	7.34271e-06	-0.194313	-1.02549
11631399	chr20:11631399:T:C	1.18957e-05	-1.09928e-10	-0.737331
11631675	chr20:11631675:A:T	3.02988e-06	-0.952961	-1.15202
11631733	chr20:11631733:A:C	1.31854e-05	-0.943434	0.309033
11631959	chr20:11631959:C:T	3.29649e-05	-1.09928e-10	0.281936
11632552	chr20:11632552:G:A	2.10902e-06	-1.42107	-1.04621
11639316	chr20:11639316:A:C	1.16138e-05	-1.09928e-10	-0.761312
11639350	chr20:11639350:A:G	1.54179e-05	-1.09928e-10	-0.477978
11639357	chr20:11639357:A:T	7.84208e-06	-1.09928e-10	-1.154
11639360	chr20:11639360:A:G	9.16331e-06	-1.09928e-10	-0.9983
11639669	chr20:11639669:C:T	2.73286e-06	-1.37329	-0.83487
11639863	chr20:11639863:A:G	2.06072e-05	-1.09928e-10	-0.187869
11639935	chr20:11639935:T:A	7.82804e-06	-1.09928e-10	-1.1558
11640092	chr20:11640092:G:A	5.62192e-06	-0.376135	-1.1107
11640216	chr20:11640216:C:G	7.86369e-06	-1.09928e-10	-1.15125
11640948	chr20:11640948:A:T	4.78426e-06	-1.15333	-0.494848
11641222	chr20:11641222:C:G	9.6825e-06	-1.09928e-10	-0.943187
11641243	chr20:11641243:C:T	2.87058e-05	0.143593	-2.28909e-10
11641479	chr20:11641479:C:A	8.54588e-06	-1.06806	-2.28909e-10
11641523	chr20:11641523:A:G	9.60307e-06	-0.951424	-2.28909e-10
11641595	chr20:11641595:G:A	1.23179e-05	-1.09928e-10	-0.702453
11641683	chr20:11641683:A:G	2.52249e-05	0.0143261	-2.28909e-10
11642278	chr20:11642278:T:C	2.0924e-05	-1.09928e-10	-0.172612
11642289	chr20:11642289:G:A	4.06733e-06	-1.52993	-0.280591
11642620	chr20:11642620:C:T	1.29188e-05	-1.09928e-10	-0.654828
11643032	chr20:11643032:T:G	4.27101e-06	-1.53274	-0.228914
11643336	chr20:11643336:T:C	2.85692e-06	-1.39026	-0.773499
11643589	chr20:11643589:G:T	1.73009e-06	-1.56055	-1.10478
11644413	chr20:11644413:T:C	1.63477e-05	-1.09928e-10	-0.419417
11645424	chr20:11645424:CT:C	9.81942e-06	-1.49658	0.567432
11645552	chr20:11645552:C:A	2.76295e-06	-1.39681	-0.800397
11645743	chr20:11645743:C:T	1.10201e-05	-1.09928e-10	-0.813783
11645976	chr20:11645976:A:G	1.22094e-05	-1.09928e-10	-0.711298
11645992	chr20:11645992:G:A	1.18934e-05	-1.09928e-10	-0.737521
11646024	chr20:11646024:C:G	1.56931e-05	-1.09928e-10	-0.460286
11646226	chr20:11646226:C:G	3.21731e-06	-1.36768	-0.677279
11646233	chr20:11646233:C:T	5.95839e-06	-1.55917	0.130465
11646336	chr20:11646336:G:C	1.9585e-06	-1.40753	-1.1338
11646494	chr20:11646494:C:T	1.1989e-05	-0.729517	-2.28909e-10
11646519	chr20:11646519:C:T	1.85231e-05	-1.09928e-10	-0.294486
11646610	chr20:11646610:G:C	9.00027e-06	-1.51718	0.500928
11646763	chr20:11646763:G:A	8.03458e-06	-1.09928e-10	-1.12975
11646895	chr20:11646895:C:T	1.17507e-05	-0.749595	-2.28909e-10
11647022	chr20:11647022:G:A	6.42424e-05	0.949155	-2.28909e-10
11647027	chr20:11647027:G:T	8.72489e-06	-1.09928e-10	-1.04733
11647092	chr20:11647092:A:G	1.12309e-05	-0.751526	-0.0433131
11647340	chr20:11647340:G:A	7.14496e-05	1.05548	-2.28909e-10
11647480	chr20:11647480:C:T	2.252e-06	-1.53378	-0.867907
11647522	chr20:11647522:G:A	1.57254e-05	-0.458227	-2.28909e-10
11647528	chr20:11647528:C:T	6.41817e-05	0.948211	-2.28909e-10
11647710	chr20:11647710:G:A	1.2049e-05	-1.09928e-10	-0.724525
11647825	chr20:11647825:AGGAGAAAC:A	8.21426e-06	-1.09928e-10	-1.10764
11648197	chr20:11648197:G:A	2.22921e-05	-1.09928e-10	-0.109277
11648350	chr20:11648350:A:G	7.66381e-05	1.12559	-2.28909e-10
11648522	chr20:11648522:T:C	1.17805e-05	-1.09928e-10	-0.747059
11648586	chr20:11648586:C:T	3.88163e-06	-1.55058	-0.306674
11648682	chr20:11648682:C:T	2.20778e-06	-1.48747	-0.93405
11648730	chr20:11648730:AACT:A	6.45807e-05	0.954409	-2.28909e-10
11648741	chr20:11648741:G:T	1.50825e-05	-1.09928e-10	-0.499974
11648749	chr20:11648749:C:T	6.26756e-06	-1.37812	-2.28909e-10
11648872	chr20:11648872:C:A	1.1413e-05	-1.09928e-10	-0.778753
11648909	chr20:11648909:A:G	9.92527e-06	-1.09928e-10	-0.918424
11649164	chr20:11649164:G:A	5.48284e-06	-0.392162	-1.11972
11649219	chr20:11649219:T:C	5.76406e-05	0.840719	-2.28909e-10
11649944	chr20:11649944:C:T	1.00346e-05	-1.09928e-10	-0.907467
11649983	chr20:11649983:C:T	2.1321e-06	-1.34433	-1.11207
11650368	chr20:11650368:G:A	8.6135e-06	-1.06018	-2.28909e-10
11650665	chr20:11650665:A:G	2.13182e-06	-1.34776	-1.10877
11650963	chr20:11650963:A:G	1.19806e-05	-1.09928e-10	-0.730216
11651032	chr20:11651032:A:G	1.05041e-05	-1.09928e-10	-0.861738
11651041	chr20:11651041:T:C	1.09314e-05	-1.09928e-10	-0.821865
11651071	chr20:11651071:C:A	8.72489e-06	-1.09928e-10	-1.04733
11651101	chr20:11651101:C:T	2.43892e-05	-1.09928e-10	-0.0193674
11651199	chr20:11651199:C:G	1.76258e-06	-1.5563	-1.09043
11651471	chr20:11651471:T:G	7.81453e-06	-1.09928e-10	-1.15752
11651823	chr20:11651823:T:C	8.12203e-06	-1.11893	-2.28909e-10
11652080	chr20:11652080:C:T	1.24485e-05	-1.09928e-10	-0.691908
11652316	chr20:11652316:A:G	1.18277e-05	-1.09928e-10	-0.743067
11652697	chr20:11652697:T:C	1.08624e-05	-1.09928e-10	-0.828202
11652836	chr20:11652836:C:T	7.8894e-06	-1.09928e-10	-1.14799
11652849	chr20:11652849:C:A	1.64152e-05	-1.09928e-10	-0.415298
11653189	chr20:11653189:G:GT	2.13979e-06	-1.3764	-1.0764
11653804	chr20:11653804:G:C	1.03183e-05	-0.879589	-2.28909e-10
11654223	chr20:11654223:G:C	3.4123e-06	-1.54123	-0.444897
11654395	chr20:11654395:T:C	1.78377e-06	-1.54761	-1.08717
11654445	chr20:11654445:A:T	6.05516e-06	-0.273794	-1.1388
11654540	chr20:11654540:G:A	1.06115e-05	-1.09928e-10	-0.851573
11655037	chr20:11655037:AT:A	3.50344e-06	-1.54069	-0.419072
11655393	chr20:11655393:C:A	1.56793e-05	-1.53734	1.07617
11655571	chr20:11655571:T:C	1.17961e-05	-1.09928e-10	-0.745741
11655909	chr20:11655909:T:C	3.56648e-06	-1.5459	-0.396026
11656060	chr20:11656060:A:G	1.09466e-05	-1.09928e-10	-0.820477
11656115	chr20:11656115:A:G	1.87196e-05	-1.09928e-10	-0.283935
11656301	chr20:11656301:T:C	1.026e-05	-1.09928e-10	-0.885258
11656948	chr20:11656948:G:C	1.25723e-05	-1.09928e-10	-0.682015
11657051	chr20:11657051:G:A	8.72613e-06	-1.04719	-2.28909e-10
11657079	chr20:11657079:C:T	8.18838e-06	-1.09928e-10	-1.11079
11657101	chr20:11657101:A:G	3.97488e-06	-1.04554	-0.787969
11657299	chr20:11657299:C:A	1.56931e-05	-1.09928e-10	-0.460285
11657531	chr20:11657531:G:A	8.73981e-06	-1.04562	-2.28909e-10
11657961	chr20:11657961:A:T	1.57627e-05	-1.53031	1.07445
11657967	chr20:11657967:T:C	8.80572e-06	-1.03811	-2.28909e-10
11657968	chr20:11657968:T:C	2.15626e-06	-1.36386	-1.08127
11658093	chr20:11658093:A:C	1.80444e-05	-1.09928e-10	-0.32067
11658195	chr20:11658195:G:T	1.203e-05	-1.09928e-10	-0.726108
11658212	chr20:11658212:A:G	1.79555e-05	-1.09928e-10	-0.325611
11658230	chr20:11658230:T:A	1.11812e-05	-1.09928e-10	-0.799272
11658831	chr20:11658831:T:C	7.96246e-06	-1.09928e-10	-1.13877
11659299	chr20:11659299:A:AT	8.06576e-06	-1.09928e-10	-1.12588
11659416	chr20:11659416:T:C	3.6797e-06	-1.54938	-0.361293
11659987	chr20:11659987:A:G	3.24409e-05	-1.09928e-10	0.265912
11660183	chr20:11660183:C:A	1.00752e-05	-1.09928e-10	-0.903426
11660235	chr20:11660235:AC:A	2.44013e-05	-1.54156	1.52269
11660735	chr20:11660735:A:G	1.01005e-05	-1.09928e-10	-0.900918
11661192	chr20:11661192:C:T	1.55738e-05	-1.09928e-10	-0.467917
11661308	chr20:11661308:C:A	2.19311e-06	-1.3716	-1.05659
11661446	chr20:11661446:T:C	2.20126e-06	-1.35209	-1.07239
11661934	chr20:11661934:C:T	1.06854e-05	-1.09928e-10	-0.844626
11662052	chr20:11662052:C:T	1.13768e-05	-1.09928e-10	-0.781935
11662184	chr20:11662184:G:A	8.63501e-06	-1.05768	-2.28909e-10
11662350	chr20:11662350:T:G	1.28771e-05	-1.09928e-10	-0.658055
11662528	chr20:11662528:T:C	5.40263e-06	-1.52662	-2.28909e-10
11662535	chr20:11662535:G:A	1.23213e-05	0.451783	-1.15396
11662909	chr20:11662909:A:G	3.2004e-06	-1.54253	-0.507702
11663003	chr20:11663003:T:C	1.19027e-05	-1.09928e-10	-0.736742
11663034	chr20:11663034:C:A	1.0037e-05	-1.09928e-10	-0.907231
11663169	chr20:11663169:G:A	6.41453e-06	-1.34774	-0.00720245
11663310	chr20:11663310:A:G	9.1234e-06	-1.09928e-10	-1.00266
11663338	chr20:11663338:G:A	2.46787e-05	-1.09928e-10	-0.00756688
11663392	chr20:11663392:C:G	5.49894e-06	-0.35137	-1.15758
11663500	chr20:11663500:A:T	6.39124e-06	-0.209282	-1.1493
11663550	chr20:11663550:T:C	8.76761e-06	-1.09928e-10	-1.04244
11663760	chr20:11663760:A:G	8.07121e-06	-1.09928e-10	-1.1252
11664230	chr20:11664230:G:A	1.13469e-05	-1.09928e-10	-0.784563
11664408	chr20:11664408:G:C	1.37165e-05	-1.09928e-10	-0.594906
11664455	chr20:11664455:C:T	2.02464e-05	-1.09928e-10	-0.205531
11665158	chr20:11665158:T:C	2.47319e-06	-1.20845	-1.09955
11665304	chr20:11665304:TAATG:T	1.06711e-05	-1.09928e-10	-0.845969
11665486	chr20:11665486:G:A	2.24816e-05	-1.09928e-10	-0.100812
11665944	chr20:11665944:A:G	1.16667e-05	-1.09928e-10	-0.756768
11666176	chr20:11666176:T:C	9.37044e-06	-1.09928e-10	-0.975948
11666248	chr20:11666248:C:A	1.00475e-05	-1.09928e-10	-0.906188
11666444	chr20:11666444:G:A	1.97115e-05	-1.09928e-10	-0.232304
11666486	chr20:11666486:T:C	9.49978e-06	-1.09928e-10	-0.962239
11666506	chr20:11666506:A:G	3.09058e-05	0.217437	-2.28909e-10
11667077	chr20:11667077:C:T	9.26154e-06	-1.09928e-10	-0.987638
11667114	chr20:11667114:A:G	8.54003e-06	-1.09928e-10	-1.06874
11667403	chr20:11667403:T:C	9.11136e-06	-1.09928e-10	-1.00399
11667694	chr20:11667694:T:G	1.8561e-05	-0.292446	-2.28909e-10
11667924	chr20:11667924:C:T	9.75893e-06	-1.09928e-10	-0.935324
11667934	chr20:11667934:G:A	1.86915e-06	-1.55842	-1.0296
11667944	chr20:11667944:T:C	1.77913e-05	-1.09928e-10	-0.334797
11668012	chr20:11668012:G:A	2.44378e-06	-1.17487	-1.14509
11668206	chr20:11668206:C:T	2.1177e-06	-1.55817	-0.905009
11668380	chr20:11668380:T:G	1.04135e-05	-1.09928e-10	-0.870404
11668461	chr20:11668461:A:C	2.60643e-06	-1.10715	-1.14837
11668761	chr20:11668761:A:G	4.74205e-06	-1.16472	-0.492315
11668821	chr20:11668821:G:A	8.66018e-06	-1.09928e-10	-1.05477
11668885	chr20:11668885:T:C	2.08342e-05	-1.09928e-10	-0.176913
11668968	chr20:11668968:C:T	2.48055e-06	-1.14974	-1.15528
11669292	chr20:11669292:T:G	1.57657e-05	-0.455669	-2.28909e-10
11669394	chr20:11669394:A:G	1.16644e-05	-0.0506171	-0.706352
11669407	chr20:11669407:T:C	1.80165e-05	-1.09928e-10	-0.32222
11669640	chr20:11669640:C:G	7.80967e-06	-1.09928e-10	-1.15814
11670215	chr20:11670215:A:G	2.51574e-06	-1.14057	-1.15037
11670235	chr20:11670235:C:T	2.56841e-06	-1.12658	-1.14364
11670962	chr20:11670962:G:A	5.71183e-06	-1.47097	-2.28909e-10
11670986	chr20:11670986:C:T	2.53753e-06	-1.12847	-1.15385
11671046	chr20:11671046:G:T	2.15039e-06	-1.55184	-0.896017
11671508	chr20:11671508:G:C	2.1081e-06	-1.55707	-0.910648
11671592	chr20:11671592:G:A	8.82006e-06	-1.09928e-10	-1.03648
11671638	chr20:11671638:T:C	2.15491e-06	-1.55291	-0.892847
11671642	chr20:11671642:A:G	1.21979e-05	-0.712243	-2.28909e-10
11671836	chr20:11671836:G:C	1.03783e-05	-1.09928e-10	-0.873789
11671934	chr20:11671934:C:T	1.59581e-05	-1.09928e-10	-0.443538
11672276	chr20:11672276:T:C	3.1209e-06	-0.974141	-1.10124
11672310	chr20:11672310:T:C	3.56127e-06	-1.54945	-0.393942
11672359	chr20:11672359:A:T	1.03371e-05	-1.09928e-10	-0.877766
11672427	chr20:11672427:T:C	2.26787e-05	-1.09928e-10	-0.0920824
11672614	chr20:11672614:G:C	8.40664e-06	-1.09928e-10	-1.08449
11672856	chr20:11672856:C:T	1.80135e-05	-1.09928e-10	-0.322385
11672918	chr20:11672918:G:A	3.0189e-06	-1.0912	-1.01741
11673688	chr20:11673688:A:G	3.08007e-06	-1.08325	-1.0053
11673877	chr20:11673877:G:T	1.95844e-05	-1.09928e-10	-0.238774
11673940	chr20:11673940:A:T	1.0345e-05	-1.09928e-10	-0.877009
11674356	chr20:11674356:T:G	1.99259e-05	-1.09928e-10	-0.221487
11674403	chr20:11674403:C:A	8.06505e-06	-1.09928e-10	-1.12597
11674581	chr20:11674581:C:T	1.8116e-05	-1.09928e-10	-0.316714
11674609	chr20:11674609:A:T	4.50575e-06	-1.24456	-0.463599
11674758	chr20:11674758:T:C	3.7996e-06	-1.49732	-0.381293
11674761	chr20:11674761:T:C	3.14653e-05	-1.09928e-10	0.235379
11675172	chr20:11675172:A:G	5.28325e-06	-1.54897	-2.28909e-10
11675178	chr20:11675178:A:C	4.518e-06	-1.08856	-0.616876
11675607	chr20:11675607:C:T	1.64351e-06	-1.55954	-1.15713
11675794	chr20:11675794:G:A	1.335e-05	-0.621995	-2.28909e-10
11675995	chr20:11675995:T:A	3.61389e-06	-1.52306	-0.405662
11676106	chr20:11676106:C:T	1.52105e-05	-1.09928e-10	-0.491523
11676109	chr20:11676109:C:G	3.1679e-06	-1.06599	-0.994451
11676210	chr20:11676210:A:G	3.54001e-06	-1.21346	-0.735917
11676303	chr20:11676303:C:T	9.90699e-06	-1.09928e-10	-0.920267
11676780	chr20:11676780:G:T	2.51935e-06	-1.22279	-1.06672
11676871	chr20:11676871:C:T	1.97906e-05	-1.09928e-10	-0.228301
11676976	chr20:11676976:T:C	1.39437e-05	-0.578477	-2.28909e-10
11677191	chr20:11677191:T:C	6.377e-06	-1.36081	-2.28909e-10
11677559	chr20:11677559:T:C	1.2962e-05	-1.13107	0.479588
11677684	chr20:11677684:C:T	4.18276e-06	-1.5451	-0.237437
11677718	chr20:11677718:A:T	7.82028e-06	-1.09928e-10	-1.15679
11678171	chr20:11678171:G:C	3.15287e-06	-1.51808	-0.547109
11678406	chr20:11678406:G:A	3.99722e-06	-1.42641	-0.401496
11679421	chr20:11679421:A:C	8.01518e-06	-1.09928e-10	-1.13217
11679460	chr20:11679460:T:C	1.02028e-05	-1.09928e-10	-0.890841
11679461	chr20:11679461:G:A	1.96816e-05	-1.09928e-10	-0.233821
11679540	chr20:11679540:C:T	1.29621e-05	-0.65148	-2.28909e-10
11679736	chr20:11679736:T:G	9.41031e-06	-1.09928e-10	-0.971702
11680098	chr20:11680098:T:C	2.03972e-05	-0.563088	0.364979
11680421	chr20:11680421:G:A	1.98378e-06	-1.48785	-1.04065
11680535	chr20:11680535:C:T	2.17188e-05	-1.09928e-10	-0.135327
11680566	chr20:11680566:T:C	1.67877e-05	0.176518	-0.569376
11680729	chr20:11680729:C:T	8.79535e-06	-1.09928e-10	-1.03928
11681105	chr20:11681105:A:G	7.67214e-06	-1.21374	0.037829
11681111	chr20:11681111:T:C	7.65229e-06	-1.21222	0.0337211
11681184	chr20:11681184:T:C	0.000163222	1.8816	-2.28909e-10
11681370	chr20:11681370:G:T	2.29334e-05	-1.09928e-10	-0.0809122
11681469	chr20:11681469:G:A	8.36116e-06	-1.08991	-2.28909e-10
11681752	chr20:11681752:A:C	5.23249e-06	-1.55862	-2.28909e-10
11682226	chr20:11682226:T:G	1.97738e-06	-1.54204	-0.989694
11682227	chr20:11682227:T:C	8.79833e-06	-1.09928e-10	-1.03895
11682833	chr20:11682833:G:T	1.55521e-05	-0.469312	-2.28909e-10
11683383	chr20:11683383:A:C	9.22235e-06	-1.09928e-10	-0.991878
11683665	chr20:11683665:T:A	9.17416e-06	-1.09928e-10	-0.997117
11684045	chr20:11684045:A:G	1.99037e-06	-1.53932	-0.985864
11684125	chr20:11684125:G:A	8.8182e-06	-1.09928e-10	-1.03669
11684183	chr20:11684183:G:A	2.2879e-05	-1.09928e-10	-0.0832888
11684244	chr20:11684244:A:T	1.07043e-05	-1.09928e-10	-0.842866
11684709	chr20:11684709:G:A	1.15095e-05	-1.09928e-10	-0.770338
11684935	chr20:11684935:A:C	5.17963e-06	-1.26034	-0.308435
11685265	chr20:11685265:T:G	5.34567e-06	-1.53722	-2.28909e-10
11685278	chr20:11685278:A:C	3.2769e-06	-1.49039	-0.536218
11685659	chr20:11685659:C:G	4.29448e-06	-0.642116	-1.11406
11685675	chr20:11685675:T:A	1.5303e-05	-0.485457	-2.28909e-10
11685678	chr20:11685678:GCC:G	1.51546e-05	-0.495207	-2.28909e-10
11685787	chr20:11685787:G:A	1.07727e-05	-1.09928e-10	-0.836497
11685792	chr20:11685792:C:G	1.01242e-05	-1.09928e-10	-0.898581
11685878	chr20:11685878:T:C	1.80229e-06	-1.55646	-1.06799
11685887	chr20:11685887:A:T	1.41856e-05	-0.56128	-2.28909e-10
11685890	chr20:11685890:T:A	9.30446e-06	-1.09928e-10	-0.983014
11686332	chr20:11686332:T:A	2.41188e-05	0.150297	-0.180812
11686444	chr20:11686444:CTGGGGCTGGGAGGA:C	8.31022e-06	-1.09928e-10	-1.09602
11686459	chr20:11686459:A:G	2.06224e-05	-0.109651	-0.0774783
11686488	chr20:11686488:C:T	4.14594e-05	0.209984	0.301224
11686570	chr20:11686570:G:T	4.59699e-06	-1.23918	-0.448929
11686646	chr20:11686646:C:T	1.13935e-05	-1.09928e-10	-0.780468
11686895	chr20:11686895:G:C	2.7862e-05	-1.09928e-10	0.113755
11686961	chr20:11686961:A:G	2.18556e-05	-1.09928e-10	-0.129052
11687019	chr20:11687019:C:G	3.69423e-06	-1.49355	-0.413186
11688005	chr20:11688005:C:T	4.26181e-06	-1.51366	-0.250149
11688538	chr20:11688538:T:C	1.0773e-05	-1.1717	0.335233
11689173	chr20:11689173:T:A	1.27342e-05	-1.13715	0.467933
11689689	chr20:11689689:G:A	5.81791e-06	-1.45257	-2.28909e-10
11689948	chr20:11689948:C:G	8.30531e-06	-1.09928e-10	-1.09661
11690033	chr20:11690033:C:G	1.13164e-05	-1.09928e-10	-0.787256
11690278	chr20:11690278:G:C	9.85586e-06	-1.09928e-10	-0.925441
11690696	chr20:11690696:C:T	1.35306e-05	-1.09928e-10	-0.608555
11690702	chr20:11690702:T:C	9.53139e-06	-1.09928e-10	-0.958917
11690945	chr20:11690945:T:C	1.13343e-05	-1.09928e-10	-0.785676
11690977	chr20:11690977:C:T	7.94328e-06	-1.09928e-10	-1.14118
11691093	chr20:11691093:G:A	7.74492e-05	-1.09928e-10	1.13611
11691451	chr20:11691451:C:T	1.12583e-05	-1.09928e-10	-0.792403
11691509	chr20:11691509:C:T	1.17719e-05	-1.09928e-10	-0.747791
11691575	chr20:11691575:T:A	1.17666e-05	-1.09928e-10	-0.748246
11691758	chr20:11691758:A:G	1.16608e-05	-1.17371	0.41643
11691939	chr20:11691939:G:A	3.18325e-05	0.246979	-2.28909e-10
11691955	chr20:11691955:C:T	1.09476e-05	-1.09928e-10	-0.820386
11691972	chr20:11691972:G:A	1.14109e-05	-1.09928e-10	-0.778941
11692067	chr20:11692067:A:G	3.77166e-06	-1.53126	-0.354736
11692130	chr20:11692130:G:A	1.16292e-05	-1.09928e-10	-0.759991
11692131	chr20:11692131:A:G	1.16021e-05	-1.09928e-10	-0.762321
11692156	chr20:11692156:G:A	6.04525e-06	-1.41423	-2.28909e-10
11692426	chr20:11692426:G:A	1.09597e-05	-1.09928e-10	-0.819279
11692508	chr20:11692508:C:T	9.18153e-06	-0.996313	-2.28909e-10
11692537	chr20:11692537:T:C	8.22373e-06	-1.09928e-10	-1.10648
11692731	chr20:11692731:C:G	1.6648e-05	-1.19749	0.796273
11693007	chr20:11693007:C:T	1.15668e-05	-1.09928e-10	-0.765371
11693142	chr20:11693142:C:T	1.12619e-05	-1.09928e-10	-0.792085
11693169	chr20:11693169:G:A	1.65622e-05	-1.16483	0.758451
11693331	chr20:11693331:G:T	1.33068e-05	-1.09928e-10	-0.625232
11693482	chr20:11693482:C:A	1.90839e-05	-0.264662	-2.28909e-10
11693649	chr20:11693649:C:T	6.52417e-06	-1.33799	-2.28909e-10
11693658	chr20:11693658:A:G	6.12799e-06	-1.40064	-2.28909e-10
11694002	chr20:11694002:G:A	2.12475e-05	-1.09928e-10	-0.157266
11694536	chr20:11694536:A:G	1.05059e-05	-1.09928e-10	-0.861572
11694546	chr20:11694546:A:G	1.10137e-05	-1.09928e-10	-0.814368
11694738	chr20:11694738:G:A	2.5756e-06	-1.47502	-0.792408
11694942	chr20:11694942:T:C	2.15289e-06	-1.43968	-1.00702
11695460	chr20:11695460:C:T	8.13841e-06	-1.09928e-10	-1.11691
11695707	chr20:11695707:C:A	1.96564e-06	-1.46087	-1.07682
11695710	chr20:11695710:T:A	7.85761e-06	-1.09928e-10	-1.15202
11695840	chr20:11695840:G:A	9.25789e-06	-0.988031	-2.28909e-10
```
