## Supplementary material for "Characterization of shared and ancestry-specific signals driving complex traits using multi-ancestry fine-mapping": susiex_nc2.cs80.snp

```
BP	SNP	PIP(CS1)	LogBF(CS1,Pop1)	LogBF(CS1,Pop2)
10696552	chr20:10696552:C:T	8.94114e-06	-1.09928e-10	-1.13798
10696623	chr20:10696623:C:A	4.77628e-05	-1.09928e-10	0.537605
10697215	chr20:10697215:GT:G	6.24771e-06	-1.49643	-2.28909e-10
10697626	chr20:10697626:G:A	1.20632e-05	-1.09928e-10	-0.838479
10698550	chr20:10698550:G:A	2.27046e-05	-1.09928e-10	-0.206072
10698799	chr20:10698799:G:A	9.76104e-06	-1.09928e-10	-1.05024
10699136	chr20:10699136:A:G	8.85682e-06	-0.964409	-0.183045
10699573	chr20:10699573:G:T	1.78958e-05	0.217281	-0.661358
10699677	chr20:10699677:C:T	1.56916e-05	-1.09928e-10	-0.575518
10700115	chr20:10700115:T:G	2.49361e-06	-1.28871	-1.12621
10700447	chr20:10700447:C:T	7.09152e-06	-1.05868	-0.311063
10700575	chr20:10700575:T:G	5.85713e-06	-1.56098	-2.28909e-10
10700851	chr20:10700851:AT:A	2.0236e-05	-0.321178	-2.28909e-10
10700953	chr20:10700953:G:A	1.01816e-05	-1.09928e-10	-1.00806
10701192	chr20:10701192:C:T	5.58128e-06	-0.579409	-1.02981
10701311	chr20:10701311:A:G	1.96135e-05	-1.09928e-10	-0.352422
10702037	chr20:10702037:C:T	9.85863e-06	-1.09928e-10	-1.04029
10702215	chr20:10702215:A:G	5.04825e-06	-0.551574	-1.15803
10702456	chr20:10702456:C:T	1.83136e-05	-1.09928e-10	-0.420997
10702577	chr20:10702577:C:T	2.73667e-05	-1.09928e-10	-0.019314
10702805	chr20:10702805:C:A	2.52585e-06	-1.26924	-1.13283
10702823	chr20:10702823:G:T	5.76676e-06	-0.506377	-1.07015
10703018	chr20:10703018:A:T	1.89971e-06	-1.52902	-1.15792
10703347	chr20:10703347:G:A	2.1707e-05	0.797726	-1.04873
10703596	chr20:10703596:TC:T	1.01882e-05	-1.5478	0.540391
10703751	chr20:10703751:G:A	2.25052e-05	-1.09928e-10	-0.214894
10703788	chr20:10703788:C:T	2.98756e-05	-1.09928e-10	0.0684003
10703827	chr20:10703827:T:C	2.21344e-05	-1.09928e-10	-0.231507
10704308	chr20:10704308:G:A	9.2125e-06	-1.09928e-10	-1.10808
10704972	chr20:10704972:A:G	1.9713e-05	-1.09928e-10	-0.347365
10704997	chr20:10704997:A:T	6.47689e-06	-1.4604	-2.28909e-10
10705074	chr20:10705074:C:T	1.70163e-05	-1.09928e-10	-0.494472
10705092	chr20:10705092:C:T	1.10967e-05	-1.09928e-10	-0.921993
10705093	chr20:10705093:G:A	4.07519e-06	-1.2939	-0.629827
10705676	chr20:10705676:T:A	1.26429e-05	-0.791542	-2.28909e-10
10705728	chr20:10705728:A:C	2.60803e-06	-1.24998	-1.12007
10705981	chr20:10705981:C:T	9.04809e-06	-1.09928e-10	-1.12609
10706194	chr20:10706194:G:A	1.88875e-05	-1.09928e-10	-0.390143
10706454	chr20:10706454:C:G	2.00454e-05	-1.09928e-10	-0.330641
10706592	chr20:10706592:G:T	5.98695e-06	-1.53906	-2.28909e-10
10706633	chr20:10706633:T:C	2.22421e-05	-1.09928e-10	-0.226654
10707065	chr20:10707065:A:T	2.44548e-05	-1.09928e-10	-0.131816
10707224	chr20:10707224:A:G	3.37484e-06	-1.21554	-0.896754
10707314	chr20:10707314:C:A	1.37689e-05	-1.09928e-10	-0.706228
10707476	chr20:10707476:C:A	3.57953e-06	-1.1899	-0.863514
10707505	chr20:10707505:T:C	9.47342e-06	-1.09928e-10	-1.08015
10708455	chr20:10708455:A:G	2.00892e-05	-1.09928e-10	-0.328458
10708703	chr20:10708703:A:G	1.06542e-05	-1.09928e-10	-0.962687
10708789	chr20:10708789:C:T	3.36235e-05	1.19495	-1.00836
10708790	chr20:10708790:G:A	4.33112e-05	0.43977	-2.28909e-10
10709352	chr20:10709352:A:G	5.94262e-06	-1.54649	-2.28909e-10
10709507	chr20:10709507:T:C	3.31286e-06	-1.14594	-0.984884
10709637	chr20:10709637:G:A	6.29003e-06	-1.48968	-2.28909e-10
10709646	chr20:10709646:A:G	3.42913e-06	-1.13993	-0.956408
10709776	chr20:10709776:A:G	1.10486e-05	-1.09928e-10	-0.926341
10709893	chr20:10709893:T:A	1.66695e-05	-1.09928e-10	-0.515061
10710132	chr20:10710132:T:C	3.53874e-06	-1.11774	-0.947125
10710418	chr20:10710418:C:T	2.47828e-05	-0.118492	-2.28909e-10
10710493	chr20:10710493:T:TA	1.79446e-05	-1.09928e-10	-0.441351
10710704	chr20:10710704:G:C	3.51085e-06	-1.11847	-0.954317
10710842	chr20:10710842:G:A	3.58128e-06	-1.10535	-0.947574
10710848	chr20:10710848:G:A	1.19743e-05	-1.03625	0.190376
10711553	chr20:10711553:G:T	3.62223e-06	-1.10979	-0.931764
10711569	chr20:10711569:T:C	9.50235e-06	-1.09928e-10	-1.0771
10711792	chr20:10711792:G:T	8.76677e-06	-1.09928e-10	-1.15767
10711819	chr20:10711819:G:C	3.36129e-05	0.186269	-2.28909e-10
10711911	chr20:10711911:G:A	3.53551e-06	-1.13785	-0.927938
10712088	chr20:10712088:G:A	1.00189e-05	-1.02416	-2.28909e-10
10712134	chr20:10712134:T:C	2.88505e-06	-1.26461	-1.00449
10712341	chr20:10712341:C:T	3.44648e-06	-1.16337	-0.927924
10712582	chr20:10712582:T:C	1.65165e-05	-1.09928e-10	-0.524284
10712865	chr20:10712865:A:G	3.56648e-06	-1.12977	-0.927289
10713231	chr20:10713231:C:T	7.48477e-06	-1.31577	-2.28909e-10
10713552	chr20:10713552:G:A	2.04167e-05	-1.09928e-10	-0.312286
10713649	chr20:10713649:C:T	7.28147e-06	-1.34331	-2.28909e-10
10713877	chr20:10713877:A:G	3.91068e-06	-1.09406	-0.870872
10714094	chr20:10714094:T:C	9.48362e-06	-1.09928e-10	-1.07908
10714200	chr20:10714200:C:T	6.57206e-06	-1.39248	-0.0533364
10714926	chr20:10714926:T:C	6.07713e-06	-1.52411	-2.28909e-10
10715262	chr20:10715262:A:G	1.26152e-05	-1.09928e-10	-0.793736
10715352	chr20:10715352:G:T	1.26724e-05	-1.09928e-10	-0.789217
10715618	chr20:10715618:G:A	6.03513e-06	-0.386814	-1.14423
10715733	chr20:10715733:G:A	8.80097e-06	-1.09928e-10	-1.15378
10715795	chr20:10715795:A:G	1.12115e-05	-1.11357	0.201863
10716038	chr20:10716038:T:C	2.0464e-05	-1.09928e-10	-0.309972
10716274	chr20:10716274:AG:A	5.87474e-06	-1.55798	-2.28909e-10
10716633	chr20:10716633:G:A	5.87741e-06	-1.55753	-2.28909e-10
10717000	chr20:10717000:A:G	5.88228e-06	-1.5567	-2.28909e-10
10717399	chr20:10717399:G:A	5.85799e-06	-1.56083	-2.28909e-10
10717655	chr20:10717655:G:A	4.5871e-06	-1.11103	-0.694366
10718129	chr20:10718129:T:C	1.48435e-05	-1.09928e-10	-0.631078
10718916	chr20:10718916:G:A	8.65565e-06	-1.17043	-2.28909e-10
10719114	chr20:10719114:A:G	3.1217e-06	-1.27818	-0.912085
10720379	chr20:10720379:G:A	4.09974e-06	-1.17599	-0.741723
10720484	chr20:10720484:T:C	1.86831e-05	-1.09928e-10	-0.401023
10720643	chr20:10720643:A:G	4.29655e-06	-1.17696	-0.693874
10720946	chr20:10720946:G:T	3.76144e-06	-1.36292	-0.64092
10720961	chr20:10720961:T:A	5.86104e-06	-1.56032	-2.28909e-10
10721263	chr20:10721263:C:T	2.77953e-05	-1.09928e-10	-0.00377421
10721514	chr20:10721514:T:C	5.86861e-06	-1.55902	-2.28909e-10
10722412	chr20:10722412:A:G	1.44311e-05	-1.09928e-10	-0.659256
10722733	chr20:10722733:G:A	2.98339e-05	-1.09928e-10	0.0670027
10723345	chr20:10723345:A:G	3.41159e-06	-1.28236	-0.819103
10723567	chr20:10723567:T:C	1.18104e-05	-1.09928e-10	-0.85966
10723703	chr20:10723703:G:A	2.6e-06	-1.24383	-1.12929
10723791	chr20:10723791:C:T	6.22331e-05	-1.09928e-10	0.802246
10724180	chr20:10724180:A:G	3.18066e-05	-1.09928e-10	0.131032
10724238	chr20:10724238:AT:A	5.88165e-06	-1.5568	-2.28909e-10
10724913	chr20:10724913:G:A	1.05912e-05	-1.09928e-10	-0.968618
10725163	chr20:10725163:A:G	1.28742e-05	-1.09928e-10	-0.773416
10725870	chr20:10725870:A:C	1.0961e-05	-1.09928e-10	-0.934298
10725913	chr20:10725913:A:C	1.08755e-05	-1.09928e-10	-0.942132
10726228	chr20:10726228:A:C	3.18377e-06	-1.49843	-0.672149
10726730	chr20:10726730:C:A	2.09621e-05	-1.09928e-10	-0.285925
10727046	chr20:10727046:A:T	6.26095e-06	-1.49431	-2.28909e-10
10727145	chr20:10727145:T:A	2.84093e-05	0.0180744	-2.28909e-10
10727892	chr20:10727892:G:A	6.14704e-06	-1.51267	-2.28909e-10
10728137	chr20:10728137:C:T	1.07051e-05	-1.09928e-10	-0.957923
10728220	chr20:10728220:G:A	9.04731e-06	-1.09928e-10	-1.12617
10728523	chr20:10728523:T:C	2.37469e-06	-1.45775	-1.00603
10728623	chr20:10728623:T:A	2.44982e-06	-1.42395	-1.00868
10728763	chr20:10728763:C:T	7.89234e-06	-1.26275	-2.28909e-10
10728811	chr20:10728811:A:T	2.00762e-05	-1.09928e-10	-0.329104
10728830	chr20:10728830:C:G	2.19132e-05	-0.455326	0.213772
10729262	chr20:10729262:A:G	1.0073e-05	-1.09928e-10	-1.01879
10729486	chr20:10729486:T:C	2.04513e-05	-1.09928e-10	-0.310597
10729617	chr20:10729617:T:G	8.76813e-06	-1.09928e-10	-1.15752
10729767	chr20:10729767:G:A	2.3761e-06	-1.30735	-1.15583
10729832	chr20:10729832:T:C	2.18883e-06	-1.42713	-1.11815
10729989	chr20:10729989:A:C	1.19443e-05	-0.830593	-0.0177976
10730000	chr20:10730000:G:T	4.53281e-05	-1.09928e-10	0.485286
10730042	chr20:10730042:T:C	8.76805e-06	-1.09928e-10	-1.15753
10730086	chr20:10730086:C:G	9.46308e-06	-1.09928e-10	-1.08124
10730309	chr20:10730309:T:C	3.77386e-06	-0.856297	-1.14425
10730327	chr20:10730327:A:AG	1.01887e-05	-1.09928e-10	-1.00736
10730331	chr20:10730331:A:G	5.14977e-06	-0.531773	-1.15792
10730439	chr20:10730439:G:A	0.000225455	-1.09928e-10	2.08948
10730849	chr20:10730849:C:T	6.80756e-06	-1.41061	-2.28909e-10
10731100	chr20:10731100:G:A	8.78117e-06	-1.09928e-10	-1.15603
10731855	chr20:10731855:G:A	6.73204e-06	-1.42176	-2.28909e-10
10732149	chr20:10732149:G:A	3.07178e-06	-1.1293	-1.07708
10732161	chr20:10732161:G:A	1.47422e-05	-1.09928e-10	-0.637927
10732162	chr20:10732162:T:C	7.48143e-06	-0.237218	-1.079
10732245	chr20:10732245:C:T	1.64661e-05	-1.09928e-10	-0.527341
10732360	chr20:10732360:A:G	1.28883e-05	-1.09928e-10	-0.772323
10732419	chr20:10732419:G:T	1.50097e-05	-1.09928e-10	-0.619944
10733400	chr20:10733400:T:C	8.82834e-06	-1.09928e-10	-1.15067
10733667	chr20:10733667:T:C	3.75374e-06	-1.54156	-0.464325
10733673	chr20:10733673:A:G	1.70938e-05	-1.09928e-10	-0.489927
10733691	chr20:10733691:A:G	8.97698e-06	-1.09928e-10	-1.13398
10733854	chr20:10733854:C:T	8.76573e-06	-1.09928e-10	-1.15779
10733952	chr20:10733952:A:G	1.81318e-05	-1.09928e-10	-0.430971
10733968	chr20:10733968:T:C	7.49691e-06	-0.162987	-1.15116
10734596	chr20:10734596:C:T	3.57439e-06	-0.902504	-1.15234
10734597	chr20:10734597:A:G	1.62369e-05	-1.09928e-10	-0.541356
10734756	chr20:10734756:T:C	2.32283e-05	0.321001	-0.50427
10735520	chr20:10735520:G:A	3.46425e-06	-1.0545	-1.03164
10736109	chr20:10736109:G:A	8.92637e-05	2.25711	-1.09416
10736528	chr20:10736528:G:C	1.67995e-05	-1.09928e-10	-0.507292
10737096	chr20:10737096:G:A	1.77548e-05	-1.09928e-10	-0.451984
10737125	chr20:10737125:CA:C	1.78129e-05	0.585685	-1.0344
10737393	chr20:10737393:T:TC	2.1254e-05	-0.272097	-2.28909e-10
10737419	chr20:10737419:C:T	9.30032e-06	-1.09928e-10	-1.09859
10737567	chr20:10737567:A:T	1.76868e-05	-1.09928e-10	-0.455824
10737903	chr20:10737903:GC:AC	2.96289e-06	-1.33857	-0.903911
10737957	chr20:10737957:C:T	6.09076e-06	-1.52187	-2.28909e-10
10738246	chr20:10738246:T:C	1.09241e-05	-1.09928e-10	-0.93767
10738333	chr20:10738333:A:G	2.89573e-06	-1.45894	-0.806468
10738466	chr20:10738466:A:C	2.79195e-06	-1.48503	-0.816866
10738469	chr20:10738469:A:T	2.79343e-06	-1.48451	-0.816866
10738496	chr20:10738496:T:C	2.75623e-06	-1.47794	-0.836831
10738659	chr20:10738659:A:T	2.55361e-06	-1.51026	-0.880873
10738879	chr20:10738879:G:A	5.01705e-06	-0.557686	-1.15811
10738931	chr20:10738931:G:A	4.96972e-05	-1.09928e-10	0.577307
10739019	chr20:10739019:C:A	2.71572e-06	-1.46137	-0.868216
10739095	chr20:10739095:C:T	1.1563e-05	-1.09928e-10	-0.880832
10739131	chr20:10739131:C:T	2.64142e-06	-1.50991	-0.847411
10739449	chr20:10739449:A:T	8.9665e-06	-1.09928e-10	-1.13515
10739581	chr20:10739581:G:A	4.34669e-06	-0.942079	-0.917147
10740274	chr20:10740274:A:G	4.44337e-06	-1.56027	-0.276959
10740348	chr20:10740348:G:A	8.76396e-06	-1.09928e-10	-1.15799
10740466	chr20:10740466:T:G	1.12562e-05	-1.09928e-10	-0.907725
10740487	chr20:10740487:A:G	8.76991e-06	-1.09928e-10	-1.15732
10740525	chr20:10740525:A:G	3.4495e-06	-0.972562	-1.11785
10741047	chr20:10741047:G:T	2.8907e-06	-1.43087	-0.83627
10741331	chr20:10741331:A:G	1.4133e-05	-1.09928e-10	-0.68013
10741367	chr20:10741367:G:A	9.00863e-06	-1.09928e-10	-1.13046
10741779	chr20:10741779:A:G	2.84778e-05	-1.09928e-10	0.0204831
10741879	chr20:10741879:T:A	2.68907e-06	-1.46508	-0.874366
10742070	chr20:10742070:G:A	8.7812e-06	-1.09928e-10	-1.15603
10742184	chr20:10742184:G:A	1.1293e-05	-1.09928e-10	-0.904455
10742366	chr20:10742366:G:A	1.2291e-05	-1.09928e-10	-0.819778
10742387	chr20:10742387:C:T	8.78769e-06	-1.09928e-10	-1.15529
10743218	chr20:10743218:T:C	7.67399e-06	-1.4969	0.20609
10743221	chr20:10743221:T:A	9.20801e-06	-1.09928e-10	-1.10857
10743229	chr20:10743229:C:T	9.31238e-06	-1.09928e-10	-1.0973
10743462	chr20:10743462:C:T	2.7223e-06	-1.45298	-0.874187
10743526	chr20:10743526:G:GA	1.85399e-06	-1.56032	-1.15098
10743694	chr20:10743694:C:T	2.61742e-06	-1.429	-0.937456
10745176	chr20:10745176:C:T	2.96628e-06	-1.10097	-1.14036
10745245	chr20:10745245:A:G	8.78577e-06	-1.09928e-10	-1.15551
10745328	chr20:10745328:G:A	4.62834e-06	-1.34186	-0.454585
10745480	chr20:10745480:A:G	3.07298e-06	-1.07015	-1.13584
10746012	chr20:10746012:T:C	2.71656e-06	-1.45637	-0.872907
10746058	chr20:10746058:T:G	4.2844e-06	-1.4184	-0.455263
10746059	chr20:10746059:C:A	6.04659e-06	-1.52915	-2.28909e-10
10746365	chr20:10746365:A:G	4.73362e-06	-1.33884	-0.435109
10746408	chr20:10746408:A:G	9.08891e-06	-1.09928e-10	-1.12159
10747156	chr20:10747156:G:A	8.94816e-06	-1.09928e-10	-1.13719
10747486	chr20:10747486:A:C	1.28593e-05	-1.09928e-10	-0.774574
10747640	chr20:10747640:A:G	2.00395e-06	-1.47656	-1.15696
10747651	chr20:10747651:G:A	2.31013e-06	-1.37268	-1.11866
10747667	chr20:10747667:C:T	9.31843e-06	-1.09928e-10	-1.09665
10747970	chr20:10747970:C:T	9.07912e-06	-1.09928e-10	-1.12266
10748210	chr20:10748210:C:T	2.05975e-05	-1.09928e-10	-0.303474
10748222	chr20:10748222:C:CA	3.23178e-06	-1.05805	-1.09756
10748327	chr20:10748327:A:G	3.10844e-06	-1.55314	-0.641382
10748379	chr20:10748379:G:A	7.13257e-06	-1.36397	-2.28909e-10
10748550	chr20:10748550:T:G	1.31497e-05	-1.09928e-10	-0.752239
10748633	chr20:10748633:G:A	7.01905e-06	-0.759056	-0.620957
10748666	chr20:10748666:A:C	2.03916e-06	-1.46765	-1.14845
10748865	chr20:10748865:T:C	3.50279e-06	-0.917227	-1.15785
10749005	chr20:10749005:A:C	6.23272e-06	-1.49883	-2.28909e-10
10749059	chr20:10749059:G:A	1.54867e-05	-0.588662	-2.28909e-10
10749164	chr20:10749164:A:C	1.923e-06	-1.54383	-1.13093
10749384	chr20:10749384:A:G	1.91189e-06	-1.53851	-1.14204
10749431	chr20:10749431:A:G	1.92858e-06	-1.53887	-1.13299
10749517	chr20:10749517:G:C	3.94508e-06	-0.807363	-1.14881
10749688	chr20:10749688:T:G	1.93914e-06	-1.52984	-1.13655
10749970	chr20:10749970:A:C	1.95312e-06	-1.52612	-1.1331
10750015	chr20:10750015:A:G	3.6934e-05	-1.09928e-10	0.280492
10750186	chr20:10750186:T:A	6.03781e-06	-1.5306	-2.28909e-10
10750485	chr20:10750485:C:T	9.51667e-06	-1.09928e-10	-1.0756
10750545	chr20:10750545:T:C	1.10291e-05	-1.09928e-10	-0.928101
10750554	chr20:10750554:G:A	1.96634e-06	-1.53482	-1.11765
10750563	chr20:10750563:C:A	9.56417e-06	-1.09928e-10	-1.07062
10751014	chr20:10751014:C:T	1.06202e-05	-1.09928e-10	-0.965883
10751141	chr20:10751141:T:C	1.95607e-06	-1.52531	-1.1324
10751283	chr20:10751283:G:A	1.96735e-06	-1.52398	-1.12798
10751407	chr20:10751407:C:CAGACAATTCCTCT	1.94665e-06	-1.53472	-1.12781
10751776	chr20:10751776:T:C	1.96429e-06	-1.53209	-1.12142
10751858	chr20:10751858:C:T	2.2719e-06	-1.53462	-0.973411
10751866	chr20:10751866:A:G	4.41282e-06	-0.693844	-1.15028
10752422	chr20:10752422:A:G	3.96474e-06	-0.799714	-1.15149
10752508	chr20:10752508:T:C	1.95682e-06	-1.53607	-1.12126
10753002	chr20:10753002:A:G	1.9559e-06	-1.53826	-1.11953
10753335	chr20:10753335:G:A	2.27977e-06	-1.46986	-1.0347
10753590	chr20:10753590:G:A	1.92278e-06	-1.52025	-1.15462
10753839	chr20:10753839:A:G	1.91706e-06	-1.52544	-1.1524
10753948	chr20:10753948:T:G	1.89866e-06	-1.53295	-1.15454
10754025	chr20:10754025:C:T	1.96621e-06	-1.54709	-1.10544
10754247	chr20:10754247:T:C	1.97199e-06	-1.52966	-1.11994
10754267	chr20:10754267:C:A	1.88648e-06	-1.54037	-1.15356
10754520	chr20:10754520:G:A	9.17683e-06	-1.09928e-10	-1.11196
10754565	chr20:10754565:T:G	2.17419e-06	-1.52454	-1.02744
10754603	chr20:10754603:C:T	8.96483e-06	-1.09928e-10	-1.13533
10755007	chr20:10755007:T:G	6.48332e-06	-1.45941	-2.28909e-10
10755446	chr20:10755446:C:T	9.20636e-06	-1.09928e-10	-1.10875
10755782	chr20:10755782:A:G	9.78027e-06	-1.09928e-10	-1.04827
10755903	chr20:10755903:T:C	1.67282e-05	0.341651	-0.853194
10756530	chr20:10756530:T:A	0.000117254	1.4357	-2.28909e-10
10756608	chr20:10756608:AG:A	9.17841e-06	-1.09928e-10	-1.11179
10757037	chr20:10757037:G:A	5.69657e-05	-1.09928e-10	0.713809
10757109	chr20:10757109:C:T	8.97508e-06	-1.09928e-10	-1.13419
10757784	chr20:10757784:C:A	0.000114654	-1.09928e-10	1.41327
10758340	chr20:10758340:G:A	9.92056e-06	-1.09928e-10	-1.03403
10759009	chr20:10759009:A:G	8.89794e-06	-1.09928e-10	-1.14282
10760171	chr20:10760171:G:A	3.56547e-06	-0.901234	-1.15611
10760451	chr20:10760451:C:T	8.84582e-06	-1.09928e-10	-1.1487
10760611	chr20:10760611:A:G	8.85075e-06	-1.09928e-10	-1.14814
10761131	chr20:10761131:C:T	7.177e-06	-1.35776	-2.28909e-10
10761252	chr20:10761252:G:A	5.47921e-05	-1.09928e-10	0.674905
10761423	chr20:10761423:C:T	0.00025934	3.37234	-1.14284
10761810	chr20:10761810:CA:C	2.82882e-05	-1.09928e-10	0.0138033
10762290	chr20:10762290:C:A	8.95277e-05	-1.09928e-10	1.16591
10762376	chr20:10762376:T:G	5.4238e-06	-0.922506	-0.715339
10762537	chr20:10762537:G:A	8.77571e-06	-1.09928e-10	-1.15665
10763134	chr20:10763134:G:T	3.73405e-06	-0.900291	-1.11086
10763453	chr20:10763453:GA:G	9.27297e-06	-1.09928e-10	-1.10154
10763495	chr20:10763495:T:C	9.23668e-06	-1.09928e-10	-1.10546
10763635	chr20:10763635:T:A	8.93163e-06	-1.09928e-10	-1.13904
10763659	chr20:10763659:T:C	8.90357e-06	-1.09928e-10	-1.14219
10763734	chr20:10763734:A:G	1.1045e-05	-1.09928e-10	-0.926659
10763874	chr20:10763874:TC:T	4.64696e-06	-0.93018	-0.862248
10763925	chr20:10763925:A:G	4.96051e-06	-0.909882	-0.817252
10764021	chr20:10764021:A:G	8.9921e-06	-1.09928e-10	-1.13229
10764113	chr20:10764113:A:G	4.07656e-06	-1.1617	-0.761688
10764453	chr20:10764453:G:A	9.53959e-06	-1.09928e-10	-1.07319
10764471	chr20:10764471:T:C	2.07325e-06	-1.51108	-1.08845
10764524	chr20:10764524:T:G	2.06313e-06	-1.55173	-1.05269
10764728	chr20:10764728:A:G	1.83097e-05	-0.421209	-2.28909e-10
10765501	chr20:10765501:A:G	8.84016e-06	-1.09928e-10	-1.14934
10765779	chr20:10765779:G:A	9.41188e-06	-1.09928e-10	-1.08667
10765799	chr20:10765799:A:G	8.81283e-06	-1.09928e-10	-1.15243
10765823	chr20:10765823:T:C	9.31198e-06	-1.09928e-10	-1.09734
10765830	chr20:10765830:A:G	3.26936e-06	-1.54724	-0.596804
10766892	chr20:10766892:T:C	1.23506e-05	-0.26384	-0.551097
10766909	chr20:10766909:T:C	2.62373e-05	0.540071	-0.60153
10766922	chr20:10766922:A:G	8.77133e-06	-1.09928e-10	-1.15715
10767003	chr20:10767003:T:C	1.10072e-05	0.216272	-1.14636
10767191	chr20:10767191:G:C	1.00874e-05	0.128674	-1.14603
10767497	chr20:10767497:AG:A	9.64307e-06	-1.09928e-10	-1.0624
10767815	chr20:10767815:T:C	9.30444e-06	-1.09928e-10	-1.09815
10767825	chr20:10767825:C:T	9.0638e-06	-1.09928e-10	-1.12435
10767907	chr20:10767907:A:G	1.00739e-05	-1.09928e-10	-1.0187
10768067	chr20:10768067:T:C	1.22603e-05	-1.09928e-10	-0.822277
10768426	chr20:10768426:A:G	4.40884e-06	-0.703814	-1.14121
10768478	chr20:10768478:AG:A	1.5846e-05	0.178717	-0.744442
10768541	chr20:10768541:T:C	1.20631e-05	-1.09928e-10	-0.838494
10768573	chr20:10768573:A:T	2.00141e-06	-1.56094	-1.07385
10768872	chr20:10768872:G:A	1.23693e-05	-1.09928e-10	-0.81342
10769032	chr20:10769032:A:G	1.2253e-05	-1.09928e-10	-0.822873
10769754	chr20:10769754:C:T	1.28348e-05	-1.09928e-10	-0.776481
10769909	chr20:10769909:A:C	1.25788e-05	-1.09928e-10	-0.79663
10770445	chr20:10770445:A:G	8.82289e-06	-1.09928e-10	-1.15129
10770563	chr20:10770563:T:G	8.5154e-06	-0.13447	-1.0523
10770819	chr20:10770819:A:C	8.19443e-06	-0.105653	-1.11953
10771163	chr20:10771163:T:A	3.86095e-05	1.2282	-0.903344
10771290	chr20:10771290:T:C	1.01773e-05	-1.09928e-10	-1.00848
10771329	chr20:10771329:C:T	5.97959e-06	-1.54029	-2.28909e-10
10771545	chr20:10771545:G:A	3.69188e-06	-0.871654	-1.15085
10771962	chr20:10771962:C:T	7.95767e-06	-0.0975473	-1.15696
10772935	chr20:10772935:CT:C	9.43604e-06	-1.09928e-10	-1.08411
10773368	chr20:10773368:A:T	1.44669e-05	0.0423074	-0.699082
10773576	chr20:10773576:C:T	9.14646e-06	-1.09928e-10	-1.11527
10773655	chr20:10773655:T:C	3.65148e-06	-0.912341	-1.12117
10774505	chr20:10774505:C:A	1.9237e-05	0.610153	-0.981957
10774969	chr20:10774969:G:A	8.9293e-06	-1.09928e-10	-1.1393
10775433	chr20:10775433:A:G	8.872e-06	-1.09928e-10	-1.14574
10775518	chr20:10775518:G:A	2.39678e-06	-1.38887	-1.06564
10775866	chr20:10775866:C:T	5.33099e-06	-0.878032	-0.777073
10776030	chr20:10776030:G:C	1.02644e-05	-1.09928e-10	-0.999962
10777503	chr20:10777503:G:A	8.77251e-06	-1.09928e-10	-1.15702
10778597	chr20:10778597:A:G	1.66021e-05	0.536858	-1.05597
10778727	chr20:10778727:T:C	8.00933e-06	-0.17663	-1.0714
10778811	chr20:10778811:C:T	1.52272e-05	-0.00901164	-0.596546
10781184	chr20:10781184:TG:T	9.11491e-06	-1.09928e-10	-1.11873
10781510	chr20:10781510:C:T	9.75934e-06	-1.09928e-10	-1.05042
10781566	chr20:10781566:C:T	3.30303e-06	-1.00565	-1.12815
10782088	chr20:10782088:C:T	1.01224e-05	-0.0359538	-0.977933
10782366	chr20:10782366:A:G	5.91399e-06	-0.407733	-1.14359
10782850	chr20:10782850:C:T	9.26635e-06	-1.09928e-10	-1.10225
10783191	chr20:10783191:C:T	9.04159e-06	-1.09928e-10	-1.12681
10783231	chr20:10783231:A:G	8.79435e-06	-1.09928e-10	-1.15453
10783245	chr20:10783245:C:T	6.03096e-06	-1.53174	-2.28909e-10
10783359	chr20:10783359:G:A	1.35867e-05	-0.218969	-0.500582
10784080	chr20:10784080:T:G	8.84389e-06	-1.09928e-10	-1.14891
10784634	chr20:10784634:A:C	1.83082e-05	-0.421293	-2.28909e-10
10784680	chr20:10784680:T:C	0.000123212	-1.09928e-10	1.48527
10784701	chr20:10784701:T:A	1.22116e-05	-1.09928e-10	-0.826255
10785338	chr20:10785338:A:G	1.23217e-05	0.335978	-1.15326
10785348	chr20:10785348:G:A	5.90937e-06	-1.5521	-2.28909e-10
10785514	chr20:10785514:C:T	2.40324e-06	-1.52828	-0.923541
10785679	chr20:10785679:CT:C	8.94094e-06	-1.09928e-10	-1.138
10785751	chr20:10785751:C:A	8.94117e-06	-0.202193	-0.935782
10785919	chr20:10785919:T:C	8.9525e-06	-1.09928e-10	-1.13671
10786455	chr20:10786455:G:A	1.37087e-05	-1.09928e-10	-0.710609
10786573	chr20:10786573:G:A	8.89418e-06	-1.09928e-10	-1.14324
10786721	chr20:10786721:A:C	8.97274e-06	-1.09928e-10	-1.13445
10787163	chr20:10787163:G:T	6.67153e-06	-0.329602	-1.10119
10787270	chr20:10787270:A:G	1.08574e-05	-0.943793	-2.28909e-10
10787311	chr20:10787311:T:C	9.71227e-06	-1.09928e-10	-1.05525
10787567	chr20:10787567:T:C	1.43132e-05	-1.09928e-10	-0.667457
10788206	chr20:10788206:G:T	8.77471e-06	-1.09928e-10	-1.15677
10788306	chr20:10788306:G:A	3.33282e-05	0.177762	-2.28909e-10
10788422	chr20:10788422:C:T	3.64797e-05	0.268113	-2.28909e-10
10788426	chr20:10788426:G:T	8.28733e-06	-0.317707	-0.896206
10788563	chr20:10788563:G:C	7.42722e-06	-1.32349	-2.28909e-10
10789229	chr20:10789229:T:C	0.000124238	2.57471	-1.08115
10789930	chr20:10789930:C:T	9.08782e-06	-1.09928e-10	-1.12171
10791192	chr20:10791192:T:C	9.07534e-06	-1.09928e-10	-1.12308
10791396	chr20:10791396:C:T	9.01856e-06	-1.09928e-10	-1.12936
10792374	chr20:10792374:G:C	8.85669e-06	-1.09928e-10	-1.14747
10792650	chr20:10792650:T:C	4.5568e-05	1.44562	-0.955053
10792877	chr20:10792877:A:G	8.51673e-05	2.03233	-0.916355
10792893	chr20:10792893:C:G	8.93867e-06	-1.09928e-10	-1.13825
10793521	chr20:10793521:G:T	8.76898e-06	-1.09928e-10	-1.15742
10793710	chr20:10793710:CA:C	8.82953e-06	-1.09928e-10	-1.15054
10793801	chr20:10793801:G:T	1.08655e-05	-1.09928e-10	-0.943049
10794078	chr20:10794078:C:G	8.99754e-06	-1.09928e-10	-1.13169
10794313	chr20:10794313:TTC:T	1.08386e-05	-1.09928e-10	-0.945526
10794845	chr20:10794845:T:C	2.31293e-05	0.101488	-0.289031
10795015	chr20:10795015:C:T	2.14656e-05	0.724854	-0.987044
10795016	chr20:10795016:A:G	3.44897e-05	0.937758	-0.725738
10795227	chr20:10795227:C:T	8.77071e-06	-1.09928e-10	-1.15722
10795848	chr20:10795848:G:A	6.71972e-06	-0.553141	-0.870453
10795936	chr20:10795936:T:A	1.20024e-05	-1.09928e-10	-0.843536
10796316	chr20:10796316:C:T	5.56346e-06	-0.726076	-0.886345
10796375	chr20:10796375:C:G	3.25382e-05	-1.09928e-10	0.153773
10796414	chr20:10796414:G:A	1.20506e-05	-1.09928e-10	-0.839524
10796738	chr20:10796738:A:G	4.58385e-06	-0.855249	-0.950854
10796766	chr20:10796766:G:A	8.1739e-06	-0.792726	-0.434969
10797105	chr20:10797105:T:C	3.69932e-06	-1.03814	-0.982353
10797106	chr20:10797106:G:GCA	6.13477e-06	-1.51467	-2.28909e-10
10797374	chr20:10797374:A:G	4.07427e-06	-0.892007	-1.03194
10797414	chr20:10797414:C:T	5.09061e-06	-0.929234	-0.772009
10798687	chr20:10798687:T:C	5.43299e-06	-0.858359	-0.777793
10799752	chr20:10799752:C:T	3.42519e-05	-1.09928e-10	0.205099
10799826	chr20:10799826:G:A	9.94312e-06	-1.09928e-10	-1.03176
10799969	chr20:10799969:T:C	1.9791e-05	-1.09928e-10	-0.343412
10799987	chr20:10799987:ATGG:A	2.53385e-06	-1.2438	-1.1551
10800092	chr20:10800092:C:T	6.32392e-06	-1.4843	-2.28909e-10
10800231	chr20:10800231:G:A	3.64556e-06	-0.990403	-1.04473
10800243	chr20:10800243:C:T	3.09891e-06	-1.04189	-1.1557
10800419	chr20:10800419:T:C	1.12673e-05	-1.09928e-10	-0.906735
10800431	chr20:10800431:A:C	8.84099e-06	-1.09928e-10	-1.14924
10800788	chr20:10800788:C:T	7.42508e-06	-0.546681	-0.777097
10800875	chr20:10800875:A:T	4.17115e-06	-1.03117	-0.869275
10800879	chr20:10800879:A:G	4.23876e-05	-1.09928e-10	0.418215
10800945	chr20:10800945:G:A	3.96339e-05	0.351043	-2.28909e-10
10801000	chr20:10801000:T:C	7.51513e-06	-1.31172	-2.28909e-10
10801079	chr20:10801079:T:G	9.73323e-06	-1.09928e-10	-1.0531
10801118	chr20:10801118:G:A	9.00946e-06	-1.09928e-10	-1.13037
10801188	chr20:10801188:A:C	9.72061e-06	-1.09928e-10	-1.05439
10801616	chr20:10801616:G:A	9.11913e-06	-1.09928e-10	-1.11827
10801841	chr20:10801841:T:A	9.69813e-06	-1.09928e-10	-1.05671
10802527	chr20:10802527:T:C	7.09733e-06	-0.747408	-0.621516
10803224	chr20:10803224:G:A	8.98593e-06	-1.09928e-10	-1.13298
10803396	chr20:10803396:C:T	1.14132e-05	-1.09928e-10	-0.893873
10803872	chr20:10803872:C:A	1.03911e-05	-1.09928e-10	-0.987689
10804064	chr20:10804064:A:G	8.98976e-06	-1.09928e-10	-1.13255
10804364	chr20:10804364:A:C	5.98494e-06	-1.53939	-2.28909e-10
10804417	chr20:10804417:A:G	1.67772e-05	0.637978	-1.1466
10804423	chr20:10804423:G:A	8.91863e-06	-1.09928e-10	-1.1405
10804443	chr20:10804443:C:T	8.0413e-06	-0.629485	-0.614566
10804676	chr20:10804676:A:T	9.75057e-06	-1.09928e-10	-1.05132
10804974	chr20:10804974:G:A	3.69075e-06	-1.32008	-0.70273
10805218	chr20:10805218:A:G	8.93379e-06	-1.09928e-10	-1.1388
10805293	chr20:10805293:G:C	2.75872e-05	-1.09928e-10	-0.0112895
10806020	chr20:10806020:G:A	1.21825e-05	-1.09928e-10	-0.828645
10806186	chr20:10806186:AG:A	1.0907e-05	-1.09928e-10	-0.93924
10806264	chr20:10806264:G:A	7.89237e-06	-0.597134	-0.665611
10806479	chr20:10806479:A:G	8.76413e-06	-1.09928e-10	-1.15797
10806686	chr20:10806686:T:C	9.65328e-06	-1.09928e-10	-1.06134
10807213	chr20:10807213:G:T	8.87678e-06	-1.09928e-10	-1.1452
10808133	chr20:10808133:G:A	9.48964e-06	-1.09928e-10	-1.07844
10808383	chr20:10808383:G:A	8.7629e-06	-1.09928e-10	-1.15811
10808485	chr20:10808485:C:T	8.81481e-06	-1.09928e-10	-1.15221
10808926	chr20:10808926:C:T	1.14955e-05	-0.886688	-2.28909e-10
10808932	chr20:10808932:A:G	9.66817e-06	-1.09928e-10	-1.0598
10809253	chr20:10809253:T:C	1.02075e-05	-1.09928e-10	-1.00552
10809368	chr20:10809368:G:A	2.32865e-05	-1.09928e-10	-0.180767
10809465	chr20:10809465:T:C	2.34987e-05	-1.09928e-10	-0.171697
10809841	chr20:10809841:T:G	2.30417e-06	-1.3576	-1.13632
10809898	chr20:10809898:T:C	8.88083e-06	-1.09928e-10	-1.14475
10810257	chr20:10810257:G:T	4.32192e-06	-1.37155	-0.493393
10810780	chr20:10810780:C:T	1.99232e-05	-1.09928e-10	-0.336755
10811191	chr20:10811191:T:C	1.39904e-05	-0.158963	-0.531308
10811464	chr20:10811464:C:T	9.48071e-06	-1.09928e-10	-1.07938
10811786	chr20:10811786:G:A	8.769e-06	-1.09928e-10	-1.15742
10811812	chr20:10811812:G:T	3.64259e-06	-1.34153	-0.694411
10811851	chr20:10811851:T:G	6.77446e-06	-0.854205	-0.561277
10811997	chr20:10811997:C:T	3.72486e-06	-1.32981	-0.683803
10812043	chr20:10812043:G:A	3.81538e-06	-1.32713	-0.662469
10812154	chr20:10812154:T:G	3.7727e-06	-1.32934	-0.671508
10812310	chr20:10812310:T:A	1.95816e-05	-1.09928e-10	-0.354049
10812527	chr20:10812527:T:C	3.98413e-06	-1.24162	-0.704707
10812641	chr20:10812641:A:G	4.17358e-06	-1.21258	-0.687284
10812834	chr20:10812834:G:A	4.01694e-06	-1.14756	-0.790566
10812913	chr20:10812913:C:T	1.33203e-05	0.0904499	-0.829805
10813006	chr20:10813006:G:A	4.22564e-06	-1.13534	-0.75213
10813141	chr20:10813141:A:T	4.29193e-06	-1.17071	-0.701195
10813528	chr20:10813528:C:T	5.07924e-06	-1.18202	-0.521456
10813547	chr20:10813547:A:G	1.56906e-05	-1.09928e-10	-0.575581
10813748	chr20:10813748:C:T	1.58967e-05	-1.09928e-10	-0.562531
10814202	chr20:10814202:C:T	2.56448e-05	-1.09928e-10	-0.0842996
10814835	chr20:10814835:G:A	1.38376e-05	-1.09928e-10	-0.701251
10814915	chr20:10814915:C:T	1.88131e-05	-1.09928e-10	-0.394088
10815031	chr20:10815031:A:G	8.86245e-06	-1.09928e-10	-1.14682
10815406	chr20:10815406:G:GT	1.15399e-05	-1.09928e-10	-0.882832
10815523	chr20:10815523:A:G	1.75347e-05	-0.20654	-0.257921
10815560	chr20:10815560:G:A	1.34602e-05	-1.09928e-10	-0.728902
10815642	chr20:10815642:T:C	9.04932e-06	-1.09928e-10	-1.12595
10815763	chr20:10815763:T:C	8.09436e-06	-1.23747	-2.28909e-10
10816082	chr20:10816082:G:A	1.16237e-05	-1.09928e-10	-0.875595
10816339	chr20:10816339:G:A	5.8155e-06	-1.25416	-0.31395
10816387	chr20:10816387:A:C	6.79922e-06	-1.07811	-0.333728
10816422	chr20:10816422:G:A	5.22459e-06	-1.25704	-0.418222
10816532	chr20:10816532:A:G	6.47945e-06	-1.46001	-2.28909e-10
10817095	chr20:10817095:G:A	1.93589e-05	-1.09928e-10	-0.365488
10817219	chr20:10817219:T:C	1.06397e-05	-1.09928e-10	-0.964045
10817357	chr20:10817357:A:G	1.60032e-05	-1.09928e-10	-0.555853
10817471	chr20:10817471:A:G	1.13947e-05	-1.09928e-10	-0.895494
10817533	chr20:10817533:G:A	8.98791e-06	-1.09928e-10	-1.13276
10817750	chr20:10817750:TAAGCTGGAAGCTATGTATACCTTTTTCACC:T	8.99926e-06	-1.09928e-10	-1.1315
10817770	chr20:10817770:C:A	1.60503e-05	-1.09928e-10	-0.552913
10817901	chr20:10817901:C:T	1.42416e-05	-1.09928e-10	-0.672471
10818127	chr20:10818127:G:A	8.97266e-06	-1.09928e-10	-1.13446
10818354	chr20:10818354:C:T	1.41404e-05	-1.09928e-10	-0.679606
10818506	chr20:10818506:C:G	3.33135e-06	-1.11395	-1.01131
10818678	chr20:10818678:G:A	8.98775e-06	-1.09928e-10	-1.13278
10818951	chr20:10818951:A:T	3.21437e-05	0.276285	-0.13471
10819890	chr20:10819890:G:A	1.40689e-05	-1.09928e-10	-0.684674
10820951	chr20:10820951:A:G	4.69709e-06	-0.67133	-1.11037
10821028	chr20:10821028:G:A	1.56739e-05	-1.09928e-10	-0.576643
10821220	chr20:10821220:C:T	2.42357e-06	-1.33081	-1.11259
10821438	chr20:10821438:C:G	3.6783e-06	-0.879812	-1.14638
10821554	chr20:10821554:A:G	1.47344e-05	-1.09928e-10	-0.638455
10821817	chr20:10821817:A:G	9.77808e-06	-1.09928e-10	-1.0485
10821951	chr20:10821951:A:C	1.57136e-05	-1.09928e-10	-0.574114
10822087	chr20:10822087:A:G	9.13969e-06	-1.09928e-10	-1.11602
10822355	chr20:10822355:A:G	1.52236e-05	-1.09928e-10	-0.605797
10822393	chr20:10822393:T:C	1.88043e-05	-1.09928e-10	-0.394556
10822427	chr20:10822427:C:A	1.11264e-05	-1.09928e-10	-0.919318
10822458	chr20:10822458:T:A	3.26129e-06	-1.0064	-1.14011
10822786	chr20:10822786:T:A	3.678e-06	-1.23047	-0.795799
10822960	chr20:10822960:C:T	1.90491e-05	-1.09928e-10	-0.38162
10823196	chr20:10823196:G:T	1.93905e-05	-1.09928e-10	-0.363856
10823415	chr20:10823415:G:A	1.07585e-05	-1.09928e-10	-0.952947
10823422	chr20:10823422:A:G	1.85749e-05	-1.09928e-10	-0.406829
10824285	chr20:10824285:G:A	1.92323e-05	-1.09928e-10	-0.372052
10824286	chr20:10824286:A:G	3.89723e-06	-1.26449	-0.703885
10824644	chr20:10824644:A:G	3.5406e-06	-1.22993	-0.834419
10824820	chr20:10824820:C:T	8.93783e-06	-1.09928e-10	-1.13835
10824976	chr20:10824976:C:T	3.09393e-06	-1.18129	-1.01791
10825323	chr20:10825323:G:C	1.50777e-05	0.537698	-1.15312
10826543	chr20:10826543:C:A	9.39545e-06	-1.08842	-2.28909e-10
10827183	chr20:10827183:G:A	2.2173e-05	-1.09928e-10	-0.229764
10827642	chr20:10827642:A:G	3.24616e-05	0.562357	-0.410941
10827654	chr20:10827654:T:C	1.79118e-05	-1.09928e-10	-0.44318
10827697	chr20:10827697:A:T	1.18263e-05	-1.09928e-10	-0.858317
10828264	chr20:10828264:A:C	5.1325e-06	-1.55256	-0.140488
10828389	chr20:10828389:C:T	9.56046e-06	-1.09928e-10	-1.07101
10829145	chr20:10829145:A:G	1.27741e-05	-1.09928e-10	-0.781221
10829792	chr20:10829792:C:T	1.28651e-05	-1.09928e-10	-0.774121
10830091	chr20:10830091:A:G	3.6448e-06	-0.897443	-1.1379
10830293	chr20:10830293:A:G	2.12957e-06	-1.45219	-1.12053
10830462	chr20:10830462:C:T	3.02748e-05	0.0816727	-2.28909e-10
10830496	chr20:10830496:A:G	1.18908e-05	-1.09928e-10	-0.852873
10830590	chr20:10830590:A:G	1.44069e-05	-1.09928e-10	-0.660936
10830707	chr20:10830707:C:T	1.72652e-05	-1.09928e-10	-0.479949
10830744	chr20:10830744:A:C	1.1543e-05	-1.09928e-10	-0.882566
10830850	chr20:10830850:T:C	9.09776e-06	-1.09928e-10	-1.12061
10830905	chr20:10830905:G:T	8.77251e-06	-1.09928e-10	-1.15702
10831322	chr20:10831322:A:G	9.15053e-06	-1.09928e-10	-1.11483
10831498	chr20:10831498:C:T	0.000156095	-1.09928e-10	1.72182
10832333	chr20:10832333:T:C	9.19349e-06	-1.09928e-10	-1.11015
10832406	chr20:10832406:A:G	8.9158e-06	-1.09928e-10	-1.14082
10833101	chr20:10833101:T:C	9.54854e-06	-1.09928e-10	-1.07225
10833156	chr20:10833156:A:G	1.573e-05	-1.09928e-10	-0.573073
10833224	chr20:10833224:G:A	7.93802e-06	-1.25698	-2.28909e-10
10833342	chr20:10833342:G:A	1.58391e-05	-1.09928e-10	-0.566161
10833556	chr20:10833556:TA:T	1.1077e-05	-1.09928e-10	-0.92377
10833771	chr20:10833771:G:T	1.11469e-05	-1.09928e-10	-0.917476
10833886	chr20:10833886:G:A	1.11967e-05	-1.09928e-10	-0.913024
10834034	chr20:10834034:G:A	8.67435e-06	-1.16827	-2.28909e-10
10834516	chr20:10834516:A:G	1.47374e-05	-1.09928e-10	-0.63825
10834808	chr20:10834808:T:C	6.38933e-06	-1.47401	-2.28909e-10
10835003	chr20:10835003:G:A	9.08183e-06	-1.09928e-10	-1.12237
10835354	chr20:10835354:C:T	9.39027e-06	-1.09928e-10	-1.08897
10835729	chr20:10835729:T:G	9.09062e-06	-1.09928e-10	-1.1214
10835817	chr20:10835817:A:G	9.67494e-06	-1.09928e-10	-1.0591
10835975	chr20:10835975:A:G	8.85679e-06	-1.09928e-10	-1.14746
10836208	chr20:10836208:G:A	9.66624e-06	-1.09928e-10	-1.06
10836298	chr20:10836298:A:G	9.6977e-06	-1.09928e-10	-1.05675
10836361	chr20:10836361:T:C	9.24509e-06	-0.293933	-0.810616
10836459	chr20:10836459:A:T	8.81303e-06	-1.09928e-10	-1.15241
10836898	chr20:10836898:T:G	3.92263e-06	-0.804179	-1.1577
10837473	chr20:10837473:T:C	2.24988e-05	-1.09928e-10	-0.21518
10837507	chr20:10837507:C:T	8.76279e-06	-1.09928e-10	-1.15813
10837632	chr20:10837632:G:A	1.07982e-05	-1.09928e-10	-0.949261
10837671	chr20:10837671:A:G	6.02206e-06	-1.53321	-2.28909e-10
10837862	chr20:10837862:G:A	1.53868e-05	-1.443	0.847867
10837908	chr20:10837908:T:C	1.26574e-05	-1.09928e-10	-0.790403
10838076	chr20:10838076:A:G	9.05272e-06	-1.09928e-10	-1.12558
10838412	chr20:10838412:G:A	1.06309e-05	-1.09928e-10	-0.964878
10838425	chr20:10838425:G:A	1.58472e-05	-1.09928e-10	-0.565651
10838562	chr20:10838562:T:C	4.40832e-06	-0.752262	-1.09288
10838986	chr20:10838986:A:G	1.43806e-05	-0.662764	-2.28909e-10
10839541	chr20:10839541:G:T	1.08208e-05	0.0169795	-0.964151
10840223	chr20:10840223:C:T	6.47028e-06	-1.46142	-2.28909e-10
10840740	chr20:10840740:A:G	9.38081e-06	-1.09928e-10	-1.08998
10841492	chr20:10841492:G:A	1.46361e-05	-1.09928e-10	-0.64515
10842456	chr20:10842456:G:A	5.94138e-06	-1.5467	-2.28909e-10
10842514	chr20:10842514:C:T	2.24399e-05	-1.09928e-10	-0.2178
10842566	chr20:10842566:A:C	8.9149e-06	-1.09928e-10	-1.14092
10842652	chr20:10842652:A:G	8.97103e-06	-1.09928e-10	-1.13464
10842708	chr20:10842708:T:G	6.76631e-06	-1.41669	-2.28909e-10
10842858	chr20:10842858:G:A	1.90678e-06	-1.52743	-1.15579
10843179	chr20:10843179:G:A	1.94432e-05	-1.09928e-10	-0.361143
10843258	chr20:10843258:T:C	6.60561e-06	-1.44072	-2.28909e-10
10843720	chr20:10843720:T:G	1.58893e-05	-1.09928e-10	-0.562994
10843838	chr20:10843838:A:G	2.16715e-05	-1.09928e-10	-0.252645
10843997	chr20:10843997:T:G	1.00739e-05	-1.09928e-10	-1.01869
10844233	chr20:10844233:C:T	8.83066e-06	-1.09928e-10	-1.15041
10844386	chr20:10844386:A:G	1.08653e-05	-1.09928e-10	-0.943068
10844993	chr20:10844993:T:C	1.80564e-05	-1.09928e-10	-0.435143
10845810	chr20:10845810:A:C	9.03751e-06	-1.09928e-10	-1.12726
10845844	chr20:10845844:C:T	8.76351e-06	-1.09928e-10	-1.15804
10846027	chr20:10846027:A:G	1.6376e-05	-1.09928e-10	-0.532822
10847074	chr20:10847074:A:G	9.04569e-06	-1.09928e-10	-1.12635
10847419	chr20:10847419:A:T	1.16745e-05	-1.09928e-10	-0.87123
10847420	chr20:10847420:T:C	1.15782e-05	-1.09928e-10	-0.879521
10847438	chr20:10847438:C:G	9.13594e-06	-1.09928e-10	-1.11642
10847619	chr20:10847619:A:C	5.27182e-06	-0.651159	-1.01511
10847652	chr20:10847652:G:A	4.94187e-06	-0.772049	-0.958849
10847851	chr20:10847851:A:G	3.65651e-06	-0.884867	-1.14727
10847992	chr20:10847992:G:A	5.87207e-06	-1.02541	-0.533026
10848192	chr20:10848192:T:A	1.3136e-05	-1.09928e-10	-0.753283
10848600	chr20:10848600:G:A	4.89937e-06	-1.06291	-0.676626
10849331	chr20:10849331:G:T	1.84413e-06	-1.55862	-1.15802
10849392	chr20:10849392:C:A	8.71393e-06	-1.20552	0.0418041
10849920	chr20:10849920:G:A	2.30318e-06	-1.37002	-1.12433
10850608	chr20:10850608:G:C	1.00887e-05	-1.09928e-10	-1.01722
10851104	chr20:10851104:G:A	6.04534e-06	-1.31735	-0.212002
10851164	chr20:10851164:G:A	3.97459e-06	-1.13453	-0.814186
10852041	chr20:10852041:A:G	8.76315e-06	-1.09928e-10	-1.15809
10852337	chr20:10852337:C:T	4.63139e-06	-1.07043	-0.725355
10853070	chr20:10853070:T:A	2.13199e-06	-1.53471	-1.03688
10853430	chr20:10853430:T:C	2.43915e-06	-1.40287	-1.03412
10853750	chr20:10853750:T:C	0.000210261	2.72598	-0.706278
10854215	chr20:10854215:A:G	8.92521e-06	0.00569713	-1.14546
10854384	chr20:10854384:T:C	9.15069e-06	-1.09928e-10	-1.11481
10854442	chr20:10854442:A:G	1.21328e-05	-0.65571	-0.177022
10854598	chr20:10854598:T:G	2.83548e-06	-1.52105	-0.765385
10854749	chr20:10854749:C:T	6.05421e-06	-1.52789	-2.28909e-10
10854849	chr20:10854849:A:G	8.76261e-06	-1.09928e-10	-1.15815
10855288	chr20:10855288:A:G	8.80353e-06	-1.09928e-10	-1.15349
10855348	chr20:10855348:G:C	1.83966e-05	-1.09928e-10	-0.416478
10855690	chr20:10855690:G:A	5.91301e-06	-1.55149	-2.28909e-10
10856295	chr20:10856295:A:C	1.02995e-05	-1.09928e-10	-0.996545
10857109	chr20:10857109:A:G	8.85175e-06	-1.09928e-10	-1.14803
10857780	chr20:10857780:T:C	1.01693e-05	-1.09928e-10	-1.00926
10858137	chr20:10858137:T:G	9.27881e-06	-1.09928e-10	-1.10091
10858159	chr20:10858159:C:T	1.97512e-06	-1.49307	-1.15495
10858235	chr20:10858235:A:G	9.15559e-06	-1.09928e-10	-1.11428
10858299	chr20:10858299:G:T	5.86716e-06	-1.55927	-2.28909e-10
10858471	chr20:10858471:T:A	9.03484e-06	-1.09928e-10	-1.12755
10858609	chr20:10858609:T:A	5.90671e-06	-1.55255	-2.28909e-10
10858754	chr20:10858754:T:A	3.06614e-06	-1.46372	-0.744506
10858916	chr20:10858916:G:A	9.09804e-06	-1.09928e-10	-1.12058
10859318	chr20:10859318:C:T	7.32466e-06	-1.3374	-2.28909e-10
10859362	chr20:10859362:C:T	1.45571e-05	-0.650562	-2.28909e-10
10859751	chr20:10859751:G:C	9.15147e-06	-1.09928e-10	-1.11473
10860320	chr20:10860320:C:T	1.91961e-06	-1.52223	-1.15429
10860452	chr20:10860452:T:C	9.39903e-06	-1.09928e-10	-1.08803
10860462	chr20:10860462:G:A	2.7574e-05	-0.835598	0.823829
10860475	chr20:10860475:T:A	9.32456e-06	-1.09928e-10	-1.09599
10860634	chr20:10860634:C:T	6.52203e-06	-1.45346	-2.28909e-10
10860913	chr20:10860913:C:T	9.74041e-06	-1.09928e-10	-1.05236
10860921	chr20:10860921:A:G	9.63757e-06	-1.09928e-10	-1.06297
10860982	chr20:10860982:T:A	9.67856e-06	-1.09928e-10	-1.05873
10861150	chr20:10861150:G:A	1.90645e-06	-1.52648	-1.15692
10861159	chr20:10861159:T:C	9.80388e-06	-1.09928e-10	-1.04586
10861268	chr20:10861268:G:A	1.42395e-05	-1.09928e-10	-0.672623
10861593	chr20:10861593:T:C	3.44444e-05	-0.73461	0.945314
10861637	chr20:10861637:G:A	1.91655e-06	-1.53298	-1.14513
10861797	chr20:10861797:C:T	3.53989e-06	-0.906399	-1.15815
10861937	chr20:10861937:G:A	3.90864e-06	-1.49514	-0.470312
10862480	chr20:10862480:G:T	2.00305e-06	-1.49826	-1.13571
10862685	chr20:10862685:G:A	7.19631e-06	-1.35507	-2.28909e-10
10862751	chr20:10862751:C:T	9.66852e-06	-1.09928e-10	-1.05977
10863192	chr20:10863192:A:G	2.23239e-05	-0.64629	0.423306
10863198	chr20:10863198:A:G	9.89105e-06	-1.09928e-10	-1.03701
10863382	chr20:10863382:G:A	8.87061e-06	-1.09928e-10	-1.1459
10863604	chr20:10863604:A:C	2.93141e-06	-1.22497	-1.02819
10863651	chr20:10863651:A:G	9.97352e-06	-1.09928e-10	-1.02871
10864204	chr20:10864204:G:A	9.74431e-06	-1.09928e-10	-1.05196
10864386	chr20:10864386:G:A	1.62897e-05	-1.09928e-10	-0.538106
10864409	chr20:10864409:G:A	1.06502e-05	-1.09928e-10	-0.96306
10864508	chr20:10864508:T:G	9.46965e-06	-1.09928e-10	-1.08055
10864610	chr20:10864610:G:A	8.56954e-06	-1.18043	-2.28909e-10
10864696	chr20:10864696:G:A	9.86144e-06	-1.04001	-2.28909e-10
10865081	chr20:10865081:T:C	3.31733e-06	-1.46551	-0.663974
10865611	chr20:10865611:T:C	9.5799e-06	-1.09928e-10	-1.06897
10866269	chr20:10866269:G:C	1.93307e-06	-1.54657	-1.12296
10866500	chr20:10866500:A:G	2.35467e-05	-1.53945	1.36979
10866535	chr20:10866535:G:A	2.54994e-05	-0.756685	0.666697
10867164	chr20:10867164:G:T	1.92075e-06	-1.53913	-1.13679
10867433	chr20:10867433:T:C	9.28229e-06	-1.10053	-2.28909e-10
10867629	chr20:10867629:A:G	1.93393e-06	-1.52074	-1.14834
10867830	chr20:10867830:A:G	3.19421e-06	-1.48357	-0.683728
10867870	chr20:10867870:C:A	1.40734e-05	-1.09928e-10	-0.684354
10869401	chr20:10869401:A:T	1.04974e-05	-1.09928e-10	-0.977512
10869518	chr20:10869518:T:G	1.03446e-05	-1.09928e-10	-0.992177
10869698	chr20:10869698:G:A	1.95715e-06	-1.51272	-1.14443
10869816	chr20:10869816:G:T	1.95046e-06	-1.5092	-1.15138
10870626	chr20:10870626:G:A	2.84359e-05	-0.749897	0.768909
10870642	chr20:10870642:C:T	1.13585e-05	-1.09928e-10	-0.898675
10870795	chr20:10870795:G:C	1.9651e-06	-1.54511	-1.10798
10870838	chr20:10870838:T:G	9.8405e-06	-1.09928e-10	-1.04213
10871200	chr20:10871200:G:T	1.0214e-05	-1.09928e-10	-1.00488
10871797	chr20:10871797:A:G	9.65358e-06	-1.09928e-10	-1.06131
10871845	chr20:10871845:C:T	3.87414e-05	-0.743368	1.07164
10872086	chr20:10872086:A:C	9.06963e-06	-1.09928e-10	-1.12371
10872351	chr20:10872351:A:C	3.94918e-06	-1.53338	-0.421753
10872416	chr20:10872416:G:A	9.83354e-06	-1.09928e-10	-1.04284
10872568	chr20:10872568:A:G	2.71437e-05	-0.814841	0.787345
10872592	chr20:10872592:T:A	9.80761e-06	-1.09928e-10	-1.04548
10872635	chr20:10872635:T:TG	9.93256e-06	-1.09928e-10	-1.03282
10872643	chr20:10872643:T:TA	1.01386e-05	-1.09928e-10	-1.01229
10872862	chr20:10872862:A:C	6.13891e-06	-0.408077	-1.10592
10872910	chr20:10872910:T:G	9.83868e-06	-1.09928e-10	-1.04232
10873033	chr20:10873033:A:C	9.81745e-06	-1.09928e-10	-1.04448
10873083	chr20:10873083:C:A	1.93917e-06	-1.54963	-1.11675
10873472	chr20:10873472:A:C	1.91537e-06	-1.52062	-1.15811
10873668	chr20:10873668:A:G	9.57754e-06	-1.09928e-10	-1.06922
10873724	chr20:10873724:G:A	9.83177e-06	-1.09928e-10	-1.04302
10873944	chr20:10873944:G:T	1.00526e-05	-1.09928e-10	-1.02081
10874054	chr20:10874054:A:G	9.83782e-06	-1.09928e-10	-1.04241
10874166	chr20:10874166:T:G	9.81948e-06	-1.09928e-10	-1.04427
10874252	chr20:10874252:G:A	9.83284e-06	-1.09928e-10	-1.04291
10874254	chr20:10874254:G:A	9.81881e-06	-1.09928e-10	-1.04434
10874306	chr20:10874306:T:A	9.81241e-06	-1.09928e-10	-1.04499
10874357	chr20:10874357:G:T	9.84778e-06	-1.09928e-10	-1.0414
10874386	chr20:10874386:T:G	9.85559e-06	-1.09928e-10	-1.0406
10874464	chr20:10874464:C:T	9.84535e-06	-1.09928e-10	-1.04164
10874510	chr20:10874510:C:T	3.37937e-05	-0.699774	0.891407
10874689	chr20:10874689:A:G	3.11486e-05	-0.656852	0.766981
10874859	chr20:10874859:A:G	9.83284e-06	-1.09928e-10	-1.04291
10875038	chr20:10875038:T:C	9.73522e-06	-1.09928e-10	-1.05289
10875284	chr20:10875284:C:T	9.83284e-06	-1.09928e-10	-1.04291
10875429	chr20:10875429:T:C	9.75483e-06	-1.09928e-10	-1.05088
10875474	chr20:10875474:A:C	6.80345e-06	-0.257774	-1.15344
10875487	chr20:10875487:T:A	9.88667e-06	-1.09928e-10	-1.03745
10875580	chr20:10875580:A:G	6.52025e-06	-1.45373	-2.28909e-10
10875910	chr20:10875910:G:A	1.94688e-06	-1.5144	-1.14801
10876031	chr20:10876031:G:GAGAT	8.79562e-06	-1.09928e-10	-1.15439
10876167	chr20:10876167:C:CT	9.79964e-06	-1.09928e-10	-1.0463
10876244	chr20:10876244:A:T	4.82222e-06	-1.50718	-0.248232
10876424	chr20:10876424:C:T	3.66349e-05	-1.09928e-10	0.272361
10876428	chr20:10876428:G:C	1.38703e-05	-1.09928e-10	-0.698888
10876666	chr20:10876666:G:A	5.89257e-06	-1.55495	-2.28909e-10
10876984	chr20:10876984:A:G	1.91557e-06	-1.53067	-1.14796
10877027	chr20:10877027:G:T	8.81452e-06	-1.09928e-10	-1.15224
10877762	chr20:10877762:T:G	1.31007e-05	-1.09928e-10	-0.755974
10878312	chr20:10878312:T:C	8.81248e-06	-1.09928e-10	-1.15247
10878376	chr20:10878376:A:G	9.659e-06	-1.09928e-10	-1.06075
10878587	chr20:10878587:A:G	9.75089e-06	-1.09928e-10	-1.05128
10878958	chr20:10878958:C:T	2.97414e-05	-1.09928e-10	0.0638981
10879269	chr20:10879269:C:T	9.58005e-06	-1.09928e-10	-1.06896
10879270	chr20:10879270:G:A	1.97358e-06	-1.50072	-1.14807
10879362	chr20:10879362:A:G	8.94254e-06	-1.09928e-10	-1.13782
10879475	chr20:10879475:G:A	3.65664e-06	-1.51248	-0.519616
10879861	chr20:10879861:A:T	2.9731e-05	-1.09928e-10	0.0635476
10880224	chr20:10880224:G:T	1.9246e-06	-1.51587	-1.15805
10880251	chr20:10880251:A:T	8.92885e-06	-1.09928e-10	-1.13935
10880264	chr20:10880264:G:A	9.63995e-06	-1.09928e-10	-1.06273
10881516	chr20:10881516:T:A	8.95345e-06	-1.09928e-10	-1.1366
10881892	chr20:10881892:TACTGTTGTTG:T	2.17251e-05	-1.09928e-10	-0.250171
10881906	chr20:10881906:TTTTC:T	2.75678e-05	-1.09928e-10	-0.0119946
10881944	chr20:10881944:A:T	2.61755e-05	-0.938006	0.87419
10882400	chr20:10882400:A:T	2.11803e-06	-1.55889	-1.01927
10882854	chr20:10882854:T:C	4.14409e-06	-1.45401	-0.452952
10882886	chr20:10882886:C:T	2.18888e-05	-0.812095	0.569429
10883678	chr20:10883678:C:T	1.84996e-06	-1.55565	-1.15782
10883868	chr20:10883868:A:T	1.94113e-06	-1.52491	-1.14046
10883938	chr20:10883938:C:T	3.43963e-05	-1.09928e-10	0.209309
10884136	chr20:10884136:A:G	6.12887e-06	-1.51563	-2.28909e-10
10884874	chr20:10884874:A:G	3.5465e-06	-1.27305	-0.789631
10885770	chr20:10885770:T:C	6.20895e-06	-1.50265	-2.28909e-10
10885882	chr20:10885882:C:T	7.91613e-06	-1.25974	-2.28909e-10
10886012	chr20:10886012:C:G	3.61489e-06	-1.2475	-0.79608
10886348	chr20:10886348:G:A	1.92015e-06	-1.55683	-1.11941
10886351	chr20:10886351:G:T	5.86709e-06	-1.55928	-2.28909e-10
10886963	chr20:10886963:C:A	1.49293e-05	-1.09928e-10	-0.625313
10887737	chr20:10887737:C:A	6.4732e-06	-1.46097	-2.28909e-10
10888021	chr20:10888021:A:G	1.33909e-05	-1.09928e-10	-0.734065
10888205	chr20:10888205:C:T	1.98681e-06	-1.55804	-1.08408
10888292	chr20:10888292:A:G	9.41686e-06	-1.09928e-10	-1.08614
10888449	chr20:10888449:T:A	1.05627e-05	-1.09928e-10	-0.971308
10888840	chr20:10888840:C:T	1.36572e-05	-1.09928e-10	-0.714372
10889654	chr20:10889654:T:C	1.05355e-05	-1.09928e-10	-0.97389
10889936	chr20:10889936:T:C	1.85278e-06	-1.55614	-1.15581
10890043	chr20:10890043:G:A	1.01981e-05	-1.09928e-10	-1.00644
10890730	chr20:10890730:G:A	1.5731e-05	-1.09928e-10	-0.573006
10890763	chr20:10890763:G:T	5.90555e-06	-1.55275	-2.28909e-10
10890995	chr20:10890995:G:T	2.00673e-06	-1.55677	-1.07537
10891143	chr20:10891143:C:T	2.37967e-05	-1.09928e-10	-0.159095
10891346	chr20:10891346:T:A	1.30376e-05	-1.09928e-10	-0.760805
10891390	chr20:10891390:A:G	6.13103e-06	-1.51528	-2.28909e-10
10891521	chr20:10891521:A:G	8.78568e-06	-1.09928e-10	-1.15552
10891571	chr20:10891571:A:G	2.85595e-05	-1.09928e-10	0.023348
10892562	chr20:10892562:G:T	2.55855e-05	-1.09928e-10	-0.0866147
10892705	chr20:10892705:A:C	5.73504e-06	-1.52175	-0.0602994
10893142	chr20:10893142:T:C	5.57215e-06	-1.49283	-0.118032
10893747	chr20:10893747:G:A	7.51647e-06	-1.31154	-2.28909e-10
10893750	chr20:10893750:A:G	5.93569e-06	-1.54766	-2.28909e-10
10894318	chr20:10894318:C:A	1.88466e-06	-1.53829	-1.1566
10894481	chr20:10894481:G:A	1.19027e-05	-0.851878	-2.28909e-10
10894519	chr20:10894519:T:C	1.0277e-05	-1.09928e-10	-0.998737
10894899	chr20:10894899:A:T	6.78789e-06	-1.4135	-2.28909e-10
10894945	chr20:10894945:G:A	6.29815e-06	-1.48838	-2.28909e-10
10895012	chr20:10895012:G:A	1.91719e-06	-1.53498	-1.1428
10896143	chr20:10896143:C:T	1.0689e-05	-1.09928e-10	-0.959429
10896219	chr20:10896219:G:T	1.04032e-05	-1.09928e-10	-0.986526
10897739	chr20:10897739:G:A	1.87818e-05	-1.09928e-10	-0.395751
10898038	chr20:10898038:T:C	1.66147e-05	-1.09928e-10	-0.518352
10898215	chr20:10898215:C:T	6.01892e-06	-1.53373	-2.28909e-10
10898337	chr20:10898337:A:T	2.53996e-05	-0.0939091	-2.28909e-10
10898377	chr20:10898377:A:G	3.30419e-05	-1.09928e-10	0.169134
10898688	chr20:10898688:C:T	1.89534e-06	-1.53539	-1.15385
10899279	chr20:10899279:T:C	1.93616e-06	-1.55492	-1.11302
10900475	chr20:10900475:C:T	1.10598e-05	-1.09928e-10	-0.925325
10900932	chr20:10900932:A:T	1.58116e-05	-1.09928e-10	-0.567896
10900936	chr20:10900936:G:A	1.66995e-05	-1.09928e-10	-0.513265
10901160	chr20:10901160:A:C	1.90594e-06	-1.52706	-1.1566
10901294	chr20:10901294:T:C	3.47678e-05	0.134875	0.0851747
10901324	chr20:10901324:G:A	1.93172e-06	-1.51696	-1.15327
10901904	chr20:10901904:A:C	1.89066e-06	-1.53392	-1.1578
10902331	chr20:10902331:AG:A	1.97663e-06	-1.51717	-1.13008
10902379	chr20:10902379:A:G	1.23471e-05	-1.09928e-10	-0.815221
10902653	chr20:10902653:G:A	1.54638e-05	-1.09928e-10	-0.590137
10902779	chr20:10902779:A:G	1.94734e-06	-1.55504	-1.10714
10902837	chr20:10902837:A:G	2.40195e-06	-1.39854	-1.05382
10903040	chr20:10903040:C:T	8.98163e-06	-1.09928e-10	-1.13346
10903164	chr20:10903164:T:A	2.28677e-06	-1.43346	-1.06803
10903353	chr20:10903353:A:G	1.12945e-05	-0.904329	-2.28909e-10
10903885	chr20:10903885:G:A	1.91331e-06	-1.5334	-1.1464
10904325	chr20:10904325:A:G	4.57281e-05	-1.09928e-10	0.494071
10904797	chr20:10904797:T:C	1.87557e-06	-1.54634	-1.15338
10904856	chr20:10904856:G:A	2.26754e-06	-1.43438	-1.07557
10905712	chr20:10905712:G:C	6.43079e-05	-1.09928e-10	0.835041
10905968	chr20:10905968:G:A	3.31761e-06	-0.974035	-1.15536
10906706	chr20:10906706:G:C	1.98967e-06	-1.51727	-1.1234
10906777	chr20:10906777:A:T	2.99081e-06	-1.54777	-0.685326
10907021	chr20:10907021:T:C	1.85712e-06	-1.55391	-1.1557
10907075	chr20:10907075:A:G	7.04174e-06	-1.37679	-2.28909e-10
10907861	chr20:10907861:A:G	2.32813e-06	-1.53905	-0.944523
10908229	chr20:10908229:C:G	1.85844e-06	-1.55277	-1.15613
10908997	chr20:10908997:A:G	1.99825e-06	-1.49286	-1.1435
10909283	chr20:10909283:G:A	2.70797e-06	-1.40149	-0.930946
10909486	chr20:10909486:T:C	1.99074e-06	-1.49458	-1.14555
10909974	chr20:10909974:TACTC:T	2.1305e-06	-1.46778	-1.1045
10910301	chr20:10910301:T:C	1.99431e-06	-1.49224	-1.1461
10910372	chr20:10910372:G:T	2.11028e-06	-1.48899	-1.09283
10910644	chr20:10910644:G:T	1.14165e-05	-1.09928e-10	-0.893583
10911150	chr20:10911150:T:C	2.39957e-06	-1.55631	-0.897047
10911580	chr20:10911580:A:G	3.80533e-06	-1.01094	-0.981304
10911700	chr20:10911700:C:G	4.65459e-06	-0.681504	-1.10928
10911857	chr20:10911857:A:G	1.27619e-05	-1.09928e-10	-0.78218
10912523	chr20:10912523:A:T	9.11485e-06	-1.09928e-10	-1.11874
10912920	chr20:10912920:A:G	1.84997e-06	-1.55682	-1.15666
10913031	chr20:10913031:A:G	2.95935e-06	-1.1376	-1.10608
10913032	chr20:10913032:T:C	4.52859e-06	-0.72072	-1.09751
10913338	chr20:10913338:C:A	6.47674e-06	-1.46042	-2.28909e-10
10913378	chr20:10913378:C:A	9.25516e-06	-1.09928e-10	-1.10346
10913633	chr20:10913633:G:A	1.12584e-05	-1.09928e-10	-0.907528
10913916	chr20:10913916:T:C	3.25068e-06	-1.12189	-1.02788
10913922	chr20:10913922:G:A	9.74343e-05	-1.09928e-10	1.25054
10914126	chr20:10914126:AC:A	2.22698e-06	-1.55738	-0.970618
10914752	chr20:10914752:T:C	2.44877e-06	-1.44902	-0.984035
10914850	chr20:10914850:C:T	2.43214e-06	-1.5596	-0.880273
10914864	chr20:10914864:C:T	1.95353e-06	-1.5581	-1.1009
10915167	chr20:10915167:C:T	1.33081e-05	-1.09928e-10	-0.740271
10915327	chr20:10915327:G:A	9.40386e-06	-1.09928e-10	-1.08752
10915538	chr20:10915538:A:AG	1.5898e-05	-1.09928e-10	-0.562445
10915708	chr20:10915708:A:G	1.28585e-05	-1.09928e-10	-0.774637
10915815	chr20:10915815:C:T	5.3036e-06	-1.01306	-0.647197
10915987	chr20:10915987:G:A	9.89547e-06	-1.09928e-10	-1.03656
10916098	chr20:10916098:T:C	4.46249e-06	-0.793017	-1.03992
10916225	chr20:10916225:A:G	2.68043e-05	-1.09928e-10	-0.0400794
10916247	chr20:10916247:T:C	1.01627e-05	-1.09928e-10	-1.00991
10916257	chr20:10916257:A:C	9.29548e-06	-1.09928e-10	-1.09911
10916523	chr20:10916523:C:T	4.71516e-06	-0.738417	-1.03944
10916913	chr20:10916913:T:G	3.58027e-06	-1.43781	-0.615389
10917146	chr20:10917146:T:C	3.35626e-06	-1.22966	-0.888151
10917230	chr20:10917230:C:A	3.29485e-06	-1.46186	-0.674417
10917246	chr20:10917246:A:G	4.78489e-06	-0.757941	-1.00524
10917339	chr20:10917339:G:A	1.71871e-05	-1.09928e-10	-0.484485
10917436	chr20:10917436:A:G	1.21317e-05	-1.09928e-10	-0.832817
10917440	chr20:10917440:C:T	1.17118e-05	-1.09928e-10	-0.868046
10917686	chr20:10917686:G:A	1.90099e-06	-1.53802	-1.14825
10917818	chr20:10917818:A:G	3.63721e-06	-1.55914	-0.478287
10918066	chr20:10918066:G:A	5.37011e-06	-0.854864	-0.792928
10918864	chr20:10918864:G:T	9.40768e-06	-1.09928e-10	-1.08711
10919560	chr20:10919560:A:C	4.73637e-06	-0.783519	-0.989852
10919751	chr20:10919751:A:G	9.80882e-06	-1.09928e-10	-1.04536
10920182	chr20:10920182:G:A	2.1195e-05	-1.09928e-10	-0.274876
10920475	chr20:10920475:C:G	2.08753e-05	-0.290077	-2.28909e-10
10920523	chr20:10920523:T:C	1.88547e-05	-1.09928e-10	-0.39188
10920645	chr20:10920645:T:C	8.50959e-06	-0.762137	-0.42531
10920811	chr20:10920811:C:A	8.82609e-06	-1.09928e-10	-1.15093
10921124	chr20:10921124:A:G	1.99827e-06	-1.53125	-1.10511
10921438	chr20:10921438:C:T	1.6183e-05	-1.09928e-10	-0.544682
10921574	chr20:10921574:T:C	9.06128e-06	-1.09928e-10	-1.12463
10921575	chr20:10921575:C:T	8.76494e-06	-1.09928e-10	-1.15788
10921576	chr20:10921576:A:T	8.76957e-06	-1.09928e-10	-1.15735
10921913	chr20:10921913:A:G	3.06264e-06	-1.5602	-0.649163
10922123	chr20:10922123:T:C	2.73176e-06	-1.20533	-1.11837
10922601	chr20:10922601:T:G	2.13372e-06	-1.52769	-1.04308
10922617	chr20:10922617:A:G	1.6176e-05	-1.09928e-10	-0.545112
10923051	chr20:10923051:A:C	1.94815e-06	-1.53829	-1.12347
10923107	chr20:10923107:T:G	2.22295e-06	-1.43611	-1.0937
10923116	chr20:10923116:T:C	2.47196e-06	-1.39464	-1.02898
10923576	chr20:10923576:A:G	1.03805e-05	-1.09928e-10	-0.988716
10923758	chr20:10923758:A:T	8.79216e-06	-1.09928e-10	-1.15478
10923902	chr20:10923902:G:T	1.91647e-06	-1.52654	-1.15161
10925588	chr20:10925588:T:C	8.94209e-06	-1.09928e-10	-1.13787
10925665	chr20:10925665:C:A	1.46376e-05	-1.09928e-10	-0.645047
10926005	chr20:10926005:C:T	6.39789e-06	-1.47267	-2.28909e-10
10926366	chr20:10926366:C:T	1.02222e-05	-1.09928e-10	-1.00408
10926389	chr20:10926389:C:T	3.76964e-06	-0.857362	-1.1443
10926842	chr20:10926842:T:C	1.08987e-05	-1.09928e-10	-0.939998
10927055	chr20:10927055:G:A	2.04176e-06	-1.45668	-1.15815
10927508	chr20:10927508:T:C	8.76315e-06	-1.09928e-10	-1.15809
10927560	chr20:10927560:G:A	2.33803e-05	-1.09928e-10	-0.176749
10927627	chr20:10927627:C:A	1.02096e-05	-1.09928e-10	-1.00532
10928182	chr20:10928182:T:C	3.42809e-06	-0.941462	-1.15518
10928279	chr20:10928279:C:A	9.23206e-06	-1.09928e-10	-1.10596
10928344	chr20:10928344:G:T	8.76373e-06	-1.09928e-10	-1.15802
10928394	chr20:10928394:T:C	5.05866e-06	-1.53867	-0.168874
10928402	chr20:10928402:GA:G	9.75747e-06	-1.09928e-10	-1.05061
10928595	chr20:10928595:C:T	1.34333e-05	-0.730906	-2.28909e-10
10928796	chr20:10928796:A:G	2.35156e-06	-1.33158	-1.14198
10928951	chr20:10928951:C:T	9.73133e-06	-1.09928e-10	-1.05329
10929011	chr20:10929011:T:C	8.79419e-06	-1.09928e-10	-1.15455
10929039	chr20:10929039:C:T	2.23267e-06	-1.54216	-0.98328
10929709	chr20:10929709:A:C	9.23967e-06	-1.09928e-10	-1.10513
10929914	chr20:10929914:TG:T	1.89686e-06	-1.54403	-1.14441
10930164	chr20:10930164:G:A	8.84515e-06	-1.09928e-10	-1.14877
10930493	chr20:10930493:T:G	1.41958e-05	-1.09928e-10	-0.675697
10931136	chr20:10931136:C:A	1.90353e-06	-1.56045	-1.12449
10931414	chr20:10931414:C:T	6.92434e-06	-1.3936	-2.28909e-10
10931656	chr20:10931656:C:A	1.28234e-05	-1.09928e-10	-0.777372
10932121	chr20:10932121:A:AC	1.90218e-06	-1.55935	-1.12629
10932265	chr20:10932265:G:C	8.78549e-06	-1.09928e-10	-1.15554
10932572	chr20:10932572:A:G	2.44329e-06	-1.27748	-1.15782
10932646	chr20:10932646:C:T	2.35991e-06	-1.31281	-1.1572
10933028	chr20:10933028:C:A	2.28035e-05	-1.09928e-10	-0.201726
10933101	chr20:10933101:G:A	1.00952e-05	-1.09928e-10	-1.01658
10933464	chr20:10933464:A:AT	1.90972e-06	-1.55798	-1.12371
10933552	chr20:10933552:G:T	9.64212e-06	-1.09928e-10	-1.0625
10934355	chr20:10934355:A:T	2.17868e-06	-1.41226	-1.13766
10934489	chr20:10934489:A:T	1.05894e-05	-1.09928e-10	-0.968788
10935120	chr20:10935120:C:T	6.92751e-06	-1.39314	-2.28909e-10
10935273	chr20:10935273:A:T	1.39738e-05	-1.09928e-10	-0.691458
10935394	chr20:10935394:TC:T	2.23375e-06	-1.49507	-1.02989
10935421	chr20:10935421:A:C	8.89443e-06	-1.09928e-10	-1.14322
10935549	chr20:10935549:C:T	1.12271e-05	-1.09928e-10	-0.910312
10935569	chr20:10935569:G:T	1.87143e-06	-1.56004	-1.1419
10935595	chr20:10935595:G:A	1.8948e-06	-1.53139	-1.15814
10935807	chr20:10935807:C:T	9.13027e-06	-1.09928e-10	-1.11705
10935824	chr20:10935824:CT:C	3.05206e-06	-1.13101	-1.08182
10936142	chr20:10936142:A:G	1.59818e-05	-1.09928e-10	-0.55719
10936457	chr20:10936457:T:C	1.3956e-05	-1.09928e-10	-0.692729
10936606	chr20:10936606:T:C	8.77423e-06	-1.09928e-10	-1.15682
10936635	chr20:10936635:G:C	8.78912e-06	-1.09928e-10	-1.15513
10936669	chr20:10936669:C:T	2.01767e-06	-1.49667	-1.13003
10936858	chr20:10936858:A:G	2.74477e-06	-1.24682	-1.07213
10936859	chr20:10936859:T:A	3.04095e-06	-1.48257	-0.733903
10937308	chr20:10937308:C:T	4.3944e-06	-1.44828	-0.400031
10937372	chr20:10937372:A:T	2.27326e-06	-1.34928	-1.15815
10937400	chr20:10937400:C:T	2.92036e-06	-1.4499	-0.807033
10937623	chr20:10937623:A:G	1.20579e-05	-1.09928e-10	-0.838924
10937863	chr20:10937863:T:A	8.97483e-06	-1.09928e-10	-1.13422
10937899	chr20:10937899:A:C	8.79914e-06	-1.09928e-10	-1.15399
10937922	chr20:10937922:A:C	2.3978e-06	-1.49829	-0.955804
10938306	chr20:10938306:C:T	2.20581e-06	-1.49019	-1.04736
10938558	chr20:10938558:C:T	3.51168e-06	-1.27845	-0.794097
10939065	chr20:10939065:G:T	1.86897e-06	-1.55278	-1.15047
10939092	chr20:10939092:A:G	2.0914e-06	-1.51872	-1.07208
10939166	chr20:10939166:A:C	9.45754e-06	-1.09928e-10	-1.08183
10939914	chr20:10939914:G:T	8.82955e-06	-1.09928e-10	-1.15054
10940275	chr20:10940275:G:T	1.29299e-05	-1.09928e-10	-0.769098
10940495	chr20:10940495:G:A	3.24254e-06	-1.4446	-0.707688
10941235	chr20:10941235:T:C	7.31294e-06	-1.339	-2.28909e-10
10941498	chr20:10941498:C:T	2.02675e-06	-1.51194	-1.11027
10942478	chr20:10942478:G:A	9.12444e-06	-1.09928e-10	-1.11768
10942500	chr20:10942500:C:T	3.02001e-05	-1.09928e-10	0.0792047
10942994	chr20:10942994:C:T	2.68713e-06	-1.19879	-1.14138
10943155	chr20:10943155:G:A	2.75813e-06	-1.44212	-0.871969
10943176	chr20:10943176:C:T	2.02916e-06	-1.51654	-1.10448
10943199	chr20:10943199:C:T	2.02276e-06	-1.51758	-1.1066
10943292	chr20:10943292:G:A	2.74134e-06	-1.43721	-0.882984
10943348	chr20:10943348:G:C	2.72575e-06	-1.44834	-0.87756
10943611	chr20:10943611:G:T	2.11362e-05	-1.09928e-10	-0.277654
10944199	chr20:10944199:G:A	6.00669e-06	-1.54388	0.00810874
10945045	chr20:10945045:C:T	8.81511e-06	-1.09928e-10	-1.15217
10945182	chr20:10945182:A:G	1.172e-05	-1.09928e-10	-0.867349
10946153	chr20:10946153:G:A	2.31701e-06	-1.55737	-0.930993
10946312	chr20:10946312:G:A	2.36655e-06	-1.47915	-0.988055
10946339	chr20:10946339:T:C	2.30172e-06	-1.48278	-1.0122
10946657	chr20:10946657:C:T	7.46534e-06	-1.31837	-2.28909e-10
10947102	chr20:10947102:T:C	8.86147e-06	-1.09928e-10	-1.14693
10947601	chr20:10947601:A:G	1.0461e-05	-1.09928e-10	-0.98099
10947667	chr20:10947667:T:C	2.22826e-06	-1.52645	-1.00097
10948413	chr20:10948413:C:T	2.08041e-06	-1.45729	-1.13879
10948469	chr20:10948469:G:A	2.70661e-06	-1.21438	-1.11857
10948533	chr20:10948533:T:C	9.93109e-06	-1.09928e-10	-1.03297
10948541	chr20:10948541:C:G	8.76261e-06	-1.09928e-10	-1.15815
10948667	chr20:10948667:A:T	3.21232e-06	-1.51632	-0.645329
10948705	chr20:10948705:G:A	2.6363e-06	-1.33938	-1.01988
10948906	chr20:10948906:T:C	2.14531e-06	-1.54022	-1.02514
10950240	chr20:10950240:C:T	8.7647e-06	-1.09928e-10	-1.15791
10950424	chr20:10950424:T:C	3.39539e-06	-1.19015	-0.916069
10951003	chr20:10951003:A:T	3.21496e-06	-1.0096	-1.15123
10951022	chr20:10951022:C:T	2.03449e-06	-1.50887	-1.10953
10951053	chr20:10951053:T:C	3.42222e-06	-1.20285	-0.895503
10951330	chr20:10951330:G:A	1.05716e-05	-1.09928e-10	-0.970472
10951591	chr20:10951591:C:A	2.78893e-06	-1.18002	-1.12296
10951648	chr20:10951648:T:C	2.42444e-06	-1.41731	-1.02573
10951771	chr20:10951771:T:C	2.09917e-06	-1.53065	-1.05645
10952680	chr20:10952680:A:G	5.88155e-06	-1.55682	-2.28909e-10
10953825	chr20:10953825:A:G	6.27004e-06	-1.49286	-2.28909e-10
10953935	chr20:10953935:A:C	2.54241e-06	-1.25393	-1.1416
10954365	chr20:10954365:AG:A	9.03383e-06	-1.09928e-10	-1.12766
10954454	chr20:10954454:C:T	2.14089e-06	-1.52336	-1.04406
10954766	chr20:10954766:G:A	1.84054e-06	-1.56065	-1.15793
10954775	chr20:10954775:C:T	1.01876e-05	-1.09928e-10	-1.00747
10955381	chr20:10955381:T:G	1.92741e-06	-1.52388	-1.14859
10955571	chr20:10955571:T:C	8.84843e-06	-1.09928e-10	-1.1484
10955812	chr20:10955812:T:C	1.00321e-05	-1.09928e-10	-1.02285
10955925	chr20:10955925:C:A	1.87837e-06	-1.55911	-1.13913
10956332	chr20:10956332:G:A	1.92725e-06	-1.52403	-1.14852
10956727	chr20:10956727:G:A	1.85258e-06	-1.55398	-1.15808
10956844	chr20:10956844:A:G	1.872e-06	-1.56075	-1.14089
10956868	chr20:10956868:C:T	1.10657e-05	-1.09928e-10	-0.92479
10957188	chr20:10957188:C:T	3.18917e-06	-1.43376	-0.735124
10957563	chr20:10957563:T:C	1.86551e-06	-1.56091	-1.14419
10957698	chr20:10957698:AG:A	6.20865e-06	-1.5027	-2.28909e-10
10957861	chr20:10957861:A:G	1.91392e-06	-1.54801	-1.13148
10957871	chr20:10957871:C:G	1.89738e-06	-1.54758	-1.14058
10958522	chr20:10958522:T:C	1.87287e-06	-1.54952	-1.15165
10958784	chr20:10958784:T:A	1.88661e-06	-1.55636	-1.1375
10958889	chr20:10958889:A:T	1.88658e-06	-1.54801	-1.14586
10959273	chr20:10959273:C:A	5.84801e-05	0.740044	-2.28909e-10
10959305	chr20:10959305:T:C	1.02491e-05	-1.09928e-10	-1.00145
10959471	chr20:10959471:A:G	1.99478e-06	-1.51748	-1.12062
10959649	chr20:10959649:C:T	9.45067e-06	-1.09928e-10	-1.08256
10959998	chr20:10959998:A:G	1.84066e-06	-1.56097	-1.15755
10960207	chr20:10960207:C:T	1.83974e-06	-1.56088	-1.15814
10960286	chr20:10960286:A:G	1.93802e-06	-1.51797	-1.14901
10961175	chr20:10961175:C:T	1.93321e-06	-1.52343	-1.14603
10961201	chr20:10961201:A:G	2.32014e-06	-1.38322	-1.1038
10961523	chr20:10961523:CTTGTTATATTAAAAAAATCT:C	1.66758e-05	-1.09928e-10	-0.514684
10961999	chr20:10961999:T:C	3.78226e-06	-1.56015	-0.43817
10962056	chr20:10962056:T:C	2.38075e-06	-1.43785	-1.02338
10962142	chr20:10962142:A:G	8.76652e-06	-1.09928e-10	-1.1577
10962339	chr20:10962339:G:A	3.14429e-06	-1.54576	-0.637289
10962467	chr20:10962467:C:G	2.32355e-05	-1.09928e-10	-0.182959
10962842	chr20:10962842:A:G	9.11456e-06	-1.09928e-10	-1.11877
10962942	chr20:10962942:T:C	1.05641e-05	-1.09928e-10	-0.971181
10963574	chr20:10963574:T:C	1.03912e-05	-1.09928e-10	-0.987681
10963603	chr20:10963603:A:T	9.14978e-06	-1.09928e-10	-1.11491
10964001	chr20:10964001:A:G	1.04904e-05	-1.09928e-10	-0.978181
10964337	chr20:10964337:T:C	1.81181e-05	-1.09928e-10	-0.431732
10964657	chr20:10964657:T:C	3.35402e-06	-1.34876	-0.769719
10964761	chr20:10964761:G:A	3.36539e-06	-1.34854	-0.766556
10964861	chr20:10964861:C:A	9.13169e-06	-1.09928e-10	-1.11689
10965055	chr20:10965055:AT:A	2.53633e-05	-1.09928e-10	-0.0953393
10965063	chr20:10965063:C:CAG	3.5577e-06	-1.28068	-0.778844
10965095	chr20:10965095:C:T	2.13553e-06	-1.4137	-1.15622
10965124	chr20:10965124:A:G	3.39333e-06	-1.33056	-0.776266
10965452	chr20:10965452:A:G	2.02339e-06	-1.52576	-1.09811
10965467	chr20:10965467:G:A	1.0344e-05	-1.09928e-10	-0.992235
10965976	chr20:10965976:C:T	9.24411e-06	-1.09928e-10	-1.10465
10966449	chr20:10966449:A:T	9.66254e-06	-1.06039	-2.28909e-10
10966554	chr20:10966554:A:G	2.19096e-06	-1.44645	-1.09785
10966705	chr20:10966705:G:A	3.69732e-06	-1.24176	-0.779271
10966903	chr20:10966903:C:G	9.08983e-06	-1.09928e-10	-1.12149
10967230	chr20:10967230:C:T	3.63103e-06	-1.27287	-0.766255
10967300	chr20:10967300:C:T	3.7998e-06	-1.24491	-0.74878
10967496	chr20:10967496:T:C	3.64691e-06	-1.25923	-0.775528
10967607	chr20:10967607:C:T	8.7635e-06	-1.09928e-10	-1.15805
10967691	chr20:10967691:T:C	9.02363e-06	-1.09928e-10	-1.12879
10967801	chr20:10967801:A:T	3.65355e-06	-1.24743	-0.78551
10967811	chr20:10967811:C:T	3.79794e-06	-1.23802	-0.756162
10967823	chr20:10967823:G:A	3.77313e-06	-1.23592	-0.764822
10967862	chr20:10967862:T:C	3.61756e-06	-1.26377	-0.779069
10967903	chr20:10967903:G:A	2.6336e-06	-1.20329	-1.157
10967992	chr20:10967992:A:G	9.09126e-06	-1.09928e-10	-1.12133
10968165	chr20:10968165:A:G	3.69444e-06	-1.2526	-0.769215
10968177	chr20:10968177:G:GA	2.21224e-06	-1.4382	-1.09644
10968233	chr20:10968233:T:G	3.70143e-06	-1.24973	-0.770188
10968286	chr20:10968286:CT:C	1.04798e-05	-1.09928e-10	-0.979194
10968427	chr20:10968427:T:G	9.19573e-06	-1.09928e-10	-1.1099
10968472	chr20:10968472:C:T	4.12033e-06	-1.22102	-0.691684
10968576	chr20:10968576:G:A	2.19893e-05	-1.09928e-10	-0.238083
10968720	chr20:10968720:TC:T	5.86321e-06	-1.55994	-2.28909e-10
10968753	chr20:10968753:GT:G	9.0912e-06	-1.09928e-10	-1.12133
10968761	chr20:10968761:C:T	2.05241e-06	-1.50599	-1.10364
10968822	chr20:10968822:G:A	5.39409e-06	-0.819987	-0.82335
10968827	chr20:10968827:A:G	5.29265e-06	-1.04496	-0.617364
10968880	chr20:10968880:G:C	1.06832e-05	-1.09928e-10	-0.959973
10968911	chr20:10968911:T:C	4.72454e-06	-1.41987	-0.356003
10968925	chr20:10968925:A:G	5.86456e-06	-1.55971	-2.28909e-10
10968937	chr20:10968937:C:T	2.63731e-05	-1.09928e-10	-0.0562983
10969093	chr20:10969093:T:C	8.24876e-06	-1.21858	-2.28909e-10
10969470	chr20:10969470:A:G	3.69425e-06	-1.26387	-0.757995
10969591	chr20:10969591:C:T	2.28832e-06	-1.50488	-0.995943
10969935	chr20:10969935:T:C	2.24482e-06	-1.42286	-1.09715
10970138	chr20:10970138:G:A	6.71434e-06	-1.42903	0.00463439
10970287	chr20:10970287:G:A	1.04719e-05	-1.09928e-10	-0.979946
10970521	chr20:10970521:T:G	3.73589e-06	-1.24277	-0.767887
10970558	chr20:10970558:T:C	3.68565e-06	-1.24427	-0.77992
10970582	chr20:10970582:AAGGAGC:A	2.27783e-06	-1.42911	-1.07631
10970909	chr20:10970909:G:A	3.77155e-06	-1.25693	-0.744224
10971010	chr20:10971010:T:C	2.27467e-06	-1.42418	-1.08263
10971101	chr20:10971101:A:G	4.00333e-06	-1.12305	-0.818463
10971331	chr20:10971331:G:A	3.72759e-06	-1.26718	-0.745697
10971414	chr20:10971414:G:C	3.92549e-06	-1.13672	-0.824433
10971433	chr20:10971433:GA:G	3.76685e-06	-1.25592	-0.746484
10971474	chr20:10971474:T:G	5.86428e-06	-1.55976	-2.28909e-10
10971595	chr20:10971595:C:T	1.98531e-06	-1.51102	-1.13184
10971862	chr20:10971862:T:C	9.63424e-06	-1.09928e-10	-1.06332
10971876	chr20:10971876:C:T	8.82784e-06	-1.09928e-10	-1.15073
10972041	chr20:10972041:A:G	4.01051e-06	-1.26019	-0.679531
10972067	chr20:10972067:G:A	3.78829e-06	-1.30828	-0.688451
10972258	chr20:10972258:G:A	3.33653e-06	-1.27737	-0.846343
10972659	chr20:10972659:A:G	9.00774e-06	-1.09928e-10	-1.13056
10972694	chr20:10972694:G:A	9.00096e-06	-1.09928e-10	-1.13131
10972701	chr20:10972701:A:G	2.59817e-05	-1.09928e-10	-0.0712493
10973240	chr20:10973240:T:C	3.18525e-06	-1.25949	-0.910619
10973344	chr20:10973344:C:G	4.5245e-06	-1.47964	-0.339492
10973383	chr20:10973383:G:A	8.35251e-06	-1.20608	-2.28909e-10
10973407	chr20:10973407:A:T	1.05997e-05	-1.09928e-10	-0.967818
10973416	chr20:10973416:T:A	8.86536e-06	-1.09928e-10	-1.14649
10973838	chr20:10973838:C:T	2.96628e-06	-1.17601	-1.06532
10973839	chr20:10973839:T:C	2.95716e-06	-1.17909	-1.06532
10973954	chr20:10973954:C:T	1.04213e-05	-1.09928e-10	-0.984794
10973955	chr20:10973955:G:A	4.93589e-06	-1.49464	-0.237465
10974043	chr20:10974043:G:C	2.019e-06	-1.55161	-1.07443
10974049	chr20:10974049:C:T	9.54198e-06	-1.09928e-10	-1.07294
10974077	chr20:10974077:C:T	8.80632e-06	-1.09928e-10	-1.15317
10974100	chr20:10974100:T:G	2.024e-06	-1.49062	-1.13295
10974254	chr20:10974254:A:C	9.08268e-06	-1.09928e-10	-1.12227
10974437	chr20:10974437:G:A	2.5672e-06	-1.22772	-1.1581
10974496	chr20:10974496:G:A	2.14983e-06	-1.43745	-1.1258
10974833	chr20:10974833:T:G	9.03822e-06	-1.09928e-10	-1.12718
10974911	chr20:10974911:T:C	2.51123e-06	-1.33804	-1.06983
10974972	chr20:10974972:C:T	2.52115e-06	-1.55273	-0.851192
10975055	chr20:10975055:G:A	2.48426e-05	-1.09928e-10	-0.116083
10975062	chr20:10975062:T:C	2.30782e-06	-1.33432	-1.15801
10975333	chr20:10975333:C:T	2.26254e-06	-1.36019	-1.15196
10975423	chr20:10975423:G:A	2.28021e-06	-1.35315	-1.15123
10975453	chr20:10975453:C:T	2.21136e-06	-1.38326	-1.15178
10975489	chr20:10975489:A:G	2.21173e-06	-1.38228	-1.15258
10975706	chr20:10975706:T:C	2.31705e-06	-1.332	-1.15635
10975844	chr20:10975844:G:A	1.93868e-06	-1.51362	-1.15301
10976045	chr20:10976045:C:T	2.17339e-06	-1.40268	-1.14967
10976047	chr20:10976047:A:G	1.04315e-05	-1.09928e-10	-0.983812
10976260	chr20:10976260:C:T	3.79273e-06	-1.54164	-0.453921
10976293	chr20:10976293:CA:C	1.99836e-06	-1.53314	-1.10318
10976363	chr20:10976363:A:G	2.22187e-06	-1.37649	-1.15381
10976400	chr20:10976400:T:C	8.97081e-06	-1.09928e-10	-1.13467
10976489	chr20:10976489:G:A	1.99621e-06	-1.54143	-1.09596
10976637	chr20:10976637:C:A	2.38138e-06	-1.4028	-1.05816
10976778	chr20:10976778:C:T	9.87128e-06	-1.09928e-10	-1.03901
10976797	chr20:10976797:G:A	2.00083e-06	-1.51623	-1.11885
10976879	chr20:10976879:T:G	2.24941e-06	-1.36691	-1.15106
10976903	chr20:10976903:A:T	2.23761e-06	-1.37062	-1.15262
10977045	chr20:10977045:T:C	2.07803e-06	-1.44428	-1.15294
10977057	chr20:10977057:A:G	1.02372e-05	-1.09928e-10	-1.00261
10977166	chr20:10977166:AGACAATCTCCATTT:A	2.07076e-06	-1.45404	-1.14668
10977414	chr20:10977414:G:T	8.8864e-06	-1.09928e-10	-1.14412
10977456	chr20:10977456:C:T	3.26843e-05	-1.09928e-10	0.158255
10977559	chr20:10977559:C:T	2.03324e-06	-1.4712	-1.14781
10977576	chr20:10977576:C:T	5.86279e-06	-1.56002	-2.28909e-10
10978014	chr20:10978014:T:C	2.16687e-06	-1.40689	-1.14847
10978262	chr20:10978262:T:C	1.91628e-06	-1.52212	-1.15613
10978298	chr20:10978298:C:G	2.19112e-06	-1.44847	-1.09575
10978406	chr20:10978406:C:A	2.13651e-06	-1.4155	-1.15397
10978407	chr20:10978407:C:T	2.13037e-06	-1.41871	-1.15364
10978521	chr20:10978521:C:T	2.06686e-06	-1.44964	-1.15298
10978552	chr20:10978552:G:C	3.2716e-06	-1.24803	-0.89533
10978739	chr20:10978739:T:C	2.1398e-05	-1.09928e-10	-0.265342
10978825	chr20:10978825:G:A	2.08724e-06	-1.43963	-1.15317
10978907	chr20:10978907:C:G	8.92325e-06	-1.09928e-10	-1.13998
10979085	chr20:10979085:A:G	9.47247e-06	-1.09928e-10	-1.08025
10979171	chr20:10979171:C:G	2.20737e-06	-1.46491	-1.07193
10979631	chr20:10979631:G:T	1.99889e-06	-1.50866	-1.12739
10979745	chr20:10979745:A:C	1.95283e-06	-1.52806	-1.13131
10979768	chr20:10979768:G:A	2.05341e-06	-1.45101	-1.15813
10979909	chr20:10979909:C:T	3.53777e-06	-1.17909	-0.886059
10979949	chr20:10979949:G:A	3.28474e-06	-1.5541	-0.585255
10980208	chr20:10980208:T:C	9.64731e-06	-1.09928e-10	-1.06196
10980379	chr20:10980379:C:T	8.77702e-06	-1.09928e-10	-1.1565
10980520	chr20:10980520:C:T	9.99105e-06	-1.09928e-10	-1.02695
10981117	chr20:10981117:A:G	1.86278e-06	-1.54877	-1.1578
10981246	chr20:10981246:C:T	9.75704e-06	-1.09928e-10	-1.05065
10981326	chr20:10981326:GT:G	1.00742e-05	-1.09928e-10	-1.01867
10981537	chr20:10981537:G:A	3.72569e-06	-1.13649	-0.876895
10983072	chr20:10983072:G:A	2.64583e-05	-1.09928e-10	-0.0530727
10983259	chr20:10983259:T:C	8.96801e-06	-1.09928e-10	-1.13498
10983936	chr20:10983936:C:A	1.87701e-06	-1.54125	-1.15771
10984083	chr20:10984083:C:T	2.17896e-06	-1.50921	-1.04058
10984467	chr20:10984467:C:T	2.59288e-06	-1.42191	-0.953963
10984739	chr20:10984739:G:A	9.771e-06	-1.04922	-2.28909e-10
10984944	chr20:10984944:C:G	2.32679e-05	-1.09928e-10	-0.181566
10985066	chr20:10985066:T:C	1.64292e-05	-0.504024	-0.0255589
10985298	chr20:10985298:C:T	8.99653e-06	-1.09928e-10	-1.1318
10985350	chr20:10985350:G:A	2.20706e-06	-1.38248	-1.1545
10985686	chr20:10985686:C:T	3.42022e-06	-1.54493	-0.554005
10985800	chr20:10985800:G:T	8.82956e-06	-1.09928e-10	-1.15054
10985801	chr20:10985801:G:A	8.82956e-06	-1.09928e-10	-1.15054
10985828	chr20:10985828:C:G	2.29619e-06	-1.56029	-0.9371
10985905	chr20:10985905:C:T	2.44972e-05	-1.09928e-10	-0.130084
10985976	chr20:10985976:A:T	1.90794e-06	-1.52474	-1.15787
10986151	chr20:10986151:A:G	2.5195e-06	-1.43196	-0.97262
10986387	chr20:10986387:T:C	5.86847e-06	-1.55905	-2.28909e-10
10986507	chr20:10986507:G:A	1.9005e-06	-1.52973	-1.1568
10986514	chr20:10986514:G:A	2.11221e-06	-1.54748	-1.03343
10986566	chr20:10986566:T:G	2.22659e-06	-1.38391	-1.14426
10987164	chr20:10987164:T:C	1.84392e-06	-1.55865	-1.1581
10987617	chr20:10987617:T:C	1.12563e-05	-1.09928e-10	-0.907712
10987626	chr20:10987626:T:G	1.84046e-06	-1.5606	-1.15803
10987969	chr20:10987969:C:T	1.97951e-05	-0.343208	-2.28909e-10
10987970	chr20:10987970:G:A	6.31736e-06	-0.428239	-1.0571
10988085	chr20:10988085:T:C	2.47173e-06	-1.41889	-1.00484
10988243	chr20:10988243:C:T	3.58822e-06	-1.56057	-0.490415
10988382	chr20:10988382:A:G	2.20169e-06	-1.38498	-1.15444
10988611	chr20:10988611:G:A	5.91648e-06	-1.5509	-2.28909e-10
10989208	chr20:10989208:G:T	2.64017e-06	-1.55579	-0.802012
10989240	chr20:10989240:C:T	1.05735e-05	-1.09928e-10	-0.970293
10989391	chr20:10989391:G:A	1.51215e-05	-1.09928e-10	-0.612526
10989569	chr20:10989569:T:C	1.32237e-05	-1.09928e-10	-0.746627
10989598	chr20:10989598:G:A	1.31559e-05	-1.09928e-10	-0.751771
10989614	chr20:10989614:A:G	2.95673e-06	-1.22932	-1.01524
10989884	chr20:10989884:T:C	1.25792e-05	-1.09928e-10	-0.7966
10989908	chr20:10989908:A:G	8.97207e-06	-1.09928e-10	-1.13452
10990439	chr20:10990439:G:A	2.12887e-06	-1.55966	-1.01339
10990688	chr20:10990688:A:ACACACT	1.8106e-05	-1.09928e-10	-0.432397
10990938	chr20:10990938:TC:T	2.10451e-06	-1.56101	-1.02355
10991096	chr20:10991096:T:C	1.84588e-06	-1.55889	-1.15679
10991354	chr20:10991354:T:G	8.85547e-06	-1.09928e-10	-1.14761
10991434	chr20:10991434:A:G	2.08252e-06	-1.561	-1.03406
10991919	chr20:10991919:G:A	1.52043e-05	-1.09928e-10	-0.607064
10992191	chr20:10992191:A:G	2.09165e-06	-1.5589	-1.03179
10993585	chr20:10993585:T:C	4.71728e-05	-1.09928e-10	0.525176
10993810	chr20:10993810:C:T	1.21443e-05	-1.09928e-10	-0.831781
10993842	chr20:10993842:G:A	1.05004e-05	-1.09928e-10	-0.977225
10993932	chr20:10993932:C:A	2.5149e-05	-0.502526	0.398703
10994278	chr20:10994278:G:A	6.54858e-06	-0.648885	-0.800508
10994314	chr20:10994314:T:C	2.01446e-06	-1.56063	-1.06766
10994637	chr20:10994637:A:G	3.02554e-06	-1.09662	-1.12493
10995238	chr20:10995238:A:C	1.07712e-05	-1.09928e-10	-0.951767
10995398	chr20:10995398:C:G	2.90244e-06	-1.35502	-0.90807
10995820	chr20:10995820:G:A	1.01878e-05	-1.09928e-10	-1.00745
10995964	chr20:10995964:G:A	6.16472e-06	-1.5098	-2.28909e-10
10995970	chr20:10995970:T:C	3.86738e-06	-1.45846	-0.517608
10996306	chr20:10996306:A:G	5.11885e-06	-1.03767	-0.658046
10996337	chr20:10996337:G:A	3.96426e-06	-1.47678	-0.474541
10996762	chr20:10996762:A:G	3.4202e-06	-1.43005	-0.668889
10996813	chr20:10996813:T:C	9.05853e-06	-1.09928e-10	-1.12493
10996902	chr20:10996902:A:G	6.74027e-06	-1.42054	-2.28909e-10
10996966	chr20:10996966:G:A	1.01073e-05	-1.01538	-2.28909e-10
10996983	chr20:10996983:A:G	1.86155e-06	-1.56101	-1.14622
10997093	chr20:10997093:A:G	2.92468e-06	-1.36852	-0.886937
10997107	chr20:10997107:G:T	5.56685e-06	-0.678914	-0.932898
10997230	chr20:10997230:G:A	2.72547e-06	-1.48907	-0.836931
10997270	chr20:10997270:G:A	2.21463e-05	-1.09928e-10	-0.23097
10997537	chr20:10997537:C:T	7.59301e-06	-1.04945	-0.251965
10997847	chr20:10997847:A:T	1.67843e-05	-1.09928e-10	-0.5082
10998036	chr20:10998036:T:C	1.22214e-05	-1.09928e-10	-0.825451
10998096	chr20:10998096:T:C	3.66416e-06	-1.36856	-0.661485
10998441	chr20:10998441:G:T	1.87811e-06	-1.55379	-1.14458
10998454	chr20:10998454:T:G	3.54872e-06	-1.39958	-0.662475
10998855	chr20:10998855:T:C	6.70639e-06	-1.42558	-2.28909e-10
10998873	chr20:10998873:G:A	3.57002e-06	-1.3793	-0.676771
10999386	chr20:10999386:A:G	3.51461e-06	-1.39826	-0.673456
10999406	chr20:10999406:T:C	6.23769e-06	-1.49803	-2.28909e-10
10999539	chr20:10999539:G:A	3.7332e-06	-1.3741	-0.637278
10999692	chr20:10999692:T:C	9.39393e-06	-1.09928e-10	-1.08858
10999725	chr20:10999725:A:G	1.63661e-05	-1.09928e-10	-0.53343
11000330	chr20:11000330:T:G	5.98144e-06	-1.53998	-2.28909e-10
11000502	chr20:11000502:A:G	3.41696e-06	-1.41306	-0.686829
11000855	chr20:11000855:G:C	8.90413e-06	-1.09928e-10	-1.14213
11001336	chr20:11001336:C:A	6.78317e-06	-0.948932	-0.465265
11001446	chr20:11001446:C:T	3.17549e-06	-1.39173	-0.781445
11001592	chr20:11001592:G:A	1.66721e-05	-1.09928e-10	-0.514907
11002047	chr20:11002047:T:TCCTCTGGACA	1.84543e-05	-1.09928e-10	-0.413346
11002196	chr20:11002196:T:C	1.0153e-05	-1.09928e-10	-1.01087
11002309	chr20:11002309:A:G	3.3146e-06	-1.39184	-0.738469
11002346	chr20:11002346:A:G	2.25609e-06	-1.35688	-1.15813
11002412	chr20:11002412:C:A	3.8723e-06	-0.887137	-1.08766
11002439	chr20:11002439:A:G	1.4147e-05	-1.09928e-10	-0.679142
11002503	chr20:11002503:T:C	2.3064e-06	-1.33487	-1.15808
11002729	chr20:11002729:T:C	1.22691e-05	-1.09928e-10	-0.821555
11002749	chr20:11002749:G:A	2.56582e-06	-1.55107	-0.83529
11003050	chr20:11003050:G:A	8.7669e-06	-1.09928e-10	-1.15766
11003464	chr20:11003464:G:T	1.88362e-06	-1.53756	-1.15788
11003581	chr20:11003581:C:A	1.20001e-05	-1.09928e-10	-0.843728
11003701	chr20:11003701:T:TTCC	1.91367e-06	-1.52853	-1.15108
11003711	chr20:11003711:T:TC	2.98099e-06	-1.08812	-1.14826
11003770	chr20:11003770:T:TATAAAAAA	1.90503e-06	-1.53424	-1.1499
11003788	chr20:11003788:G:A	2.36502e-06	-1.31046	-1.1574
11003808	chr20:11003808:T:C	3.21627e-06	-1.41899	-0.741429
11003961	chr20:11003961:C:G	1.8848e-06	-1.54348	-1.15134
11004003	chr20:11004003:T:A	7.75654e-06	-0.849527	-0.430578
11004197	chr20:11004197:CA:C	8.87376e-06	-1.09928e-10	-1.14554
11004303	chr20:11004303:G:A	7.89439e-06	-0.870737	-0.391751
11004495	chr20:11004495:T:C	2.36848e-06	-1.36426	-1.10213
11004600	chr20:11004600:A:G	6.58541e-06	-0.461066	-0.982719
11004714	chr20:11004714:C:T	9.20649e-06	-1.09928e-10	-1.10873
11004794	chr20:11004794:C:A	1.93637e-06	-1.51566	-1.15217
11005155	chr20:11005155:G:A	1.92873e-06	-1.51998	-1.1518
11005215	chr20:11005215:C:A	3.25591e-06	-1.41112	-0.737045
11005322	chr20:11005322:T:C	7.07887e-06	-0.905286	-0.466242
11005772	chr20:11005772:C:T	7.02791e-06	-0.885748	-0.493005
11005803	chr20:11005803:T:A	2.33622e-06	-1.322	-1.15811
11005867	chr20:11005867:T:G	1.45811e-05	-0.648916	-2.28909e-10
11006099	chr20:11006099:C:A	8.9058e-06	-1.09928e-10	-1.14194
11006170	chr20:11006170:C:T	7.42698e-06	-0.862759	-0.460762
11006684	chr20:11006684:G:C	6.55456e-06	-0.900479	-0.548002
11006750	chr20:11006750:C:A	6.46438e-06	-0.905338	-0.556997
11006799	chr20:11006799:A:G	8.99341e-06	-1.09928e-10	-1.13215
11007612	chr20:11007612:A:G	6.55869e-06	-0.884309	-0.563541
11007857	chr20:11007857:C:T	6.43725e-06	-0.896561	-0.569978
11007887	chr20:11007887:C:T	4.12167e-06	-0.792996	-1.11939
11008073	chr20:11008073:GT:G	1.84012e-05	-1.09928e-10	-0.416225
11008207	chr20:11008207:A:G	2.53006e-06	-1.56085	-0.839553
11008327	chr20:11008327:TCAGTGGTG:T	5.21708e-06	-1.1267	-0.550003
11008531	chr20:11008531:C:T	1.21239e-05	-1.09928e-10	-0.833463
11008914	chr20:11008914:C:CT	6.58967e-06	-0.873376	-0.569762
11009298	chr20:11009298:C:A	2.33324e-06	-1.32423	-1.15715
11009311	chr20:11009311:A:T	1.87031e-06	-1.54561	-1.15693
11009643	chr20:11009643:G:A	8.77382e-06	-1.09928e-10	-1.15687
11010033	chr20:11010033:G:T	4.21684e-06	-0.735678	-1.15388
11010616	chr20:11010616:G:T	5.89775e-06	-1.55407	-2.28909e-10
11010904	chr20:11010904:T:C	9.05643e-06	-1.09928e-10	-1.12517
11010980	chr20:11010980:G:A	1.40873e-05	-1.09928e-10	-0.683369
11011613	chr20:11011613:A:T	5.94789e-06	-1.5456	-2.28909e-10
11011798	chr20:11011798:C:T	9.07368e-06	-1.09928e-10	-1.12326
11012603	chr20:11012603:A:G	2.03922e-06	-1.54865	-1.06742
11012640	chr20:11012640:A:G	1.95829e-06	-1.55806	-1.09851
11012744	chr20:11012744:T:C	6.42751e-06	-1.46805	-2.28909e-10
11013443	chr20:11013443:T:C	1.99706e-06	-1.56049	-1.07648
11013583	chr20:11013583:G:A	8.87278e-06	-1.09928e-10	-1.14565
11014203	chr20:11014203:C:T	2.01902e-06	-1.54881	-1.07722
11014319	chr20:11014319:A:G	2.73552e-06	-1.32747	-0.994849
11014376	chr20:11014376:A:G	8.78307e-06	-1.09928e-10	-1.15582
11014449	chr20:11014449:A:G	1.02681e-05	-1.09928e-10	-0.999595
11015182	chr20:11015182:T:A	1.95003e-06	-1.50265	-1.15815
11015624	chr20:11015624:C:A	2.30258e-06	-1.49973	-0.994884
11015637	chr20:11015637:G:T	9.35344e-06	-1.09928e-10	-1.0929
11015656	chr20:11015656:C:T	1.99543e-06	-1.49362	-1.14416
11015798	chr20:11015798:C:T	8.93359e-06	-1.09928e-10	-1.13882
11015907	chr20:11015907:C:T	3.208e-06	-1.41818	-0.744812
11015999	chr20:11015999:G:C	1.90661e-06	-1.52539	-1.15792
11016004	chr20:11016004:C:T	4.38549e-06	-1.55734	-0.292997
11016034	chr20:11016034:C:T	5.94327e-06	-1.54638	-2.28909e-10
11016263	chr20:11016263:G:A	2.22047e-06	-1.3911	-1.13982
11016617	chr20:11016617:T:C	8.82939e-06	-1.09928e-10	-1.15056
11016651	chr20:11016651:AG:A	2.1599e-06	-1.51829	-1.04029
11016719	chr20:11016719:A:G	2.22699e-06	-1.5207	-1.0073
11016720	chr20:11016720:A:G	2.21646e-06	-1.51642	-1.01631
11016724	chr20:11016724:C:A	2.21056e-06	-1.51907	-1.01632
11016887	chr20:11016887:A:G	2.16605e-06	-1.51867	-1.03706
11017007	chr20:11017007:G:A	2.0297e-06	-1.52054	-1.10022
11017061	chr20:11017061:A:G	3.46818e-06	-1.515	-0.570015
11017151	chr20:11017151:A:G	2.13984e-06	-1.51696	-1.05095
11017254	chr20:11017254:C:CT	1.0661e-05	-1.09928e-10	-0.962051
11017273	chr20:11017273:A:G	1.05428e-05	-1.09928e-10	-0.973194
11017831	chr20:11017831:T:C	2.81879e-06	-1.20011	-1.09222
11017960	chr20:11017960:G:A	5.85896e-06	-1.56067	-2.28909e-10
11018245	chr20:11018245:CACTT:C	1.11925e-05	-1.09928e-10	-0.913401
11018263	chr20:11018263:A:T	9.95614e-06	-1.09928e-10	-1.03045
11018366	chr20:11018366:G:C	8.76514e-06	-1.09928e-10	-1.15786
11018395	chr20:11018395:ATTCTGTT:A	1.44485e-05	-1.09928e-10	-0.658049
11018408	chr20:11018408:TTTTC:T	8.9029e-06	-1.09928e-10	-1.14226
11018672	chr20:11018672:C:T	8.91588e-06	-1.09928e-10	-1.14081
11018856	chr20:11018856:C:T	9.80545e-06	-1.09928e-10	-1.0457
11018913	chr20:11018913:A:T	1.00083e-05	-1.09928e-10	-1.02522
11019129	chr20:11019129:A:G	2.12208e-06	-1.42542	-1.15083
11019300	chr20:11019300:C:T	2.01377e-06	-1.50663	-1.122
11019305	chr20:11019305:TCCG:T	2.0061e-06	-1.50659	-1.12586
11019312	chr20:11019312:T:C	2.01088e-06	-1.50664	-1.12343
11019392	chr20:11019392:AT:A	1.29067e-05	-1.09928e-10	-0.770895
11019742	chr20:11019742:G:A	1.18875e-05	-1.09928e-10	-0.853156
11019821	chr20:11019821:G:A	2.09559e-06	-1.46616	-1.12265
11019963	chr20:11019963:G:A	2.5042e-05	-1.09928e-10	-0.108086
11020088	chr20:11020088:G:A	3.46747e-06	-1.49148	-0.593738
11020171	chr20:11020171:T:C	2.06665e-06	-1.4782	-1.12451
11020291	chr20:11020291:G:A	2.05116e-06	-1.4789	-1.13133
11020483	chr20:11020483:C:T	1.34281e-05	-0.731294	-2.28909e-10
11020793	chr20:11020793:A:G	1.99695e-06	-1.49377	-1.14325
11021305	chr20:11021305:A:G	1.19724e-05	-1.09928e-10	-0.846038
11021464	chr20:11021464:TATAATATA:T	1.8753e-06	-1.54972	-1.15015
11021582	chr20:11021582:G:A	4.76579e-06	-1.41141	-0.355772
11021742	chr20:11021742:A:G	8.84314e-06	-1.09928e-10	-1.149
11021775	chr20:11021775:A:G	2.13194e-05	-0.269022	-2.28909e-10
11021884	chr20:11021884:C:T	7.40695e-06	-1.40269	0.0764694
11021997	chr20:11021997:T:C	2.34676e-05	-1.09928e-10	-0.173021
11022038	chr20:11022038:G:A	9.11838e-06	-1.09928e-10	-1.11835
11022093	chr20:11022093:G:A	2.43606e-06	-1.43206	-1.0062
11022279	chr20:11022279:G:A	1.97867e-06	-1.5326	-1.11361
11022280	chr20:11022280:T:C	2.00423e-06	-1.52189	-1.11149
11022299	chr20:11022299:A:G	1.96138e-06	-1.53259	-1.1224
11022344	chr20:11022344:G:A	2.16818e-06	-1.54485	-1.0099
11022589	chr20:11022589:T:C	1.06711e-05	-1.09928e-10	-0.961102
11022957	chr20:11022957:G:T	3.92485e-06	-1.3449	-0.616417
11023013	chr20:11023013:C:T	2.0254e-06	-1.46794	-1.15493
11023051	chr20:11023051:TCAA:T	7.14006e-06	-1.43535	0.0724276
11023092	chr20:11023092:C:A	2.00652e-06	-1.51572	-1.11651
11023157	chr20:11023157:AG:A	9.35711e-06	-1.09928e-10	-1.09251
11023183	chr20:11023183:T:C	1.98459e-06	-1.52684	-1.11638
11023251	chr20:11023251:G:A	1.99868e-06	-1.52292	-1.11324
11023299	chr20:11023299:A:G	9.78995e-06	-1.04728	-2.28909e-10
11023682	chr20:11023682:A:G	1.97503e-06	-1.55699	-1.09107
11024050	chr20:11024050:T:C	1.34072e-05	-1.09928e-10	-0.732851
11024092	chr20:11024092:T:C	7.56039e-06	-1.30572	-2.28909e-10
11024122	chr20:11024122:A:C	9.22063e-06	-1.09928e-10	-1.1072
11024233	chr20:11024233:T:C	1.89618e-06	-1.55948	-1.12932
11025111	chr20:11025111:G:A	1.19351e-05	-1.09928e-10	-0.849157
11025135	chr20:11025135:C:T	1.95574e-06	-1.5599	-1.09797
11025270	chr20:11025270:CT:C	1.96221e-06	-1.55843	-1.09614
11025494	chr20:11025494:T:C	1.9469e-06	-1.55884	-1.10356
11025617	chr20:11025617:G:A	1.9777e-06	-1.55669	-1.09002
11025637	chr20:11025637:C:T	9.55156e-06	-1.09928e-10	-1.07194
11025772	chr20:11025772:C:T	1.94025e-06	-1.55619	-1.10963
11025790	chr20:11025790:A:G	1.95578e-06	-1.55236	-1.10549
11025852	chr20:11025852:C:T	1.04805e-05	-1.09928e-10	-0.97913
11026031	chr20:11026031:A:G	1.00103e-05	-1.09928e-10	-1.02503
11026463	chr20:11026463:T:C	2.07923e-06	-1.49996	-1.09669
11026560	chr20:11026560:C:A	2.44056e-05	-1.09928e-10	-0.133829
11026700	chr20:11026700:C:T	2.01959e-06	-1.53621	-1.08954
11026726	chr20:11026726:A:G	2.0006e-06	-1.5347	-1.1005
11026962	chr20:11026962:C:T	9.01547e-06	-1.09928e-10	-1.1297
11027023	chr20:11027023:A:T	2.32275e-06	-1.39401	-1.09188
11027302	chr20:11027302:A:G	6.51952e-06	-1.45384	-2.28909e-10
11027502	chr20:11027502:G:C	5.86709e-06	-1.55928	-2.28909e-10
11027734	chr20:11027734:A:C	9.51774e-06	-1.56099	0.485507
11028052	chr20:11028052:T:C	1.95856e-06	-1.51157	-1.14486
11028123	chr20:11028123:A:G	8.85871e-06	-1.09928e-10	-1.14724
11028460	chr20:11028460:G:T	4.15737e-06	-1.24998	-0.653775
11028587	chr20:11028587:C:T	2.09012e-06	-1.45553	-1.13589
11028613	chr20:11028613:A:G	1.64988e-05	-1.09928e-10	-0.525352
11028777	chr20:11028777:G:T	8.72251e-06	-1.16273	-2.28909e-10
11029371	chr20:11029371:GCTC:G	8.76726e-06	-1.09928e-10	-1.15762
11029622	chr20:11029622:C:T	2.28977e-05	-1.09928e-10	-0.197606
11029641	chr20:11029641:T:C	9.21751e-06	-1.09928e-10	-1.10754
11029801	chr20:11029801:G:C	2.19335e-06	-1.42533	-1.11788
11030049	chr20:11030049:T:C	1.62418e-05	-1.09928e-10	-0.541055
11030458	chr20:11030458:A:G	8.88576e-06	-1.09928e-10	-1.14419
11030567	chr20:11030567:A:G	8.81097e-06	-1.09928e-10	-1.15264
11030587	chr20:11030587:G:A	1.98756e-06	-1.50573	-1.13601
11030873	chr20:11030873:C:A	9.40229e-06	-1.09928e-10	-1.08769
11031228	chr20:11031228:G:A	5.93881e-06	-1.54713	-2.28909e-10
11031288	chr20:11031288:A:G	2.01902e-06	-1.48289	-1.14314
11031761	chr20:11031761:A:G	1.00699e-05	-1.09928e-10	-1.01909
11031911	chr20:11031911:C:T	8.87778e-06	-1.09928e-10	-1.14509
11031984	chr20:11031984:T:C	2.27231e-06	-1.50113	-1.00671
11032251	chr20:11032251:A:G	2.23351e-06	-1.40233	-1.12273
11032526	chr20:11032526:T:C	1.89138e-06	-1.55557	-1.13577
11032922	chr20:11032922:A:C	3.41327e-06	-1.46052	-0.640448
11033003	chr20:11033003:A:G	2.05731e-06	-1.4842	-1.12304
11033711	chr20:11033711:A:T	9.82644e-06	-1.09928e-10	-1.04357
11034056	chr20:11034056:G:A	1.98008e-06	-1.53841	-1.10709
11034063	chr20:11034063:G:A	1.25739e-05	-1.09928e-10	-0.797021
11034397	chr20:11034397:ATGG:A	1.56283e-05	-1.09928e-10	-0.579559
11034718	chr20:11034718:T:C	4.71349e-06	-1.15997	-0.618241
11034723	chr20:11034723:G:C	3.52393e-06	-1.00886	-1.0602
11034811	chr20:11034811:T:C	2.23593e-06	-1.48663	-1.03735
11034996	chr20:11034996:G:A	1.40707e-05	-1.09928e-10	-0.684547
11035047	chr20:11035047:T:C	4.8288e-05	-1.09928e-10	0.548542
11035099	chr20:11035099:A:G	2.64578e-05	-1.09928e-10	-0.0530905
11035131	chr20:11035131:T:A	1.22208e-05	-1.09928e-10	-0.825499
11035566	chr20:11035566:T:C	0.000475407	2.83553	-2.28909e-10
11035651	chr20:11035651:T:TGTG	3.37757e-06	-1.54558	-0.565904
11036318	chr20:11036318:C:T	1.12301e-05	-1.09928e-10	-0.910044
11036557	chr20:11036557:T:C	1.03384e-05	-1.09928e-10	-0.992775
11037064	chr20:11037064:G:A	8.88244e-06	-1.09928e-10	-1.14456
11037148	chr20:11037148:T:G	7.15582e-06	-1.3173	-0.0434142
11037318	chr20:11037318:A:G	1.59492e-05	-1.09928e-10	-0.559234
11037333	chr20:11037333:C:T	2.67011e-06	-1.56058	-0.78594
11037978	chr20:11037978:G:A	2.60134e-06	-1.25413	-1.11849
11038024	chr20:11038024:T:C	3.06935e-06	-1.52295	-0.684227
11038600	chr20:11038600:A:G	9.74314e-06	-1.09928e-10	-1.05208
11038907	chr20:11038907:C:T	0.0001109	-1.09928e-10	1.37998
11039200	chr20:11039200:A:G	1.23871e-05	-1.09928e-10	-0.811988
11039726	chr20:11039726:A:G	7.23656e-06	-1.3495	-2.28909e-10
11040078	chr20:11040078:C:G	1.0262e-05	-0.911115	-0.0890756
11040450	chr20:11040450:A:G	2.03157e-06	-1.52618	-1.09365
11040474	chr20:11040474:G:A	6.90402e-05	0.906048	-2.28909e-10
11040635	chr20:11040635:T:C	0.000104887	-1.09928e-10	1.32424
11040862	chr20:11040862:T:C	8.99211e-05	-1.09928e-10	1.17029
11040995	chr20:11040995:A:G	3.95765e-06	-0.997577	-0.955413
11041269	chr20:11041269:C:T	9.87546e-06	-1.28294	0.244353
11041340	chr20:11041340:T:C	9.73805e-05	-1.09928e-10	1.24998
11041410	chr20:11041410:A:G	9.73805e-05	-1.09928e-10	1.24998
11041436	chr20:11041436:T:C	4.61284e-06	-0.717763	-1.08204
11041478	chr20:11041478:AGAG:A	2.11264e-06	-1.56079	-1.01991
11041582	chr20:11041582:C:T	9.73805e-05	-1.09928e-10	1.24998
11041695	chr20:11041695:C:T	9.29213e-06	-1.21435	0.114877
11041763	chr20:11041763:G:A	3.76591e-06	-1.1791	-0.823556
11041813	chr20:11041813:C:T	9.74834e-05	-1.09928e-10	1.25104
11041844	chr20:11041844:G:T	2.6065e-06	-1.56101	-0.809627
11041880	chr20:11041880:A:G	6.26817e-05	-1.09928e-10	0.809428
11041941	chr20:11041941:A:G	8.86982e-06	-1.09928e-10	-1.14599
11042225	chr20:11042225:C:T	5.81199e-06	-0.449648	-1.11907
11042388	chr20:11042388:A:G	9.34137e-05	-1.09928e-10	1.2084
11042478	chr20:11042478:T:C	9.20815e-05	-1.09928e-10	1.19403
11042698	chr20:11042698:G:A	5.27949e-05	-1.09928e-10	0.637773
11042905	chr20:11042905:A:C	2.99618e-06	-1.55484	-0.676461
11043058	chr20:11043058:G:A	9.11295e-06	-1.09928e-10	-1.11894
11043492	chr20:11043492:TA:T	2.81143e-06	-1.55474	-0.740209
11043557	chr20:11043557:A:G	9.53519e-05	-1.09928e-10	1.22893
11043877	chr20:11043877:T:A	3.38476e-05	0.193228	-2.28909e-10
11044265	chr20:11044265:G:A	0.000100629	-1.09928e-10	1.2828
11044409	chr20:11044409:G:A	0.000100148	-1.09928e-10	1.27801
11045360	chr20:11045360:G:A	1.92475e-06	-1.51581	-1.15803
11045390	chr20:11045390:A:G	2.23029e-06	-1.56062	-0.965886
11045660	chr20:11045660:G:A	7.8628e-06	-1.2665	-2.28909e-10
11045877	chr20:11045877:T:A	9.11295e-06	-1.09928e-10	-1.11894
11046395	chr20:11046395:C:T	0.000116299	-1.09928e-10	1.42752
11046439	chr20:11046439:C:T	2.00536e-05	-1.09928e-10	-0.330231
11046854	chr20:11046854:C:CA	8.93503e-06	-1.09928e-10	-1.13866
11046870	chr20:11046870:T:C	4.20444e-06	-1.21397	-0.678526
11046962	chr20:11046962:G:A	1.00506e-05	-1.09928e-10	-1.02101
11047102	chr20:11047102:C:T	3.44462e-06	-1.12415	-0.967673
11047405	chr20:11047405:G:A	0.000104729	-1.09928e-10	1.32273
11048057	chr20:11048057:G:A	6.08416e-06	-0.379474	-1.14348
11048398	chr20:11048398:C:T	6.70088e-06	-0.304938	-1.12146
11048445	chr20:11048445:A:G	8.9311e-06	-1.09928e-10	-1.1391
11048466	chr20:11048466:T:C	1.06758e-05	-1.09928e-10	-0.960665
11048504	chr20:11048504:T:TTTCTTCCCC	8.9369e-06	-1.09928e-10	-1.13845
11048888	chr20:11048888:G:T	6.89657e-05	-1.09928e-10	0.904968
11050021	chr20:11050021:G:A	9.73377e-06	-1.09928e-10	-1.05304
11050136	chr20:11050136:C:T	6.90985e-06	-1.39569	-2.28909e-10
11050464	chr20:11050464:G:A	0.000105826	-1.09928e-10	1.33315
11050474	chr20:11050474:A:G	2.01232e-06	-1.51041	-1.11894
11050723	chr20:11050723:T:C	3.17257e-06	-1.56065	-0.613454
11050900	chr20:11050900:A:T	9.78793e-05	-1.09928e-10	1.25509
11051230	chr20:11051230:T:C	4.08952e-06	-1.24093	-0.679279
11051533	chr20:11051533:A:G	2.14557e-06	-1.51612	-1.04911
11051613	chr20:11051613:T:C	3.65621e-05	-1.09928e-10	0.27037
11051758	chr20:11051758:A:G	1.17028e-05	-1.09928e-10	-0.86881
11051786	chr20:11051786:C:T	9.94643e-05	-1.09928e-10	1.27116
11051796	chr20:11051796:T:A	0.000104062	-1.09928e-10	1.31634
11051860	chr20:11051860:T:C	5.85755e-06	-1.56091	-2.28909e-10
11051897	chr20:11051897:T:A	4.62364e-06	-1.54491	-0.252554
11052139	chr20:11052139:T:C	1.91157e-06	-1.53767	-1.14305
11052158	chr20:11052158:T:C	0.000104953	-1.09928e-10	1.32487
11052398	chr20:11052398:G:A	9.40202e-06	-1.09928e-10	-1.08772
11052746	chr20:11052746:G:A	6.19855e-06	-0.525974	-0.978351
11052748	chr20:11052748:A:G	8.93231e-06	-1.09928e-10	-1.13897
11053639	chr20:11053639:G:A	6.00865e-06	-1.53544	-2.28909e-10
11055085	chr20:11055085:T:C	3.41063e-06	-0.948512	-1.15323
11055133	chr20:11055133:A:T	1.19372e-05	-0.692675	-0.156309
11055590	chr20:11055590:T:C	7.77038e-06	-1.27832	-2.28909e-10
11055854	chr20:11055854:G:A	8.50608e-06	-1.18786	-2.28909e-10
11056175	chr20:11056175:G:A	2.88521e-05	-1.09928e-10	0.0335399
11056199	chr20:11056199:A:C	9.55254e-06	-1.09928e-10	-1.07183
11056506	chr20:11056506:T:C	1.68299e-05	-1.43347	0.927987
11056575	chr20:11056575:G:A	1.0828e-05	-1.09928e-10	-0.946506
11056613	chr20:11056613:C:T	4.13449e-06	-1.19399	-0.715288
11057284	chr20:11057284:A:G	2.1348e-05	-0.267683	-2.28909e-10
11057391	chr20:11057391:A:G	1.12854e-05	-0.884345	-0.0207893
11057493	chr20:11057493:G:A	9.22605e-06	-1.09928e-10	-1.10661
11057736	chr20:11057736:C:T	9.40157e-06	-1.09928e-10	-1.08776
11057752	chr20:11057752:A:T	5.75341e-05	-1.09928e-10	0.723737
11057886	chr20:11057886:T:G	5.49763e-05	-1.09928e-10	0.678261
11058149	chr20:11058149:G:A	9.04503e-06	-1.09928e-10	-1.12643
11058227	chr20:11058227:C:T	5.9764e-06	-1.54082	-2.28909e-10
11058380	chr20:11058380:G:T	9.50877e-06	-1.09928e-10	-1.07643
11058721	chr20:11058721:G:A	1.10368e-05	-1.09928e-10	-0.927403
11058772	chr20:11058772:T:C	9.60574e-06	-1.09928e-10	-1.06628
11059134	chr20:11059134:T:C	1.22555e-05	-1.09928e-10	-0.822667
11059247	chr20:11059247:G:A	9.00081e-06	-1.09928e-10	-1.13133
11059354	chr20:11059354:C:T	1.88627e-06	-1.53684	-1.1572
11059759	chr20:11059759:G:A	2.87947e-05	-1.09928e-10	0.0315512
11060066	chr20:11060066:A:C	9.00085e-05	-1.09928e-10	1.17126
11060621	chr20:11060621:T:C	4.51142e-06	-1.06745	-0.754578
11061171	chr20:11061171:C:A	9.09158e-06	-1.09928e-10	-1.12129
11061507	chr20:11061507:G:A	1.17865e-05	-0.671505	-0.190185
11061627	chr20:11061627:A:C	9.49463e-06	-1.09928e-10	-1.07792
11061680	chr20:11061680:T:C	1.91427e-06	-1.52195	-1.15736
11061919	chr20:11061919:A:G	8.95971e-06	-1.09928e-10	-1.1359
11062056	chr20:11062056:A:G	9.54153e-06	-1.09928e-10	-1.07299
11062458	chr20:11062458:G:A	1.1387e-05	-0.702169	-0.193998
11062706	chr20:11062706:G:A	8.81953e-06	-1.09928e-10	-1.15167
11063225	chr20:11063225:T:C	1.90008e-06	-1.54852	-1.13822
11063516	chr20:11063516:A:G	1.02384e-05	-1.09928e-10	-1.0025
11063518	chr20:11063518:C:A	3.65979e-06	-1.55567	-0.475569
11063801	chr20:11063801:A:G	9.98871e-06	-1.09928e-10	-1.02719
11063941	chr20:11063941:G:A	1.00591e-05	-0.800747	-0.219418
11064266	chr20:11064266:A:G	4.13374e-06	-1.56029	-0.349171
11064572	chr20:11064572:G:GAGCATTTT	1.91611e-06	-1.53012	-1.14823
11064577	chr20:11064577:C:G	1.9197e-06	-1.52815	-1.14832
11064796	chr20:11064796:A:G	1.17235e-05	-1.09928e-10	-0.867043
11065224	chr20:11065224:C:G	8.76577e-06	-1.09928e-10	-1.15779
11065430	chr20:11065430:C:T	8.78509e-06	-1.09928e-10	-1.15558
11065952	chr20:11065952:G:C	9.60867e-06	-1.09928e-10	-1.06598
11065971	chr20:11065971:G:A	3.45582e-06	-0.931047	-1.15753
11066750	chr20:11066750:C:A	6.31654e-06	-0.630039	-0.855431
11066898	chr20:11066898:A:T	1.30003e-05	-1.09928e-10	-0.763668
11066948	chr20:11066948:T:C	2.20824e-06	-1.45111	-1.08533
11068351	chr20:11068351:G:T	7.37733e-06	-1.33023	-2.28909e-10
11068387	chr20:11068387:C:T	2.58283e-06	-1.55985	-0.819905
11068403	chr20:11068403:A:T	2.05511e-05	-0.26022	-0.0455065
11068751	chr20:11068751:A:C	9.5724e-06	-1.09928e-10	-1.06976
11068957	chr20:11068957:C:T	2.44675e-06	-1.56098	-0.872902
11069042	chr20:11069042:A:G	2.26366e-05	-1.09928e-10	-0.209074
11070407	chr20:11070407:C:T	9.84417e-06	-1.09928e-10	-1.04176
11070534	chr20:11070534:G:A	1.21466e-05	-1.09928e-10	-0.831591
11070811	chr20:11070811:T:G	2.03172e-06	-1.46166	-1.1581
11071242	chr20:11071242:T:C	6.7792e-06	-1.41478	-2.28909e-10
11071413	chr20:11071413:C:A	2.45617e-06	-1.27494	-1.1551
11071656	chr20:11071656:A:T	1.22976e-05	-1.09928e-10	-0.819234
11072008	chr20:11072008:T:G	3.03605e-06	-1.18462	-1.03346
11072242	chr20:11072242:G:T	3.10839e-06	-1.05195	-1.14258
11072381	chr20:11072381:G:T	4.07255e-06	-0.766361	-1.15801
11072510	chr20:11072510:C:A	1.89046e-06	-1.55848	-1.13334
11072759	chr20:11072759:G:A	6.13076e-06	-1.42442	-0.090907
11072871	chr20:11072871:T:C	5.32261e-06	-1.45464	-0.20204
11073190	chr20:11073190:C:T	1.92318e-06	-1.56021	-1.11445
11073253	chr20:11073253:A:G	1.87318e-06	-1.55865	-1.14235
11073548	chr20:11073548:A:G	5.69598e-06	-1.391	-0.197884
11073905	chr20:11073905:G:A	5.00503e-06	-0.645715	-1.07248
11074033	chr20:11074033:AG:A	9.23796e-06	-1.06921	-0.0361104
11074221	chr20:11074221:C:T	1.3062e-05	-0.144714	-0.614223
11074244	chr20:11074244:G:A	1.24193e-05	-0.17764	-0.631749
11074309	chr20:11074309:A:G	5.15107e-06	-0.620132	-1.0693
11074358	chr20:11074358:G:A	2.3436e-05	0.437393	-0.61176
11074405	chr20:11074405:A:G	2.23303e-05	-0.220182	-0.00251601
11074518	chr20:11074518:G:A	9.01112e-06	-1.09928e-10	-1.13018
11075039	chr20:11075039:T:A	8.84407e-06	-1.09928e-10	-1.14889
11075196	chr20:11075196:A:C	2.26899e-06	-1.42751	-1.08179
11075450	chr20:11075450:C:A	2.79244e-06	-1.1467	-1.15502
11075483	chr20:11075483:A:G	1.59734e-05	-0.16996	-0.387756
11075820	chr20:11075820:C:T	6.74973e-06	-0.540472	-0.878667
11075965	chr20:11075965:G:A	9.21219e-06	-1.09928e-10	-1.10811
11075969	chr20:11075969:C:T	2.20284e-05	0.429128	-0.665437
11076312	chr20:11076312:G:A	2.24612e-05	-0.213275	-0.00357854
11076486	chr20:11076486:T:C	1.29415e-05	-1.09928e-10	-0.768201
11076779	chr20:11076779:C:A	6.19202e-06	-1.43361	-0.0717663
11076894	chr20:11076894:C:T	2.82595e-06	-1.14764	-1.14216
11076925	chr20:11076925:CTTTACGA:C	1.36354e-05	-0.715971	-2.28909e-10
11077109	chr20:11077109:CAT:C	9.64351e-06	-1.09928e-10	-1.06236
11077126	chr20:11077126:G:A	2.15109e-06	-1.40573	-1.15693
11077424	chr20:11077424:A:G	2.74479e-06	-1.16646	-1.15248
11077541	chr20:11077541:G:T	2.15857e-05	-0.238714	-0.0178947
11077663	chr20:11077663:G:A	1.99785e-06	-1.48325	-1.15332
11077736	chr20:11077736:G:A	1.8953e-05	-1.09928e-10	-0.386677
11078130	chr20:11078130:C:T	4.58197e-06	-1.33487	-0.471646
11078232	chr20:11078232:C:T	5.41711e-06	-1.41033	-0.228751
11078455	chr20:11078455:C:T	4.4059e-06	-1.34368	-0.502018
11078488	chr20:11078488:AGAG:A	3.70418e-05	-1.09928e-10	0.283406
11078882	chr20:11078882:TTGGGG:T	2.55607e-05	-0.101398	0.0138116
11079089	chr20:11079089:C:T	6.88294e-06	-1.36477	-0.0348286
11079225	chr20:11079225:A:G	2.35445e-06	-1.54337	-0.928967
11079278	chr20:11079278:T:C	1.43019e-05	-1.09928e-10	-0.66825
11079981	chr20:11079981:G:T	1.96865e-06	-1.49393	-1.15737
11080236	chr20:11080236:G:A	6.81069e-06	-1.36358	-0.046564
11080277	chr20:11080277:G:A	2.06485e-06	-1.51226	-1.09133
11080497	chr20:11080497:T:C	3.96974e-06	-0.812979	-1.13696
11081288	chr20:11081288:C:T	1.34462e-05	-1.09928e-10	-0.729947
11081482	chr20:11081482:C:T	8.14559e-06	-0.99509	-0.236074
11081506	chr20:11081506:G:A	1.03275e-05	-1.09928e-10	-0.993832
11081549	chr20:11081549:G:A	7.39664e-06	-1.32762	-2.28909e-10
11081612	chr20:11081612:G:T	8.79532e-06	-1.09928e-10	-1.15442
11081799	chr20:11081799:A:G	1.14078e-05	-1.09928e-10	-0.89434
11081865	chr20:11081865:C:G	9.5191e-06	-1.09928e-10	-1.07534
11081895	chr20:11081895:C:T	1.16319e-05	-1.09928e-10	-0.87489
11081999	chr20:11081999:T:C	8.82709e-06	-1.09928e-10	-1.15082
11082558	chr20:11082558:G:A	1.09449e-05	-1.09928e-10	-0.935769
11082650	chr20:11082650:T:G	9.42066e-06	-1.09928e-10	-1.08574
11082748	chr20:11082748:G:T	9.05344e-06	-1.09928e-10	-1.1255
11082803	chr20:11082803:A:C	9.30899e-06	-1.09928e-10	-1.09766
11082829	chr20:11082829:G:A	1.92867e-06	-1.51698	-1.15483
11083445	chr20:11083445:G:A	9.71833e-06	-1.09928e-10	-1.05463
11083589	chr20:11083589:A:G	2.81589e-06	-1.18695	-1.10641
11083655	chr20:11083655:A:G	9.71929e-06	-1.09928e-10	-1.05453
11083757	chr20:11083757:T:C	1.1126e-05	-1.09928e-10	-0.919353
11084040	chr20:11084040:T:C	1.1555e-05	-1.09928e-10	-0.881524
11084339	chr20:11084339:C:T	1.68666e-05	-1.09928e-10	-0.503306
11084583	chr20:11084583:G:A	1.213e-05	-1.09928e-10	-0.832956
11084796	chr20:11084796:T:C	1.16091e-05	-1.09928e-10	-0.876855
11085682	chr20:11085682:A:T	9.90081e-06	-1.09928e-10	-1.03603
11085778	chr20:11085778:A:T	1.22927e-05	-1.09928e-10	-0.819637
11086138	chr20:11086138:G:A	9.01742e-06	-1.09928e-10	-1.12948
11086471	chr20:11086471:T:G	4.59087e-06	-1.12516	-0.679408
11086603	chr20:11086603:C:T	1.49083e-05	-1.09928e-10	-0.626723
11086712	chr20:11086712:G:A	6.91989e-06	-1.39424	-2.28909e-10
11087060	chr20:11087060:C:T	9.6307e-06	-1.09928e-10	-1.06369
11087191	chr20:11087191:G:A	3.90913e-06	-0.823581	-1.14175
11087269	chr20:11087269:C:G	1.07099e-05	-1.09928e-10	-0.957471
11087607	chr20:11087607:T:G	1.17296e-05	-1.09928e-10	-0.866522
11087618	chr20:11087618:G:A	9.56041e-06	-1.09928e-10	-1.07101
11087937	chr20:11087937:C:T	1.04435e-05	-1.09928e-10	-0.98266
11087943	chr20:11087943:C:T	3.6768e-06	-0.868536	-1.15806
11088602	chr20:11088602:A:G	5.10789e-06	-0.745399	-0.952457
11088808	chr20:11088808:T:C	8.03341e-06	-1.24503	-2.28909e-10
11088821	chr20:11088821:T:C	4.65424e-06	-1.05214	-0.738724
11088887	chr20:11088887:A:G	2.04851e-05	0.683843	-0.992788
11089132	chr20:11089132:C:T	1.11353e-05	-1.09928e-10	-0.918525
11089136	chr20:11089136:T:A	3.55849e-06	-0.902895	-1.15641
11090122	chr20:11090122:T:A	2.01377e-05	-1.09928e-10	-0.326048
11090243	chr20:11090243:A:G	6.29652e-06	-0.427816	-1.06083
11090276	chr20:11090276:T:C	3.2206e-06	-1.41114	-0.747933
11090406	chr20:11090406:C:T	1.14077e-05	-1.09928e-10	-0.894354
11090407	chr20:11090407:A:G	4.7733e-06	-0.682979	-1.08262
11090754	chr20:11090754:A:G	9.24096e-06	-1.09928e-10	-1.105
11091370	chr20:11091370:G:A	1.0139e-05	-1.09928e-10	-1.01225
11091521	chr20:11091521:C:T	1.42364e-05	-1.09928e-10	-0.672838
11091624	chr20:11091624:C:A	4.12922e-06	-0.77315	-1.1374
11092137	chr20:11092137:T:C	5.78634e-06	-0.869794	-0.703347
11092741	chr20:11092741:A:G	3.80732e-06	-0.995465	-0.996252
11092840	chr20:11092840:A:C	9.89536e-06	-1.09928e-10	-1.03658
11092985	chr20:11092985:A:G	5.24222e-06	-1.05757	-0.614326
11093288	chr20:11093288:T:C	5.46789e-06	-0.874187	-0.755562
11093342	chr20:11093342:G:A	1.46496e-05	-1.09928e-10	-0.644229
11093564	chr20:11093564:C:T	3.74401e-06	-0.928462	-1.08002
11093989	chr20:11093989:T:C	9.13016e-06	-1.09928e-10	-1.11706
11094012	chr20:11094012:C:T	8.87495e-06	-1.09928e-10	-1.14541
11094109	chr20:11094109:C:T	3.244e-06	-0.995534	-1.1563
11094262	chr20:11094262:A:C	5.88252e-06	-1.55666	-2.28909e-10
11094535	chr20:11094535:A:T	3.35006e-06	-0.961828	-1.15783
11094797	chr20:11094797:C:G	1.10365e-05	-1.09928e-10	-0.927433
11094954	chr20:11094954:C:G	6.77176e-06	-1.41588	-2.28909e-10
11095015	chr20:11095015:C:T	1.05543e-05	-1.09928e-10	-0.97211
11095523	chr20:11095523:A:G	5.13332e-06	-0.761399	-0.93149
11095665	chr20:11095665:T:G	9.89744e-06	-1.09928e-10	-1.03637
11095814	chr20:11095814:G:A	9.28284e-06	-1.09928e-10	-1.10047
11096631	chr20:11096631:G:T	6.73145e-06	-1.42185	-2.28909e-10
11097060	chr20:11097060:C:G	4.43995e-06	-1.07367	-0.764328
11097089	chr20:11097089:C:T	1.53905e-05	-1.09928e-10	-0.594893
11097473	chr20:11097473:G:T	1.48998e-05	-1.09928e-10	-0.627295
11097606	chr20:11097606:G:A	4.45357e-06	-0.800243	-1.03469
11097887	chr20:11097887:T:C	1.51704e-05	-1.09928e-10	-0.609295
11097964	chr20:11097964:C:T	4.47979e-05	0.51251	-0.03899
11098111	chr20:11098111:A:G	1.11754e-05	-1.09928e-10	-0.914925
11098557	chr20:11098557:G:A	1.68276e-05	0.509178	-1.0148
11098629	chr20:11098629:G:A	1.43073e-05	-1.09928e-10	-0.667868
11098747	chr20:11098747:C:T	2.19214e-05	0.853148	-1.09433
11098831	chr20:11098831:C:T	4.95901e-06	-0.846883	-0.880552
11099048	chr20:11099048:A:G	1.22321e-05	-1.09928e-10	-0.824575
11099091	chr20:11099091:A:G	1.13166e-05	0.255768	-1.15814
11099129	chr20:11099129:G:T	9.13016e-06	-1.09928e-10	-1.11706
11099629	chr20:11099629:T:C	8.9142e-06	-1.09928e-10	-1.141
11099660	chr20:11099660:T:G	1.49132e-05	-1.09928e-10	-0.626393
11099743	chr20:11099743:G:A	1.07888e-05	-1.09928e-10	-0.950128
11099912	chr20:11099912:T:C	9.1563e-06	-1.09928e-10	-1.1142
11100086	chr20:11100086:G:A	1.11649e-05	-1.09928e-10	-0.915868
11100272	chr20:11100272:A:G	3.10061e-06	-1.04084	-1.1562
11100444	chr20:11100444:C:T	1.37321e-05	-1.09928e-10	-0.708904
11100586	chr20:11100586:A:C	1.00176e-05	-1.0243	-2.28909e-10
11100932	chr20:11100932:C:G	6.65258e-06	-1.43364	-2.28909e-10
11100959	chr20:11100959:T:A	2.779e-05	-1.09928e-10	-0.00396334
11100986	chr20:11100986:T:C	1.60061e-05	-1.09928e-10	-0.55567
11101015	chr20:11101015:A:G	7.45005e-06	-0.64437	-0.676051
11101576	chr20:11101576:A:G	5.85746e-06	-1.56093	-2.28909e-10
11101715	chr20:11101715:C:T	1.49056e-05	-1.09928e-10	-0.626903
11102423	chr20:11102423:G:T	1.60016e-05	-1.09928e-10	-0.555951
11102486	chr20:11102486:G:A	6.81825e-06	-1.40904	-2.28909e-10
11102524	chr20:11102524:G:A	8.91313e-06	-1.09928e-10	-1.14112
11102919	chr20:11102919:G:A	1.62199e-05	-1.09928e-10	-0.5424
11103308	chr20:11103308:A:C	3.04156e-05	-1.09928e-10	0.086315
11103700	chr20:11103700:C:G	3.4852e-05	-1.09928e-10	0.222468
11103786	chr20:11103786:G:A	3.44402e-06	-1.15352	-0.938485
11104123	chr20:11104123:C:T	1.40949e-05	0.474225	-1.15705
11104565	chr20:11104565:A:C	2.9355e-06	-1.09786	-1.1539
11104572	chr20:11104572:G:A	1.00866e-05	-1.09928e-10	-1.01743
11104587	chr20:11104587:C:T	3.81064e-05	-1.09928e-10	0.311742
11104703	chr20:11104703:C:T	9.36748e-06	-1.09928e-10	-1.0914
11104938	chr20:11104938:CCAGGTAACAAACCTGCACA:C	1.15455e-05	-1.09928e-10	-0.882349
11104984	chr20:11104984:G:A	2.84518e-06	-1.12487	-1.15814
11105168	chr20:11105168:T:C	1.22295e-05	-1.09928e-10	-0.824788
11105424	chr20:11105424:G:A	9.90663e-06	-1.09928e-10	-1.03544
11105456	chr20:11105456:T:A	1.02102e-05	-1.09928e-10	-1.00525
11105982	chr20:11105982:A:G	2.75113e-06	-1.26632	-1.05031
11106192	chr20:11106192:A:C	1.0378e-05	-1.09928e-10	-0.988949
11106201	chr20:11106201:G:C	1.20841e-05	-1.09928e-10	-0.836751
11106438	chr20:11106438:C:A	1.69379e-05	-1.09928e-10	-0.499085
11106484	chr20:11106484:A:G	2.6604e-06	-1.20199	-1.14817
11106488	chr20:11106488:G:A	2.6694e-06	-1.19309	-1.1537
11106526	chr20:11106526:C:T	9.96905e-06	-1.02916	-2.28909e-10
11106575	chr20:11106575:A:G	3.12753e-06	-1.03857	-1.14983
11106648	chr20:11106648:A:G	1.65349e-05	-1.09928e-10	-0.523165
11106697	chr20:11106697:T:C	1.00635e-05	-1.09928e-10	-1.01972
11106906	chr20:11106906:C:T	2.00552e-06	-1.50981	-1.12293
11107285	chr20:11107285:T:C	3.20134e-05	-1.09928e-10	0.137512
11108315	chr20:11108315:C:T	1.73428e-05	-1.09928e-10	-0.475466
11108490	chr20:11108490:C:G	1.36916e-05	-1.09928e-10	-0.711857
11108498	chr20:11108498:A:G	1.3699e-05	-1.09928e-10	-0.711316
11108949	chr20:11108949:C:T	2.10629e-05	-0.281128	-2.28909e-10
11109039	chr20:11109039:G:T	1.04259e-05	-1.09928e-10	-0.984353
11109279	chr20:11109279:T:A	2.11343e-06	-1.50985	-1.07048
11109323	chr20:11109323:T:C	1.27202e-05	-1.09928e-10	-0.785449
11109424	chr20:11109424:C:A	1.07756e-05	-1.43403	0.482679
11109717	chr20:11109717:T:C	2.29931e-05	-1.09928e-10	-0.193446
11109904	chr20:11109904:C:A	6.9849e-06	-1.4462	0.0613086
11110009	chr20:11110009:C:T	3.92246e-06	-1.51077	-0.451154
11110541	chr20:11110541:A:G	7.49583e-06	-1.40209	0.087795
11110686	chr20:11110686:A:G	6.08246e-06	-1.52323	-2.28909e-10
11110810	chr20:11110810:C:T	8.8294e-06	-1.45465	0.3041
11110833	chr20:11110833:C:T	1.34688e-05	-1.09928e-10	-0.728269
11111087	chr20:11111087:T:C	1.14524e-05	-1.09928e-10	-0.890443
11111192	chr20:11111192:A:G	1.05953e-05	-0.54764	-0.420591
11111321	chr20:11111321:A:AC	1.23885e-05	-1.09928e-10	-0.811872
11111342	chr20:11111342:T:C	1.2438e-05	-1.09928e-10	-0.807885
11111396	chr20:11111396:T:C	4.18634e-05	0.748123	-0.342352
11111417	chr20:11111417:A:G	1.18019e-05	-1.09928e-10	-0.860382
11111448	chr20:11111448:C:T	1.2438e-05	-1.09928e-10	-0.807885
11111557	chr20:11111557:G:A	1.20032e-05	-1.09928e-10	-0.843464
11111594	chr20:11111594:T:C	1.1011e-05	-0.45915	-0.470596
11111600	chr20:11111600:T:G	2.93346e-06	-1.11099	-1.14147
11112182	chr20:11112182:TA:T	9.22033e-06	-1.09928e-10	-1.10723
11112396	chr20:11112396:A:T	1.62704e-05	-1.09928e-10	-0.539296
11112789	chr20:11112789:G:GAGAGA	1.19941e-05	-1.09928e-10	-0.844226
11112903	chr20:11112903:C:T	9.39719e-06	-1.09928e-10	-1.08823
11112974	chr20:11112974:T:C	9.4123e-06	-1.09928e-10	-1.08662
11113036	chr20:11113036:A:G	9.35479e-06	-1.09928e-10	-1.09275
11113218	chr20:11113218:G:A	1.90637e-06	-1.55099	-1.13246
11113225	chr20:11113225:C:A	3.33764e-05	0.179208	-2.28909e-10
11113339	chr20:11113339:A:G	6.19752e-06	-1.50449	-2.28909e-10
11113448	chr20:11113448:A:G	2.535e-06	-1.48143	-0.917018
11113787	chr20:11113787:T:A	9.50366e-06	-1.09928e-10	-1.07696
11113861	chr20:11113861:G:A	1.9795e-06	-1.55934	-1.08646
11114382	chr20:11114382:G:A	9.05907e-06	-1.09928e-10	-1.12488
11115092	chr20:11115092:T:C	2.33401e-06	-1.54004	-0.941019
11115884	chr20:11115884:T:C	6.01199e-06	-1.53488	-2.28909e-10
11116022	chr20:11116022:G:A	2.22144e-05	-0.227902	-2.28909e-10
11116146	chr20:11116146:G:A	1.04298e-05	-1.09928e-10	-0.983977
11116217	chr20:11116217:G:C	1.29327e-05	-1.09928e-10	-0.76888
11116411	chr20:11116411:A:G	1.02403e-05	-1.09928e-10	-1.00231
11116413	chr20:11116413:A:G	9.61057e-06	-1.09928e-10	-1.06578
11116439	chr20:11116439:T:A	1.6375e-05	-1.09928e-10	-0.532886
11116507	chr20:11116507:T:C	9.14497e-06	-1.11544	-2.28909e-10
11116521	chr20:11116521:T:A	9.16339e-06	-1.11343	-2.28909e-10
11116541	chr20:11116541:G:A	8.82975e-06	-1.15051	-2.28909e-10
11116710	chr20:11116710:C:T	1.09636e-05	-1.09928e-10	-0.934063
11116794	chr20:11116794:T:C	1.95115e-06	-1.56099	-1.09924
11116874	chr20:11116874:T:C	8.85609e-06	-1.09928e-10	-1.14754
11116999	chr20:11116999:C:T	1.50772e-05	-1.09928e-10	-0.615459
11117191	chr20:11117191:A:G	2.44919e-06	-1.32448	-1.1084
11117197	chr20:11117197:C:G	1.11481e-05	-1.09928e-10	-0.917374
11117372	chr20:11117372:A:G	1.0356e-05	-1.09928e-10	-0.991074
11117412	chr20:11117412:T:A	2.11074e-06	-1.542	-1.0396
11117419	chr20:11117419:G:A	2.1325e-06	-1.54539	-1.02596
11117506	chr20:11117506:C:T	1.16133e-05	-1.09928e-10	-0.876493
11117587	chr20:11117587:G:A	2.42278e-06	-1.55868	-0.88505
11117896	chr20:11117896:A:T	1.61535e-05	-1.09928e-10	-0.546505
11118124	chr20:11118124:A:G	1.20903e-05	-1.09928e-10	-0.836236
11118420	chr20:11118420:T:C	1.44981e-05	-1.09928e-10	-0.654624
11118739	chr20:11118739:T:C	6.3219e-06	-1.48462	-2.28909e-10
11118955	chr20:11118955:T:A	1.36719e-05	-1.09928e-10	-0.713299
11119285	chr20:11119285:A:G	2.35054e-06	-1.49821	-0.975786
11120057	chr20:11120057:GAGAA:G	2.06519e-05	-1.09928e-10	-0.300833
11120074	chr20:11120074:A:T	2.91463e-06	-1.55748	-0.701422
11120399	chr20:11120399:C:T	1.04693e-05	-1.09928e-10	-0.98019
11120462	chr20:11120462:G:T	1.72108e-05	-0.483102	-2.28909e-10
11120592	chr20:11120592:A:G	1.04443e-05	-1.09928e-10	-0.982587
11120741	chr20:11120741:A:G	6.00681e-06	-1.53575	-2.28909e-10
11120972	chr20:11120972:A:C	8.77386e-06	-1.09928e-10	-1.15686
11121061	chr20:11121061:C:T	5.39529e-05	-1.09928e-10	0.65947
11121066	chr20:11121066:T:C	2.27334e-06	-1.54088	-0.966509
11121235	chr20:11121235:T:A	3.60927e-05	-1.09928e-10	0.25745
11121407	chr20:11121407:A:G	1.23048e-05	-0.818654	-2.28909e-10
11121454	chr20:11121454:G:A	8.89402e-06	-1.09928e-10	-1.14326
11121532	chr20:11121532:A:G	2.93594e-06	-1.45072	-0.800891
11121870	chr20:11121870:A:G	1.55849e-05	-1.09928e-10	-0.582341
11122513	chr20:11122513:G:A	2.08739e-06	-1.48517	-1.10756
11122746	chr20:11122746:TAA:T	1.47622e-05	-1.09928e-10	-0.636574
11123096	chr20:11123096:A:T	9.4231e-06	-1.09928e-10	-1.08548
11123356	chr20:11123356:A:T	9.37753e-06	-1.09928e-10	-1.09033
11123358	chr20:11123358:C:A	2.27111e-05	-1.09928e-10	-0.205788
11123370	chr20:11123370:A:T	1.85368e-06	-1.55356	-1.15791
11123382	chr20:11123382:T:A	4.99588e-05	-1.09928e-10	0.582557
11123458	chr20:11123458:C:T	1.26089e-05	-1.09928e-10	-0.794237
11123725	chr20:11123725:G:C	2.09047e-05	-1.09928e-10	-0.288667
11123731	chr20:11123731:A:G	1.44514e-05	-1.09928e-10	-0.657848
11124102	chr20:11124102:G:A	7.71879e-06	-1.28498	-2.28909e-10
11124542	chr20:11124542:T:C	8.76888e-06	-1.09928e-10	-1.15743
11124745	chr20:11124745:G:A	2.31933e-06	-1.54418	-0.943183
11125144	chr20:11125144:G:A	5.42395e-05	-1.09928e-10	0.664768
11125172	chr20:11125172:A:G	2.07675e-05	-1.09928e-10	-0.295252
11125355	chr20:11125355:C:A	1.24022e-05	-1.09928e-10	-0.810771
11125509	chr20:11125509:G:C	2.01195e-05	-1.09928e-10	-0.326954
11125673	chr20:11125673:A:G	1.04231e-05	-1.09928e-10	-0.98462
11126180	chr20:11126180:T:C	1.20904e-05	-1.09928e-10	-0.836234
11126229	chr20:11126229:G:T	1.22175e-05	-1.09928e-10	-0.82577
11126336	chr20:11126336:A:G	1.20832e-05	-1.09928e-10	-0.836821
11126411	chr20:11126411:A:G	1.01534e-05	-1.09928e-10	-1.01083
11126714	chr20:11126714:C:T	4.04134e-05	-1.09928e-10	0.370521
11126730	chr20:11126730:T:G	1.21456e-05	-1.09928e-10	-0.831678
11126738	chr20:11126738:G:A	1.95727e-06	-1.5198	-1.13729
11126873	chr20:11126873:G:A	2.21339e-05	-1.09928e-10	-0.23153
11127183	chr20:11127183:C:T	1.30549e-05	-1.09928e-10	-0.759479
11127216	chr20:11127216:T:G	1.42326e-05	-1.09928e-10	-0.673104
11127552	chr20:11127552:A:G	2.16616e-05	-0.2531	-2.28909e-10
11128069	chr20:11128069:T:C	1.04847e-05	-1.09928e-10	-0.978721
11128112	chr20:11128112:G:A	2.04324e-05	-1.09928e-10	-0.31152
11128370	chr20:11128370:C:T	1.21438e-05	-1.09928e-10	-0.831826
11128546	chr20:11128546:C:G	1.25927e-05	-1.09928e-10	-0.795526
11128593	chr20:11128593:G:A	1.22098e-05	-1.09928e-10	-0.826399
11128984	chr20:11128984:T:G	1.32976e-05	-1.09928e-10	-0.741056
11129005	chr20:11129005:T:G	2.2605e-06	-1.54981	-0.963245
11129106	chr20:11129106:G:C	1.21921e-05	-1.09928e-10	-0.827854
11129364	chr20:11129364:G:A	7.39179e-06	-1.32827	-2.28909e-10
11129685	chr20:11129685:T:C	1.01165e-05	-1.09928e-10	-1.01448
11129692	chr20:11129692:C:T	2.26606e-06	-1.54267	-0.967927
11130306	chr20:11130306:T:C	2.40879e-06	-1.51612	-0.933401
11130314	chr20:11130314:A:T	2.28204e-06	-1.53833	-0.965236
11130491	chr20:11130491:G:A	1.38565e-05	-1.09928e-10	-0.699884
11130601	chr20:11130601:G:C	1.42953e-05	-1.09928e-10	-0.668707
11130640	chr20:11130640:T:G	1.33661e-05	-1.09928e-10	-0.735923
11130761	chr20:11130761:C:A	2.04244e-05	-1.09928e-10	-0.311913
11131267	chr20:11131267:T:C	2.68827e-05	-1.09928e-10	-0.0371598
11131272	chr20:11131272:G:A	1.4209e-05	-1.09928e-10	-0.674768
11131290	chr20:11131290:G:A	8.8408e-06	-1.09928e-10	-1.14926
11131605	chr20:11131605:A:G	1.67188e-05	-1.09928e-10	-0.512106
11131905	chr20:11131905:A:C	2.66915e-06	-1.42222	-0.924664
11132568	chr20:11132568:T:C	1.65902e-05	-1.09928e-10	-0.519828
11132815	chr20:11132815:C:T	4.11408e-05	-1.09928e-10	0.38836
11133191	chr20:11133191:A:C	1.94813e-06	-1.54402	-1.11776
11133284	chr20:11133284:A:G	1.43655e-05	-1.09928e-10	-0.663809
11133947	chr20:11133947:A:C	1.67188e-05	-1.09928e-10	-0.512106
11134155	chr20:11134155:A:G	2.35099e-06	-1.51268	-0.961126
11134379	chr20:11134379:G:A	9.25347e-06	-1.09928e-10	-1.10364
11134495	chr20:11134495:T:C	8.97981e-06	-1.09928e-10	-1.13366
11134946	chr20:11134946:T:C	5.97167e-06	-1.54161	-2.28909e-10
11134966	chr20:11134966:T:C	9.29315e-06	-1.09928e-10	-1.09936
11135084	chr20:11135084:C:T	2.23353e-06	-1.53135	-0.993701
11135402	chr20:11135402:C:T	1.63435e-05	-1.09928e-10	-0.534809
11135518	chr20:11135518:G:A	9.57642e-06	-1.09928e-10	-1.06934
11135544	chr20:11135544:A:G	3.42946e-06	-1.54256	-0.553677
11136117	chr20:11136117:T:C	2.12248e-06	-1.50307	-1.07299
11136525	chr20:11136525:A:G	2.97157e-06	-1.39607	-0.843482
11137069	chr20:11137069:G:A	1.6816e-05	-1.09928e-10	-0.506309
11137093	chr20:11137093:T:C	7.55394e-06	-1.30657	-2.28909e-10
11137167	chr20:11137167:T:C	2.47304e-06	-1.51813	-0.905064
11137168	chr20:11137168:G:A	1.74441e-05	-1.09928e-10	-0.469639
11137397	chr20:11137397:T:C	2.06075e-06	-1.47603	-1.12954
11137808	chr20:11137808:A:G	2.88302e-06	-1.44433	-0.825476
11138081	chr20:11138081:C:T	1.1558e-05	-1.09928e-10	-0.881263
11138663	chr20:11138663:C:T	2.12063e-06	-1.54143	-1.0355
11139274	chr20:11139274:C:G	3.90301e-06	-0.938577	-1.02832
11139415	chr20:11139415:A:G	1.49399e-05	-1.09928e-10	-0.624604
11139440	chr20:11139440:T:A	2.31428e-06	-1.54297	-0.946577
11139719	chr20:11139719:T:C	1.90886e-06	-1.55325	-1.12889
11140268	chr20:11140268:C:T	2.06323e-06	-1.53939	-1.06498
11140355	chr20:11140355:A:G	2.04008e-06	-1.54657	-1.06908
11140383	chr20:11140383:C:T	2.14473e-06	-1.52523	-1.0404
11140779	chr20:11140779:G:C	3.49032e-06	-1.55498	-0.523673
11140960	chr20:11140960:A:G	1.99805e-06	-1.55532	-1.08115
11141141	chr20:11141141:T:C	1.42753e-05	-1.09928e-10	-0.670111
11141216	chr20:11141216:A:G	1.46324e-05	-1.09928e-10	-0.6454
11141493	chr20:11141493:C:T	1.50707e-05	-1.09928e-10	-0.615892
11141588	chr20:11141588:G:A	1.66673e-05	-1.09928e-10	-0.515192
11141791	chr20:11141791:A:C	2.69625e-06	-1.4138	-0.922982
11141865	chr20:11141865:A:G	1.43093e-05	-1.09928e-10	-0.667728
11141945	chr20:11141945:C:T	5.86832e-06	-1.55907	-2.28909e-10
11142021	chr20:11142021:T:C	2.16759e-06	-1.53946	-1.01557
11142086	chr20:11142086:G:A	2.22066e-05	-1.09928e-10	-0.228252
11142140	chr20:11142140:C:T	3.82813e-06	-1.38737	-0.598899
11142160	chr20:11142160:C:T	2.10296e-06	-1.54362	-1.04167
11142457	chr20:11142457:T:C	2.00945e-06	-1.49914	-1.13164
11142719	chr20:11142719:G:A	9.29097e-06	-1.09928e-10	-1.0996
11143015	chr20:11143015:G:T	2.03281e-06	-1.55755	-1.06167
11143458	chr20:11143458:C:T	1.35638e-05	-1.09928e-10	-0.721235
11143720	chr20:11143720:C:G	2.65893e-06	-1.56019	-0.790524
11144034	chr20:11144034:A:C	1.86093e-06	-1.56099	-1.14658
11144157	chr20:11144157:C:G	2.74965e-06	-1.55034	-0.766824
11144227	chr20:11144227:A:G	1.34036e-05	-1.09928e-10	-0.733119
11144320	chr20:11144320:T:A	1.64289e-05	-1.09928e-10	-0.529601
11144379	chr20:11144379:T:A	1.51069e-05	-1.09928e-10	-0.613492
11144541	chr20:11144541:A:C	2.40304e-06	-1.55616	-0.895743
11144574	chr20:11144574:A:G	2.04162e-05	-1.09928e-10	-0.312311
11144619	chr20:11144619:A:T	1.35483e-05	-1.09928e-10	-0.722383
11144792	chr20:11144792:G:C	3.16814e-06	-1.54475	-0.63075
11145033	chr20:11145033:A:G	1.20163e-05	-1.09928e-10	-0.842377
11145064	chr20:11145064:C:A	1.22517e-05	-1.09928e-10	-0.82298
11145308	chr20:11145308:T:G	8.8736e-06	-1.09928e-10	-1.14556
11145412	chr20:11145412:T:A	3.34979e-06	-1.49435	-0.625391
11145827	chr20:11145827:T:C	1.62028e-05	-1.09928e-10	-0.543455
11145844	chr20:11145844:A:G	2.01712e-06	-1.54922	-1.07776
11146321	chr20:11146321:C:T	3.45817e-06	-1.5374	-0.550505
11146663	chr20:11146663:T:C	9.91223e-06	-1.09928e-10	-1.03487
11146797	chr20:11146797:G:A	9.31585e-06	-1.09928e-10	-1.09692
11147131	chr20:11147131:T:G	3.36059e-06	-1.55255	-0.563973
11147252	chr20:11147252:C:T	3.31473e-06	-1.5512	-0.579065
11147525	chr20:11147525:C:T	3.34007e-06	-1.55368	-0.568966
11147776	chr20:11147776:C:T	2.08491e-06	-1.55281	-1.0411
11147877	chr20:11147877:T:A	1.06072e-05	-1.09928e-10	-0.967113
11147990	chr20:11147990:A:T	9.23296e-06	-1.09928e-10	-1.10586
11148005	chr20:11148005:A:G	3.32082e-06	-1.55791	-0.57052
11148370	chr20:11148370:G:A	8.77509e-06	-1.09928e-10	-1.15672
11148848	chr20:11148848:CTGT:C	8.867e-06	-1.09928e-10	-1.1463
11149191	chr20:11149191:C:T	9.23134e-06	-1.09928e-10	-1.10604
11149197	chr20:11149197:G:A	3.76918e-06	-1.39145	-0.61033
11149439	chr20:11149439:A:G	3.38464e-06	-1.55549	-0.553903
11149634	chr20:11149634:G:A	2.18473e-05	-1.09928e-10	-0.244565
11150492	chr20:11150492:T:G	2.33404e-06	-1.55124	-0.929804
11150534	chr20:11150534:G:A	3.38541e-06	-1.55195	-0.557214
11150592	chr20:11150592:T:G	8.79649e-06	-1.09928e-10	-1.15429
11150647	chr20:11150647:C:T	1.05816e-05	-1.09928e-10	-0.969521
11150666	chr20:11150666:C:T	9.68824e-06	-1.09928e-10	-1.05773
11150951	chr20:11150951:T:C	3.23834e-06	-1.56003	-0.593555
11151129	chr20:11151129:G:A	9.67416e-06	-1.09928e-10	-1.05918
11151216	chr20:11151216:G:A	2.68068e-06	-1.55655	-0.786017
11151264	chr20:11151264:G:A	1.75937e-05	-1.09928e-10	-0.461103
11151663	chr20:11151663:C:T	3.29812e-06	-1.54512	-0.59017
11151706	chr20:11151706:C:T	4.32528e-06	-1.54806	-0.316105
11151953	chr20:11151953:C:T	1.14555e-05	-1.09928e-10	-0.890171
11152112	chr20:11152112:A:T	9.20765e-06	-1.09928e-10	-1.10861
11152136	chr20:11152136:T:C	1.01756e-05	-1.09928e-10	-1.00865
11152406	chr20:11152406:G:A	1.51019e-05	-1.09928e-10	-0.613819
11152661	chr20:11152661:G:C	3.01611e-06	-1.54078	-0.683894
11152700	chr20:11152700:G:A	1.04048e-05	-1.09928e-10	-0.986375
11153194	chr20:11153194:T:G	1.04724e-05	-1.09928e-10	-0.979898
11153357	chr20:11153357:C:T	3.02623e-06	-1.53675	-0.68457
11153879	chr20:11153879:T:C	2.6789e-05	-1.09928e-10	-0.0406511
11153899	chr20:11153899:T:C	8.93068e-06	-1.09928e-10	-1.13915
11154259	chr20:11154259:C:T	1.87647e-06	-1.54956	-1.14969
11154567	chr20:11154567:T:A	5.94221e-06	-1.54656	-2.28909e-10
11154701	chr20:11154701:G:A	3.71562e-05	-1.09928e-10	0.286488
11154869	chr20:11154869:T:C	1.39338e-05	-1.09928e-10	-0.694324
11155074	chr20:11155074:A:T	1.19233e-05	-1.09928e-10	-0.850143
11155190	chr20:11155190:G:A	1.17651e-05	-1.09928e-10	-0.863502
11155426	chr20:11155426:T:A	2.18811e-06	-1.54643	-0.999178
11155893	chr20:11155893:T:C	1.37252e-05	-1.09928e-10	-0.709407
11155951	chr20:11155951:T:C	1.23054e-05	-1.09928e-10	-0.818601
11156166	chr20:11156166:G:A	2.99805e-06	-1.53208	-0.698599
11156206	chr20:11156206:C:T	2.37266e-06	-1.54269	-0.921942
11156245	chr20:11156245:T:G	1.45658e-05	-1.09928e-10	-0.649966
11156344	chr20:11156344:A:C	1.0207e-05	-1.09928e-10	-1.00557
11156859	chr20:11156859:A:T	9.93541e-06	-1.09928e-10	-1.03254
11156863	chr20:11156863:G:A	1.58548e-05	-1.09928e-10	-0.565167
11157071	chr20:11157071:T:G	2.16615e-06	-1.53723	-1.01846
11157148	chr20:11157148:A:T	3.45876e-06	-1.519	-0.568728
11157389	chr20:11157389:G:A	6.53037e-06	-1.45218	-2.28909e-10
11157581	chr20:11157581:A:G	2.72657e-06	-1.56088	-0.764718
11157689	chr20:11157689:T:C	1.07919e-05	-1.09928e-10	-0.949845
11157712	chr20:11157712:C:T	9.49954e-06	-1.09928e-10	-1.0774
11157771	chr20:11157771:T:C	1.05562e-05	-1.09928e-10	-0.971929
11158013	chr20:11158013:A:G	9.9474e-06	-1.03133	-2.28909e-10
11158549	chr20:11158549:A:C	1.07432e-05	-1.09928e-10	-0.954371
11158632	chr20:11158632:T:C	6.64818e-06	-1.37243	-0.0618698
11158633	chr20:11158633:G:A	1.04024e-05	-1.09928e-10	-0.986601
11158765	chr20:11158765:A:G	1.31827e-05	-1.09928e-10	-0.749733
11159106	chr20:11159106:G:C	8.99771e-06	-1.09928e-10	-1.13167
11159133	chr20:11159133:T:C	1.2732e-05	-1.09928e-10	-0.78452
11159414	chr20:11159414:A:G	2.21703e-05	-1.09928e-10	-0.22989
11159665	chr20:11159665:GCA:G	9.53674e-06	-1.09928e-10	-1.07349
11159829	chr20:11159829:C:T	5.85741e-06	-1.56093	-2.28909e-10
11160432	chr20:11160432:A:G	9.53962e-06	-1.09928e-10	-1.07319
11160527	chr20:11160527:G:A	1.23452e-05	-1.09928e-10	-0.815377
11160605	chr20:11160605:G:C	6.87117e-06	-1.40131	-2.28909e-10
11161106	chr20:11161106:A:G	1.75535e-05	-0.463386	-2.28909e-10
11161184	chr20:11161184:C:T	3.16026e-05	-1.09928e-10	0.124598
11161335	chr20:11161335:G:A	0.000158878	-1.09928e-10	1.7395
11161447	chr20:11161447:G:A	2.87012e-06	-1.18996	-1.08432
11161664	chr20:11161664:A:T	1.18522e-05	-1.09928e-10	-0.856127
11161755	chr20:11161755:T:TGTC	9.92407e-06	-1.09928e-10	-1.03368
11161999	chr20:11161999:A:G	8.76451e-06	-1.09928e-10	-1.15793
11162212	chr20:11162212:T:C	3.03114e-05	-1.09928e-10	0.0828841
11162385	chr20:11162385:T:G	1.26311e-05	-1.09928e-10	-0.792479
11163007	chr20:11163007:CTT:C	3.14823e-06	-1.03187	-1.14993
11163084	chr20:11163084:A:G	7.52265e-06	-1.31072	-2.28909e-10
11163354	chr20:11163354:CT:C	6.99183e-06	-1.3839	-2.28909e-10
11163375	chr20:11163375:A:G	1.04064e-05	-1.09928e-10	-0.986219
11163690	chr20:11163690:G:A	8.87449e-06	-1.50037	0.354908
11163812	chr20:11163812:G:A	1.62374e-05	-1.09928e-10	-0.541323
11163836	chr20:11163836:T:C	8.41773e-06	-1.55593	0.357629
11163899	chr20:11163899:C:T	1.92259e-05	-1.09928e-10	-0.372383
11164287	chr20:11164287:T:G	1.22668e-05	-1.09928e-10	-0.821744
11164316	chr20:11164316:T:C	0.000160337	-1.09928e-10	1.74864
11164843	chr20:11164843:T:C	6.82384e-06	-1.18129	-0.226928
11165074	chr20:11165074:G:A	9.66387e-06	-1.09928e-10	-1.06025
11165228	chr20:11165228:G:A	9.09379e-06	-1.09928e-10	-1.12105
11165264	chr20:11165264:ACT:A	3.21304e-06	-1.34453	-0.816896
11165352	chr20:11165352:A:T	2.37339e-06	-1.5263	-0.938019
11165512	chr20:11165512:T:C	6.05481e-05	-1.09928e-10	0.774797
11165653	chr20:11165653:C:T	1.8012e-05	-0.437604	-2.28909e-10
11165889	chr20:11165889:G:A	1.88721e-05	-1.09928e-10	-0.390957
11166067	chr20:11166067:G:A	8.76532e-06	-1.09928e-10	-1.15784
11166299	chr20:11166299:C:T	1.42874e-05	-1.09928e-10	-0.669261
11166884	chr20:11166884:A:G	2.52232e-06	-1.54189	-0.861577
11167078	chr20:11167078:C:A	1.9747e-06	-1.54604	-1.10218
11167679	chr20:11167679:G:A	1.99021e-06	-1.55904	-1.08136
11167843	chr20:11167843:G:C	1.60058e-05	-1.09928e-10	-0.555688
11167980	chr20:11167980:A:G	2.07411e-06	-1.50835	-1.09076
11168270	chr20:11168270:G:A	1.94979e-06	-1.56013	-1.1008
11169327	chr20:11169327:C:T	3.72632e-06	-0.901651	-1.11157
11169789	chr20:11169789:T:G	3.76736e-06	-0.874503	-1.12776
11170309	chr20:11170309:T:A	2.21752e-05	-1.09928e-10	-0.229667
11170371	chr20:11170371:C:G	1.97922e-06	-1.56091	-1.08503
11170731	chr20:11170731:T:C	3.65723e-06	-0.881329	-1.15061
11171596	chr20:11171596:A:C	1.96037e-06	-1.55949	-1.09601
11171922	chr20:11171922:G:A	3.57061e-06	-1.07505	-0.980853
11171986	chr20:11171986:T:G	2.13633e-06	-1.54888	-1.02068
11172105	chr20:11172105:T:A	1.13858e-05	-1.09928e-10	-0.896272
11172372	chr20:11172372:G:A	1.17837e-05	-1.09928e-10	-0.861925
11172611	chr20:11172611:A:G	8.7637e-06	-1.09928e-10	-1.15802
11173046	chr20:11173046:A:G	9.60147e-06	-1.09928e-10	-1.06673
11173452	chr20:11173452:A:G	2.03497e-06	-1.55792	-1.06024
11173681	chr20:11173681:T:C	3.76344e-06	-0.863261	-1.14005
11174191	chr20:11174191:C:A	3.31928e-06	-0.993151	-1.13574
11174437	chr20:11174437:G:A	3.82623e-06	-1.00863	-0.978131
11174535	chr20:11174535:T:C	1.01767e-05	-1.09928e-10	-1.00854
11174554	chr20:11174554:A:G	3.46523e-06	-0.928494	-1.15737
11175052	chr20:11175052:C:T	2.35686e-06	-1.50192	-0.969388
11175691	chr20:11175691:A:G	1.66608e-05	-1.09928e-10	-0.515581
11176127	chr20:11176127:T:C	4.08874e-06	-1.06605	-0.854353
11176363	chr20:11176363:A:T	3.93743e-06	-0.900951	-1.05716
11176618	chr20:11176618:A:T	3.94205e-06	-0.997351	-0.959588
11177082	chr20:11177082:C:T	2.14227e-06	-1.56061	-1.00616
11177166	chr20:11177166:G:A	3.52146e-06	-0.981206	-1.08856
11177430	chr20:11177430:A:G	3.79927e-06	-0.958155	-1.03568
11177574	chr20:11177574:A:G	1.80879e-05	-1.09928e-10	-0.433399
11177740	chr20:11177740:T:C	1.62586e-05	-1.09928e-10	-0.54002
11178142	chr20:11178142:A:G	2.54216e-05	-1.09928e-10	-0.0930418
11178211	chr20:11178211:C:T	9.70687e-06	-1.09928e-10	-1.05581
11178489	chr20:11178489:A:G	1.2829e-05	-1.09928e-10	-0.776931
11178634	chr20:11178634:T:C	3.43326e-06	-1.05907	-1.03606
11178765	chr20:11178765:T:G	2.16292e-05	-1.09928e-10	-0.254596
11178883	chr20:11178883:A:G	2.02246e-06	-1.54947	-1.07485
11179084	chr20:11179084:T:A	5.91176e-06	-1.5517	-2.28909e-10
11179425	chr20:11179425:G:A	2.67119e-06	-1.45246	-0.893655
11179622	chr20:11179622:A:G	2.5994e-06	-1.21792	-1.15544
11179715	chr20:11179715:C:T	3.55455e-06	-1.00107	-1.05934
11179881	chr20:11179881:G:A	5.98346e-06	-1.53964	-2.28909e-10
11180364	chr20:11180364:C:A	1.35454e-05	-1.09928e-10	-0.722592
11180802	chr20:11180802:G:A	2.58602e-06	-1.47038	-0.908139
11180973	chr20:11180973:T:A	2.95642e-06	-1.55917	-0.685495
11181104	chr20:11181104:C:T	3.59774e-06	-0.988508	-1.05983
11181522	chr20:11181522:ATTT:A	5.87816e-06	-1.5574	-2.28909e-10
11181685	chr20:11181685:T:C	2.53037e-05	-1.09928e-10	-0.0976896
11181860	chr20:11181860:TAGTC:T	3.47616e-06	-1.00601	-1.0767
11181995	chr20:11181995:G:A	3.53999e-06	-0.947892	-1.11663
11182401	chr20:11182401:T:C	2.06625e-06	-1.55654	-1.04637
11183012	chr20:11183012:A:G	9.22765e-06	-1.09928e-10	-1.10644
11183174	chr20:11183174:A:G	9.60203e-06	-1.09928e-10	-1.06667
11183234	chr20:11183234:T:C	2.52288e-06	-1.53156	-0.871678
11183321	chr20:11183321:C:T	8.78589e-06	-1.09928e-10	-1.15549
11183542	chr20:11183542:G:A	3.81622e-06	-1.5167	-0.472683
11183647	chr20:11183647:T:C	4.44718e-06	-0.93227	-0.904101
11183661	chr20:11183661:C:A	1.98625e-06	-1.55097	-1.09143
11183769	chr20:11183769:T:C	5.95172e-06	-1.54496	-2.28909e-10
11183864	chr20:11183864:G:C	1.70838e-05	-1.09928e-10	-0.490513
11184166	chr20:11184166:A:G	1.363e-05	-1.09928e-10	-0.716365
11184362	chr20:11184362:C:T	2.00811e-06	-1.55099	-1.08046
11184600	chr20:11184600:C:T	2.08632e-06	-1.48964	-1.1036
11184660	chr20:11184660:T:C	6.79348e-06	-0.300359	-1.11232
11184774	chr20:11184774:T:C	2.25316e-05	-1.09928e-10	-0.213722
11184843	chr20:11184843:G:A	3.3569e-06	-1.02123	-1.09639
11184919	chr20:11184919:C:T	8.76279e-06	-1.09928e-10	-1.15813
11185166	chr20:11185166:T:G	3.31079e-06	-1.02327	-1.10818
11185524	chr20:11185524:A:G	5.80264e-06	-1.53948	-0.0308523
11185756	chr20:11185756:G:A	8.79963e-06	-1.09928e-10	-1.15393
11185826	chr20:11185826:A:G	1.39183e-05	-1.43701	0.74157
11185830	chr20:11185830:A:C	3.91704e-06	-1.05875	-0.904558
11185930	chr20:11185930:C:T	8.66723e-06	-1.16909	-2.28909e-10
11185979	chr20:11185979:G:A	4.17484e-06	-0.846568	-1.053
11186161	chr20:11186161:G:A	3.49816e-06	-1.05745	-1.01895
11186227	chr20:11186227:C:A	1.94271e-06	-1.55001	-1.11455
11186278	chr20:11186278:C:T	2.14556e-05	-1.09928e-10	-0.262655
11186291	chr20:11186291:G:A	1.1681e-05	-1.09928e-10	-0.870679
11186530	chr20:11186530:C:T	1.10446e-05	-0.9267	-2.28909e-10
11186969	chr20:11186969:T:C	4.22204e-06	-0.983579	-0.904743
11187222	chr20:11187222:A:G	1.24044e-05	-1.09928e-10	-0.810591
11187463	chr20:11187463:G:A	8.78624e-06	-1.09928e-10	-1.15545
11187565	chr20:11187565:A:G	2.03279e-06	-1.51792	-1.10132
11187757	chr20:11187757:T:C	5.53288e-06	-1.02025	-0.59768
11187870	chr20:11187870:A:G	6.69617e-06	-0.943719	-0.483387
11188021	chr20:11188021:G:A	2.14586e-06	-1.4951	-1.07
11188589	chr20:11188589:T:G	8.80789e-06	-1.09928e-10	-1.15299
11188783	chr20:11188783:A:C	8.78914e-06	-1.09928e-10	-1.15512
11188826	chr20:11188826:T:C	4.21316e-05	-1.09928e-10	0.412158
11188955	chr20:11188955:C:T	3.32615e-06	-1.44108	-0.685743
11189069	chr20:11189069:T:C	9.76812e-06	-1.09928e-10	-1.04952
11189246	chr20:11189246:C:G	2.10521e-05	-0.281643	-2.28909e-10
11189324	chr20:11189324:C:T	3.01274e-06	-1.10552	-1.12027
11189379	chr20:11189379:G:A	2.91916e-06	-1.1061	-1.15125
11189467	chr20:11189467:G:A	8.895e-06	-1.09928e-10	-1.14315
11189675	chr20:11189675:G:A	4.58178e-06	-1.11152	-0.695039
11189726	chr20:11189726:C:A	1.37749e-05	-1.09928e-10	-0.705795
11189918	chr20:11189918:T:C	6.32429e-06	-1.48424	-2.28909e-10
11189958	chr20:11189958:G:A	3.04828e-06	-1.09132	-1.12275
11190100	chr20:11190100:A:T	4.75853e-06	-1.16192	-0.60678
11190198	chr20:11190198:C:G	1.30446e-05	-0.760267	-2.28909e-10
11190422	chr20:11190422:G:A	4.88252e-06	-1.12758	-0.615395
11190508	chr20:11190508:A:G	2.73691e-05	-1.09928e-10	-0.0192263
11190793	chr20:11190793:C:T	4.72462e-06	-1.15462	-0.621237
11190923	chr20:11190923:G:A	1.20339e-05	-1.09928e-10	-0.840914
11191104	chr20:11191104:T:C	9.70788e-06	-1.0557	-2.28909e-10
11191166	chr20:11191166:A:G	1.53565e-05	-1.09928e-10	-0.597105
11191180	chr20:11191180:C:T	4.58741e-06	-1.12931	-0.67602
11192055	chr20:11192055:C:G	3.20068e-06	-1.3629	-0.802376
11192653	chr20:11192653:A:G	1.08298e-05	-1.09928e-10	-0.946337
11192656	chr20:11192656:A:G	9.07139e-06	-1.09928e-10	-1.12352
11192658	chr20:11192658:A:C	1.08363e-05	-1.09928e-10	-0.945743
11192764	chr20:11192764:A:G	4.49957e-05	0.477925	-2.28909e-10
11192808	chr20:11192808:A:G	3.12688e-06	-1.0673	-1.12131
11193378	chr20:11193378:T:A	9.12797e-06	-1.09928e-10	-1.1173
11193839	chr20:11193839:C:A	1.73143e-05	-0.477111	-2.28909e-10
11194394	chr20:11194394:C:G	3.33209e-05	0.177542	-2.28909e-10
11194821	chr20:11194821:T:C	7.43914e-06	-0.707389	-0.614497
11195474	chr20:11195474:C:T	6.4321e-06	-1.50921	0.0418651
11195542	chr20:11195542:A:G	6.47853e-06	-1.50554	0.045394
11195653	chr20:11195653:T:C	8.0293e-06	-0.125353	-1.12019
11196325	chr20:11196325:G:T	8.96638e-06	-1.09928e-10	-1.13516
11196638	chr20:11196638:T:C	7.08253e-06	-0.257402	-1.11361
11196674	chr20:11196674:C:T	4.51284e-06	-1.01228	-0.809434
11196802	chr20:11196802:G:A	9.59085e-06	-1.09928e-10	-1.06783
11196881	chr20:11196881:G:A	3.40961e-06	-1.02305	-1.07899
11197103	chr20:11197103:G:A	6.55402e-06	-1.51063	0.0620681
11197157	chr20:11197157:T:A	9.61064e-06	-1.09928e-10	-1.06577
11197339	chr20:11197339:T:A	3.24847e-06	-1.12236	-1.0281
11197349	chr20:11197349:G:A	5.7177e-06	-0.450897	-1.13418
11197352	chr20:11197352:CT:C	3.25407e-06	-1.14249	-1.00625
11197391	chr20:11197391:C:T	5.37554e-06	-0.518392	-1.12839
11198301	chr20:11198301:T:A	3.47737e-06	-1.01805	-1.06431
11198394	chr20:11198394:C:A	7.41518e-06	-1.32511	-2.28909e-10
11198400	chr20:11198400:A:G	9.73214e-06	-0.864591	-0.188617
11198617	chr20:11198617:C:T	6.20569e-06	-1.50318	-2.28909e-10
11198635	chr20:11198635:G:A	8.91389e-06	-1.09928e-10	-1.14103
11198648	chr20:11198648:G:A	9.54293e-06	-1.09928e-10	-1.07284
11198760	chr20:11198760:T:A	0.000138584	-1.09928e-10	1.60283
11199110	chr20:11199110:G:A	1.24725e-05	-1.09928e-10	-0.805113
11199185	chr20:11199185:A:G	1.00218e-05	-1.09928e-10	-1.02388
11199438	chr20:11199438:A:G	3.88762e-06	-0.895015	-1.07583
11199506	chr20:11199506:G:A	9.4641e-06	-1.09928e-10	-1.08114
11199583	chr20:11199583:A:ACAGAAAATG	3.19086e-06	-1.14156	-1.02679
11199699	chr20:11199699:G:A	8.91667e-06	-1.09928e-10	-1.14072
11200051	chr20:11200051:C:T	0.000106458	1.33911	-2.28909e-10
11200052	chr20:11200052:A:C	2.40255e-06	-1.48443	-0.967675
11200126	chr20:11200126:T:C	2.37195e-06	-1.50032	-0.964611
11200220	chr20:11200220:G:A	2.32951e-06	-1.52182	-0.96116
11200275	chr20:11200275:A:G	3.73983e-06	-0.988083	-1.02152
11200468	chr20:11200468:A:C	3.9378e-05	-1.09928e-10	0.344567
11200563	chr20:11200563:A:T	4.96659e-06	-1.47831	-0.247599
11200812	chr20:11200812:T:C	8.84499e-06	-1.09928e-10	-1.14879
11200998	chr20:11200998:A:G	9.43143e-06	-1.09928e-10	-1.08459
11201227	chr20:11201227:T:C	1.17742e-05	-1.09928e-10	-0.862732
11201353	chr20:11201353:G:A	2.22691e-06	-1.49175	-1.03627
11201471	chr20:11201471:A:C	3.26512e-06	-1.11571	-1.02963
11201495	chr20:11201495:C:A	4.18635e-05	-1.09928e-10	0.405772
11201582	chr20:11201582:T:A	1.14197e-05	-1.09928e-10	-0.893306
11201873	chr20:11201873:G:A	5.19325e-05	0.621303	-2.28909e-10
11202097	chr20:11202097:T:A	3.12973e-05	-1.09928e-10	0.11489
11202286	chr20:11202286:A:G	3.8178e-05	-1.09928e-10	0.313618
11202408	chr20:11202408:A:G	2.39948e-06	-1.34031	-1.11308
11202776	chr20:11202776:T:A	8.86376e-06	-1.09928e-10	-1.14667
11202828	chr20:11202828:C:T	9.68387e-06	-1.09928e-10	-1.05818
11202830	chr20:11202830:G:C	3.04265e-05	-1.09928e-10	0.0866721
11203260	chr20:11203260:A:G	3.58144e-05	-1.09928e-10	0.249707
11203519	chr20:11203519:G:A	1.40019e-05	-1.09928e-10	-0.689446
11203592	chr20:11203592:C:T	3.49046e-06	-1.05127	-1.02734
11203593	chr20:11203593:G:A	6.22322e-06	-1.12448	-0.375873
11203733	chr20:11203733:C:A	8.7876e-06	-1.09928e-10	-1.1553
11203764	chr20:11203764:T:C	9.36502e-06	-1.09928e-10	-1.09166
11203766	chr20:11203766:A:C	1.31489e-05	-1.09928e-10	-0.752299
11204144	chr20:11204144:A:G	2.40828e-06	-1.31829	-1.13144
11204244	chr20:11204244:C:T	8.512e-05	1.11542	-2.28909e-10
11204421	chr20:11204421:A:G	3.19367e-06	-1.13937	-1.0281
11204434	chr20:11204434:T:C	9.41414e-06	-1.09928e-10	-1.08643
11204492	chr20:11204492:A:G	1.10173e-05	-1.09928e-10	-0.929177
11204556	chr20:11204556:C:T	3.4719e-05	-1.09928e-10	0.218645
11204617	chr20:11204617:A:G	8.78498e-06	-1.09928e-10	-1.1556
11204745	chr20:11204745:G:A	1.85704e-06	-1.56101	-1.14865
11204968	chr20:11204968:A:G	8.77925e-06	-1.09928e-10	-1.15625
11205022	chr20:11205022:C:T	1.51417e-05	-1.09928e-10	-0.61119
11205049	chr20:11205049:A:G	9.03937e-05	1.17553	-2.28909e-10
11205100	chr20:11205100:A:G	8.79343e-06	-1.09928e-10	-1.15464
11205722	chr20:11205722:G:A	5.83334e-06	-1.03533	-0.529724
11206056	chr20:11206056:G:A	8.13616e-05	1.07026	-2.28909e-10
11206136	chr20:11206136:G:A	8.85659e-06	-1.09928e-10	-1.14748
11206162	chr20:11206162:A:T	2.15595e-05	0.364434	-0.622258
11206455	chr20:11206455:C:T	2.52829e-05	-1.09928e-10	-0.0985115
11206470	chr20:11206470:C:G	4.58358e-05	1.58926	-1.09284
11206812	chr20:11206812:G:C	1.10771e-05	-1.09928e-10	-0.923759
11206834	chr20:11206834:A:G	3.56345e-06	-1.34996	-0.707949
11207135	chr20:11207135:C:A	3.67481e-06	-0.985866	-1.04127
11207414	chr20:11207414:G:A	2.59741e-06	-1.27625	-1.09787
11207460	chr20:11207460:A:G	5.1423e-06	-0.648057	-1.04308
11207551	chr20:11207551:T:A	2.86613e-06	-1.33485	-0.940827
11207627	chr20:11207627:C:T	8.67853e-05	1.1348	-2.28909e-10
11207835	chr20:11207835:T:C	3.49092e-06	-1.35178	-0.7267
11208431	chr20:11208431:G:A	5.57029e-05	-1.09928e-10	0.69139
11208506	chr20:11208506:G:A	9.97191e-06	-1.09928e-10	-1.02887
11208801	chr20:11208801:A:G	5.34117e-05	-1.09928e-10	0.649388
11208881	chr20:11208881:G:T	3.67438e-05	-1.09928e-10	0.275329
11209020	chr20:11209020:A:G	9.77544e-06	-1.04877	-2.28909e-10
11209093	chr20:11209093:C:A	8.54872e-06	-0.053729	-1.12913
11209222	chr20:11209222:T:C	3.29044e-05	-1.09928e-10	0.164966
11209439	chr20:11209439:A:G	5.12756e-06	-0.653568	-1.04044
11209609	chr20:11209609:A:G	5.4655e-06	-0.50913	-1.12106
11209694	chr20:11209694:A:G	8.77614e-06	-1.09928e-10	-1.1566
11210029	chr20:11210029:T:C	9.76197e-06	-1.09928e-10	-1.05015
11210167	chr20:11210167:G:T	8.97678e-06	-1.09928e-10	-1.134
11210271	chr20:11210271:T:G	6.01099e-06	-1.53505	-2.28909e-10
11210342	chr20:11210342:A:C	1.2883e-05	-1.09928e-10	-0.772735
11210636	chr20:11210636:A:G	8.76378e-06	-1.09928e-10	-1.15801
11210893	chr20:11210893:A:T	1.16403e-05	-1.09928e-10	-0.874169
11210913	chr20:11210913:G:C	6.10929e-06	-1.51883	-2.28909e-10
11211221	chr20:11211221:T:C	2.68901e-06	-1.20577	-1.1337
11211881	chr20:11211881:T:C	6.96751e-05	0.915201	-2.28909e-10
11211891	chr20:11211891:G:T	5.06777e-05	-1.09928e-10	0.596845
11212083	chr20:11212083:C:T	9.228e-05	1.19619	-2.28909e-10
11212200	chr20:11212200:A:C	5.07267e-05	-1.09928e-10	0.597812
11212245	chr20:11212245:T:C	6.46898e-06	-1.46162	-2.28909e-10
11212902	chr20:11212902:T:G	9.18598e-06	-0.11603	-0.994933
11213172	chr20:11213172:C:A	8.77026e-06	-1.09928e-10	-1.15727
11213543	chr20:11213543:G:A	8.76938e-06	-1.09928e-10	-1.15738
11213577	chr20:11213577:A:G	2.91934e-06	-1.35337	-0.903917
11213637	chr20:11213637:A:C	4.52252e-06	-0.665474	-1.1541
11213918	chr20:11213918:G:A	1.44933e-05	-1.09928e-10	-0.654955
11214124	chr20:11214124:C:T	1.11146e-05	-1.09928e-10	-0.92038
11214145	chr20:11214145:G:A	9.12491e-06	-1.09928e-10	-1.11763
11214207	chr20:11214207:A:T	8.77659e-06	-1.09928e-10	-1.15655
11214583	chr20:11214583:G:A	3.51567e-05	-1.09928e-10	0.231174
11214713	chr20:11214713:G:T	9.69091e-05	1.24513	-2.28909e-10
11215869	chr20:11215869:G:A	1.21284e-05	-1.09928e-10	-0.833093
11216041	chr20:11216041:T:C	4.95513e-06	-0.570216	-1.158
11216095	chr20:11216095:A:C	9.04713e-06	-1.09928e-10	-1.12619
11216119	chr20:11216119:A:G	2.76101e-05	-1.09928e-10	-0.0104593
11216147	chr20:11216147:ATTC:A	1.03546e-05	-1.09928e-10	-0.991208
11216518	chr20:11216518:TG:T	0.000110407	1.57783	-0.202298
11216608	chr20:11216608:G:A	5.67843e-06	-1.28978	-0.302189
11217069	chr20:11217069:C:T	9.32601e-06	-1.09928e-10	-1.09583
11217230	chr20:11217230:G:A	8.77708e-06	-1.09928e-10	-1.1565
11217587	chr20:11217587:A:G	9.97782e-06	-1.09928e-10	-1.02828
11218130	chr20:11218130:C:A	2.4786e-05	-1.09928e-10	-0.118362
11218311	chr20:11218311:A:G	3.79396e-06	-0.837243	-1.15799
11218707	chr20:11218707:C:T	4.74446e-06	-0.675831	-1.09583
11218894	chr20:11218894:G:T	8.9752e-06	-1.09928e-10	-1.13418
11218959	chr20:11218959:C:T	2.89245e-06	-1.25377	-1.01277
11218981	chr20:11218981:A:G	1.38489e-05	0.403716	-1.10415
11218987	chr20:11218987:A:G	9.64654e-06	-1.09928e-10	-1.06204
11219360	chr20:11219360:C:T	1.2772e-05	0.199558	-0.980946
11219423	chr20:11219423:T:C	9.1928e-06	-1.09928e-10	-1.11022
11219556	chr20:11219556:C:T	9.00026e-06	-1.09928e-10	-1.13139
11219689	chr20:11219689:T:C	9.12578e-06	-1.09928e-10	-1.11754
11219822	chr20:11219822:C:T	8.29271e-05	-1.09928e-10	1.08932
11219841	chr20:11219841:A:G	9.48882e-06	-1.09928e-10	-1.07853
11219907	chr20:11219907:A:G	9.18383e-06	-1.09928e-10	-1.1112
11220154	chr20:11220154:C:T	9.24456e-06	-1.09928e-10	-1.10461
11220209	chr20:11220209:A:G	8.98918e-06	-1.09928e-10	-1.13262
11220619	chr20:11220619:T:A	9.36494e-06	-1.09928e-10	-1.09167
11221307	chr20:11221307:C:T	1.07032e-05	-0.958098	-2.28909e-10
11221637	chr20:11221637:T:A	1.93022e-05	0.287191	-0.655612
11221743	chr20:11221743:G:A	9.16338e-06	-1.09928e-10	-1.11343
11221891	chr20:11221891:A:C	9.2775e-06	-1.09928e-10	-1.10105
11222073	chr20:11222073:G:A	9.24537e-06	-1.09928e-10	-1.10452
11222300	chr20:11222300:G:A	8.03452e-06	-1.24489	-2.28909e-10
11222422	chr20:11222422:A:G	9.67739e-06	-1.09928e-10	-1.05885
11222730	chr20:11222730:A:C	9.33255e-06	-1.09928e-10	-1.09513
11222898	chr20:11222898:C:T	8.76267e-06	-1.09928e-10	-1.15814
11223717	chr20:11223717:G:A	6.85503e-06	-1.40366	-2.28909e-10
11223720	chr20:11223720:A:C	1.15632e-05	-1.09928e-10	-0.880812
11223814	chr20:11223814:C:T	1.10381e-05	-1.09928e-10	-0.92729
11223844	chr20:11223844:A:T	1.30716e-05	-0.758198	-2.28909e-10
11223854	chr20:11223854:A:G	8.47115e-06	-1.19197	-2.28909e-10
11224017	chr20:11224017:T:C	8.00027e-06	-1.24917	-2.28909e-10
11224121	chr20:11224121:G:A	1.12596e-05	-1.09928e-10	-0.907421
11224133	chr20:11224133:C:T	8.93446e-06	-1.09928e-10	-1.13873
11224235	chr20:11224235:A:T	1.99927e-05	0.608484	-0.941756
11224675	chr20:11224675:A:G	1.17619e-05	-1.09928e-10	-0.863773
11224686	chr20:11224686:G:C	3.68662e-05	-1.09928e-10	0.278653
11224944	chr20:11224944:T:A	1.16428e-05	-1.09928e-10	-0.873953
11225106	chr20:11225106:G:A	9.11482e-06	-1.09928e-10	-1.11874
11225691	chr20:11225691:A:C	2.00856e-06	-1.53374	-1.09748
11226075	chr20:11226075:A:G	1.13862e-05	-1.09928e-10	-0.896237
11226513	chr20:11226513:T:C	1.04916e-05	-1.09928e-10	-0.978063
11226514	chr20:11226514:G:A	1.15523e-05	-1.09928e-10	-0.881753
11226559	chr20:11226559:C:T	1.06158e-05	0.105111	-1.07141
11226815	chr20:11226815:CTGTT:C	8.83506e-06	-1.09928e-10	-1.14991
11227074	chr20:11227074:T:C	9.41382e-06	-0.0897159	-0.996747
11227213	chr20:11227213:G:A	2.04646e-06	-1.45757	-1.15496
11227281	chr20:11227281:A:T	1.19485e-05	0.206448	-1.05449
11227301	chr20:11227301:G:A	1.22542e-05	0.185571	-1.00834
11227616	chr20:11227616:G:T	6.16986e-06	-1.50897	-2.28909e-10
11227626	chr20:11227626:A:G	1.12918e-05	0.082924	-0.987491
11227784	chr20:11227784:A:T	0.000156426	-1.09928e-10	1.72394
11227880	chr20:11227880:G:A	7.82418e-06	-1.27142	-2.28909e-10
11228174	chr20:11228174:A:G	1.06456e-05	0.162731	-1.12622
11228426	chr20:11228426:C:T	8.04335e-06	-1.2438	-2.28909e-10
11228471	chr20:11228471:G:A	1.45691e-05	0.259934	-0.909674
11228576	chr20:11228576:A:G	1.01997e-05	0.131362	-1.13764
11228759	chr20:11228759:G:A	9.30929e-06	-1.09928e-10	-1.09763
11228828	chr20:11228828:G:A	2.64109e-05	0.423322	-0.478187
11228874	chr20:11228874:G:A	2.56206e-05	0.442704	-0.527947
11228946	chr20:11228946:C:T	1.01526e-05	-1.09928e-10	-1.01091
11229086	chr20:11229086:C:T	7.69861e-05	-1.09928e-10	1.01498
11229134	chr20:11229134:C:T	1.03866e-05	0.140011	-1.12814
11229388	chr20:11229388:C:T	8.2385e-06	-1.21982	-2.28909e-10
11229738	chr20:11229738:G:A	8.83805e-06	-1.09928e-10	-1.14957
11229863	chr20:11229863:C:T	8.77616e-06	-1.09928e-10	-1.1566
11230155	chr20:11230155:TGAG:T	7.93919e-06	-1.25683	-2.28909e-10
11230320	chr20:11230320:C:A	6.77484e-06	-0.259728	-1.1557
11230655	chr20:11230655:TATA:T	9.07222e-06	-1.09928e-10	-1.12342
11230663	chr20:11230663:G:A	6.88078e-06	-0.283528	-1.11638
11231006	chr20:11231006:G:T	8.42904e-06	-0.0393707	-1.15759
11231094	chr20:11231094:T:C	5.89691e-06	-1.55421	-2.28909e-10
11231146	chr20:11231146:T:C	1.03276e-05	-1.09928e-10	-0.99382
11231472	chr20:11231472:A:AT	6.87921e-06	-0.29173	-1.10841
11231659	chr20:11231659:T:A	7.03306e-06	-0.225377	-1.15264
11231751	chr20:11231751:A:G	3.90113e-06	-0.898281	-1.06909
11231961	chr20:11231961:T:C	8.00512e-06	-1.24856	-2.28909e-10
11232327	chr20:11232327:G:A	9.05151e-06	-1.09928e-10	-1.12571
11232465	chr20:11232465:C:T	8.15083e-06	-1.23052	-2.28909e-10
11232788	chr20:11232788:C:T	9.83832e-06	-1.09928e-10	-1.04236
11232848	chr20:11232848:G:T	8.15776e-06	-1.22967	-2.28909e-10
11232907	chr20:11232907:G:T	7.84704e-06	-0.152018	-1.11649
11233196	chr20:11233196:G:A	1.315e-05	-0.752223	-2.28909e-10
11233197	chr20:11233197:A:G	3.25419e-05	-1.09928e-10	0.153887
11233271	chr20:11233271:C:T	6.31673e-06	-0.335844	-1.1496
11233530	chr20:11233530:C:A	5.97731e-06	-0.384785	-1.15589
11233577	chr20:11233577:T:A	5.9986e-06	-0.383691	-1.15343
11233582	chr20:11233582:A:T	6.0742e-06	-0.371166	-1.15342
11233586	chr20:11233586:C:T	8.12862e-06	-1.23325	-2.28909e-10
11233618	chr20:11233618:C:A	2.70431e-06	-1.51918	-0.814616
11233753	chr20:11233753:T:G	6.08776e-06	-0.373954	-1.14841
11234360	chr20:11234360:G:A	4.29254e-06	-1.0197	-0.852062
11234605	chr20:11234605:A:G	1.75002e-05	-1.09928e-10	-0.46643
11235605	chr20:11235605:A:G	6.63814e-06	-0.292752	-1.14306
11235825	chr20:11235825:G:A	8.77455e-06	-1.09928e-10	-1.15679
11236054	chr20:11236054:G:T	7.0553e-06	-0.23183	-1.14303
11236250	chr20:11236250:T:G	8.07087e-06	-1.24038	-2.28909e-10
11236303	chr20:11236303:A:T	9.44057e-06	-1.09928e-10	-1.08362
11236392	chr20:11236392:T:G	7.6797e-06	-0.230393	-1.05967
11236551	chr20:11236551:G:A	8.77329e-06	-1.09928e-10	-1.15693
11236775	chr20:11236775:T:C	8.0311e-06	-0.179591	-1.06573
11236898	chr20:11236898:C:A	8.24103e-06	-0.13388	-1.08564
11237073	chr20:11237073:T:C	8.14008e-06	-0.147068	-1.08477
11237254	chr20:11237254:G:C	8.20447e-06	-0.166275	-1.05769
11237516	chr20:11237516:AT:A	4.57235e-06	-0.818776	-0.989839
11237741	chr20:11237741:G:A	1.97714e-06	-1.49113	-1.15586
11237872	chr20:11237872:C:T	4.74758e-06	-0.646645	-1.12436
11238047	chr20:11238047:T:C	4.32979e-06	-0.808325	-1.0548
11238116	chr20:11238116:G:A	1.08047e-05	-0.0400975	-0.90856
11238240	chr20:11238240:A:G	8.4915e-06	-0.0393575	-1.15022
11238376	chr20:11238376:T:G	9.62961e-06	-1.09928e-10	-1.0638
11238688	chr20:11238688:A:G	9.48339e-06	-1.09928e-10	-1.0791
11238720	chr20:11238720:C:T	1.26573e-05	-1.09928e-10	-0.790405
11238900	chr20:11238900:G:T	8.63776e-06	-0.242756	-0.929743
11238942	chr20:11238942:C:A	8.78728e-06	-1.09928e-10	-1.15534
11238943	chr20:11238943:A:G	1.25515e-05	-1.09928e-10	-0.798797
11239162	chr20:11239162:G:A	2.41495e-06	-1.37965	-1.06732
11239317	chr20:11239317:T:C	9.50064e-06	-1.09928e-10	-1.07728
11239667	chr20:11239667:A:G	2.77078e-06	-1.15254	-1.15697
11239706	chr20:11239706:C:A	9.12031e-06	-1.09928e-10	-1.11814
11239733	chr20:11239733:C:T	1.28779e-05	-1.09928e-10	-0.773128
11239920	chr20:11239920:G:A	8.76342e-06	-1.09928e-10	-1.15806
11240017	chr20:11240017:A:G	3.65204e-06	-1.1065	-0.926858
11240279	chr20:11240279:A:G	2.99003e-06	-1.19919	-1.03416
11240281	chr20:11240281:G:A	2.68571e-06	-1.33084	-1.00986
11240282	chr20:11240282:T:C	3.00604e-06	-1.32196	-0.90606
11240501	chr20:11240501:T:C	3.84189e-06	-1.09819	-0.884483
11241922	chr20:11241922:T:G	3.95181e-06	-1.11105	-0.843421
11242072	chr20:11242072:C:T	3.91089e-06	-1.11389	-0.850982
11242201	chr20:11242201:T:C	0.000346416	-1.09928e-10	2.519
11242219	chr20:11242219:G:A	7.74682e-06	-1.28136	-2.28909e-10
11242647	chr20:11242647:T:C	3.62183e-05	-1.09928e-10	0.260923
11242756	chr20:11242756:G:C	3.81094e-06	-1.01312	-0.977642
11242918	chr20:11242918:T:C	1.7913e-05	-1.27391	0.830791
11243158	chr20:11243158:CT:C	7.69948e-06	-1.28749	-2.28909e-10
11243432	chr20:11243432:C:T	1.17206e-05	-1.09928e-10	-0.867297
11243477	chr20:11243477:G:A	1.11642e-05	-1.09928e-10	-0.915928
11243535	chr20:11243535:C:T	8.13801e-06	-1.21055	-0.0215452
11243859	chr20:11243859:C:T	6.7178e-06	-1.31131	-0.112573
11243860	chr20:11243860:A:T	1.06455e-05	-1.09928e-10	-0.963508
11244130	chr20:11244130:T:C	6.69109e-06	-1.31692	-0.110943
11244253	chr20:11244253:T:C	3.08716e-06	-1.16446	-1.03693
11244329	chr20:11244329:T:C	2.96493e-06	-1.12805	-1.11374
11244882	chr20:11244882:G:A	3.36353e-06	-1.03848	-1.07717
11245015	chr20:11245015:A:G	1.02385e-05	-1.09928e-10	-1.00248
11245258	chr20:11245258:G:A	9.59564e-06	-1.09928e-10	-1.06733
11245496	chr20:11245496:T:C	3.19851e-06	-1.07842	-1.08753
11245500	chr20:11245500:G:C	1.49057e-05	-1.09928e-10	-0.626896
11245543	chr20:11245543:T:C	3.59454e-05	-1.09928e-10	0.25336
11246464	chr20:11246464:C:T	8.01593e-06	-1.24721	-2.28909e-10
11246685	chr20:11246685:A:G	7.71828e-06	-1.28505	-2.28909e-10
11246917	chr20:11246917:C:T	8.89303e-06	-1.09928e-10	-1.14337
11246993	chr20:11246993:AAGTCGTTTTTTCCAAAC:A	6.13371e-06	-1.51484	-2.28909e-10
11246997	chr20:11246997:C:T	7.21386e-06	-1.35264	-2.28909e-10
11247049	chr20:11247049:T:C	1.34163e-05	-0.221305	-0.510864
11247319	chr20:11247319:C:T	9.04885e-06	-1.09928e-10	-1.126
11247373	chr20:11247373:C:T	6.90114e-06	-1.26001	-0.136942
11247648	chr20:11247648:C:T	3.29616e-06	-0.994099	-1.14179
11247664	chr20:11247664:G:A	6.28987e-06	-1.26476	-0.224943
11247690	chr20:11247690:A:G	4.43461e-05	-1.09928e-10	0.463383
11248345	chr20:11248345:T:C	6.32884e-06	-1.25517	-0.228355
11248503	chr20:11248503:C:T	3.27782e-05	-1.09928e-10	0.161123
11248641	chr20:11248641:A:T	1.11287e-05	-1.25801	0.338894
11248799	chr20:11248799:A:G	5.89876e-06	-1.5539	-2.28909e-10
11249028	chr20:11249028:C:T	6.7553e-06	-1.41831	-2.28909e-10
11249479	chr20:11249479:G:A	3.07537e-06	-1.0491	-1.15612
11249754	chr20:11249754:T:C	8.87606e-06	-1.09928e-10	-1.14528
11249801	chr20:11249801:G:A	5.91626e-06	-1.19885	-0.352086
11250064	chr20:11250064:T:C	5.58724e-06	-1.24226	-0.365901
11250258	chr20:11250258:A:C	5.88122e-06	-1.2158	-0.341078
11250538	chr20:11250538:T:C	3.36413e-06	-1.38696	-0.728509
11250626	chr20:11250626:A:G	9.55498e-06	-1.09928e-10	-1.07158
11250705	chr20:11250705:G:T	6.18702e-06	-0.369194	-1.13699
11251058	chr20:11251058:A:C	6.88593e-06	-1.39916	-2.28909e-10
11251227	chr20:11251227:G:A	5.9871e-06	-0.403356	-1.13568
11251328	chr20:11251328:C:T	7.36681e-06	-1.33166	-2.28909e-10
11251375	chr20:11251375:G:A	4.80164e-06	-1.29599	-0.463699
11251388	chr20:11251388:C:T	3.06024e-06	-1.05738	-1.15277
11251440	chr20:11251440:A:G	1.1296e-05	-1.09928e-10	-0.904193
11251556	chr20:11251556:G:A	4.46156e-05	-1.09928e-10	0.469442
11251645	chr20:11251645:A:G	1.08991e-05	-1.09928e-10	-0.939964
11251670	chr20:11251670:G:A	4.93821e-06	-1.31508	-0.41656
11251719	chr20:11251719:A:G	4.77109e-05	-1.09928e-10	0.536519
11251811	chr20:11251811:A:G	4.81073e-06	-1.30521	-0.452584
11252041	chr20:11252041:C:T	4.86517e-06	-1.29899	-0.44755
11252502	chr20:11252502:G:C	2.94998e-05	-1.09928e-10	0.0557438
11253333	chr20:11253333:G:A	5.6059e-06	-1.27132	-0.333497
11253568	chr20:11253568:G:A	6.41338e-06	-1.15939	-0.310865
11253878	chr20:11253878:T:C	2.62342e-06	-1.21864	-1.14552
11254033	chr20:11254033:T:C	9.5574e-06	-1.09928e-10	-1.07133
11254207	chr20:11254207:A:G	3.46737e-06	-0.930867	-1.15438
11254263	chr20:11254263:C:A	2.48637e-06	-1.54842	-0.869397
11254366	chr20:11254366:A:G	6.06161e-06	-1.22494	-0.301725
11254468	chr20:11254468:G:A	2.72649e-06	-1.20185	-1.12378
11254653	chr20:11254653:T:A	6.98886e-06	-1.38432	-2.28909e-10
11254714	chr20:11254714:G:A	2.95985e-05	-1.09928e-10	0.0590835
11255120	chr20:11255120:T:C	3.29147e-06	-0.982934	-1.15437
11255142	chr20:11255142:A:G	5.18144e-06	-1.24833	-0.435227
11255555	chr20:11255555:T:C	3.04889e-05	-1.09928e-10	0.0887222
11255795	chr20:11255795:G:A	3.09922e-05	-1.09928e-10	0.105096
11256071	chr20:11256071:T:A	7.96135e-06	-0.096422	-1.15762
11256156	chr20:11256156:G:A	5.68323e-06	-1.35977	-0.231348
11256277	chr20:11256277:A:G	9.53207e-06	-1.09928e-10	-1.07398
11256505	chr20:11256505:T:C	5.29822e-06	-1.23458	-0.426694
11256767	chr20:11256767:G:A	2.79336e-05	-1.09928e-10	0.00118794
11256929	chr20:11256929:A:T	3.20436e-06	-1.36971	-0.794417
11256965	chr20:11256965:T:C	2.88144e-06	-1.11226	-1.1581
11257036	chr20:11257036:G:A	2.66978e-06	-1.19171	-1.15494
11257095	chr20:11257095:G:T	3.49224e-06	-1.30606	-0.772037
11257144	chr20:11257144:A:T	8.40837e-06	-0.227459	-0.971954
11257293	chr20:11257293:G:T	9.26751e-06	-1.09928e-10	-1.10213
11257304	chr20:11257304:T:TA	3.14936e-06	-1.36303	-0.818411
11257371	chr20:11257371:G:A	1.40214e-05	-1.09928e-10	-0.688057
11257444	chr20:11257444:G:T	4.07198e-06	-1.02667	-0.897843
11258027	chr20:11258027:A:T	3.36948e-06	-1.25385	-0.860032
11258143	chr20:11258143:A:G	1.29401e-05	-0.136483	-0.631829
11258162	chr20:11258162:A:G	5.9171e-06	-1.5508	-2.28909e-10
11258210	chr20:11258210:A:G	2.57523e-06	-1.23717	-1.14553
11258248	chr20:11258248:G:T	1.83549e-05	-1.09928e-10	-0.418746
11258388	chr20:11258388:A:G	1.14933e-05	-0.244754	-0.642122
11258470	chr20:11258470:T:G	6.15086e-06	-1.1047	-0.407352
11259474	chr20:11259474:C:T	3.43141e-06	-0.977242	-1.11843
11259707	chr20:11259707:C:T	3.38459e-06	-0.955746	-1.15366
11260533	chr20:11260533:T:A	8.04972e-06	-1.243	-2.28909e-10
11260922	chr20:11260922:C:T	1.08355e-05	-1.09928e-10	-0.945814
11261785	chr20:11261785:C:T	2.63192e-06	-1.45556	-0.905364
11261830	chr20:11261830:G:A	2.61381e-06	-1.43504	-0.932791
11261868	chr20:11261868:A:G	3.44389e-06	-1.37018	-0.721861
11262100	chr20:11262100:A:C	2.78945e-06	-1.56073	-0.742069
11262107	chr20:11262107:C:T	1.71222e-05	-1.09928e-10	-0.488263
11262124	chr20:11262124:G:C	9.48624e-06	-1.09928e-10	-1.0788
11262404	chr20:11262404:T:G	2.89192e-06	-1.40589	-0.860828
11262643	chr20:11262643:A:G	4.47847e-05	-1.09928e-10	0.473226
11262699	chr20:11262699:A:G	8.77188e-06	-1.15709	-2.28909e-10
11262980	chr20:11262980:G:A	2.67294e-06	-1.37556	-0.969898
11262988	chr20:11262988:T:C	1.81356e-05	-1.09928e-10	-0.430765
11262997	chr20:11262997:C:T	1.04299e-05	-1.09928e-10	-0.983965
11263097	chr20:11263097:T:G	1.15893e-05	-0.878557	-2.28909e-10
11263267	chr20:11263267:C:G	6.07686e-06	-1.52415	-2.28909e-10
11263700	chr20:11263700:A:G	1.66506e-05	-0.357827	-0.158369
11263774	chr20:11263774:C:A	2.38972e-06	-1.51085	-0.946616
11264332	chr20:11264332:T:A	1.28614e-05	-0.924476	0.150065
11264422	chr20:11264422:A:G	7.75934e-06	-0.99909	-0.280654
11264503	chr20:11264503:A:G	7.70933e-06	-0.994539	-0.291671
11264598	chr20:11264598:A:G	5.81985e-06	-0.970051	-0.597316
11264680	chr20:11264680:T:C	1.6008e-05	-1.09928e-10	-0.555554
11264806	chr20:11264806:A:G	9.18533e-06	-1.09928e-10	-1.11103
11265053	chr20:11265053:A:G	2.1221e-05	-1.09928e-10	-0.273648
11265124	chr20:11265124:A:C	5.38764e-05	-1.09928e-10	0.658051
11265867	chr20:11265867:A:G	9.61686e-06	-1.09928e-10	-1.06512
11266302	chr20:11266302:A:G	2.32776e-06	-1.38665	-1.09709
11266808	chr20:11266808:T:C	2.18819e-05	-1.09928e-10	-0.24298
11266891	chr20:11266891:C:T	9.73903e-06	-1.09928e-10	-1.0525
11266904	chr20:11266904:A:G	3.47711e-06	-1.33593	-0.746508
11267318	chr20:11267318:G:A	1.20434e-05	0.295762	-1.13588
11267873	chr20:11267873:C:A	9.12048e-06	-1.09928e-10	-1.11812
11267932	chr20:11267932:C:G	6.47592e-06	-0.560173	-0.900378
11268005	chr20:11268005:G:A	8.91354e-06	-1.09928e-10	-1.14107
11268495	chr20:11268495:C:T	8.09072e-06	-1.23792	-2.28909e-10
11268586	chr20:11268586:T:C	9.07278e-06	-1.09928e-10	-1.12336
11268885	chr20:11268885:G:A	2.45661e-06	-1.28477	-1.14509
11269543	chr20:11269543:C:G	1.39414e-05	-1.09928e-10	-0.693779
11269700	chr20:11269700:C:T	2.23431e-05	0.822247	-1.04437
11269850	chr20:11269850:T:A	3.20308e-06	-1.01838	-1.14615
11270003	chr20:11270003:T:C	1.47866e-05	-1.09928e-10	-0.63492
11270031	chr20:11270031:C:T	9.58712e-06	-1.09928e-10	-1.06822
11270073	chr20:11270073:GCC:G	8.84471e-06	-1.09928e-10	-1.14882
11270421	chr20:11270421:G:A	2.16445e-06	-1.41386	-1.14261
11270770	chr20:11270770:G:A	5.87462e-06	-1.558	-2.28909e-10
11270848	chr20:11270848:T:C	1.59903e-05	-1.09928e-10	-0.556659
11270965	chr20:11270965:A:G	7.85648e-06	-1.2673	-2.28909e-10
11271308	chr20:11271308:G:C	9.10271e-06	-1.09928e-10	-1.12007
11271378	chr20:11271378:G:A	2.24461e-05	-1.09928e-10	-0.217526
11271453	chr20:11271453:C:T	2.20347e-06	-1.54512	-0.993487
11272368	chr20:11272368:A:G	9.41832e-06	-1.09928e-10	-1.08598
11272906	chr20:11272906:A:G	2.03072e-06	-1.54155	-1.07871
11272994	chr20:11272994:C:A	2.36475e-06	-1.37539	-1.09257
11273074	chr20:11273074:T:G	8.82234e-06	-1.09928e-10	-1.15135
11273338	chr20:11273338:G:C	8.84518e-06	-1.09928e-10	-1.14877
11273516	chr20:11273516:T:C	8.76805e-06	-1.09928e-10	-1.15753
11273684	chr20:11273684:A:G	8.8101e-06	-1.09928e-10	-1.15274
11273706	chr20:11273706:G:A	3.59513e-06	-0.926791	-1.12227
11273769	chr20:11273769:G:A	2.00002e-06	-1.55341	-1.08207
11273781	chr20:11273781:T:A	8.76442e-06	-1.09928e-10	-1.15794
11273977	chr20:11273977:A:G	8.77064e-06	-1.09928e-10	-1.15723
11273984	chr20:11273984:T:C	8.77032e-06	-1.09928e-10	-1.15727
11274005	chr20:11274005:G:C	3.79602e-06	-1.07794	-0.91675
11274211	chr20:11274211:G:A	9.3164e-06	-1.09928e-10	-1.09686
11274297	chr20:11274297:CT:C	3.97256e-06	-0.836458	-1.11277
11274384	chr20:11274384:A:C	2.06256e-05	-1.09928e-10	-0.30211
11274395	chr20:11274395:A:G	5.18769e-06	-1.34698	-0.335372
11274742	chr20:11274742:T:G	3.32798e-06	-1.5059	-0.620374
11274841	chr20:11274841:T:C	8.87381e-06	-1.09928e-10	-1.14554
11275013	chr20:11275013:T:C	2.23569e-06	-1.37196	-1.15213
11275080	chr20:11275080:C:T	1.86756e-06	-1.56065	-1.14336
11275399	chr20:11275399:C:T	8.80751e-06	-1.09928e-10	-1.15304
11275429	chr20:11275429:C:T	2.33743e-06	-1.45279	-1.0268
11275482	chr20:11275482:T:C	1.89735e-06	-1.53725	-1.15093
11275559	chr20:11275559:G:GT	1.40767e-05	-1.09928e-10	-0.68412
11275604	chr20:11275604:G:A	1.5697e-05	-1.09928e-10	-0.575171
11275921	chr20:11275921:C:G	8.59628e-06	-1.17731	-2.28909e-10
11276443	chr20:11276443:T:C	3.60636e-06	-0.946916	-1.09903
11276596	chr20:11276596:A:G	3.65036e-06	-0.875977	-1.15784
11276641	chr20:11276641:T:C	3.8287e-06	-0.827979	-1.15814
11276690	chr20:11276690:TTG:T	3.76e-06	-0.895626	-1.1086
11276735	chr20:11276735:T:C	1.94295e-06	-1.55864	-1.10579
11276871	chr20:11276871:G:A	8.76273e-06	-1.09928e-10	-1.15813
11276912	chr20:11276912:AG:A	2.05023e-06	-1.5032	-1.10749
11277257	chr20:11277257:C:T	2.28628e-06	-1.35197	-1.14974
11277424	chr20:11277424:T:A	8.92617e-06	-1.09928e-10	-1.13965
11277577	chr20:11277577:CAGTT:C	6.02001e-06	-0.390603	-1.14295
11277678	chr20:11277678:G:A	3.40218e-06	-0.9506	-1.15363
11277690	chr20:11277690:A:G	1.10909e-05	-1.09928e-10	-0.922516
11277691	chr20:11277691:A:T	3.90168e-06	-0.81419	-1.15304
11277984	chr20:11277984:C:T	1.06499e-05	-0.504742	-0.458348
11277999	chr20:11277999:C:G	3.38666e-05	-1.09928e-10	0.193787
11278092	chr20:11278092:C:T	8.94679e-06	-1.09928e-10	-1.13735
11278195	chr20:11278195:C:G	4.73362e-06	-1.25405	-0.5199
11278256	chr20:11278256:G:A	1.0202e-05	-1.09928e-10	-1.00606
11278357	chr20:11278357:C:T	8.64398e-06	-0.119145	-1.05263
11278657	chr20:11278657:C:A	1.2051e-05	-1.09928e-10	-0.839494
11278727	chr20:11278727:C:T	9.18358e-06	-1.09928e-10	-1.11122
11278928	chr20:11278928:C:T	1.379e-05	-1.09928e-10	-0.704701
11278971	chr20:11278971:C:A	2.11418e-06	-1.43362	-1.14636
11279170	chr20:11279170:G:T	9.54817e-06	-1.09928e-10	-1.07229
11279208	chr20:11279208:C:T	9.85653e-06	-1.09928e-10	-1.04051
11279449	chr20:11279449:T:A	8.0332e-06	-0.184843	-1.06022
11279972	chr20:11279972:G:A	1.98071e-06	-1.50095	-1.14423
11280072	chr20:11280072:G:A	1.1567e-05	-1.09928e-10	-0.880483
11280075	chr20:11280075:T:C	5.43365e-06	-1.03161	-0.604424
11280414	chr20:11280414:G:GA	2.06537e-05	-1.09928e-10	-0.300746
11280726	chr20:11280726:G:A	8.85643e-06	-1.09928e-10	-1.1475
11281114	chr20:11281114:T:C	9.14588e-05	2.21547	-1.02822
11281236	chr20:11281236:T:A	8.5929e-06	-0.0279158	-1.14979
11281264	chr20:11281264:T:C	2.11344e-05	-1.09928e-10	-0.277737
11281267	chr20:11281267:T:G	9.03269e-06	-1.09928e-10	-1.12779
11281511	chr20:11281511:T:C	8.85071e-06	0.00850783	-1.15665
11281601	chr20:11281601:T:A	2.38945e-05	0.951807	-1.1068
11281723	chr20:11281723:C:T	1.31121e-05	-1.09928e-10	-0.75511
11281920	chr20:11281920:T:C	9.21597e-06	0.0384474	-1.14615
11281933	chr20:11281933:T:C	8.27834e-06	-0.0602713	-1.15473
11282192	chr20:11282192:G:A	1.01457e-05	-1.09928e-10	-1.01159
11282242	chr20:11282242:A:C	1.03262e-05	-1.09928e-10	-0.993954
11282540	chr20:11282540:A:T	6.09074e-06	-1.52187	-2.28909e-10
11283082	chr20:11283082:C:T	9.43255e-06	-1.09928e-10	-1.08448
11283154	chr20:11283154:C:T	8.7656e-06	-1.09928e-10	-1.15781
11283157	chr20:11283157:A:G	8.25693e-06	-0.0613057	-1.15628
11283383	chr20:11283383:G:A	1.00137e-05	-0.00426906	-1.02041
11283519	chr20:11283519:T:C	6.62367e-06	-0.315632	-1.12236
11283555	chr20:11283555:A:T	2.30726e-05	-1.09928e-10	-0.189995
11283597	chr20:11283597:G:A	8.05209e-06	-0.0972999	-1.14541
11283880	chr20:11283880:A:G	8.80429e-06	-1.09928e-10	-1.1534
11283935	chr20:11283935:G:T	1.30284e-05	0.0756551	-0.837167
11284005	chr20:11284005:T:C	1.02713e-05	-1.09928e-10	-0.999293
11284521	chr20:11284521:C:A	9.48255e-06	-1.09928e-10	-1.07919
11284994	chr20:11284994:C:T	7.95806e-06	-0.104012	-1.15044
11285425	chr20:11285425:T:G	1.07366e-05	-1.09928e-10	-0.95498
11285607	chr20:11285607:T:G	6.51468e-05	1.84954	-1.00154
11285877	chr20:11285877:A:C	1.19991e-05	-0.0507164	-0.793093
11286379	chr20:11286379:T:A	6.53239e-06	-0.298234	-1.15363
11286839	chr20:11286839:T:A	1.01496e-05	-1.0112	-2.28909e-10
11286934	chr20:11286934:G:T	1.0728e-05	-1.09928e-10	-0.955782
11288029	chr20:11288029:C:CTG	1.25403e-05	0.038167	-0.837859
11288483	chr20:11288483:C:T	9.39077e-06	-1.09928e-10	-1.08891
11288523	chr20:11288523:G:C	8.78565e-06	-1.09928e-10	-1.15552
11288851	chr20:11288851:C:T	1.87932e-05	-0.395145	-2.28909e-10
11289199	chr20:11289199:T:A	1.98155e-05	-1.09928e-10	-0.342179
11289463	chr20:11289463:A:G	6.79804e-06	-0.280019	-1.13199
11289744	chr20:11289744:C:A	9.70178e-06	-1.09928e-10	-1.05633
11289919	chr20:11289919:T:G	7.75764e-06	-0.147612	-1.13235
11290244	chr20:11290244:C:A	1.9223e-06	-1.5309	-1.14422
11290560	chr20:11290560:C:T	6.73016e-06	-0.268155	-1.15389
11290687	chr20:11290687:TA:T	8.88541e-06	-1.09928e-10	-1.14423
11290966	chr20:11290966:G:A	1.43904e-05	0.195257	-0.857337
11291016	chr20:11291016:C:T	1.47928e-05	0.231322	-0.865823
11291327	chr20:11291327:G:T	5.96478e-06	-1.54277	-2.28909e-10
11291345	chr20:11291345:G:A	6.83704e-06	-0.253519	-1.15277
11291989	chr20:11291989:G:A	1.79826e-05	-0.439235	-2.28909e-10
11292074	chr20:11292074:A:G	9.88102e-06	-1.09928e-10	-1.03803
11292213	chr20:11292213:G:T	8.98646e-05	2.19153	-1.02186
11292508	chr20:11292508:T:C	1.3119e-05	-1.09928e-10	-0.754581
11292509	chr20:11292509:A:T	3.50034e-05	1.30162	-1.07482
11292676	chr20:11292676:A:G	1.0131e-05	0.145055	-1.1581
11292740	chr20:11292740:T:G	1.03077e-05	0.162041	-1.15779
11292819	chr20:11292819:G:A	8.77863e-06	-1.09928e-10	-1.15632
11292840	chr20:11292840:TTTA:T	9.02446e-06	-1.09928e-10	-1.1287
11293012	chr20:11293012:C:T	9.35093e-06	0.0606547	-1.15382
11293261	chr20:11293261:G:A	1.5417e-05	-1.09928e-10	-0.59317
11293268	chr20:11293268:T:C	8.89283e-06	-1.09928e-10	-1.1434
11293594	chr20:11293594:T:C	1.84136e-05	0.268702	-0.684252
11293709	chr20:11293709:C:A	8.82471e-06	-1.09928e-10	-1.15109
11293794	chr20:11293794:A:C	1.8984e-05	-1.09928e-10	-0.385043
11293803	chr20:11293803:A:T	9.92238e-06	0.123263	-1.15711
11293807	chr20:11293807:A:G	1.29064e-05	-1.09928e-10	-0.770917
11294303	chr20:11294303:A:G	9.88325e-06	-1.09928e-10	-1.0378
11294478	chr20:11294478:T:C	9.70027e-06	-1.09928e-10	-1.05649
11296368	chr20:11296368:C:G	1.33934e-05	0.166321	-0.900198
11296491	chr20:11296491:G:A	1.45167e-05	0.0337998	-0.687143
11296513	chr20:11296513:T:C	1.62754e-05	-1.09928e-10	-0.538987
11296817	chr20:11296817:G:A	8.86027e-06	-1.09928e-10	-1.14706
11297031	chr20:11297031:TG:T	1.55945e-05	-1.09928e-10	-0.581723
11297107	chr20:11297107:T:C	2.14956e-06	-1.50009	-1.06329
11297431	chr20:11297431:C:T	1.70016e-05	-1.09928e-10	-0.495336
11298151	chr20:11298151:A:G	2.3412e-05	-0.175392	-2.28909e-10
11298524	chr20:11298524:A:G	2.14423e-06	-1.50535	-1.06051
11298546	chr20:11298546:T:C	9.31542e-06	-1.09928e-10	-1.09697
11299011	chr20:11299011:C:G	1.06199e-05	-1.09928e-10	-0.965909
11299018	chr20:11299018:C:T	1.41138e-05	0.162979	-0.84447
11299379	chr20:11299379:G:A	9.87249e-06	-1.09928e-10	-1.03889
11299398	chr20:11299398:G:A	2.19397e-06	-1.48772	-1.05521
11299482	chr20:11299482:C:T	1.23859e-05	0.345664	-1.15774
11299830	chr20:11299830:T:C	2.49464e-06	-1.4589	-0.955597
11300147	chr20:11300147:C:T	9.15361e-06	-1.09928e-10	-1.11449
11300658	chr20:11300658:A:G	9.82139e-06	-0.269023	-0.775056
11300768	chr20:11300768:T:C	2.23617e-06	-1.49856	-1.02532
11300772	chr20:11300772:C:T	8.56688e-06	-0.680587	-0.50015
11301388	chr20:11301388:G:A	8.15641e-06	-0.0718189	-1.15802
11301790	chr20:11301790:T:A	1.0296e-05	-1.09928e-10	-0.99689
11302686	chr20:11302686:TC:T	4.33064e-05	-1.09928e-10	0.43966
11303378	chr20:11303378:TTTATACTACGATA:T	6.49021e-06	-1.45835	-2.28909e-10
11303584	chr20:11303584:A:AAAC	1.92469e-05	-1.37485	1.00356
11303729	chr20:11303729:C:T	1.29776e-05	-1.09928e-10	-0.765418
11304087	chr20:11304087:G:A	1.04031e-05	-1.09928e-10	-0.986536
11304597	chr20:11304597:C:T	3.39609e-06	-0.951901	-1.15412
11304812	chr20:11304812:A:G	8.661e-06	-0.0116667	-1.15814
11305284	chr20:11305284:A:G	1.32068e-05	0.394832	-1.14274
11305669	chr20:11305669:T:C	6.41599e-05	0.855122	-0.0223852
11306160	chr20:11306160:C:CA	1.13475e-05	-0.899641	-2.28909e-10
11306373	chr20:11306373:C:G	1.17428e-05	-1.09038	0.224975
11307242	chr20:11307242:C:T	1.07491e-05	0.115524	-1.06934
11307859	chr20:11307859:G:A	8.85839e-06	-1.09928e-10	-1.14728
11308110	chr20:11308110:T:C	8.50669e-06	-0.0339667	-1.15382
11308208	chr20:11308208:T:A	8.84422e-06	-1.09928e-10	-1.14888
11308398	chr20:11308398:C:T	9.70263e-06	-1.09928e-10	-1.05624
11308469	chr20:11308469:C:T	7.61361e-05	-1.09928e-10	1.00388
11308585	chr20:11308585:C:T	9.38657e-06	-1.08936	-2.28909e-10
11308837	chr20:11308837:A:G	1.32022e-05	0.329195	-1.07745
11308868	chr20:11308868:A:G	1.08559e-05	-1.0683	0.124371
11308926	chr20:11308926:T:C	9.22944e-06	-1.09928e-10	-1.10624
11309152	chr20:11309152:A:C	8.1618e-06	-1.22918	-2.28909e-10
11309683	chr20:11309683:T:G	5.58699e-05	-1.09928e-10	0.694385
11309801	chr20:11309801:G:A	8.20075e-06	-0.132809	-1.09161
11311356	chr20:11311356:A:T	8.89382e-06	-1.26767	0.124387
11311558	chr20:11311558:A:G	8.43294e-06	-0.124605	-1.07189
11311633	chr20:11311633:A:G	1.09605e-05	-0.230564	-0.703775
11311721	chr20:11311721:A:T	1.21476e-05	-0.831509	-2.28909e-10
11312969	chr20:11312969:A:T	5.20266e-06	-0.59025	-1.08922
11313445	chr20:11313445:G:A	6.17669e-06	-0.349726	-1.15813
11313588	chr20:11313588:C:G	1.08921e-05	-0.180996	-0.759612
11313672	chr20:11313672:G:A	7.03229e-06	-1.37813	-2.28909e-10
11313876	chr20:11313876:T:C	1.1364e-05	-1.09928e-10	-0.898188
11314795	chr20:11314795:T:A	9.93663e-06	0.0219379	-1.05435
11315117	chr20:11315117:C:A	6.41714e-06	-0.311536	-1.15813
11315378	chr20:11315378:T:G	8.5109e-06	-0.0871138	-1.10018
11315407	chr20:11315407:C:T	8.80456e-06	-1.09928e-10	-1.15337
11315811	chr20:11315811:A:G	0.000229721	-1.09928e-10	2.10822
11315827	chr20:11315827:G:A	1.60559e-05	0.505067	-1.05763
11316183	chr20:11316183:A:G	8.29387e-06	-0.11871	-1.09441
11316250	chr20:11316250:G:C	2.26201e-06	-1.4287	-1.08369
11316692	chr20:11316692:G:A	2.46119e-05	-1.09928e-10	-0.125411
11316697	chr20:11316697:C:T	6.41145e-06	-1.47056	-2.28909e-10
11316705	chr20:11316705:A:G	2.27361e-06	-1.42083	-1.08644
11317134	chr20:11317134:C:T	2.17696e-06	-1.45664	-1.09407
11317492	chr20:11317492:T:C	1.11296e-05	-1.09928e-10	-0.919037
11317518	chr20:11317518:G:A	1.03319e-05	-0.113545	-0.879858
11317655	chr20:11317655:T:C	1.06885e-05	-1.09928e-10	-0.95947
11317863	chr20:11317863:A:G	2.30463e-06	-1.43775	-1.05598
11317969	chr20:11317969:G:C	2.29978e-06	-1.40625	-1.08958
11318114	chr20:11318114:T:C	2.20286e-06	-1.4398	-1.09909
11318253	chr20:11318253:C:T	1.04927e-05	-1.09928e-10	-0.977962
11318416	chr20:11318416:A:T	2.25846e-06	-1.41994	-1.09402
11318502	chr20:11318502:G:A	2.25226e-06	-1.4283	-1.08841
11318627	chr20:11318627:C:T	1.10233e-05	-1.09928e-10	-0.928634
11318795	chr20:11318795:A:G	2.26648e-06	-1.42913	-1.08128
11318815	chr20:11318815:T:C	8.39649e-06	-1.30099	0.100164
11318884	chr20:11318884:A:G	8.86147e-06	-1.09928e-10	-1.14693
11319001	chr20:11319001:G:T	2.26259e-06	-1.42884	-1.0833
11319141	chr20:11319141:C:T	6.24272e-06	-0.339302	-1.15792
11319189	chr20:11319189:T:G	6.90957e-06	-0.245371	-1.15036
11319315	chr20:11319315:A:G	2.26413e-06	-1.42527	-1.08618
11319395	chr20:11319395:G:T	1.46829e-05	0.456971	-1.09893
11320006	chr20:11320006:G:A	6.12149e-06	-0.368057	-1.14878
11320228	chr20:11320228:G:A	9.14227e-06	-1.09928e-10	-1.11573
11320473	chr20:11320473:T:C	8.40489e-06	-0.330627	-0.869201
11320772	chr20:11320772:C:T	8.86409e-06	-1.09928e-10	-1.14663
11321218	chr20:11321218:G:A	1.0341e-05	-0.0648707	-0.927656
11321410	chr20:11321410:A:C	2.6923e-05	-1.09928e-10	-0.0356616
11321737	chr20:11321737:T:A	9.68132e-06	-1.05844	-2.28909e-10
11322555	chr20:11322555:G:A	8.94189e-06	-0.637064	-0.500831
11322632	chr20:11322632:C:A	1.32372e-05	-1.09928e-10	-0.745611
11322641	chr20:11322641:G:A	9.76661e-06	-1.54372	0.49405
11322884	chr20:11322884:G:A	7.69937e-06	-1.21548	-0.0720257
11322907	chr20:11322907:C:G	6.49661e-06	-0.32628	-1.13108
11322984	chr20:11322984:T:C	9.26591e-06	-1.09928e-10	-1.1023
11323028	chr20:11323028:T:C	1.02341e-05	-0.124879	-0.878041
11323140	chr20:11323140:G:A	1.69108e-05	-1.09928e-10	-0.50069
11323160	chr20:11323160:A:G	6.71942e-06	-0.273511	-1.15013
11323241	chr20:11323241:G:A	9.08844e-06	-1.09928e-10	-1.12164
11323373	chr20:11323373:G:C	8.86212e-06	-1.09928e-10	-1.14686
11323403	chr20:11323403:T:C	6.1909e-06	-0.348658	-1.1569
11323563	chr20:11323563:G:A	2.00779e-05	0.74558	-1.0746
11324543	chr20:11324543:T:C	9.94171e-06	-0.0715093	-0.960393
11324613	chr20:11324613:T:C	9.29115e-06	-0.157166	-0.942413
11324755	chr20:11324755:G:C	2.5507e-05	-1.09928e-10	-0.0896893
11324768	chr20:11324768:A:C	5.97769e-06	-0.386096	-1.15451
11324836	chr20:11324836:TTCTC:T	8.0872e-06	-1.32098	0.0826161
11325051	chr20:11325051:C:T	1.09699e-05	-1.5124	0.578914
11325197	chr20:11325197:G:A	8.74956e-06	-1.28185	0.122214
11325482	chr20:11325482:A:G	6.20965e-06	-0.819383	-0.683154
11325933	chr20:11325933:A:G	9.04551e-06	-1.09928e-10	-1.12637
11326103	chr20:11326103:G:A	4.10695e-06	-1.18217	-0.733786
11326135	chr20:11326135:C:G	2.57958e-06	-1.45436	-0.926661
11326240	chr20:11326240:T:C	1.08687e-05	-0.942751	-2.28909e-10
11326401	chr20:11326401:C:A	1.05335e-05	0.174849	-1.14893
11326520	chr20:11326520:A:G	2.59974e-05	-1.09928e-10	-0.0706459
11326629	chr20:11326629:C:T	1.32315e-05	-1.09928e-10	-0.746042
11327669	chr20:11327669:G:A	8.72014e-06	-0.163255	-0.999751
11327939	chr20:11327939:T:C	3.77817e-05	-1.09928e-10	0.303184
11328285	chr20:11328285:GAA:G	1.13391e-05	-0.0389681	-0.861416
11328348	chr20:11328348:A:G	1.21398e-05	-1.09928e-10	-0.832155
11328352	chr20:11328352:G:A	1.36375e-05	-1.09928e-10	-0.71582
11329494	chr20:11329494:A:G	8.0288e-06	-0.240436	-1.00517
11329712	chr20:11329712:C:T	9.67351e-06	-1.26752	0.208274
11329990	chr20:11329990:A:C	9.05767e-06	-1.09928e-10	-1.12503
11330030	chr20:11330030:T:C	1.78714e-05	-1.18805	0.742613
11330599	chr20:11330599:A:AGAC	8.77467e-06	-1.09928e-10	-1.15677
11330662	chr20:11330662:T:TA	1.00548e-05	-1.09928e-10	-1.02059
11330720	chr20:11330720:G:A	1.01112e-05	-1.09928e-10	-1.015
11331692	chr20:11331692:C:A	8.96686e-06	-0.112533	-1.02257
11331699	chr20:11331699:T:C	9.83794e-06	-1.09928e-10	-1.04239
11331709	chr20:11331709:C:T	2.64988e-05	-0.0863978	0.0348573
11332010	chr20:11332010:A:C	1.8316e-05	-1.21534	0.794469
11332668	chr20:11332668:C:T	6.48253e-06	-0.426933	-1.0326
11332937	chr20:11332937:T:G	1.21162e-05	-1.09928e-10	-0.834099
11332966	chr20:11332966:A:G	2.40979e-05	-0.179644	0.0331273
11333533	chr20:11333533:A:G	9.4112e-06	-0.0794161	-1.00733
11333853	chr20:11333853:TAAAA:T	2.3622e-05	-1.09928e-10	-0.166463
11334476	chr20:11334476:T:G	9.84241e-06	-0.132663	-0.909278
11334682	chr20:11334682:G:A	1.04931e-05	-1.09928e-10	-0.977925
11334715	chr20:11334715:T:G	8.97909e-06	-1.09928e-10	-1.13374
11334991	chr20:11334991:T:C	8.76307e-06	-1.09928e-10	-1.1581
11335284	chr20:11335284:G:C	2.70715e-05	0.343412	-0.373571
11335323	chr20:11335323:C:T	2.88199e-05	0.0011251	0.0313009
11335685	chr20:11335685:T:C	2.51192e-05	-1.09928e-10	-0.105009
11335858	chr20:11335858:AGTAG:A	1.31186e-05	-1.46427	0.709659
11335863	chr20:11335863:C:CA	1.29784e-05	-1.46434	0.69899
11336047	chr20:11336047:C:T	2.46062e-05	-1.09928e-10	-0.125643
11336835	chr20:11336835:G:A	5.6843e-06	-0.531592	-1.05934
11336911	chr20:11336911:G:A	2.49311e-06	-1.2929	-1.12221
11337086	chr20:11337086:T:C	2.47945e-05	-0.224195	0.106175
11337159	chr20:11337159:G:C	2.12044e-05	-1.09928e-10	-0.274431
11337623	chr20:11337623:G:A	9.80278e-06	0.000942897	-1.04692
11337850	chr20:11337850:A:G	9.09728e-06	-1.09928e-10	-1.12067
11337882	chr20:11337882:G:A	9.33768e-06	-1.09928e-10	-1.09458
11338104	chr20:11338104:T:C	2.75869e-05	-1.09928e-10	-0.0112994
11338249	chr20:11338249:G:A	2.71003e-05	-0.177423	0.148328
11338403	chr20:11338403:T:G	2.3303e-06	-1.32451	-1.15814
11338876	chr20:11338876:T:G	2.64879e-05	-0.123416	0.0714633
11338987	chr20:11338987:A:T	1.52238e-05	0.326965	-0.932748
11339223	chr20:11339223:C:T	1.30084e-05	-0.763048	-2.28909e-10
11339670	chr20:11339670:T:C	1.10755e-05	-1.09928e-10	-0.923909
11339820	chr20:11339820:G:A	2.13032e-05	-1.09928e-10	-0.269786
11339863	chr20:11339863:C:G	1.32315e-05	-1.09928e-10	-0.746042
11340181	chr20:11340181:T:C	1.18258e-05	-1.09928e-10	-0.858359
11340698	chr20:11340698:G:C	7.56306e-06	-1.30537	-2.28909e-10
11340730	chr20:11340730:C:CT	2.40414e-05	-0.288302	0.13944
11341915	chr20:11341915:T:C	1.44435e-05	0.230651	-0.889048
11341992	chr20:11341992:G:A	2.43864e-05	-1.09928e-10	-0.134616
11341999	chr20:11341999:G:A	8.84221e-06	-1.09928e-10	-1.1491
11342286	chr20:11342286:CT:C	1.83453e-05	-1.09928e-10	-0.419267
11342971	chr20:11342971:T:C	4.49003e-06	-0.719928	-1.10685
11343725	chr20:11343725:T:C	1.04931e-05	-1.09928e-10	-0.977925
11343777	chr20:11343777:A:C	1.02343e-05	-1.24161	0.238713
11343874	chr20:11343874:T:C	8.84567e-06	-1.09928e-10	-1.14871
11343882	chr20:11343882:T:C	9.28637e-06	-1.09928e-10	-1.10009
11344124	chr20:11344124:C:G	8.82313e-06	-1.09928e-10	-1.15126
11344180	chr20:11344180:C:T	1.10443e-05	-1.37083	0.444105
11344345	chr20:11344345:T:A	3.07512e-05	1.04487	-0.947584
11344404	chr20:11344404:T:C	8.81531e-06	-1.09928e-10	-1.15215
11344458	chr20:11344458:T:C	1.36228e-05	-1.09928e-10	-0.716894
11344536	chr20:11344536:C:T	1.36558e-05	0.163467	-0.877944
11345352	chr20:11345352:T:C	1.29961e-05	-1.09928e-10	-0.763996
11345479	chr20:11345479:T:C	6.15637e-06	-0.426798	-1.08436
11346543	chr20:11346543:C:A	3.44185e-05	-0.240917	0.450868
11346674	chr20:11346674:G:A	1.26897e-05	0.120816	-0.908668
11346766	chr20:11346766:TG:T	1.01858e-05	-1.54584	0.538193
11346768	chr20:11346768:A:T	1.0161e-05	-1.54588	0.535787
11347229	chr20:11347229:AC:A	1.29567e-05	0.246075	-1.0131
11347230	chr20:11347230:C:T	6.77917e-06	-1.41479	-2.28909e-10
11347693	chr20:11347693:C:T	5.91594e-06	-1.55099	-2.28909e-10
11347896	chr20:11347896:T:G	6.33302e-06	-0.361672	-1.12119
11347913	chr20:11347913:G:A	9.76534e-06	-1.22304	0.173239
11348441	chr20:11348441:TC:T	6.74074e-06	-0.294498	-1.12597
11348886	chr20:11348886:A:G	1.09375e-05	0.0283844	-0.964825
11348902	chr20:11348902:T:A	1.25917e-05	0.300147	-1.09575
11348911	chr20:11348911:A:T	4.91251e-05	0.129657	0.436073
11348919	chr20:11348919:A:G	6.60353e-06	-0.317859	-1.12318
11349007	chr20:11349007:T:TCCAA	1.87603e-05	-1.48099	1.08409
11349339	chr20:11349339:C:A	1.42031e-05	-1.09928e-10	-0.675182
11349619	chr20:11349619:A:G	1.21135e-05	-1.09928e-10	-0.834321
11349910	chr20:11349910:G:T	0.000239598	1.08671	1.06361
11350666	chr20:11350666:C:T	7.48826e-06	-1.55587	0.240562
11351507	chr20:11351507:T:G	1.33306e-05	-1.09928e-10	-0.738577
11351872	chr20:11351872:G:A	0.000160291	-0.0301622	1.77851
11351914	chr20:11351914:C:T	9.17232e-06	-1.22281	0.110357
11351915	chr20:11351915:G:A	0.000143964	-0.0896866	1.73061
11351960	chr20:11351960:T:C	0.000148583	-0.0859423	1.75844
11352131	chr20:11352131:G:A	1.84162e-05	-1.49925	1.08384
11352210	chr20:11352210:T:A	3.92484e-05	0.498172	-0.156902
11352387	chr20:11352387:C:G	0.000149834	-0.0808232	1.76171
11352452	chr20:11352452:G:A	0.000136433	-0.148366	1.73556
11352476	chr20:11352476:C:T	1.28117e-05	-1.09928e-10	-0.77828
11352657	chr20:11352657:A:G	2.46606e-05	0.726878	-0.850314
11352835	chr20:11352835:C:T	1.08141e-05	-1.09928e-10	-0.947786
11352914	chr20:11352914:A:G	2.10405e-06	-1.43467	-1.15011
11352925	chr20:11352925:A:G	1.77429e-05	-1.5458	1.09315
11352941	chr20:11352941:C:A	0.000158711	-0.0513532	1.78979
11353115	chr20:11353115:T:C	0.000145063	-0.107043	1.75557
11353134	chr20:11353134:A:G	0.000149009	-0.0929428	1.76831
11353376	chr20:11353376:A:T	0.000144398	-0.0589477	1.70288
11353467	chr20:11353467:T:C	0.000143253	-0.0782895	1.71426
11353588	chr20:11353588:A:G	0.000147328	-0.0753547	1.73937
11353680	chr20:11353680:G:A	2.46962e-05	-1.24309	1.1211
11353923	chr20:11353923:T:C	1.1223e-05	-1.09928e-10	-0.910676
11353929	chr20:11353929:T:C	2.5614e-05	-1.24754	1.16203
11354089	chr20:11354089:G:T	1.75301e-05	-1.49329	1.02856
11354096	chr20:11354096:C:T	0.000215674	0.731683	1.31344
11354266	chr20:11354266:A:T	1.24586e-05	0.286591	-1.09283
11354355	chr20:11354355:TG:T	1.43271e-05	-1.09928e-10	-0.666487
11354358	chr20:11354358:A:C	1.43407e-05	-1.09928e-10	-0.665539
11354410	chr20:11354410:C:T	3.5135e-06	-0.945984	-1.12605
11354433	chr20:11354433:A:G	7.30493e-06	-1.34009	-2.28909e-10
11355827	chr20:11355827:G:A	0.000134843	-0.129419	1.70489
11355914	chr20:11355914:A:G	0.00014664	-0.0614539	1.72079
11355961	chr20:11355961:T:A	1.11073e-05	0.113616	-1.03466
11356241	chr20:11356241:C:T	0.000140201	-0.1004	1.71484
11356316	chr20:11356316:A:G	0.000141674	-0.0897087	1.71459
11356332	chr20:11356332:C:T	1.34255e-05	-1.09928e-10	-0.731487
11356385	chr20:11356385:A:G	1.61237e-05	-1.09928e-10	-0.54835
11356819	chr20:11356819:C:T	1.766e-05	-1.51254	1.0552
11356827	chr20:11356827:T:A	1.21649e-05	0.264695	-1.09478
11357352	chr20:11357352:AC:A	0.00016131	-0.435734	2.19042
11357465	chr20:11357465:G:A	4.96235e-05	-1.27756	1.85338
11357512	chr20:11357512:A:G	8.55613e-06	-1.08258	-0.0994147
11357688	chr20:11357688:G:C	4.62058e-05	-1.25883	1.7633
11357695	chr20:11357695:A:C	0.000183584	-0.102083	1.98612
11357838	chr20:11357838:G:C	3.55873e-06	-0.924804	-1.13443
11357847	chr20:11357847:T:C	5.89293e-05	0.632007	0.11569
11358059	chr20:11358059:T:C	0.000159755	0.135803	1.6092
11358223	chr20:11358223:C:T	0.000181425	0.160496	1.71171
11358242	chr20:11358242:T:C	1.20035e-05	-1.09928e-10	-0.843443
11358254	chr20:11358254:A:G	0.00019449	0.222784	1.71896
11358348	chr20:11358348:G:A	1.0521e-05	-1.09928e-10	-0.975268
11358572	chr20:11358572:A:G	6.28548e-06	-0.947894	-0.542506
11358962	chr20:11358962:C:A	2.41318e-05	-1.27216	1.12704
11358966	chr20:11358966:T:C	0.000382791	0.951946	1.6669
11359058	chr20:11359058:T:C	3.30078e-06	-1.48048	-0.654005
11359345	chr20:11359345:T:C	0.000175556	0.12217	1.71715
11359359	chr20:11359359:T:G	9.64585e-06	0.0587339	-1.12085
11359434	chr20:11359434:A:G	3.07118e-05	-1.09928e-10	0.096005
11359707	chr20:11359707:G:A	1.08247e-05	-1.09928e-10	-0.946809
11359733	chr20:11359733:G:T	8.8702e-06	0.00902289	-1.15497
11359748	chr20:11359748:A:C	8.53069e-06	-0.0310244	-1.15395
11359750	chr20:11359750:A:G	8.72736e-06	-0.0085376	-1.15364
11360178	chr20:11360178:C:T	0.000180659	0.110829	1.75714
11360288	chr20:11360288:A:G	0.00022759	-0.236669	2.33558
11360452	chr20:11360452:T:C	0.000300723	-0.0538388	2.43139
11360464	chr20:11360464:G:A	1.5993e-05	-0.556492	-2.28909e-10
11360623	chr20:11360623:G:A	0.000185537	0.164282	1.73033
11360630	chr20:11360630:C:A	0.000171014	0.131249	1.68185
11360636	chr20:11360636:T:C	0.000164366	0.155652	1.61781
11360751	chr20:11360751:C:G	4.68676e-05	-1.11666	1.63534
11360835	chr20:11360835:C:T	0.00016824	0.116342	1.68041
11360872	chr20:11360872:C:T	5.55245e-05	0.508098	0.180085
11361075	chr20:11361075:G:A	5.11029e-06	-1.12444	-0.572941
11361212	chr20:11361212:C:T	0.000171421	0.146393	1.66909
11361388	chr20:11361388:T:A	8.91375e-06	0.0149674	-1.15601
11361550	chr20:11361550:T:C	1.99807e-05	-1.36557	1.0317
11361724	chr20:11361724:C:T	1.20896e-05	-1.09928e-10	-0.836293
11361976	chr20:11361976:G:A	1.67598e-05	-1.09928e-10	-0.509657
11362028	chr20:11362028:T:C	8.86625e-06	-1.09928e-10	-1.14639
11362267	chr20:11362267:TC:T	1.0453e-05	-1.09928e-10	-0.981753
11362557	chr20:11362557:AC:A	8.14051e-06	-0.236165	-0.995624
11362682	chr20:11362682:C:T	2.56453e-06	-1.28423	-1.10263
11362684	chr20:11362684:GTC:G	0.000157472	-1.09928e-10	1.73061
11362804	chr20:11362804:G:T	1.9896e-05	-1.09928e-10	-0.338124
11362809	chr20:11362809:A:C	2.64127e-06	-1.26266	-1.09473
11362864	chr20:11362864:A:G	2.5895e-06	-1.27764	-1.09953
11363094	chr20:11363094:ACT:A	3.85561e-05	-1.09928e-10	0.323472
11363157	chr20:11363157:G:A	8.81454e-06	-1.09928e-10	-1.15224
11363346	chr20:11363346:G:A	2.56876e-06	-1.27871	-1.10651
11363654	chr20:11363654:G:C	9.25322e-06	0.0460948	-1.14976
11363689	chr20:11363689:G:A	1.08317e-05	-1.09928e-10	-0.946161
11363836	chr20:11363836:G:A	2.0964e-05	0.48673	-0.772563
11363881	chr20:11363881:G:A	8.69989e-06	-0.175834	-0.989497
11363895	chr20:11363895:C:T	8.42124e-06	-0.061703	-1.13618
11363943	chr20:11363943:G:C	2.59631e-06	-1.27331	-1.10124
11364038	chr20:11364038:A:C	1.26086e-05	-1.09928e-10	-0.794262
11364121	chr20:11364121:A:G	7.5237e-06	-1.31058	-2.28909e-10
11364139	chr20:11364139:C:T	1.47166e-05	0.4916	-1.13127
11364173	chr20:11364173:T:C	2.63235e-06	-1.26637	-1.0944
11364593	chr20:11364593:C:T	1.18324e-05	-0.857803	-2.28909e-10
11364685	chr20:11364685:G:A	2.57397e-06	-1.27735	-1.10584
11364747	chr20:11364747:G:A	3.28976e-06	-1.02709	-1.11073
11364750	chr20:11364750:C:T	2.64725e-06	-1.25936	-1.09576
11364814	chr20:11364814:T:G	2.61464e-06	-1.26733	-1.10019
11364825	chr20:11364825:A:G	9.04289e-06	-0.130359	-0.996304
11365537	chr20:11365537:A:G	5.77301e-06	-0.422321	-1.15313
11365731	chr20:11365731:C:G	6.16616e-06	-1.50957	-2.28909e-10
11366319	chr20:11366319:A:G	2.61979e-06	-1.26349	-1.10205
11366332	chr20:11366332:T:A	3.73151e-05	-1.09928e-10	0.290756
11366361	chr20:11366361:T:A	2.65202e-06	-1.26075	-1.09257
11366537	chr20:11366537:T:C	1.05701e-05	-1.09928e-10	-0.970609
11366614	chr20:11366614:C:T	2.60477e-06	-1.26057	-1.11073
11366655	chr20:11366655:A:C	2.59498e-06	-1.26507	-1.10999
11366723	chr20:11366723:T:G	1.09985e-05	-0.228032	-0.702848
11366807	chr20:11366807:G:A	2.59136e-06	-1.26952	-1.10694
11367030	chr20:11367030:G:A	8.8102e-06	-0.163326	-0.989406
11367037	chr20:11367037:A:G	2.2297e-06	-1.36863	-1.15815
11367312	chr20:11367312:G:T	8.77253e-06	-1.09928e-10	-1.15702
11367467	chr20:11367467:T:C	8.40282e-06	-1.07257	-0.127505
11368209	chr20:11368209:A:G	2.56824e-06	-1.28602	-1.0994
11368334	chr20:11368334:C:T	5.36988e-06	-0.703408	-0.944428
11368368	chr20:11368368:CATATT:C	8.76339e-06	-1.09928e-10	-1.15806
11368774	chr20:11368774:C:T	2.58553e-06	-1.28162	-1.09709
11368864	chr20:11368864:G:A	5.70371e-06	-0.441791	-1.14573
11368934	chr20:11368934:C:T	1.27378e-05	-1.09928e-10	-0.784069
11368938	chr20:11368938:C:T	8.51364e-06	-0.0318685	-1.1551
11369427	chr20:11369427:CACAT:C	3.4417e-05	0.837725	-0.627817
11369482	chr20:11369482:ACACT:A	5.73444e-06	-0.449438	-1.13271
11369497	chr20:11369497:TAC:T	2.64536e-05	-1.09928e-10	-0.0532478
11369644	chr20:11369644:A:G	1.84693e-06	-1.56101	-1.1541
11369657	chr20:11369657:CAT:C	1.24326e-05	-1.09928e-10	-0.808322
11369671	chr20:11369671:CAT:C	1.4283e-05	-1.09928e-10	-0.669575
11369887	chr20:11369887:C:T	8.81751e-06	0.00549771	-1.1574
11369967	chr20:11369967:G:A	5.70738e-05	-0.198982	0.914685
11370685	chr20:11370685:G:A	2.73706e-06	-1.24483	-1.07693
11370984	chr20:11370984:T:G	1.03422e-05	-0.0164042	-0.976007
11370999	chr20:11370999:T:C	2.85502e-05	-1.09928e-10	0.0230214
11371034	chr20:11371034:G:C	1.04449e-05	-0.0114651	-0.971062
11371111	chr20:11371111:G:A	1.3207e-05	0.409411	-1.1573
11371198	chr20:11371198:A:G	1.08101e-05	-1.09928e-10	-0.948157
11371419	chr20:11371419:C:T	2.52426e-05	-1.09928e-10	-0.100108
11371516	chr20:11371516:T:C	4.32957e-06	-1.15651	-0.70666
11371530	chr20:11371530:T:A	2.63363e-06	-1.27949	-1.08079
11371616	chr20:11371616:A:G	2.05838e-06	-1.44859	-1.15813
11371697	chr20:11371697:C:G	8.78238e-06	-1.09928e-10	-1.15589
11372188	chr20:11372188:G:A	2.78986e-06	-1.1804	-1.12225
11372258	chr20:11372258:A:T	1.22837e-05	-1.09928e-10	-0.820367
11372694	chr20:11372694:A:G	8.78163e-06	-1.09928e-10	-1.15598
11372766	chr20:11372766:T:C	2.22567e-06	-1.37086	-1.15773
11372769	chr20:11372769:G:C	1.2806e-05	0.358345	-1.13707
11373081	chr20:11373081:G:A	2.10645e-05	-1.2741	0.993046
11373573	chr20:11373573:G:A	2.21169e-06	-1.37702	-1.15787
11373844	chr20:11373844:T:G	2.06688e-05	-0.300017	-2.28909e-10
11373944	chr20:11373944:C:A	0.000121971	2.58246	-1.10731
11373954	chr20:11373954:C:T	1.18694e-05	-0.476106	-0.378575
11374346	chr20:11374346:T:A	9.89045e-06	-1.09928e-10	-1.03707
11374430	chr20:11374430:G:A	5.5702e-05	0.691375	-2.28909e-10
11374457	chr20:11374457:C:T	3.34111e-05	-1.09928e-10	0.180246
11375422	chr20:11375422:A:T	5.17847e-06	-0.525984	-1.15815
11375499	chr20:11375499:A:T	0.0159257	4.59173	1.75532
11375508	chr20:11375508:C:T	1.56589e-05	-1.09928e-10	-0.577601
11376475	chr20:11376475:T:A	9.93725e-06	-1.40239	0.370036
11376813	chr20:11376813:T:C	1.09072e-05	-0.0550042	-0.884215
11376820	chr20:11376820:A:G	1.04801e-05	-0.0810381	-0.89812
11376933	chr20:11376933:C:T	1.06944e-05	-0.0588387	-0.900081
11377637	chr20:11377637:T:C	5.34118e-05	0.649391	-2.28909e-10
11378035	chr20:11378035:G:A	1.11631e-05	-0.0287944	-0.887236
11378181	chr20:11378181:A:T	1.10073e-05	-0.0350407	-0.895046
11378802	chr20:11378802:T:C	1.0633e-05	-0.0698076	-0.894873
11379022	chr20:11379022:A:G	9.08953e-06	0.0357303	-1.15725
11379467	chr20:11379467:A:G	9.00844e-06	-0.196541	-0.933939
11379869	chr20:11379869:C:A	1.69582e-05	0.632169	-1.13006
11380174	chr20:11380174:A:G	1.34965e-05	0.405718	-1.13193
11380502	chr20:11380502:A:G	8.83319e-06	-1.09928e-10	-1.15013
11380855	chr20:11380855:G:A	3.16032e-06	-1.33252	-0.845449
11380874	chr20:11380874:G:A	0.00089435	3.71048	-0.243023
11381253	chr20:11381253:C:T	1.43938e-05	-0.661842	-2.28909e-10
11381283	chr20:11381283:C:T	5.49563e-06	-1.44142	-0.18327
11381404	chr20:11381404:T:A	9.08025e-06	-1.09928e-10	-1.12254
11381408	chr20:11381408:C:T	0.00099713	3.64286	-0.0666216
11382009	chr20:11382009:G:A	2.33909e-05	-0.314296	0.138002
11382093	chr20:11382093:A:T	5.61759e-06	-1.45131	-0.151427
11382328	chr20:11382328:T:C	5.75565e-06	-1.44695	-0.131512
11382421	chr20:11382421:G:A	5.85433e-06	-1.43099	-0.130468
11382808	chr20:11382808:T:G	5.18966e-06	-1.49871	-0.183263
11382828	chr20:11382828:T:C	1.39484e-05	0.421618	-1.1149
11383084	chr20:11383084:A:T	1.85754e-05	0.328434	-0.735239
11383393	chr20:11383393:A:G	5.67374e-06	-1.43754	-0.155251
11383521	chr20:11383521:A:T	3.32597e-06	-1.21373	-0.913146
11383623	chr20:11383623:T:C	5.59798e-06	-1.42471	-0.181526
11383784	chr20:11383784:G:A	1.23517e-05	-1.31913	0.504277
11384113	chr20:11384113:T:A	1.55876e-05	0.541681	-1.12384
11384116	chr20:11384116:T:C	1.16095e-05	-1.09928e-10	-0.876815
11384416	chr20:11384416:T:C	1.88477e-06	-1.56101	-1.13382
11384719	chr20:11384719:A:G	8.59622e-06	-1.35744	0.180123
11384789	chr20:11384789:T:C	3.04459e-06	-1.27401	-0.941268
11385250	chr20:11385250:G:A	1.08271e-05	-1.39642	0.449829
11385451	chr20:11385451:C:T	8.96787e-06	-1.09928e-10	-1.13499
11385688	chr20:11385688:G:T	1.04365e-05	-1.09928e-10	-0.983336
11385901	chr20:11385901:G:A	8.77835e-06	-1.09928e-10	-1.15635
11386209	chr20:11386209:G:A	5.54327e-05	-1.09928e-10	0.686529
11386342	chr20:11386342:A:G	1.86499e-06	-1.55984	-1.14554
11386386	chr20:11386386:A:G	4.03143e-06	-0.92953	-1.00499
11386511	chr20:11386511:A:G	1.85187e-06	-1.56099	-1.15146
11386585	chr20:11386585:T:C	8.76307e-06	-1.09928e-10	-1.15809
11386596	chr20:11386596:C:T	1.1151e-05	-1.3872	0.470095
11387114	chr20:11387114:T:C	1.84729e-06	-1.56101	-1.15391
11387142	chr20:11387142:T:C	1.49214e-05	-1.09928e-10	-0.625847
11387335	chr20:11387335:T:C	9.3037e-06	-1.09928e-10	-1.09823
11387903	chr20:11387903:G:A	1.08008e-05	-1.39692	0.447899
11388104	chr20:11388104:G:C	9.10519e-06	-1.09928e-10	-1.1198
11388108	chr20:11388108:A:T	1.85463e-06	-1.56101	-1.14995
11388109	chr20:11388109:C:T	8.97937e-06	-1.39162	0.257907
11388197	chr20:11388197:A:G	1.09366e-05	-1.40717	0.470646
11388581	chr20:11388581:G:A	8.49627e-06	-1.18901	-2.28909e-10
11388625	chr20:11388625:T:A	2.53929e-05	0.943551	-1.03772
11389006	chr20:11389006:A:G	1.10383e-05	-1.09928e-10	-0.927274
11389066	chr20:11389066:C:T	1.01599e-05	-1.32216	0.311961
11389142	chr20:11389142:C:G	1.38606e-05	0.440622	-1.14021
11389796	chr20:11389796:C:T	1.86237e-06	-1.56043	-1.14636
11389896	chr20:11389896:C:T	8.98903e-06	-1.09928e-10	-1.13264
11390192	chr20:11390192:C:A	5.87233e-05	1.5076	-0.763404
11390207	chr20:11390207:A:C	3.26432e-06	-1.15584	-0.98975
11390714	chr20:11390714:A:G	2.05907e-05	-0.3038	-2.28909e-10
11390873	chr20:11390873:C:T	1.17588e-05	-1.09928e-10	-0.86404
11391184	chr20:11391184:C:T	3.57359e-05	0.975384	-0.727868
11391235	chr20:11391235:G:T	2.65029e-05	0.816157	-0.867544
11391345	chr20:11391345:A:G	0.000111447	-1.09928e-10	1.38491
11391742	chr20:11391742:G:A	0.000119184	-1.09928e-10	1.45203
11392267	chr20:11392267:A:G	7.1705e-06	-0.208268	-1.1504
11392313	chr20:11392313:G:C	0.000356531	-1.09928e-10	2.54778
11392375	chr20:11392375:A:C	2.62552e-05	0.749417	-0.810194
11392381	chr20:11392381:A:T	3.66928e-06	-1.06118	-0.967471
11392445	chr20:11392445:G:T	7.65472e-06	-0.154384	-1.13893
11392707	chr20:11392707:G:T	1.00118e-05	-1.09928e-10	-1.02487
11392708	chr20:11392708:C:T	1.00077e-05	-1.09928e-10	-1.02529
11392911	chr20:11392911:T:G	7.06379e-06	-0.219936	-1.15372
11393449	chr20:11393449:C:T	8.90592e-06	-1.09928e-10	-1.14192
11393928	chr20:11393928:C:T	1.99568e-06	-1.48911	-1.14854
11393936	chr20:11393936:C:T	9.94512e-06	-1.09928e-10	-1.03156
11393958	chr20:11393958:A:G	6.18728e-06	-0.349984	-1.15616
11393970	chr20:11393970:A:G	8.52975e-06	-0.0272316	-1.15785
11394016	chr20:11394016:TGG:T	9.03492e-06	-1.12754	-2.28909e-10
11394066	chr20:11394066:C:T	0.000349495	3.63175	-1.1039
11394116	chr20:11394116:T:C	8.37571e-06	-0.0478516	-1.15545
11394157	chr20:11394157:A:G	1.98488e-06	-1.49344	-1.14964
11394215	chr20:11394215:A:G	6.90263e-06	-0.2411	-1.15564
11394522	chr20:11394522:AG:A	1.87299e-05	-1.09928e-10	-0.398518
11395498	chr20:11395498:T:C	7.81491e-06	-0.116877	-1.15573
11395647	chr20:11395647:G:A	1.11027e-05	-1.09928e-10	-0.921457
11395941	chr20:11395941:C:T	7.88023e-06	-0.108143	-1.15614
11395988	chr20:11395988:G:C	1.5484e-05	-1.09928e-10	-0.588836
11396325	chr20:11396325:C:T	4.12784e-06	-0.764467	-1.14642
11396520	chr20:11396520:T:C	6.32497e-06	-1.48414	-2.28909e-10
11396869	chr20:11396869:T:A	1.0302e-05	0.140227	-1.13653
11397100	chr20:11397100:G:A	1.80454e-05	0.704743	-1.14049
11397202	chr20:11397202:T:C	4.27727e-06	-0.717509	-1.15782
11397350	chr20:11397350:C:T	1.98312e-06	-1.48909	-1.15488
11397395	chr20:11397395:G:T	8.8459e-06	-1.09928e-10	-1.14869
11398373	chr20:11398373:C:A	1.04135e-05	-1.09928e-10	-0.985541
11399057	chr20:11399057:T:C	3.28937e-05	1.10508	-0.940442
11399194	chr20:11399194:T:C	6.58563e-06	-1.44375	-2.28909e-10
11399499	chr20:11399499:C:T	6.66625e-06	-0.274004	-1.15758
11399862	chr20:11399862:G:T	4.95614e-06	-0.783558	-0.944457
11400492	chr20:11400492:T:C	9.12894e-06	-1.11719	-2.28909e-10
11400533	chr20:11400533:C:G	8.89223e-06	-1.09928e-10	-1.14346
11400824	chr20:11400824:C:T	2.93147e-05	0.953407	-0.903961
11400825	chr20:11400825:T:C	1.61522e-05	0.608861	-1.15545
11400956	chr20:11400956:C:T	1.63995e-05	0.616623	-1.14801
11401180	chr20:11401180:T:C	2.68305e-06	-1.19388	-1.14781
11401295	chr20:11401295:C:T	2.71875e-06	-1.18114	-1.14733
11401447	chr20:11401447:C:T	2.66603e-06	-1.19745	-1.1506
11401664	chr20:11401664:C:T	0.00039613	2.54073	0.112371
11402069	chr20:11402069:C:T	6.64119e-05	-1.09928e-10	0.867235
11402317	chr20:11402317:G:A	1.19376e-05	-1.09928e-10	-0.848949
11402600	chr20:11402600:C:G	2.76607e-06	-1.16213	-1.14908
11402678	chr20:11402678:C:T	1.39267e-05	-1.09928e-10	-0.694832
11402679	chr20:11402679:G:A	1.09224e-05	0.206921	-1.14475
11402750	chr20:11402750:C:T	2.02603e-06	-1.4684	-1.15416
11402755	chr20:11402755:A:G	1.48331e-05	-1.09928e-10	-0.631782
11402803	chr20:11402803:A:C	1.84404e-05	0.73557	-1.14967
11402897	chr20:11402897:A:T	2.70298e-06	-1.18561	-1.14868
11402913	chr20:11402913:AAGCCAAGTGAAAG:A	1.61999e-05	-1.09928e-10	-0.543636
11403176	chr20:11403176:C:T	2.7337e-06	-1.17656	-1.14642
11403738	chr20:11403738:T:G	8.94609e-06	-1.09928e-10	-1.13742
11404082	chr20:11404082:T:C	1.57512e-05	-0.571724	-2.28909e-10
11404455	chr20:11404455:A:G	8.4898e-06	-0.0874197	-1.10236
11404522	chr20:11404522:A:T	3.74542e-05	-1.09928e-10	0.294477
11405192	chr20:11405192:G:A	3.5891e-05	1.35792	-1.10607
11405572	chr20:11405572:G:A	5.061e-05	0.595508	-2.28909e-10
11406189	chr20:11406189:T:G	8.89187e-06	-1.09928e-10	-1.1435
11407021	chr20:11407021:CTG:C	1.93803e-06	-1.52404	-1.14293
11407801	chr20:11407801:A:G	3.71804e-05	1.40314	-1.116
11408584	chr20:11408584:G:A	1.95338e-06	-1.52953	-1.12955
11408726	chr20:11408726:G:A	1.15594e-05	-1.09928e-10	-0.881138
11408837	chr20:11408837:T:C	3.64399e-05	1.38325	-1.11622
11409365	chr20:11409365:G:A	3.72474e-05	1.40494	-1.116
11409578	chr20:11409578:T:C	3.54424e-05	-1.09928e-10	0.239269
11409879	chr20:11409879:T:G	6.65021e-05	-1.09928e-10	0.868592
11409934	chr20:11409934:TA:T	3.45982e-05	1.34124	-1.12608
11410118	chr20:11410118:C:T	3.4637e-05	1.16665	-0.950369
11410296	chr20:11410296:A:G	3.8467e-05	1.4186	-1.09744
11410325	chr20:11410325:TTAA:T	3.84071e-05	1.42921	-1.1096
11410592	chr20:11410592:G:A	1.13324e-05	-1.09928e-10	-0.900973
11410709	chr20:11410709:A:G	5.89324e-06	-1.55484	-2.28909e-10
11410972	chr20:11410972:C:T	5.19009e-06	-0.969677	-0.712214
11411054	chr20:11411054:G:T	1.93041e-06	-1.52795	-1.14296
11411055	chr20:11411055:G:A	4.15533e-05	1.54748	-1.14915
11411839	chr20:11411839:G:C	7.6496e-06	-1.29399	-2.28909e-10
11411842	chr20:11411842:A:G	2.40013e-05	0.966279	-1.11681
11412307	chr20:11412307:GAAGA:G	6.12958e-06	-0.603208	-0.912308
11412464	chr20:11412464:G:A	3.3927e-05	1.35123	-1.15566
11413173	chr20:11413173:C:T	1.09086e-05	-1.09928e-10	-0.939094
11413189	chr20:11413189:T:C	3.38077e-05	1.29683	-1.10479
11413289	chr20:11413289:T:C	5.34581e-05	-1.09928e-10	0.650258
11413329	chr20:11413329:T:C	1.21664e-05	-1.09928e-10	-0.829966
11413419	chr20:11413419:C:T	3.5606e-05	1.34763	-1.10376
11413457	chr20:11413457:A:G	3.37401e-05	1.29906	-1.10901
11414199	chr20:11414199:G:T	1.33699e-05	-1.09928e-10	-0.735636
11414330	chr20:11414330:GCCTTTA:G	1.26167e-05	-1.09928e-10	-0.793621
11414413	chr20:11414413:A:T	2.58517e-06	-1.24093	-1.13792
11414492	chr20:11414492:T:G	1.00006e-05	-1.09928e-10	-1.026
11414570	chr20:11414570:TTC:T	1.2621e-05	-1.09928e-10	-0.793277
11414610	chr20:11414610:C:T	8.75193e-05	-1.09928e-10	1.14322
11415084	chr20:11415084:T:C	3.43194e-05	1.28887	-1.0818
11415113	chr20:11415113:T:C	3.58971e-05	1.33703	-1.08501
11415320	chr20:11415320:G:A	3.22703e-05	1.24014	-1.09463
11415892	chr20:11415892:C:G	5.05915e-06	-0.604459	-1.10298
11416036	chr20:11416036:C:G	3.061e-05	1.22035	-1.12766
11416054	chr20:11416054:G:A	3.01386e-05	1.19378	-1.11661
11416214	chr20:11416214:G:T	0.00116599	4.87154	-1.13885
11416294	chr20:11416294:C:T	1.13875e-05	-1.09928e-10	-0.896126
11416440	chr20:11416440:G:T	1.18767e-05	-1.09928e-10	-0.85406
11416740	chr20:11416740:A:G	3.26001e-05	1.24795	-1.09227
11416865	chr20:11416865:A:G	3.6701e-05	1.36269	-1.08852
11417179	chr20:11417179:T:C	1.07173e-05	-1.09928e-10	-0.956779
11417366	chr20:11417366:G:T	9.94731e-06	-1.09928e-10	-1.03134
11417436	chr20:11417436:T:A	3.76596e-05	-1.09928e-10	0.299947
11417958	chr20:11417958:A:C	2.68201e-06	-1.18887	-1.15321
11417960	chr20:11417960:T:G	2.58144e-06	-1.22644	-1.15386
11418597	chr20:11418597:T:C	3.07635e-05	1.19775	-1.10006
11418616	chr20:11418616:G:T	1.48406e-05	-1.09928e-10	-0.631273
11419134	chr20:11419134:T:C	2.46062e-06	-1.27491	-1.15332
11419263	chr20:11419263:C:A	1.24202e-05	-0.80932	-2.28909e-10
11419265	chr20:11419265:T:G	0.000144174	1.64238	-2.28909e-10
11419371	chr20:11419371:T:C	3.07227e-05	1.19422	-1.09786
11419387	chr20:11419387:C:T	3.01387e-05	1.21029	-1.13312
11420467	chr20:11420467:C:CCATGTGTTCT	3.08917e-05	1.21175	-1.1099
11420729	chr20:11420729:A:G	3.02756e-05	1.18658	-1.10488
11421519	chr20:11421519:T:C	3.01104e-05	1.18278	-1.10656
11421598	chr20:11421598:T:C	3.03481e-05	1.19035	-1.10625
11421672	chr20:11421672:G:A	5.79767e-05	-1.09928e-10	0.7314
11421785	chr20:11421785:T:A	9.12859e-06	-1.09928e-10	-1.11723
11422459	chr20:11422459:C:T	7.66326e-06	-1.52801	0.235811
11422880	chr20:11422880:C:T	2.93818e-05	1.15559	-1.10385
11423156	chr20:11423156:G:T	8.85873e-06	-1.09928e-10	-1.14724
11423179	chr20:11423179:A:C	1.90274e-06	-1.54191	-1.14343
11423931	chr20:11423931:G:A	1.27743e-05	-1.09928e-10	-0.78121
11424024	chr20:11424024:T:C	1.09208e-05	-1.09928e-10	-0.937969
11424093	chr20:11424093:A:G	1.91707e-06	-1.53857	-1.13927
11424100	chr20:11424100:AT:A	8.77599e-06	-1.09928e-10	-1.15662
11424198	chr20:11424198:A:ATT	1.50369e-05	-1.09928e-10	-0.618137
11424746	chr20:11424746:C:A	3.01797e-05	1.19705	-1.11852
11425058	chr20:11425058:CCTT:C	5.15822e-06	-0.86753	-0.820519
11425442	chr20:11425442:A:C	3.20893e-06	-1.53672	-0.625987
11425446	chr20:11425446:T:A	6.70806e-06	-0.605368	-0.819964
11426313	chr20:11426313:C:T	2.62464e-05	1.05612	-1.11724
11426326	chr20:11426326:T:C	2.05948e-05	0.558208	-0.861808
11426518	chr20:11426518:G:A	1.24359e-05	-1.09928e-10	-0.808054
11426692	chr20:11426692:T:C	0.00118205	4.80437	-1.05801
11427112	chr20:11427112:A:G	1.29857e-05	-1.09928e-10	-0.764789
11427516	chr20:11427516:C:T	2.65982e-05	0.882192	-0.92999
11427694	chr20:11427694:G:A	2.86108e-05	0.930229	-0.905085
11427952	chr20:11427952:A:G	8.8263e-06	-1.09928e-10	-1.15091
11427990	chr20:11427990:A:T	2.84693e-05	1.09063	-1.07044
11428034	chr20:11428034:C:T	7.17804e-06	-0.206809	-1.15081
11428078	chr20:11428078:G:A	1.21824e-05	-1.09928e-10	-0.828648
11428781	chr20:11428781:T:A	1.89617e-06	-1.53863	-1.15017
11430302	chr20:11430302:G:A	2.00587e-06	-1.47758	-1.15499
11430378	chr20:11430378:G:A	4.55295e-06	-0.938042	-0.874824
11430489	chr20:11430489:G:A	5.24541e-05	1.77726	-1.14597
11430882	chr20:11430882:G:C	8.45593e-06	-0.101738	-1.09204
11431341	chr20:11431341:T:A	1.03672e-05	-0.664853	-0.325142
11431436	chr20:11431436:C:T	1.58789e-05	-1.09928e-10	-0.563648
11431535	chr20:11431535:G:A	1.32357e-05	-1.09928e-10	-0.745725
11431660	chr20:11431660:A:C	7.61862e-06	-1.29805	-2.28909e-10
11432056	chr20:11432056:A:G	0.00113412	4.62339	-0.918427
11432306	chr20:11432306:T:G	1.57716e-05	-0.570431	-2.28909e-10
11432502	chr20:11432502:G:A	0.00169437	5.07369	-0.967266
11432878	chr20:11432878:T:C	1.14027e-05	-1.09928e-10	-0.894787
11432891	chr20:11432891:T:C	1.06498e-05	-1.09928e-10	-0.963104
11433009	chr20:11433009:C:T	6.37831e-05	1.8567	-1.02985
11433265	chr20:11433265:A:T	0.0001983	-1.09928e-10	1.96114
11434070	chr20:11434070:T:C	9.13039e-06	-1.09928e-10	-1.11703
11434400	chr20:11434400:C:T	8.88293e-06	-1.09928e-10	-1.14451
11434439	chr20:11434439:G:A	1.85916e-05	0.587756	-0.99369
11434485	chr20:11434485:C:T	0.00132479	4.7104	-0.850037
11434963	chr20:11434963:T:C	0.000192907	-1.09928e-10	1.93356
11434979	chr20:11434979:A:C	5.04012e-06	-0.554379	-1.15683
11435081	chr20:11435081:GA:G	0.000162381	-1.09928e-10	1.7613
11435166	chr20:11435166:G:A	1.90193e-05	-1.09928e-10	-0.383188
11435211	chr20:11435211:C:T	2.07184e-05	0.848188	-1.14581
11435719	chr20:11435719:G:T	0.000962157	4.43351	-0.89297
11435880	chr20:11435880:C:T	8.88215e-06	-1.09928e-10	-1.1446
11435922	chr20:11435922:T:C	0.000195179	-1.09928e-10	1.94528
11435930	chr20:11435930:C:T	1.27705e-05	-1.09928e-10	-0.781505
11436000	chr20:11436000:C:T	1.936e-05	0.640092	-1.00553
11436064	chr20:11436064:C:T	2.0946e-05	-1.09928e-10	-0.286692
11436127	chr20:11436127:A:G	2.09504e-05	-1.09928e-10	-0.286482
11436244	chr20:11436244:T:C	0.0691493	8.74811	-0.932726
11436418	chr20:11436418:G:C	0.00108298	4.55268	-0.893853
11436711	chr20:11436711:C:T	2.11189e-05	-1.09928e-10	-0.278474
11437014	chr20:11437014:G:A	2.09675e-05	-1.09928e-10	-0.285667
11437094	chr20:11437094:T:C	0.00183916	4.67752	-0.489094
11437196	chr20:11437196:T:C	9.03919e-06	-1.09928e-10	-1.12707
11437266	chr20:11437266:C:G	1.9112e-05	-1.09928e-10	-0.378322
11437328	chr20:11437328:G:T	9.01512e-06	-1.09928e-10	-1.12974
11437355	chr20:11437355:T:A	4.02348e-06	-0.796905	-1.13959
11437369	chr20:11437369:G:A	6.39921e-06	-1.47247	-2.28909e-10
11437388	chr20:11437388:C:T	2.03526e-05	-1.09928e-10	-0.315431
11437457	chr20:11437457:C:T	0.000244819	-1.09928e-10	2.17188
11437607	chr20:11437607:G:A	8.90248e-06	-1.09928e-10	-1.14231
11437896	chr20:11437896:T:C	5.54862e-06	-0.653081	-0.962012
11437976	chr20:11437976:T:C	1.31884e-05	-1.09928e-10	-0.749306
11438233	chr20:11438233:C:A	3.90689e-06	-0.826797	-1.1391
11438886	chr20:11438886:A:T	0.00236693	4.9167	-0.475991
11438896	chr20:11438896:AAGT:A	1.85111e-05	-1.09928e-10	-0.410269
11439040	chr20:11439040:AT:A	1.8306e-05	-1.09928e-10	-0.421413
11439474	chr20:11439474:G:A	0.00161665	5.00248	-0.943008
11439526	chr20:11439526:A:G	0.00212062	5.27672	-0.945903
11440074	chr20:11440074:T:A	4.9944e-06	-0.605735	-1.11459
11440155	chr20:11440155:C:T	0.00256872	4.91	-0.38748
11440367	chr20:11440367:A:G	0.00123926	4.66428	-0.870646
11440466	chr20:11440466:A:C	0.00216329	4.83833	-0.487582
11440489	chr20:11440489:T:C	7.70211e-05	-1.09928e-10	1.01544
11440676	chr20:11440676:G:A	3.47098e-06	-0.933192	-1.15101
11440729	chr20:11440729:GT:G	7.15039e-05	-1.09928e-10	0.941111
11440735	chr20:11440735:A:G	7.39999e-05	-1.09928e-10	0.975423
11440859	chr20:11440859:TTCATTATCAAAAGGAAG:T	0.00122502	4.64519	-0.863117
11441012	chr20:11441012:A:G	0.00111041	4.63763	-0.953777
11441139	chr20:11441139:G:T	0.00240381	4.85621	-0.400041
11441406	chr20:11441406:G:A	0.00133423	4.70273	-0.835269
11441485	chr20:11441485:T:C	0.00252593	4.89755	-0.391829
11441835	chr20:11441835:C:G	1.0564e-05	-1.09928e-10	-0.971189
11441890	chr20:11441890:C:T	1.38532e-05	-1.09928e-10	-0.700123
11441946	chr20:11441946:C:T	5.91838e-06	-1.55058	-2.28909e-10
11442547	chr20:11442547:C:T	5.15224e-06	-0.643532	-1.04568
11442900	chr20:11442900:G:A	0.00137964	4.00584	-0.104904
11443343	chr20:11443343:G:C	3.71567e-05	-1.09928e-10	0.286503
11443345	chr20:11443345:T:C	4.17986e-06	-0.740941	-1.15742
11443449	chr20:11443449:C:T	0.00117425	3.91353	-0.17378
11444121	chr20:11444121:A:C	6.23094e-06	-0.343793	-1.15532
11444688	chr20:11444688:G:A	5.29578e-06	-0.503586	-1.15814
11445102	chr20:11445102:T:G	3.55294e-05	1.2522	-1.01048
11445167	chr20:11445167:G:T	0.00150519	4.12454	-0.136509
11445820	chr20:11445820:A:C	0.00132288	4.04816	-0.189235
11446026	chr20:11446026:A:C	5.68512e-06	-0.595688	-0.995101
11446082	chr20:11446082:A:G	0.00134468	4.07738	-0.202111
11446505	chr20:11446505:A:G	5.85695e-06	-1.56101	-2.28909e-10
11446905	chr20:11446905:A:G	0.00150112	4.11376	-0.128435
11447079	chr20:11447079:T:C	0.00145984	4.07859	-0.121148
11447146	chr20:11447146:C:A	0.0001209	1.46632	-2.28909e-10
11447532	chr20:11447532:G:A	1.20094e-05	-0.84295	-2.28909e-10
11447552	chr20:11447552:G:A	0.00141305	4.09379	-0.168928
11447917	chr20:11447917:C:T	0.00149643	4.13209	-0.149895
11447998	chr20:11447998:G:A	2.76572e-06	-1.55081	-0.760527
11448588	chr20:11448588:T:C	1.02191e-05	-1.09928e-10	-1.00439
11448973	chr20:11448973:T:A	0.00132298	4.16088	-0.30188
11449485	chr20:11449485:TC:T	0.0427092	8.33494	-1.00141
11449589	chr20:11449589:C:T	2.93656e-06	-1.55338	-0.698019
11449715	chr20:11449715:A:G	0.00126264	4.07229	-0.259971
11449789	chr20:11449789:A:G	0.00140323	4.12719	-0.209294
11449790	chr20:11449790:T:C	2.97473e-06	-1.55567	-0.682819
11450021	chr20:11450021:T:C	0.000146844	1.66073	-2.28909e-10
11450087	chr20:11450087:C:T	0.00129633	4.07123	-0.23258
11450908	chr20:11450908:G:A	0.001283	4.02078	-0.192462
11450965	chr20:11450965:T:C	5.86101e-06	-1.56032	-2.28909e-10
11451580	chr20:11451580:T:C	7.25323e-05	0.95539	-2.28909e-10
11452485	chr20:11452485:T:A	0.000119579	-1.09928e-10	1.45534
11453097	chr20:11453097:C:A	0.000169137	2.15639	-0.354321
11453170	chr20:11453170:G:A	0.000178855	2.2067	-0.34877
11453219	chr20:11453219:A:G	0.000174379	2.18461	-0.352016
11453348	chr20:11453348:G:T	3.63409e-06	-1.1327	-0.905587
11453354	chr20:11453354:T:C	2.32927e-05	-1.09928e-10	-0.180502
11453496	chr20:11453496:A:C	8.87611e-06	-1.09928e-10	-1.14528
11453572	chr20:11453572:G:C	7.10304e-06	-1.36812	-2.28909e-10
11453651	chr20:11453651:G:A	1.1509e-05	-1.09928e-10	-0.88551
11453749	chr20:11453749:A:G	0.000140243	1.61474	-2.28909e-10
11453787	chr20:11453787:T:G	7.06438e-06	-1.37358	-2.28909e-10
11453835	chr20:11453835:T:C	4.07802e-05	-1.09928e-10	0.379556
11454020	chr20:11454020:TA:T	0.000112618	1.80907	-0.41371
11454412	chr20:11454412:A:G	1.77578e-05	-1.09928e-10	-0.451817
11454620	chr20:11454620:C:T	9.99126e-06	-1.09928e-10	-1.02693
11454689	chr20:11454689:T:C	0.000185671	2.25713	-0.361801
11454736	chr20:11454736:C:T	0.00014004	-1.09928e-10	1.61329
11455013	chr20:11455013:T:C	3.34287e-06	-0.993148	-1.12866
11455642	chr20:11455642:G:A	3.03936e-06	-1.08591	-1.13109
11455812	chr20:11455812:G:A	9.25554e-06	-1.09928e-10	-1.10342
11456395	chr20:11456395:C:G	8.81186e-06	-1.09928e-10	-1.15254
11456471	chr20:11456471:C:T	0.00140402	4.17025	-0.251799
11457454	chr20:11457454:C:T	0.00131043	4.10277	-0.2533
11458255	chr20:11458255:T:C	0.000149462	-1.09928e-10	1.6784
11458357	chr20:11458357:G:T	4.17439e-05	-1.09928e-10	0.402913
11458388	chr20:11458388:T:C	2.62991e-06	-1.54726	-0.81443
11458407	chr20:11458407:T:C	9.11514e-06	-1.09928e-10	-1.1187
11458604	chr20:11458604:A:C	0.00155219	4.20534	-0.186562
11458668	chr20:11458668:A:T	0.00144466	4.11243	-0.165439
11458801	chr20:11458801:T:A	3.94746e-05	-1.09928e-10	0.347016
11458831	chr20:11458831:T:C	9.15617e-06	-1.11421	-2.28909e-10
11458945	chr20:11458945:T:C	8.9983e-06	-1.09928e-10	-1.13161
11459480	chr20:11459480:T:C	0.0136974	6.8486	-0.652278
11459545	chr20:11459545:G:T	4.08958e-05	1.11072	-0.728338
11459969	chr20:11459969:C:A	1.56412e-05	-1.09928e-10	-0.578734
11460471	chr20:11460471:C:T	1.20234e-05	-1.09928e-10	-0.841787
11460935	chr20:11460935:C:T	1.0635e-05	-1.09928e-10	-0.964491
11460938	chr20:11460938:G:A	0.0013064	4.07675	-0.230353
11461127	chr20:11461127:C:A	1.02209e-05	-1.09928e-10	-1.00421
11461341	chr20:11461341:A:G	0.00128439	4.00748	-0.178081
11461764	chr20:11461764:T:C	1.1221e-05	-1.09928e-10	-0.910854
11461771	chr20:11461771:G:A	0.00137863	4.13056	-0.230353
11462266	chr20:11462266:C:G	1.77954e-05	-1.09928e-10	-0.449702
11462339	chr20:11462339:C:T	0.00134594	4.11479	-0.238588
11462384	chr20:11462384:A:C	0.00140469	4.11172	-0.192792
11462825	chr20:11462825:T:C	1.35209e-05	-1.09928e-10	-0.724404
11463133	chr20:11463133:C:T	0.00133529	4.07463	-0.206369
11463426	chr20:11463426:G:A	1.23058e-05	-1.09928e-10	-0.818568
11463488	chr20:11463488:C:T	0.0450795	8.43371	-1.04617
11463657	chr20:11463657:T:C	0.000121182	-1.09928e-10	1.46865
11463864	chr20:11463864:T:C	8.76371e-06	-1.09928e-10	-1.15802
11463997	chr20:11463997:T:C	9.1408e-06	-1.09928e-10	-1.11589
11464042	chr20:11464042:G:A	0.000571212	3.91832	-0.899201
11464054	chr20:11464054:T:C	1.06787e-05	-0.960389	-2.28909e-10
11464158	chr20:11464158:T:C	8.77611e-06	-1.09928e-10	-1.15661
11465156	chr20:11465156:C:T	0.00136792	4.09916	-0.206756
11465254	chr20:11465254:A:C	1.29949e-05	-1.09928e-10	-0.764085
11465398	chr20:11465398:T:C	1.48745e-05	0.520841	-1.14984
11465519	chr20:11465519:T:G	1.15705e-05	-1.09928e-10	-0.880186
11465643	chr20:11465643:T:A	1.12221e-05	-1.09928e-10	-0.910758
11465714	chr20:11465714:C:T	0.00132843	4.09827	-0.23516
11465784	chr20:11465784:C:T	0.00119171	4.19274	-0.438234
11465821	chr20:11465821:T:C	9.06225e-06	-1.12452	-2.28909e-10
11465899	chr20:11465899:AT:A	1.12437e-05	-1.09928e-10	-0.908831
11465991	chr20:11465991:GT:G	0.00137184	4.11424	-0.218969
11466036	chr20:11466036:CAG:C	0.000147887	-1.09928e-10	1.66781
11466314	chr20:11466314:C:T	0.00134732	4.08871	-0.211479
11466692	chr20:11466692:C:T	8.76319e-06	-1.09928e-10	-1.15808
11466907	chr20:11466907:G:A	2.27709e-05	-1.09928e-10	-0.203156
11466977	chr20:11466977:ATG:A	7.04327e-06	-1.37657	-2.28909e-10
11467249	chr20:11467249:C:G	3.01879e-05	-1.09928e-10	0.0787996
11467502	chr20:11467502:A:G	1.03792e-05	-1.09928e-10	-0.98884
11467640	chr20:11467640:T:C	0.00148781	4.15162	-0.1752
11467880	chr20:11467880:TTGGC:T	1.77674e-05	-1.09928e-10	-0.451276
11467881	chr20:11467881:T:C	5.67356e-05	-1.09928e-10	0.70976
11468124	chr20:11468124:T:C	9.34485e-06	-1.09928e-10	-1.09382
11468128	chr20:11468128:G:A	5.85709e-06	-1.56099	-2.28909e-10
11468195	chr20:11468195:A:G	0.057693	8.53934	-0.905089
11468276	chr20:11468276:A:G	1.64219e-05	-1.09928e-10	-0.530024
11468499	chr20:11468499:T:C	1.48359e-05	-1.09928e-10	-0.631593
11468607	chr20:11468607:T:C	5.80216e-06	-0.41292	-1.15749
11468756	chr20:11468756:T:C	0.00158257	4.23315	-0.194988
11469134	chr20:11469134:A:G	4.42799e-06	-0.683247	-1.15745
11469271	chr20:11469271:G:T	0.00145108	4.37138	-0.419957
11469310	chr20:11469310:T:C	0.00138005	4.32054	-0.419312
11469669	chr20:11469669:T:A	4.51985e-06	-0.662019	-1.15814
11469719	chr20:11469719:C:T	3.72948e-06	-0.882637	-1.12974
11469825	chr20:11469825:T:G	2.01306e-05	-1.09928e-10	-0.326403
11469914	chr20:11469914:G:A	2.92235e-06	-1.54852	-0.707737
11469920	chr20:11469920:T:C	4.46342e-06	-0.674586	-1.15814
11470149	chr20:11470149:T:A	8.7674e-06	-1.09928e-10	-1.1576
11470155	chr20:11470155:C:G	8.7767e-06	-1.09928e-10	-1.15654
11470457	chr20:11470457:T:C	5.97652e-06	-0.383409	-1.15739
11470883	chr20:11470883:T:C	0.00132581	4.06092	-0.199783
11471059	chr20:11471059:A:G	5.83857e-06	-0.406901	-1.15726
11471412	chr20:11471412:G:C	0.000523183	3.83423	-0.902941
11471569	chr20:11471569:C:T	0.000121572	-1.09928e-10	1.47187
11471809	chr20:11471809:C:T	1.06973e-05	-0.958653	-2.28909e-10
11472044	chr20:11472044:T:A	3.60465e-05	1.01686	-0.760689
11472053	chr20:11472053:T:A	3.49221e-06	-1.43667	-0.641438
11472268	chr20:11472268:CA:C	0.000125582	-1.09928e-10	1.50432
11472543	chr20:11472543:T:A	0.0453051	8.4472	-1.05467
11473081	chr20:11473081:A:T	0.00165811	4.24739	-0.162594
11473117	chr20:11473117:G:A	0.000126595	-1.09928e-10	1.51235
11473501	chr20:11473501:G:A	8.79647e-06	-1.09928e-10	-1.15429
11473557	chr20:11473557:C:T	3.78224e-05	1.05387	-0.74961
11473572	chr20:11473572:G:A	0.00142866	4.13356	-0.197704
11474189	chr20:11474189:C:T	8.39186e-06	-1.20138	-2.28909e-10
11474489	chr20:11474489:C:G	0.00128762	3.98371	-0.151804
11474786	chr20:11474786:A:G	0.00119857	3.96413	-0.203888
11474894	chr20:11474894:A:G	0.00132667	4.05007	-0.188286
11475578	chr20:11475578:G:A	8.7631e-06	-1.09928e-10	-1.15809
11475776	chr20:11475776:T:C	5.85645e-06	-0.406375	-1.15472
11475902	chr20:11475902:C:T	9.05935e-06	-1.09928e-10	-1.12484
11475990	chr20:11475990:T:C	0.00134997	4.11183	-0.232641
11476006	chr20:11476006:C:T	6.08529e-06	-0.365576	-1.15719
11476094	chr20:11476094:C:T	8.98984e-06	-1.09928e-10	-1.13255
11477052	chr20:11477052:G:A	9.13218e-06	-1.09928e-10	-1.11684
11477365	chr20:11477365:C:T	0.00138981	4.08157	-0.173292
11477689	chr20:11477689:C:A	8.99526e-06	-1.09928e-10	-1.13194
11477820	chr20:11477820:AAACT:A	3.45678e-06	-1.44556	-0.642748
11478402	chr20:11478402:T:C	0.00125404	4.00269	-0.197212
11478403	chr20:11478403:G:A	1.07942e-05	-0.949628	-2.28909e-10
11478696	chr20:11478696:C:T	0.00132009	3.98181	-0.124995
11478755	chr20:11478755:C:T	8.91417e-06	-0.0955999	-1.0454
11479054	chr20:11479054:A:G	6.37149e-06	-0.486004	-0.990804
11479074	chr20:11479074:C:T	1.12679e-05	-1.09928e-10	-0.906684
11479125	chr20:11479125:A:T	2.91855e-06	-1.5486	-0.708957
11479180	chr20:11479180:T:G	0.00126007	4.02096	-0.210677
11479469	chr20:11479469:T:G	1.14728e-05	-1.09928e-10	-0.888666
11479543	chr20:11479543:G:A	1.34798e-05	-1.09928e-10	-0.727447
11479872	chr20:11479872:T:G	2.37547e-05	0.696855	-0.857716
11480165	chr20:11480165:C:T	2.88783e-05	1.04493	-1.01048
11480543	chr20:11480543:G:A	1.46703e-05	-0.642814	-2.28909e-10
11480910	chr20:11480910:A:G	0.000480219	3.67286	-0.827256
11481418	chr20:11481418:A:G	2.3892e-05	0.697568	-0.852667
11481560	chr20:11481560:TTC:T	9.61021e-06	-1.09928e-10	-1.06581
11481614	chr20:11481614:T:C	5.77009e-06	-0.419438	-1.15652
11481653	chr20:11481653:G:A	0.00125642	4.02973	-0.222341
11481876	chr20:11481876:T:C	1.19975e-05	-0.84394	-2.28909e-10
11481916	chr20:11481916:T:C	8.80757e-06	-1.09928e-10	-1.15303
11482001	chr20:11482001:A:G	0.001017	3.81075	-0.214779
11482046	chr20:11482046:G:A	6.34441e-06	-1.48107	-2.28909e-10
11482193	chr20:11482193:T:C	0.00112971	3.90726	-0.206188
11482548	chr20:11482548:G:A	9.08779e-06	-1.09928e-10	-1.12171
11482612	chr20:11482612:G:A	0.000697625	4.04396	-0.824916
11482636	chr20:11482636:AT:A	8.2796e-06	-0.250456	-0.964391
11483579	chr20:11483579:C:T	2.731e-05	0.779178	-0.800567
11483832	chr20:11483832:T:C	3.02364e-06	-1.07626	-1.14592
11484002	chr20:11484002:G:A	9.21701e-06	-1.09928e-10	-1.10759
11484089	chr20:11484089:G:A	1.15891e-05	-1.09928e-10	-0.878572
11484127	chr20:11484127:T:C	1.10886e-05	-1.09928e-10	-0.922721
11484163	chr20:11484163:G:A	2.89209e-06	-1.54684	-0.71982
11484548	chr20:11484548:A:G	1.47186e-05	0.470337	-1.10987
11484557	chr20:11484557:ATCATGGTAC:A	2.76362e-06	-1.54656	-0.765539
11484927	chr20:11484927:G:C	2.86363e-06	-1.54894	-0.727607
11484930	chr20:11484930:A:G	2.08293e-05	0.754923	-1.04721
11485053	chr20:11485053:C:T	1.08863e-05	-1.09928e-10	-0.941134
11485091	chr20:11485091:C:A	2.78419e-05	0.766004	-0.768104
11485130	chr20:11485130:G:C	0.00200772	4.12678	0.149329
11485585	chr20:11485585:A:G	2.83581e-05	0.788153	-0.771882
11486823	chr20:11486823:C:T	5.77075e-06	-0.419761	-1.15608
11486875	chr20:11486875:A:G	0.000140154	-1.09928e-10	1.6141
11487015	chr20:11487015:C:G	3.273e-05	0.768691	-0.609039
11487048	chr20:11487048:T:G	2.54168e-05	0.686526	-0.779758
11488444	chr20:11488444:G:A	2.65752e-05	0.85361	-0.902273
11488612	chr20:11488612:T:G	1.21542e-05	-1.09928e-10	-0.83097
11488709	chr20:11488709:T:C	2.08918e-05	-1.09928e-10	-0.289283
11489681	chr20:11489681:G:A	2.99458e-06	-1.54281	-0.689031
11490452	chr20:11490452:A:T	3.35056e-05	0.883846	-0.700774
11491091	chr20:11491091:T:C	1.76568e-05	-1.09928e-10	-0.457519
11491282	chr20:11491282:T:C	3.71712e-05	1.02675	-0.739853
11491460	chr20:11491460:T:A	2.92988e-06	-1.54921	-0.704473
11491503	chr20:11491503:A:G	1.09804e-05	-0.932532	-2.28909e-10
11491953	chr20:11491953:A:G	3.68562e-05	1.05639	-0.778008
11492331	chr20:11492331:T:C	2.87369e-05	0.652233	-0.622691
11492478	chr20:11492478:AC:A	9.34343e-06	-1.09928e-10	-1.09397
11492503	chr20:11492503:G:A	8.98155e-06	-1.09928e-10	-1.13347
11492528	chr20:11492528:G:T	3.94958e-05	1.09467	-0.74712
11492845	chr20:11492845:A:G	0.00165052	3.89177	0.18843
11492879	chr20:11492879:T:A	3.90662e-05	1.08927	-0.752653
11493104	chr20:11493104:C:T	2.93264e-06	-1.54505	-0.707689
11493211	chr20:11493211:G:A	0.00202076	4.09106	0.19153
11493242	chr20:11493242:A:G	3.76591e-05	1.04982	-0.749887
11493831	chr20:11493831:T:C	0.0164141	7.12774	-0.750481
11493994	chr20:11493994:T:C	5.90738e-06	-0.403097	-1.14934
11494376	chr20:11494376:C:A	1.41924e-05	-1.09928e-10	-0.675935
11495674	chr20:11495674:C:T	0.00197581	4.03434	0.225749
11495701	chr20:11495701:T:C	4.10522e-05	1.13428	-0.748077
11496184	chr20:11496184:G:A	0.00216657	4.17657	0.175691
11496405	chr20:11496405:A:G	9.11446e-06	-1.11878	-2.28909e-10
11496426	chr20:11496426:G:T	4.53281e-06	-0.66121	-1.15609
11496689	chr20:11496689:A:G	4.14421e-05	1.14722	-0.751566
11496963	chr20:11496963:A:G	3.83969e-05	1.07368	-0.754341
11497104	chr20:11497104:C:T	5.98678e-06	-0.598674	-0.940414
11497405	chr20:11497405:G:A	7.04041e-06	-1.37698	-2.28909e-10
11497581	chr20:11497581:G:T	8.80582e-06	-1.09928e-10	-1.15323
11498570	chr20:11498570:A:G	1.13607e-05	-1.09928e-10	-0.89848
11498586	chr20:11498586:T:C	0.00031499	3.06768	-0.643785
11498743	chr20:11498743:C:A	0.138514	8.63965	-0.129567
11498899	chr20:11498899:C:T	1.92976e-05	-1.09928e-10	-0.368658
11499305	chr20:11499305:C:T	0.153757	8.60921	0.00528055
11499518	chr20:11499518:T:A	3.33692e-05	0.940545	-0.761554
11500110	chr20:11500110:G:A	2.45564e-05	-1.09928e-10	-0.127667
11500556	chr20:11500556:C:T	4.60328e-06	-0.649352	-1.15252
11500629	chr20:11500629:G:A	5.33373e-06	-0.509817	-1.14477
11501481	chr20:11501481:T:C	9.37729e-06	-1.09035	-2.28909e-10
11501727	chr20:11501727:GAGA:G	4.84688e-06	-0.606131	-1.14418
11501735	chr20:11501735:G:T	1.04542e-05	-1.09928e-10	-0.981636
11501863	chr20:11501863:G:A	2.53956e-06	-1.54453	-0.852119
11502153	chr20:11502153:C:G	9.2688e-06	-1.09928e-10	-1.10199
11502184	chr20:11502184:C:T	3.51325e-05	-1.09928e-10	0.230484
11502550	chr20:11502550:T:C	6.85614e-06	-1.4035	-2.28909e-10
11502583	chr20:11502583:G:A	9.582e-05	-1.09928e-10	1.23383
11502904	chr20:11502904:T:A	9.38587e-06	-1.08944	-2.28909e-10
11503321	chr20:11503321:T:C	8.87138e-06	-1.09928e-10	-1.14581
11503523	chr20:11503523:A:G	0.000298759	3.07522	-0.704226
11503950	chr20:11503950:G:A	7.34587e-06	-1.3345	-2.28909e-10
11504031	chr20:11504031:G:A	1.41286e-05	-1.09928e-10	-0.680443
11504309	chr20:11504309:A:G	1.16159e-05	-1.09928e-10	-0.876269
11504610	chr20:11504610:A:C	1.17757e-05	-1.09928e-10	-0.862601
11504723	chr20:11504723:G:A	2.52427e-06	-1.55249	-0.850197
11504901	chr20:11504901:T:C	1.0302e-05	-1.09928e-10	-0.996308
11504958	chr20:11504958:T:C	1.17825e-05	-1.09928e-10	-0.862023
11504963	chr20:11504963:A:G	1.13756e-05	-1.09928e-10	-0.897173
11505691	chr20:11505691:A:T	2.93727e-06	-1.13835	-1.11281
11506235	chr20:11506235:A:G	0.139812	8.66601	-0.1466
11506352	chr20:11506352:C:T	1.04425e-05	-1.09928e-10	-0.982759
11507462	chr20:11507462:CA:C	1.67119e-05	-1.09928e-10	-0.512522
11507643	chr20:11507643:A:G	8.81315e-06	-1.09928e-10	-1.1524
11508137	chr20:11508137:T:C	1.03975e-05	-1.09928e-10	-0.987077
11508727	chr20:11508727:C:T	1.13546e-05	-1.09928e-10	-0.899015
11508803	chr20:11508803:C:T	5.06417e-06	-0.551404	-1.15505
11508850	chr20:11508850:C:T	5.77279e-06	-0.431789	-1.1437
11509484	chr20:11509484:CTTCT:C	2.48463e-06	-1.55744	-0.861074
11509731	chr20:11509731:C:T	0.000266179	3.02219	-0.766666
11509863	chr20:11509863:G:A	0.00191402	5.23604	-1.00772
11510051	chr20:11510051:C:T	9.03056e-05	-1.09928e-10	1.17456
11510159	chr20:11510159:G:GA	8.87493e-06	-1.09928e-10	-1.14541
11510567	chr20:11510567:G:T	9.56692e-05	-1.09928e-10	1.23226
11510586	chr20:11510586:G:A	9.89402e-06	-1.09928e-10	-1.03671
11510729	chr20:11510729:C:T	8.17002e-06	-1.22817	-2.28909e-10
11510920	chr20:11510920:G:A	1.03526e-05	-1.09928e-10	-0.991402
11510924	chr20:11510924:T:C	1.36724e-05	-1.09928e-10	-0.713259
11510946	chr20:11510946:A:G	1.15869e-05	-1.09928e-10	-0.878763
11511053	chr20:11511053:A:G	1.0535e-05	-1.09928e-10	-0.973939
11511210	chr20:11511210:A:C	1.45502e-05	-1.09928e-10	-0.651034
11511312	chr20:11511312:C:G	9.204e-06	-1.09928e-10	-1.109
11511597	chr20:11511597:T:C	4.13539e-06	-0.794125	-1.11494
11511764	chr20:11511764:G:T	2.14001e-05	0.669668	-0.934913
11512007	chr20:11512007:C:T	0.000270453	2.99969	-0.728232
11512151	chr20:11512151:A:G	8.46544e-05	-1.09928e-10	1.10994
11512239	chr20:11512239:C:T	8.7651e-06	-1.09928e-10	-1.15786
11512906	chr20:11512906:A:G	1.17491e-05	-1.09928e-10	-0.864861
11512965	chr20:11512965:G:A	2.40782e-05	-1.09928e-10	-0.147335
11513284	chr20:11513284:G:A	5.00961e-06	-0.579375	-1.13791
11513490	chr20:11513490:GCTC:G	1.81672e-05	0.587413	-1.01644
11513559	chr20:11513559:C:T	9.19829e-05	-1.09928e-10	1.19296
11513938	chr20:11513938:A:G	5.53464e-06	-0.613885	-1.00373
11514017	chr20:11514017:A:G	0.0354896	8.23896	-1.09061
11514346	chr20:11514346:A:G	2.53909e-06	-1.55631	-0.840528
11514413	chr20:11514413:C:G	1.60397e-05	-1.09928e-10	-0.553572
11514531	chr20:11514531:G:C	6.04964e-06	-0.53007	-0.998572
11514540	chr20:11514540:A:G	2.4085e-06	-1.29179	-1.15785
11514583	chr20:11514583:G:T	1.07635e-05	-1.09928e-10	-0.952485
11514848	chr20:11514848:T:C	9.8239e-05	-1.09928e-10	1.25876
11514854	chr20:11514854:C:T	1.38452e-05	-0.700704	-2.28909e-10
11514897	chr20:11514897:C:T	1.13546e-05	-1.09928e-10	-0.899015
11515726	chr20:11515726:CA:C	3.37219e-05	-1.09928e-10	0.189505
11516255	chr20:11516255:G:A	7.5922e-05	-1.09928e-10	1.00107
11516341	chr20:11516341:G:GA	1.1542e-05	-1.09928e-10	-0.882645
11516434	chr20:11516434:C:T	5.15533e-06	-0.543098	-1.14551
11516478	chr20:11516478:G:A	4.02194e-05	-1.09928e-10	0.365707
11516624	chr20:11516624:G:C	0.000267394	2.98743	-0.72735
11517236	chr20:11517236:T:TA	2.2589e-05	0.312805	-0.523984
11517456	chr20:11517456:G:C	9.46939e-06	-1.09928e-10	-1.08058
11517481	chr20:11517481:T:C	1.15249e-05	-1.09928e-10	-0.884134
11517739	chr20:11517739:C:T	4.5323e-05	-1.09928e-10	0.485173
11517778	chr20:11517778:G:A	3.03506e-05	-1.09928e-10	0.0841735
11518058	chr20:11518058:G:A	0.0216882	7.2746	-0.618713
11518458	chr20:11518458:G:A	2.56566e-06	-1.54836	-0.838064
11518501	chr20:11518501:G:A	1.02189e-05	-1.09928e-10	-1.0044
11518948	chr20:11518948:T:A	2.57425e-06	-1.54972	-0.833365
11519222	chr20:11519222:TTA:T	4.9184e-06	-0.586934	-1.14872
11519287	chr20:11519287:T:A	9.15435e-05	-1.09928e-10	1.18817
11519460	chr20:11519460:G:A	0.024387	7.45662	-0.683452
11519649	chr20:11519649:T:C	1.56244e-05	-1.09928e-10	-0.579805
11519699	chr20:11519699:A:C	9.34881e-06	-1.09928e-10	-1.09339
11519733	chr20:11519733:C:T	1.04277e-05	-1.09928e-10	-0.984174
11519923	chr20:11519923:G:A	9.02743e-06	-1.09928e-10	-1.12837
11520186	chr20:11520186:C:T	0.000127579	-1.09928e-10	1.5201
11520285	chr20:11520285:T:C	9.35808e-06	-1.09928e-10	-1.0924
11520340	chr20:11520340:G:A	3.18301e-05	0.13177	-2.28909e-10
11520494	chr20:11520494:T:C	0.000266112	2.98566	-0.730384
11520790	chr20:11520790:C:T	8.89975e-06	-1.09928e-10	-1.14262
11520878	chr20:11520878:A:G	3.54092e-05	-1.09928e-10	0.238331
11521252	chr20:11521252:T:C	1.73611e-05	-1.09928e-10	-0.474411
11521344	chr20:11521344:C:T	3.66419e-06	-0.872036	-1.158
11521412	chr20:11521412:C:G	1.03051e-05	-1.09928e-10	-0.996004
11521557	chr20:11521557:C:T	6.5677e-06	-0.302668	-1.14381
11521606	chr20:11521606:T:C	1.97768e-06	-1.48877	-1.15795
11521667	chr20:11521667:T:C	1.09808e-05	-1.09928e-10	-0.93249
11522525	chr20:11522525:T:C	8.98143e-06	-1.09928e-10	-1.13348
11522966	chr20:11522966:C:G	1.20317e-05	-1.09928e-10	-0.841098
11523102	chr20:11523102:T:C	1.06369e-05	-0.964315	-2.28909e-10
11523620	chr20:11523620:T:A	6.33944e-05	-1.09928e-10	0.820734
11523758	chr20:11523758:G:A	9.91951e-06	-1.09928e-10	-1.03414
11523812	chr20:11523812:T:C	2.43613e-05	-1.09928e-10	-0.135644
11524704	chr20:11524704:C:T	6.88013e-05	-1.09928e-10	0.902582
11524795	chr20:11524795:G:A	6.88405e-06	-1.39943	-2.28909e-10
11525169	chr20:11525169:T:C	1.04768e-05	-1.38151	0.402028
11526428	chr20:11526428:G:A	3.60429e-05	-1.09928e-10	0.256068
11526585	chr20:11526585:C:T	6.56637e-06	-0.395309	-1.05137
11526609	chr20:11526609:C:G	8.97512e-06	-1.09928e-10	-1.13419
11526896	chr20:11526896:A:G	8.76685e-06	-1.09928e-10	-1.15766
11527484	chr20:11527484:T:C	2.6761e-06	-1.23685	-1.10743
11527549	chr20:11527549:G:A	6.17418e-05	-1.09928e-10	0.79432
11528332	chr20:11528332:A:C	9.37532e-06	-0.0746308	-1.01593
11528573	chr20:11528573:A:T	0.000216663	2.75658	-0.70688
11528691	chr20:11528691:G:A	4.40919e-06	-1.33052	-0.514429
11529169	chr20:11529169:T:C	3.97399e-06	-1.29977	-0.649098
11529232	chr20:11529232:C:T	1.40062e-05	-0.689141	-2.28909e-10
11529636	chr20:11529636:G:A	6.651e-06	-1.43387	-2.28909e-10
11529911	chr20:11529911:A:G	0.000179055	2.5791	-0.720053
11530746	chr20:11530746:T:C	4.54159e-06	-0.749148	-1.06622
11531166	chr20:11531166:T:C	4.07276e-06	-1.28801	-0.636306
11532474	chr20:11532474:ATC:A	8.7823e-06	-1.09928e-10	-1.1559
11532624	chr20:11532624:C:T	1.08874e-05	-1.09928e-10	-0.941034
11534330	chr20:11534330:G:A	2.36285e-06	-1.35589	-1.11288
11534383	chr20:11534383:T:C	7.8182e-06	-0.397701	-0.874487
11534885	chr20:11534885:C:T	7.10907e-06	-0.439568	-0.927702
11535180	chr20:11535180:C:T	1.29714e-05	-1.09928e-10	-0.765892
11535464	chr20:11535464:G:A	1.65361e-05	-1.09928e-10	-0.523094
11535701	chr20:11535701:C:T	3.67268e-05	-1.09928e-10	0.274864
11536042	chr20:11536042:C:T	9.56352e-06	-0.0567099	-1.01398
11536076	chr20:11536076:A:C	8.59869e-06	-0.242742	-0.934289
11536203	chr20:11536203:T:TAG	2.78535e-06	-1.4244	-0.879867
11536219	chr20:11536219:A:G	8.81574e-06	-1.09928e-10	-1.1521
11536571	chr20:11536571:A:G	1.78434e-05	-1.09928e-10	-0.447009
11537164	chr20:11537164:T:C	1.4627e-05	-0.645772	-2.28909e-10
11537760	chr20:11537760:T:C	9.92326e-06	-1.09928e-10	-1.03376
11537766	chr20:11537766:G:A	1.3128e-05	-1.09928e-10	-0.753896
11537780	chr20:11537780:G:A	8.84928e-06	-0.0797722	-1.06853
11537960	chr20:11537960:G:A	0.000198859	2.65245	-0.688499
11538317	chr20:11538317:T:C	8.82876e-06	-1.09928e-10	-1.15063
11538939	chr20:11538939:C:T	1.65437e-05	-1.09928e-10	-0.522636
11539009	chr20:11539009:T:C	2.18595e-06	-1.45003	-1.09656
11539141	chr20:11539141:T:A	0.000691471	4.26161	-1.05143
11539175	chr20:11539175:G:C	1.27415e-05	-1.09928e-10	-0.783776
11540404	chr20:11540404:T:C	2.79662e-05	-1.09928e-10	0.0023571
11540696	chr20:11540696:C:T	9.00701e-06	-1.09928e-10	-1.13064
11541136	chr20:11541136:G:A	0.000161267	2.48575	-0.731325
11541564	chr20:11541564:T:C	1.00519e-05	-1.02088	-2.28909e-10
11541649	chr20:11541649:T:C	1.26614e-05	-1.09928e-10	-0.790083
11541721	chr20:11541721:C:CACCGCAAGCTCCG	9.07271e-06	-1.09928e-10	-1.12337
11541722	chr20:11541722:C:A	8.86706e-06	-1.09928e-10	-1.1463
11542540	chr20:11542540:A:G	1.04091e-05	0.169353	-1.15531
11543166	chr20:11543166:G:A	0.000716755	4.06604	-0.81995
11543307	chr20:11543307:G:A	3.90751e-05	-1.09928e-10	0.336843
11543347	chr20:11543347:A:T	6.34444e-06	-0.430092	-1.05097
11543532	chr20:11543532:T:A	2.77446e-06	-1.31436	-0.993827
11544046	chr20:11544046:C:G	2.9036e-05	-1.09928e-10	0.0398966
11544204	chr20:11544204:CTA:C	3.16083e-05	-1.09928e-10	0.12478
11544299	chr20:11544299:C:A	1.49261e-05	-1.09928e-10	-0.625531
11544755	chr20:11544755:G:A	2.81123e-05	-1.09928e-10	0.00756473
11544951	chr20:11544951:C:T	9.12824e-06	-0.299638	-0.81763
11545114	chr20:11545114:A:G	1.96292e-05	-1.09928e-10	-0.351621
11545822	chr20:11545822:C:T	7.27996e-06	-0.186006	-1.15751
11545918	chr20:11545918:G:C	2.86919e-05	-1.09928e-10	0.0279738
11545967	chr20:11545967:A:C	9.64678e-06	-1.09928e-10	-1.06202
11546026	chr20:11546026:C:T	1.827e-05	-1.09928e-10	-0.423381
11546281	chr20:11546281:C:T	4.5459e-06	-0.684752	-1.12966
11546464	chr20:11546464:T:C	0.000233459	2.98663	-0.862264
11546877	chr20:11546877:T:C	2.92243e-05	-1.09928e-10	0.0463578
11546918	chr20:11546918:C:T	2.03509e-06	-1.4915	-1.1266
11547119	chr20:11547119:C:T	9.49145e-06	-1.09928e-10	-1.07825
11547553	chr20:11547553:C:T	7.61671e-06	-1.2983	-2.28909e-10
11547579	chr20:11547579:TC:T	2.41346e-05	-1.09928e-10	-0.144994
11548229	chr20:11548229:T:C	4.54052e-06	-1.56019	-0.255411
11548435	chr20:11548435:G:T	0.00078809	4.17837	-0.8374
11548716	chr20:11548716:G:A	2.10765e-05	-1.23553	0.955042
11548870	chr20:11548870:T:C	1.60579e-05	-1.09928e-10	-0.552437
11548944	chr20:11548944:A:G	1.04504e-05	-1.09928e-10	-0.982003
11549092	chr20:11549092:C:T	8.41579e-06	-0.519581	-0.678951
11549405	chr20:11549405:A:T	3.00798e-05	-1.09928e-10	0.0752112
11549487	chr20:11549487:C:T	1.91733e-05	-1.26944	0.894321
11549604	chr20:11549604:TC:T	2.27404e-05	-1.29232	1.08782
11549877	chr20:11549877:G:A	2.26647e-05	-1.16638	0.958546
11550002	chr20:11550002:G:A	6.7012e-05	-0.211487	1.08772
11550008	chr20:11550008:T:G	2.19231e-05	-1.1839	0.942799
11550084	chr20:11550084:A:G	0.000319713	3.27974	-0.840959
11550533	chr20:11550533:T:C	7.01958e-05	-1.27325	2.19589
11550538	chr20:11550538:G:A	2.53476e-05	-1.19281	1.09685
11550690	chr20:11550690:G:A	2.6697e-06	-1.43342	-0.913255
11551613	chr20:11551613:G:A	8.15102e-06	-1.2305	-2.28909e-10
11551875	chr20:11551875:G:A	2.47718e-06	-1.38738	-1.03414
11551953	chr20:11551953:C:T	9.95203e-06	-1.09928e-10	-1.03087
11552184	chr20:11552184:C:T	2.03739e-05	-1.28301	0.968622
11552638	chr20:11552638:T:C	2.71678e-05	-1.09928e-10	-0.0266076
11552694	chr20:11552694:C:T	2.61633e-05	-1.09928e-10	-0.0642855
11552701	chr20:11552701:G:A	6.12546e-06	-1.38534	-0.130844
11553054	chr20:11553054:C:A	7.16281e-06	-1.35974	-2.28909e-10
11553082	chr20:11553082:A:C	2.66955e-06	-1.42755	-0.919183
11553205	chr20:11553205:C:T	2.36744e-05	-1.30966	1.14541
11553544	chr20:11553544:A:G	6.8374e-06	-1.40623	-2.28909e-10
11553596	chr20:11553596:G:A	1.21784e-05	-1.09928e-10	-0.828979
11553740	chr20:11553740:A:G	0.000248789	3.03241	-0.84445
11554867	chr20:11554867:C:T	5.68163e-05	-1.09928e-10	0.711183
11555557	chr20:11555557:C:G	1.94447e-06	-1.54071	-1.12295
11555789	chr20:11555789:T:G	9.00953e-06	-1.09928e-10	-1.13036
11555839	chr20:11555839:A:G	8.95633e-06	-0.342932	-0.793348
11555881	chr20:11555881:G:A	1.34245e-05	-1.09928e-10	-0.731558
11556606	chr20:11556606:T:C	5.85998e-06	-1.56049	-2.28909e-10
11556624	chr20:11556624:A:G	5.85999e-06	-0.647372	-0.913122
11556641	chr20:11556641:G:A	1.82506e-05	-1.09928e-10	-0.424446
11557581	chr20:11557581:A:G	3.3217e-05	-1.09928e-10	0.174419
11557622	chr20:11557622:T:C	8.67065e-06	-1.1687	-2.28909e-10
11557661	chr20:11557661:G:A	8.96774e-06	-1.09928e-10	-1.13501
11557707	chr20:11557707:T:C	2.54378e-06	-1.43258	-0.962413
11557951	chr20:11557951:A:G	6.96928e-06	-1.38713	-2.28909e-10
11558202	chr20:11558202:G:A	4.05184e-05	1.20261	-0.829494
11558290	chr20:11558290:T:A	8.59718e-06	-1.17721	-2.28909e-10
11558561	chr20:11558561:T:G	1.99943e-06	-1.52214	-1.11363
11558611	chr20:11558611:G:C	1.02683e-05	-1.09928e-10	-0.999577
11559032	chr20:11559032:A:G	5.87193e-06	-1.55846	-2.28909e-10
11559078	chr20:11559078:T:C	9.12045e-06	-1.09928e-10	-1.11812
11559421	chr20:11559421:A:G	2.35236e-06	-1.46324	-1.00998
11559844	chr20:11559844:C:T	8.91146e-06	-1.09928e-10	-1.1413
11559990	chr20:11559990:A:G	9.55056e-06	-1.09928e-10	-1.07204
11560381	chr20:11560381:G:T	6.0455e-06	-1.52933	-2.28909e-10
11560457	chr20:11560457:G:A	6.20686e-06	-1.50299	-2.28909e-10
11560955	chr20:11560955:A:G	2.32621e-06	-1.4644	-1.02
11560986	chr20:11560986:G:C	9.12087e-06	-1.09928e-10	-1.11808
11561205	chr20:11561205:T:G	9.68802e-06	-1.09928e-10	-1.05775
11561209	chr20:11561209:G:T	9.71389e-06	-1.09928e-10	-1.05508
11561641	chr20:11561641:T:G	3.24593e-06	-1.5601	-0.591136
11561984	chr20:11561984:C:T	1.88522e-06	-1.54802	-1.14658
11562762	chr20:11562762:C:T	5.87369e-06	-1.55816	-2.28909e-10
11562849	chr20:11562849:C:A	9.8603e-06	-1.09928e-10	-1.04012
11563362	chr20:11563362:A:T	1.29269e-05	-1.09928e-10	-0.769334
11563640	chr20:11563640:G:A	9.5053e-06	-1.09928e-10	-1.07679
11563916	chr20:11563916:A:G	8.87188e-06	-1.09928e-10	-1.14575
11564611	chr20:11564611:C:T	1.17379e-05	0.0274922	-0.893309
11564629	chr20:11564629:A:G	5.86112e-06	-1.5603	-2.28909e-10
11564765	chr20:11564765:T:C	8.9036e-06	-1.09928e-10	-1.14219
11564871	chr20:11564871:TCTCACTCC:T	9.33296e-06	-1.09928e-10	-1.09509
11564933	chr20:11564933:C:T	1.05661e-05	-1.09928e-10	-0.970994
11565344	chr20:11565344:C:T	1.93118e-06	-1.55357	-1.11693
11565945	chr20:11565945:G:A	8.77491e-06	-1.09928e-10	-1.15674
11566042	chr20:11566042:T:A	1.16177e-05	-0.0620948	-0.814013
11566285	chr20:11566285:A:G	1.08211e-05	-0.0108816	-0.936266
11566364	chr20:11566364:A:G	1.01217e-05	-1.09928e-10	-1.01396
11566382	chr20:11566382:T:A	8.95609e-06	-1.09928e-10	-1.13631
11566447	chr20:11566447:A:G	1.88126e-06	-1.55274	-1.14396
11567294	chr20:11567294:C:T	1.95665e-05	-1.09928e-10	-0.354822
11567303	chr20:11567303:A:G	1.03472e-05	-0.0315666	-0.960356
11567318	chr20:11567318:A:ATAT	1.97808e-05	-1.09928e-10	-0.34393
11567589	chr20:11567589:G:A	1.07865e-05	-1.09928e-10	-0.95035
11568167	chr20:11568167:T:G	2.52348e-06	-1.24615	-1.15686
11569066	chr20:11569066:T:A	1.11587e-05	-1.09928e-10	-0.916419
11569133	chr20:11569133:C:A	1.44075e-05	0.0954596	-0.756354
11569216	chr20:11569216:T:C	1.12109e-05	-1.09928e-10	-0.911757
11569519	chr20:11569519:A:G	9.06867e-06	-1.09928e-10	-1.12382
11569897	chr20:11569897:A:G	3.4038e-06	-1.06556	-1.03818
11570483	chr20:11570483:T:C	9.6234e-06	-0.12073	-0.943714
11570687	chr20:11570687:A:G	8.85455e-06	-1.09928e-10	-1.14771
11570757	chr20:11570757:A:G	1.17348e-05	-1.09928e-10	-0.866079
11570791	chr20:11570791:C:T	5.86735e-06	-1.55924	-2.28909e-10
11570816	chr20:11570816:A:G	1.94248e-06	-1.54152	-1.12316
11571060	chr20:11571060:G:A	5.87501e-06	-1.55793	-2.28909e-10
11571100	chr20:11571100:T:C	1.09782e-05	-1.09928e-10	-0.932734
11571292	chr20:11571292:A:G	1.80024e-05	-1.09928e-10	-0.438136
11571380	chr20:11571380:C:T	4.45749e-05	0.0906833	0.377846
11571440	chr20:11571440:C:T	9.03737e-06	-1.09928e-10	-1.12727
11571739	chr20:11571739:A:C	1.92714e-06	-1.55161	-1.121
11572008	chr20:11572008:G:A	1.48141e-05	0.128901	-0.761966
11572306	chr20:11572306:C:A	1.34956e-05	0.0465133	-0.772788
11572419	chr20:11572419:C:T	1.12475e-05	-1.09928e-10	-0.908499
11572663	chr20:11572663:C:T	3.74039e-06	-0.995251	-1.0142
11572712	chr20:11572712:T:C	2.02922e-05	-1.09928e-10	-0.318403
11573278	chr20:11573278:A:G	2.37908e-06	-1.30837	-1.15356
11573293	chr20:11573293:G:A	6.18938e-06	-1.50581	-2.28909e-10
11573353	chr20:11573353:C:G	1.02918e-05	-0.997295	-2.28909e-10
11573364	chr20:11573364:A:G	3.67526e-06	-0.914335	-1.11268
11573371	chr20:11573371:C:T	8.77989e-06	-1.09928e-10	-1.15618
11573689	chr20:11573689:A:C	1.24936e-05	-0.00335614	-0.800072
11573727	chr20:11573727:C:G	1.93269e-05	-0.960556	0.593411
11573752	chr20:11573752:T:C	1.92436e-05	-1.09928e-10	-0.371462
11574309	chr20:11574309:C:T	2.19984e-06	-1.38487	-1.15539
11574836	chr20:11574836:G:A	2.52431e-06	-1.55721	-0.845469
11575063	chr20:11575063:T:C	3.59278e-06	-1.03781	-1.0119
11575505	chr20:11575505:T:G	1.77599e-05	-1.09928e-10	-0.451698
11575702	chr20:11575702:C:T	3.04539e-06	-1.0575	-1.15751
11575923	chr20:11575923:C:T	1.51894e-05	-1.09928e-10	-0.608045
11576115	chr20:11576115:A:G	1.47852e-05	-0.0343008	-0.600716
11576159	chr20:11576159:A:G	1.49485e-05	-0.035884	-0.588147
11576694	chr20:11576694:C:T	1.2886e-05	-0.0827049	-0.689794
11576823	chr20:11576823:A:C	8.79607e-06	-1.09928e-10	-1.15434
11577550	chr20:11577550:G:A	6.16107e-06	-1.51039	-2.28909e-10
11578962	chr20:11578962:T:C	3.50868e-06	-0.945469	-1.12793
11579042	chr20:11579042:A:G	1.1544e-05	-1.09928e-10	-0.882477
11579078	chr20:11579078:G:A	2.10183e-05	-1.09928e-10	-0.283246
11579331	chr20:11579331:A:G	1.43149e-05	-0.0256033	-0.641735
11579374	chr20:11579374:G:A	1.65749e-05	-1.09928e-10	-0.520752
11579737	chr20:11579737:G:T	9.4969e-06	-1.09928e-10	-1.07768
11579777	chr20:11579777:A:T	1.81388e-05	-1.00054	0.569953
11580020	chr20:11580020:GTTAA:G	2.11289e-06	-1.42563	-1.15495
11580091	chr20:11580091:A:G	1.12788e-05	-1.09928e-10	-0.905719
11580384	chr20:11580384:T:C	8.78421e-06	-1.09928e-10	-1.15569
11580415	chr20:11580415:C:G	1.43224e-05	-1.09928e-10	-0.666818
11580488	chr20:11580488:T:C	2.1885e-06	-1.3884	-1.15703
11580730	chr20:11580730:A:G	1.29628e-05	-1.09928e-10	-0.766554
11581153	chr20:11581153:G:T	7.35083e-06	-0.656242	-0.677587
11581275	chr20:11581275:C:T	9.93043e-06	-1.09928e-10	-1.03304
11581293	chr20:11581293:G:T	8.77929e-06	-1.09928e-10	-1.15625
11581598	chr20:11581598:C:T	1.39615e-05	-1.09928e-10	-0.692335
11582310	chr20:11582310:G:C	1.89361e-06	-1.53535	-1.15481
11582380	chr20:11582380:G:A	1.22144e-05	-0.0628258	-0.763198
11583084	chr20:11583084:C:T	2.59746e-05	-1.09928e-10	-0.0715222
11583165	chr20:11583165:C:T	7.9935e-06	-1.25001	-2.28909e-10
11583563	chr20:11583563:T:A	1.12991e-05	-1.09928e-10	-0.903921
11583594	chr20:11583594:C:T	0.000122267	-1.09928e-10	1.47757
11584582	chr20:11584582:T:C	8.78787e-06	-1.09928e-10	-1.15527
11584916	chr20:11584916:G:A	9.38925e-06	0.0571197	-1.1462
11585053	chr20:11585053:C:A	8.93811e-06	-1.09928e-10	-1.13832
11585659	chr20:11585659:T:C	2.11902e-05	-1.09928e-10	-0.275104
11585864	chr20:11585864:A:G	3.17979e-06	-1.0408	-1.13102
11585895	chr20:11585895:T:A	6.16708e-06	-1.50942	-2.28909e-10
11586055	chr20:11586055:T:G	9.03885e-06	-1.09928e-10	-1.12711
11586401	chr20:11586401:T:G	3.67082e-06	-0.95402	-1.07421
11586549	chr20:11586549:A:G	9.54486e-06	-1.09928e-10	-1.07264
11586811	chr20:11586811:A:C	3.20998e-06	-1.03854	-1.12383
11586917	chr20:11586917:A:G	1.19101e-05	-1.09928e-10	-0.851253
11587383	chr20:11587383:GTTTAAAA:G	1.22854e-05	-1.09928e-10	-0.820232
11587700	chr20:11587700:C:T	5.89888e-06	-1.55388	-2.28909e-10
11587925	chr20:11587925:T:C	2.07449e-06	-1.55691	-1.04201
11588200	chr20:11588200:A:G	2.04658e-06	-1.55675	-1.05572
11588317	chr20:11588317:G:C	5.94679e-06	-1.54579	-2.28909e-10
11588600	chr20:11588600:G:A	2.03197e-05	0.839786	-1.15684
11588731	chr20:11588731:C:T	3.18246e-06	-1.02651	-1.14448
11589420	chr20:11589420:C:T	3.69541e-06	-0.893937	-1.12761
11589867	chr20:11589867:A:C	9.75524e-06	-1.09928e-10	-1.05084
11590021	chr20:11590021:C:T	2.56963e-06	-1.3267	-1.05818
11590178	chr20:11590178:C:T	6.25435e-06	-1.49536	-2.28909e-10
11590431	chr20:11590431:A:T	1.06649e-05	-1.09928e-10	-0.96168
11590479	chr20:11590479:G:A	3.37857e-06	-1.04012	-1.07107
11590507	chr20:11590507:A:G	1.82014e-05	0.48316	-0.9103
11590558	chr20:11590558:G:A	1.92363e-05	0.558918	-0.930761
11591185	chr20:11591185:C:T	5.85887e-06	-1.56068	-2.28909e-10
11591261	chr20:11591261:G:A	2.32615e-05	0.97418	-1.15602
11591392	chr20:11591392:G:A	1.17893e-05	-0.861451	-2.28909e-10
11591649	chr20:11591649:G:A	1.93276e-06	-1.55616	-1.11353
11592035	chr20:11592035:T:A	1.81933e-05	-1.09928e-10	-0.427587
11592124	chr20:11592124:A:G	8.79405e-06	-1.09928e-10	-1.15457
11592157	chr20:11592157:C:T	1.92007e-06	-1.55233	-1.12395
11592200	chr20:11592200:C:T	5.94862e-06	-1.54548	-2.28909e-10
11592224	chr20:11592224:T:A	0.000128606	-1.35831	2.88642
11592576	chr20:11592576:T:G	4.23816e-06	-0.763818	-1.12069
11592959	chr20:11592959:A:G	5.97284e-06	-1.54142	-2.28909e-10
11593020	chr20:11593020:C:G	3.21161e-06	-1.01102	-1.15085
11593188	chr20:11593188:G:C	3.58046e-06	-0.950408	-1.10274
11593600	chr20:11593600:T:G	6.02137e-06	-1.53333	-2.28909e-10
11594022	chr20:11594022:G:A	1.91174e-06	-1.55047	-1.13016
11594069	chr20:11594069:C:T	3.17773e-06	-1.02564	-1.14684
11594464	chr20:11594464:T:A	8.93109e-06	-1.09928e-10	-1.1391
11594695	chr20:11594695:A:G	6.032e-06	-1.53156	-2.28909e-10
11594767	chr20:11594767:G:A	3.19216e-06	-1.01655	-1.1514
11594825	chr20:11594825:G:A	4.03866e-06	-0.841422	-1.09131
11595314	chr20:11595314:T:C	4.67544e-06	-0.656118	-1.1302
11595348	chr20:11595348:C:T	4.7966e-06	-1.25313	-0.507603
11596313	chr20:11596313:G:A	8.78026e-06	-1.09928e-10	-1.15614
11596508	chr20:11596508:T:C	3.90104e-06	-0.858014	-1.10938
11596751	chr20:11596751:T:C	2.80079e-06	-1.15116	-1.14758
11596947	chr20:11596947:T:C	4.72875e-06	-0.671964	-1.10302
11597140	chr20:11597140:C:T	4.15728e-06	-0.76349	-1.14029
11597216	chr20:11597216:T:A	4.36871e-06	-0.701673	-1.1525
11597748	chr20:11597748:A:C	8.87687e-06	-1.09928e-10	-1.14519
11598218	chr20:11598218:T:C	2.85576e-06	-1.34764	-0.931662
11598698	chr20:11598698:C:A	8.76318e-06	-1.09928e-10	-1.15808
11598712	chr20:11598712:C:T	2.61168e-06	-1.25644	-1.11221
11598873	chr20:11598873:C:A	4.16213e-06	-0.779192	-1.12342
11599171	chr20:11599171:A:G	3.5455e-06	-0.919299	-1.14366
11599186	chr20:11599186:A:G	3.04476e-06	-1.1868	-1.02842
11599333	chr20:11599333:T:G	2.5394e-05	-0.0941291	-2.28909e-10
11599391	chr20:11599391:G:A	2.00118e-06	-1.5217	-1.11321
11599572	chr20:11599572:A:G	4.19683e-06	-0.842081	-1.05223
11599688	chr20:11599688:T:C	1.88502e-06	-1.54781	-1.14689
11599888	chr20:11599888:A:T	4.06375e-06	-0.819193	-1.10734
11599910	chr20:11599910:T:G	1.9696e-06	-1.561	-1.08981
11599948	chr20:11599948:G:T	1.04966e-05	-1.09928e-10	-0.977593
11600197	chr20:11600197:T:C	4.12547e-06	-0.797683	-1.11378
11600275	chr20:11600275:A:G	6.98057e-06	-1.29406	-0.0914516
11600415	chr20:11600415:C:A	2.92354e-06	-1.10715	-1.14869
11600463	chr20:11600463:G:A	1.87093e-06	-1.56039	-1.14182
11601139	chr20:11601139:G:A	1.69278e-05	-1.09928e-10	-0.499686
11601289	chr20:11601289:T:C	2.59806e-06	-1.2185	-1.15538
11601421	chr20:11601421:T:C	2.12276e-06	-1.55106	-1.02486
11601639	chr20:11601639:T:G	1.05374e-05	-1.09928e-10	-0.973707
11601686	chr20:11601686:TAAC:T	1.65642e-05	-1.09928e-10	-0.521396
11601693	chr20:11601693:T:C	2.51206e-06	-1.43015	-0.977389
11601758	chr20:11601758:A:T	2.83928e-06	-1.13194	-1.15315
11601797	chr20:11601797:T:A	2.98858e-06	-1.08076	-1.15308
11602550	chr20:11602550:A:G	9.43663e-06	-1.08404	-2.28909e-10
11602686	chr20:11602686:C:G	1.04149e-05	-1.09928e-10	-0.985406
11602691	chr20:11602691:T:G	1.03975e-05	-1.09928e-10	-0.987079
11602964	chr20:11602964:G:C	2.81064e-06	-1.14862	-1.14661
11603353	chr20:11603353:A:T	2.60673e-06	-1.21657	-1.15397
11603416	chr20:11603416:T:C	2.02168e-05	-1.09928e-10	-0.322129
11603433	chr20:11603433:T:C	9.24506e-06	-1.09928e-10	-1.10455
11603773	chr20:11603773:A:G	2.56835e-06	-1.23209	-1.15329
11603917	chr20:11603917:T:C	2.58318e-06	-1.22522	-1.1544
11603988	chr20:11603988:G:A	2.58934e-06	-1.22151	-1.15573
11604305	chr20:11604305:C:T	2.66739e-06	-1.19757	-1.14997
11604320	chr20:11604320:G:A	2.56443e-06	-1.2392	-1.14771
11604560	chr20:11604560:T:C	1.48213e-05	-1.09928e-10	-0.632576
11604698	chr20:11604698:AG:A	2.60273e-06	-1.22283	-1.14925
11604749	chr20:11604749:C:A	2.76949e-06	-1.16705	-1.14292
11604903	chr20:11604903:T:C	6.13583e-06	-0.371521	-1.14298
11604920	chr20:11604920:C:T	8.86775e-06	-1.09928e-10	-1.14622
11604942	chr20:11604942:A:G	2.619e-06	-1.2112	-1.15465
11605000	chr20:11605000:T:A	1.05716e-05	-1.09928e-10	-0.970469
11605114	chr20:11605114:C:T	4.92194e-05	-1.09928e-10	0.567646
11605167	chr20:11605167:G:A	2.61421e-06	-1.21194	-1.15573
11605402	chr20:11605402:C:A	2.00464e-06	-1.55184	-1.08134
11605520	chr20:11605520:G:A	2.65839e-06	-1.1969	-1.15402
11605589	chr20:11605589:A:G	1.99873e-06	-1.50864	-1.12749
11605619	chr20:11605619:C:T	2.67329e-06	-1.1914	-1.15394
11605903	chr20:11605903:C:T	1.61738e-05	-1.09928e-10	-0.545247
11606228	chr20:11606228:G:A	2.91985e-06	-1.11506	-1.14205
11606370	chr20:11606370:G:A	1.04053e-05	-1.09928e-10	-0.986322
11607118	chr20:11607118:G:A	2.72013e-05	-1.09928e-10	-0.0253765
11608169	chr20:11608169:T:C	4.52141e-06	-0.915371	-0.904447
11608426	chr20:11608426:G:T	1.13612e-05	-1.09928e-10	-0.898441
11608548	chr20:11608548:C:T	1.13619e-05	-1.09928e-10	-0.898375
11608892	chr20:11608892:A:G	2.99953e-06	-1.31986	-0.910325
11609737	chr20:11609737:G:A	1.68652e-05	-1.09928e-10	-0.503387
11609802	chr20:11609802:T:C	3.35237e-05	-1.26021	1.44382
11609819	chr20:11609819:T:G	7.43651e-06	-0.183177	-1.13906
11609858	chr20:11609858:C:A	1.25776e-05	-1.09928e-10	-0.796723
11610108	chr20:11610108:G:A	1.00927e-05	-1.09928e-10	-1.01683
11610511	chr20:11610511:T:C	1.20198e-05	-1.09928e-10	-0.842086
11610594	chr20:11610594:C:T	6.9991e-06	-1.38286	-2.28909e-10
11610773	chr20:11610773:A:G	3.13661e-05	-1.31723	1.43432
11610827	chr20:11610827:C:T	1.87622e-06	-1.5438	-1.15558
11610873	chr20:11610873:C:T	1.19466e-05	-0.848198	-2.28909e-10
11611433	chr20:11611433:G:A	1.04801e-05	-1.09928e-10	-0.979165
11612162	chr20:11612162:C:T	1.14705e-05	-0.888865	-2.28909e-10
11612259	chr20:11612259:T:C	2.74133e-05	-1.22331	1.2057
11612296	chr20:11612296:C:T	1.9123e-05	-1.09928e-10	-0.37775
11612908	chr20:11612908:G:A	1.08881e-05	-0.940972	-2.28909e-10
11613146	chr20:11613146:G:A	9.78356e-06	-1.09928e-10	-1.04794
11613443	chr20:11613443:T:C	7.86709e-06	-1.26595	-2.28909e-10
11614556	chr20:11614556:G:A	8.77888e-06	-1.09928e-10	-1.15629
11614742	chr20:11614742:T:C	1.32256e-05	-1.09928e-10	-0.746487
11614943	chr20:11614943:T:G	7.89746e-06	-1.08015	-0.181948
11615059	chr20:11615059:C:T	9.01456e-06	-1.09928e-10	-1.1298
11615289	chr20:11615289:A:G	7.96551e-06	-1.25352	-2.28909e-10
11615565	chr20:11615565:A:G	7.48668e-06	-0.164691	-1.15083
11615689	chr20:11615689:G:A	8.76332e-06	-1.09928e-10	-1.15807
11616008	chr20:11616008:T:G	3.82183e-05	-0.894572	1.20925
11616107	chr20:11616107:G:A	1.29941e-05	-0.763853	-0.000295089
11616401	chr20:11616401:C:T	8.76327e-06	-1.09928e-10	-1.15807
11616586	chr20:11616586:G:GA	5.85731e-06	-1.56095	-2.28909e-10
11616788	chr20:11616788:G:A	1.36626e-05	-0.641363	-0.0726162
11616823	chr20:11616823:C:G	1.18135e-05	-0.859401	-2.28909e-10
11617178	chr20:11617178:G:A	9.61033e-06	-1.09928e-10	-1.0658
11617290	chr20:11617290:G:T	1.43363e-05	-0.647349	-0.0184941
11617306	chr20:11617306:A:T	8.81016e-06	-1.09928e-10	-1.15274
11617323	chr20:11617323:T:C	9.56362e-06	-0.438556	-0.632119
11617582	chr20:11617582:A:G	6.20988e-06	-1.5025	-2.28909e-10
11618298	chr20:11618298:C:T	2.91677e-05	-0.889472	0.933892
11618552	chr20:11618552:T:C	2.96396e-06	-1.19209	-1.05003
11618664	chr20:11618664:C:T	8.84161e-06	-1.09928e-10	-1.14917
11618978	chr20:11618978:C:A	9.29838e-06	-1.09928e-10	-1.0988
11618981	chr20:11618981:A:G	3.73624e-05	-0.91119	1.20322
11619005	chr20:11619005:T:C	9.90937e-06	0.0106355	-1.0458
11619186	chr20:11619186:T:C	2.1236e-06	-1.50672	-1.06881
11619232	chr20:11619232:A:G	1.03518e-05	-1.09928e-10	-0.991482
11619674	chr20:11619674:A:G	8.83482e-06	-1.09928e-10	-1.14994
11619768	chr20:11619768:T:C	9.82254e-06	-1.09928e-10	-1.04396
11621031	chr20:11621031:C:T	2.91749e-05	-0.657657	0.702324
11621032	chr20:11621032:A:G	9.09442e-06	-0.0589595	-1.06202
11621111	chr20:11621111:C:T	8.84193e-06	-1.09928e-10	-1.14914
11621158	chr20:11621158:G:A	8.81731e-06	-1.09928e-10	-1.15192
11621354	chr20:11621354:C:G	1.67291e-05	-0.931654	0.42016
11621355	chr20:11621355:A:G	1.69433e-05	-0.931219	0.432453
11621383	chr20:11621383:T:C	8.43397e-06	-0.128675	-1.0677
11622112	chr20:11622112:A:ACACACACACACAC	2.98212e-05	0.0665775	-2.28909e-10
11622219	chr20:11622219:G:A	2.54593e-06	-1.44116	-0.952989
11623504	chr20:11623504:G:A	1.22777e-05	-1.09928e-10	-0.820856
11624023	chr20:11624023:C:T	4.87265e-05	-0.808663	1.36625
11624318	chr20:11624318:A:C	9.19247e-06	-0.0676426	-1.04261
11624840	chr20:11624840:G:A	1.20717e-05	-0.837778	-2.28909e-10
11624867	chr20:11624867:G:A	5.88367e-06	-1.55646	-2.28909e-10
11625232	chr20:11625232:A:T	1.22415e-05	-1.09928e-10	-0.823808
11625289	chr20:11625289:T:G	1.99502e-05	-0.927037	0.591637
11625678	chr20:11625678:A:G	1.67279e-05	-1.09928e-10	-0.511564
11625977	chr20:11625977:T:C	1.93645e-05	0.0261622	-0.391363
11626000	chr20:11626000:A:T	9.92971e-06	-0.0512973	-0.981813
11626294	chr20:11626294:A:T	3.51235e-05	-1.09928e-10	0.230229
11626439	chr20:11626439:A:G	5.64129e-06	-0.480622	-1.11791
11626535	chr20:11626535:A:G	1.08879e-05	-0.940994	-2.28909e-10
11626595	chr20:11626595:C:T	1.89586e-05	-1.09928e-10	-0.386382
11626688	chr20:11626688:G:A	9.07028e-06	-1.09928e-10	-1.12364
11627021	chr20:11627021:C:A	1.44084e-05	-1.09928e-10	-0.660831
11627323	chr20:11627323:A:G	4.21582e-06	-1.52589	-0.363904
11627483	chr20:11627483:G:A	3.89703e-06	-0.811184	-1.15724
11627635	chr20:11627635:A:G	1.44436e-05	-1.09928e-10	-0.658388
11627784	chr20:11627784:C:T	9.36136e-06	-1.09928e-10	-1.09205
11627830	chr20:11627830:T:A	1.54205e-05	0.53211	-1.12505
11627906	chr20:11627906:T:A	1.58869e-05	0.57374	-1.13689
11628797	chr20:11628797:A:C	1.7463e-05	-1.09928e-10	-0.468557
11629042	chr20:11629042:T:A	9.77235e-06	-1.09928e-10	-1.04908
11629340	chr20:11629340:T:A	9.16457e-06	-1.09928e-10	-1.1133
11629457	chr20:11629457:G:T	1.00193e-05	-1.09928e-10	-1.02412
11629806	chr20:11629806:A:G	8.30431e-06	-0.191736	-1.02013
11630374	chr20:11630374:A:C	3.97284e-05	-1.07302	1.42645
11630501	chr20:11630501:G:C	5.87758e-06	-1.5575	-2.28909e-10
11630503	chr20:11630503:G:C	5.85865e-06	-1.56072	-2.28909e-10
11630509	chr20:11630509:G:C	6.07672e-06	-1.52418	-2.28909e-10
11631009	chr20:11631009:G:T	5.99329e-06	-0.62166	-0.91634
11631043	chr20:11631043:A:T	8.03877e-06	-0.213934	-1.03043
11631399	chr20:11631399:T:C	1.33458e-05	-1.09928e-10	-0.737442
11631675	chr20:11631675:A:T	3.38138e-06	-0.959248	-1.15111
11631733	chr20:11631733:A:C	1.50764e-05	-0.953288	0.337775
11631959	chr20:11631959:C:T	3.57997e-05	-1.09928e-10	0.249297
11632552	chr20:11632552:G:A	2.34331e-06	-1.426	-1.05107
11639316	chr20:11639316:A:C	1.29941e-05	-1.09928e-10	-0.764148
11639350	chr20:11639350:A:G	1.7172e-05	-1.09928e-10	-0.485359
11639357	chr20:11639357:A:T	8.82963e-06	-1.09928e-10	-1.15053
11639360	chr20:11639360:A:G	1.03021e-05	-1.09928e-10	-0.996289
11639669	chr20:11639669:C:T	3.02718e-06	-1.37593	-0.845081
11639863	chr20:11639863:A:G	2.24824e-05	-1.09928e-10	-0.215909
11639935	chr20:11639935:T:A	8.7805e-06	-1.09928e-10	-1.15611
11640092	chr20:11640092:G:A	6.22262e-06	-0.390988	-1.10946
11640216	chr20:11640216:C:G	8.82623e-06	-1.09928e-10	-1.15091
11640948	chr20:11640948:A:T	5.26756e-06	-1.16004	-0.507038
11641222	chr20:11641222:C:G	1.08519e-05	-1.09928e-10	-0.944299
11641243	chr20:11641243:C:T	3.1281e-05	0.11437	-2.28909e-10
11641479	chr20:11641479:C:A	9.5096e-06	-1.07634	-2.28909e-10
11641523	chr20:11641523:A:G	1.06762e-05	-0.960623	-2.28909e-10
11641595	chr20:11641595:G:A	1.37612e-05	-1.09928e-10	-0.706791
11641683	chr20:11641683:A:G	2.75142e-05	-0.0139375	-2.28909e-10
11642278	chr20:11642278:T:C	2.28158e-05	-1.09928e-10	-0.201187
11642289	chr20:11642289:G:A	4.40475e-06	-1.53035	-0.315608
11642620	chr20:11642620:C:T	1.44171e-05	-1.09928e-10	-0.660227
11643032	chr20:11643032:T:G	4.62092e-06	-1.53315	-0.2649
11643336	chr20:11643336:T:C	3.17818e-06	-1.39287	-0.779461
11643589	chr20:11643589:G:T	1.93153e-06	-1.56046	-1.10986
11644413	chr20:11644413:T:C	1.84125e-05	-1.09928e-10	-0.415613
11645424	chr20:11645424:CT:C	1.0459e-05	-1.49708	0.515902
11645552	chr20:11645552:C:A	3.07451e-06	-1.39936	-0.806138
11645743	chr20:11645743:C:T	1.23205e-05	-1.09928e-10	-0.817378
11645976	chr20:11645976:A:G	1.36999e-05	-1.09928e-10	-0.71125
11645992	chr20:11645992:G:A	1.29982e-05	-1.09928e-10	-0.763829
11646024	chr20:11646024:C:G	1.76745e-05	-1.09928e-10	-0.456516
11646226	chr20:11646226:C:G	3.6016e-06	-1.37034	-0.676923
11646233	chr20:11646233:C:T	6.63917e-06	-1.55921	0.123555
11646336	chr20:11646336:G:C	2.19282e-06	-1.41002	-1.13343
11646494	chr20:11646494:C:T	1.34004e-05	-0.733356	-2.28909e-10
11646519	chr20:11646519:C:T	2.00329e-05	-1.09928e-10	-0.331265
11646610	chr20:11646610:G:C	9.59935e-06	-1.51759	0.450642
11646763	chr20:11646763:G:A	9.0337e-06	-1.09928e-10	-1.12768
11646895	chr20:11646895:C:T	1.31336e-05	-0.753467	-2.28909e-10
11647022	chr20:11647022:G:A	6.94716e-05	0.912277	-2.28909e-10
11647027	chr20:11647027:G:T	9.76919e-06	-1.09928e-10	-1.04941
11647092	chr20:11647092:A:G	1.24999e-05	-0.755429	-0.0474904
11647340	chr20:11647340:G:A	7.85196e-05	1.03471	-2.28909e-10
11647480	chr20:11647480:C:T	2.52683e-06	-1.53382	-0.867852
11647522	chr20:11647522:G:A	1.72979e-05	-0.478059	-2.28909e-10
11647528	chr20:11647528:C:T	6.94077e-05	0.911357	-2.28909e-10
11647710	chr20:11647710:G:A	1.3465e-05	-1.09928e-10	-0.72855
11647825	chr20:11647825:AGGAGAAAC:A	9.22918e-06	-1.09928e-10	-1.10627
11648197	chr20:11648197:G:A	2.42863e-05	-1.09928e-10	-0.138729
11648350	chr20:11648350:A:G	8.4194e-05	1.10448	-2.28909e-10
11648522	chr20:11648522:T:C	1.31664e-05	-1.09928e-10	-0.750975
11648586	chr20:11648586:C:T	4.20632e-06	-1.5508	-0.341251
11648682	chr20:11648682:C:T	2.47251e-06	-1.48794	-0.935461
11648730	chr20:11648730:AACT:A	6.9836e-05	0.917509	-2.28909e-10
11648741	chr20:11648741:G:T	1.6368e-05	-1.09928e-10	-0.533316
11648749	chr20:11648749:C:T	7.02446e-06	-1.37924	-2.28909e-10
11648872	chr20:11648872:C:A	1.28425e-05	-1.09928e-10	-0.77588
11648909	chr20:11648909:A:G	1.11591e-05	-1.09928e-10	-0.916386
11649164	chr20:11649164:G:A	6.07496e-06	-0.405784	-1.11868
11649219	chr20:11649219:T:C	6.23868e-05	0.804712	-2.28909e-10
11649944	chr20:11649944:C:T	1.10431e-05	-1.09928e-10	-0.926835
11649983	chr20:11649983:C:T	2.38524e-06	-1.34726	-1.11208
11650368	chr20:11650368:G:A	9.58417e-06	-1.06853	-2.28909e-10
11650665	chr20:11650665:A:G	2.38493e-06	-1.35067	-1.10881
11650963	chr20:11650963:A:G	1.33902e-05	-1.09928e-10	-0.734115
11651032	chr20:11651032:A:G	1.17696e-05	-1.09928e-10	-0.863123
11651041	chr20:11651041:T:C	1.22424e-05	-1.09928e-10	-0.823734
11651071	chr20:11651071:C:A	9.76919e-06	-1.09928e-10	-1.04941
11651101	chr20:11651101:C:T	2.65393e-05	-1.09928e-10	-0.0500154
11651199	chr20:11651199:C:G	1.96655e-06	-1.55617	-1.09619
11651471	chr20:11651471:T:G	8.76446e-06	-1.09928e-10	-1.15794
11651823	chr20:11651823:T:C	9.06589e-06	-1.12412	-2.28909e-10
11652080	chr20:11652080:C:T	1.39066e-05	-1.09928e-10	-0.696275
11652316	chr20:11652316:A:G	1.2928e-05	-1.09928e-10	-0.769244
11652697	chr20:11652697:T:C	1.2189e-05	-1.09928e-10	-0.828108
11652836	chr20:11652836:C:T	8.85349e-06	-1.09928e-10	-1.14783
11652849	chr20:11652849:C:A	1.83714e-05	-1.09928e-10	-0.417847
11653189	chr20:11653189:G:GT	2.39461e-06	-1.3791	-1.07632
11653804	chr20:11653804:G:C	1.15364e-05	-0.88313	-2.28909e-10
11654223	chr20:11654223:G:C	3.70301e-06	-1.54156	-0.477935
11654395	chr20:11654395:T:C	1.98457e-06	-1.54748	-1.09576
11654445	chr20:11654445:A:T	6.70248e-06	-0.28811	-1.13805
11654540	chr20:11654540:G:A	1.19071e-05	-1.09928e-10	-0.851502
11655037	chr20:11655037:AT:A	3.7998e-06	-1.54103	-0.452661
11655393	chr20:11655393:C:A	1.64898e-05	-1.5377	1.0118
11655571	chr20:11655571:T:C	1.29031e-05	-1.09928e-10	-0.771175
11655909	chr20:11655909:T:C	3.8664e-06	-1.54619	-0.430128
11656060	chr20:11656060:A:G	1.22293e-05	-1.09928e-10	-0.824808
11656115	chr20:11656115:A:G	2.09459e-05	-1.09928e-10	-0.2867
11656301	chr20:11656301:T:C	1.1542e-05	-1.09928e-10	-0.882647
11656948	chr20:11656948:G:C	1.39883e-05	-1.09928e-10	-0.690421
11657051	chr20:11657051:G:A	9.70819e-06	-1.05567	-2.28909e-10
11657079	chr20:11657079:C:T	9.19934e-06	-1.09928e-10	-1.10951
11657101	chr20:11657101:A:G	4.38117e-06	-1.05048	-0.800848
11657299	chr20:11657299:C:A	1.75639e-05	-1.09928e-10	-0.462795
11657531	chr20:11657531:G:A	9.72345e-06	-1.0541	-2.28909e-10
11657961	chr20:11657961:A:T	1.65774e-05	-1.53074	1.01013
11657967	chr20:11657967:T:C	9.79609e-06	-1.04666	-2.28909e-10
11657968	chr20:11657968:T:C	2.41287e-06	-1.36665	-1.08117
11658093	chr20:11658093:A:C	2.01914e-05	-1.09928e-10	-0.323385
11658195	chr20:11658195:G:T	1.31431e-05	-1.09928e-10	-0.752743
11658212	chr20:11658212:A:G	2.0092e-05	-1.09928e-10	-0.328321
11658230	chr20:11658230:T:A	1.24984e-05	-1.09928e-10	-0.803043
11658831	chr20:11658831:T:C	8.94145e-06	-1.09928e-10	-1.13794
11659299	chr20:11659299:A:AT	9.05991e-06	-1.09928e-10	-1.12478
11659416	chr20:11659416:T:C	3.98623e-06	-1.54962	-0.396172
11659987	chr20:11659987:A:G	3.55066e-05	-1.09928e-10	0.241076
11660183	chr20:11660183:C:A	1.13334e-05	-1.09928e-10	-0.900886
11660235	chr20:11660235:AC:A	2.5544e-05	-1.54189	1.45365
11660735	chr20:11660735:A:G	1.13618e-05	-1.09928e-10	-0.898382
11661192	chr20:11661192:C:T	1.74315e-05	-1.09928e-10	-0.470361
11661308	chr20:11661308:C:A	2.45439e-06	-1.37433	-1.05643
11661446	chr20:11661446:T:C	2.46297e-06	-1.35496	-1.07231
11661934	chr20:11661934:C:T	1.19472e-05	-1.09928e-10	-0.848143
11662052	chr20:11662052:C:T	1.28284e-05	-1.09928e-10	-0.776982
11662184	chr20:11662184:G:A	9.60792e-06	-1.06605	-2.28909e-10
11662350	chr20:11662350:T:G	1.4408e-05	-1.09928e-10	-0.660856
11662528	chr20:11662528:T:C	6.06418e-06	-1.52624	-2.28909e-10
11662535	chr20:11662535:G:A	1.33924e-05	0.418877	-1.15283
11662909	chr20:11662909:A:G	3.47836e-06	-1.54285	-0.539227
11663003	chr20:11663003:T:C	1.30108e-05	-1.09928e-10	-0.762864
11663034	chr20:11663034:C:A	1.12378e-05	-1.09928e-10	-0.909354
11663169	chr20:11663169:G:A	6.81309e-06	-1.34957	-0.0602309
11663310	chr20:11663310:A:G	1.02076e-05	-1.09928e-10	-1.00551
11663338	chr20:11663338:G:A	2.62078e-05	-1.09928e-10	-0.0625838
11663392	chr20:11663392:C:G	6.14649e-06	-0.355877	-1.15688
11663500	chr20:11663500:A:T	7.0673e-06	-0.224073	-1.14909
11663550	chr20:11663550:T:C	9.81984e-06	-1.09928e-10	-1.04424
11663760	chr20:11663760:A:G	9.05074e-06	-1.09928e-10	-1.12579
11664230	chr20:11664230:G:A	1.25658e-05	-1.09928e-10	-0.797664
11664408	chr20:11664408:G:C	1.53189e-05	-1.09928e-10	-0.599555
11664455	chr20:11664455:C:T	2.16021e-05	-1.09928e-10	-0.255852
11665158	chr20:11665158:T:C	2.7719e-06	-1.2122	-1.0969
11665304	chr20:11665304:TAATG:T	1.20399e-05	-1.09928e-10	-0.840419
11665486	chr20:11665486:G:A	2.52507e-05	-1.09928e-10	-0.0997885
11665944	chr20:11665944:A:G	1.29869e-05	-1.09928e-10	-0.764698
11666176	chr20:11666176:T:C	1.04222e-05	-1.09928e-10	-0.984702
11666248	chr20:11666248:C:A	1.13283e-05	-1.09928e-10	-0.901336
11666444	chr20:11666444:G:A	2.16891e-05	-1.09928e-10	-0.251832
11666486	chr20:11666486:T:C	1.05626e-05	-1.09928e-10	-0.971322
11666506	chr20:11666506:A:G	3.44674e-05	0.211374	-2.28909e-10
11667077	chr20:11667077:C:T	1.03038e-05	-1.09928e-10	-0.996128
11667114	chr20:11667114:A:G	9.56961e-06	-1.09928e-10	-1.07005
11667403	chr20:11667403:T:C	1.01407e-05	-1.09928e-10	-1.01208
11667694	chr20:11667694:T:G	2.07196e-05	-0.297562	-2.28909e-10
11667924	chr20:11667924:C:T	1.08414e-05	-1.09928e-10	-0.945271
11667934	chr20:11667934:G:A	2.10584e-06	-1.55826	-1.02566
11667944	chr20:11667944:T:C	1.9057e-05	-1.09928e-10	-0.381207
11668012	chr20:11668012:G:A	2.74281e-06	-1.1724	-1.14726
11668206	chr20:11668206:C:T	2.38914e-06	-1.55802	-0.899682
11668380	chr20:11668380:T:G	1.15534e-05	-1.09928e-10	-0.881662
11668461	chr20:11668461:A:C	2.90969e-06	-1.11132	-1.14927
11668761	chr20:11668761:A:G	5.24726e-06	-1.16867	-0.502263
11668821	chr20:11668821:G:A	9.68991e-06	-1.09928e-10	-1.05756
11668885	chr20:11668885:T:C	2.22155e-05	-1.09928e-10	-0.227852
11668968	chr20:11668968:C:T	2.76947e-06	-1.1535	-1.15649
11669292	chr20:11669292:T:G	1.76606e-05	-0.457306	-2.28909e-10
11669394	chr20:11669394:A:G	1.29936e-05	-0.0557176	-0.708468
11669407	chr20:11669407:T:C	2.03111e-05	-1.09928e-10	-0.317475
11669640	chr20:11669640:C:G	8.76262e-06	-1.09928e-10	-1.15815
11670215	chr20:11670215:A:G	2.80611e-06	-1.14438	-1.15246
11670235	chr20:11670235:C:T	2.8669e-06	-1.13067	-1.14474
11670962	chr20:11670962:G:A	6.39891e-06	-1.47251	-2.28909e-10
11670986	chr20:11670986:C:T	2.84105e-06	-1.13229	-1.15218
11671046	chr20:11671046:G:T	2.42635e-06	-1.55164	-0.890615
11671508	chr20:11671508:G:C	2.37817e-06	-1.55691	-0.905395
11671592	chr20:11671592:G:A	9.86642e-06	-1.09928e-10	-1.0395
11671638	chr20:11671638:T:C	2.43151e-06	-1.55272	-0.887413
11671642	chr20:11671642:A:G	1.35359e-05	-0.723293	-2.28909e-10
11671836	chr20:11671836:G:C	1.15151e-05	-1.09928e-10	-0.884985
11671934	chr20:11671934:C:T	1.70486e-05	-1.09928e-10	-0.492572
11672276	chr20:11672276:T:C	3.50983e-06	-0.974295	-1.09878
11672310	chr20:11672310:T:C	4.02471e-06	-1.54958	-0.386608
11672359	chr20:11672359:A:T	1.14703e-05	-1.09928e-10	-0.88888
11672427	chr20:11672427:T:C	2.5543e-05	-1.09928e-10	-0.0882766
11672614	chr20:11672614:G:C	9.45279e-06	-1.09928e-10	-1.08233
11672856	chr20:11672856:C:T	2.03078e-05	-1.09928e-10	-0.317638
11672918	chr20:11672918:G:A	3.38345e-06	-1.09542	-1.01432
11673688	chr20:11673688:A:G	3.45236e-06	-1.08751	-1.00207
11673877	chr20:11673877:G:T	2.09149e-05	-1.09928e-10	-0.288181
11673940	chr20:11673940:A:T	1.14784e-05	-1.09928e-10	-0.888178
11674356	chr20:11674356:T:G	2.24699e-05	-1.09928e-10	-0.216464
11674403	chr20:11674403:C:A	9.04931e-06	-1.09928e-10	-1.12595
11674581	chr20:11674581:C:T	2.04235e-05	-1.09928e-10	-0.311955
11674609	chr20:11674609:A:T	4.98705e-06	-1.24807	-0.473728
11674758	chr20:11674758:T:C	4.23018e-06	-1.49733	-0.389072
11674761	chr20:11674761:T:C	3.54865e-05	-1.09928e-10	0.240511
11675172	chr20:11675172:A:G	5.92717e-06	-1.54909	-2.28909e-10
11675178	chr20:11675178:A:C	5.00447e-06	-1.09248	-0.625833
11675607	chr20:11675607:C:T	1.84384e-06	-1.55942	-1.15737
11675794	chr20:11675794:G:A	1.48052e-05	-0.63366	-2.28909e-10
11675995	chr20:11675995:T:A	4.02419e-06	-1.52305	-0.413266
11676106	chr20:11676106:C:T	1.71405e-05	-1.09928e-10	-0.487195
11676109	chr20:11676109:C:G	3.55085e-06	-1.07031	-0.991141
11676210	chr20:11676210:A:G	3.92754e-06	-1.21682	-0.743808
11676303	chr20:11676303:C:T	1.117e-05	-1.09928e-10	-0.915411
11676780	chr20:11676780:G:T	2.81371e-06	-1.22886	-1.06528
11676871	chr20:11676871:C:T	2.11299e-05	-1.09928e-10	-0.277951
11676976	chr20:11676976:T:C	1.53379e-05	-0.598312	-2.28909e-10
11677191	chr20:11677191:T:C	7.13934e-06	-1.36302	-2.28909e-10
11677559	chr20:11677559:T:C	1.42659e-05	-1.13472	0.463951
11677684	chr20:11677684:C:T	4.74574e-06	-1.54522	-0.226174
11677718	chr20:11677718:A:T	8.76961e-06	-1.09928e-10	-1.15735
11678171	chr20:11678171:G:C	3.56501e-06	-1.51834	-0.539137
11678406	chr20:11678406:G:A	4.44476e-06	-1.42682	-0.410092
11679421	chr20:11679421:A:C	8.9936e-06	-1.09928e-10	-1.13213
11679460	chr20:11679460:T:C	1.13112e-05	-1.09928e-10	-0.902848
11679461	chr20:11679461:G:A	2.2109e-05	-1.09928e-10	-0.232656
11679540	chr20:11679540:C:T	1.4437e-05	-0.658848	-2.28909e-10
11679736	chr20:11679736:T:G	1.05288e-05	-1.09928e-10	-0.974526
11680098	chr20:11680098:T:C	2.19691e-05	-0.565604	0.326598
11680421	chr20:11680421:G:A	2.23746e-06	-1.48956	-1.03374
11680535	chr20:11680535:C:T	2.363e-05	-1.09928e-10	-0.166122
11680566	chr20:11680566:T:C	1.86184e-05	0.16777	-0.572259
11680729	chr20:11680729:C:T	9.71409e-06	-1.09928e-10	-1.05506
11681105	chr20:11681105:A:G	8.34566e-06	-1.21246	0.00556032
11681111	chr20:11681111:T:C	8.32479e-06	-1.21093	0.0015244
11681184	chr20:11681184:T:C	0.000178359	1.85516	-2.28909e-10
11681370	chr20:11681370:G:T	2.576e-05	-1.09928e-10	-0.0798172
11681469	chr20:11681469:G:A	9.33469e-06	-1.0949	-2.28909e-10
11681752	chr20:11681752:A:C	5.87086e-06	-1.55864	-2.28909e-10
11682226	chr20:11682226:T:G	2.2349e-06	-1.54221	-0.982233
11682227	chr20:11682227:T:C	9.84782e-06	-1.09928e-10	-1.04139
11682833	chr20:11682833:G:T	1.72429e-05	-0.481243	-2.28909e-10
11683383	chr20:11683383:A:C	1.03215e-05	-1.09928e-10	-0.994413
11683665	chr20:11683665:T:A	1.0268e-05	-1.09928e-10	-0.999609
11684045	chr20:11684045:A:G	2.24973e-06	-1.53951	-0.978318
11684125	chr20:11684125:G:A	9.87278e-06	-1.09928e-10	-1.03886
11684183	chr20:11684183:G:A	2.56991e-05	-1.09928e-10	-0.0821854
11684244	chr20:11684244:A:T	1.18533e-05	-1.09928e-10	-0.856035
11684709	chr20:11684709:G:A	1.29597e-05	-1.09928e-10	-0.766799
11684935	chr20:11684935:A:C	5.6642e-06	-1.25913	-0.335348
11685265	chr20:11685265:T:G	6.00084e-06	-1.53674	-2.28909e-10
11685278	chr20:11685278:A:C	3.68773e-06	-1.48994	-0.533689
11685659	chr20:11685659:C:G	4.76013e-06	-0.658766	-1.1096
11685675	chr20:11685675:T:A	1.69683e-05	-0.497297	-2.28909e-10
11685678	chr20:11685678:GCC:G	1.68045e-05	-0.506995	-2.28909e-10
11685787	chr20:11685787:G:A	1.20494e-05	-1.09928e-10	-0.83963
11685792	chr20:11685792:C:G	1.10016e-05	-1.09928e-10	-0.930598
11685878	chr20:11685878:T:C	2.03359e-06	-1.55628	-1.06256
11685887	chr20:11685887:A:T	1.57364e-05	-0.572668	-2.28909e-10
11685890	chr20:11685890:T:A	1.02389e-05	-1.09928e-10	-1.00245
11686332	chr20:11686332:T:A	2.64658e-05	0.126749	-0.179538
11686444	chr20:11686444:CTGGGGCTGGGAGGA:C	9.31872e-06	-1.09928e-10	-1.09662
11686459	chr20:11686459:A:G	2.26468e-05	-0.131328	-0.0772924
11686488	chr20:11686488:C:T	4.45482e-05	0.18598	0.281951
11686570	chr20:11686570:G:T	5.05448e-06	-1.23798	-0.470387
11686646	chr20:11686646:C:T	1.26889e-05	-1.09928e-10	-0.787917
11686895	chr20:11686895:G:C	3.10942e-05	-1.09928e-10	0.108379
11686961	chr20:11686961:A:G	2.44407e-05	-1.09928e-10	-0.132391
11687019	chr20:11687019:C:G	4.15395e-06	-1.49311	-0.411473
11688005	chr20:11688005:C:T	4.79055e-06	-1.5133	-0.2487
11688538	chr20:11688538:T:C	1.17617e-05	-1.17292	0.309126
11689173	chr20:11689173:T:A	1.38878e-05	-1.13845	0.440821
11689689	chr20:11689689:G:A	6.53155e-06	-1.452	-2.28909e-10
11689948	chr20:11689948:C:G	9.33319e-06	-1.09928e-10	-1.09506
11690033	chr20:11690033:C:G	1.23403e-05	-1.09928e-10	-0.815774
11690278	chr20:11690278:G:C	1.09927e-05	-1.09928e-10	-0.931414
11690696	chr20:11690696:C:T	1.49219e-05	-1.09928e-10	-0.625811
11690702	chr20:11690702:T:C	1.06357e-05	-1.09928e-10	-0.964425
11690945	chr20:11690945:T:C	1.23587e-05	-1.09928e-10	-0.814284
11690977	chr20:11690977:C:T	8.90657e-06	-1.09928e-10	-1.14185
11691093	chr20:11691093:G:A	8.27862e-05	-1.09928e-10	1.08762
11691451	chr20:11691451:C:T	1.22792e-05	-1.09928e-10	-0.820732
11691509	chr20:11691509:C:T	1.28204e-05	-1.09928e-10	-0.777601
11691575	chr20:11691575:T:A	1.28115e-05	-1.09928e-10	-0.778298
11691758	chr20:11691758:A:G	1.27179e-05	-1.17505	0.389419
11691939	chr20:11691939:G:A	3.55268e-05	0.241645	-2.28909e-10
11691955	chr20:11691955:C:T	1.19545e-05	-1.09928e-10	-0.847534
11691972	chr20:11691972:G:A	1.2439e-05	-1.09928e-10	-0.807804
11692067	chr20:11692067:A:G	4.14632e-06	-1.53078	-0.375636
11692130	chr20:11692130:G:A	1.26678e-05	-1.09928e-10	-0.78958
11692131	chr20:11692131:A:G	1.26395e-05	-1.09928e-10	-0.791814
11692156	chr20:11692156:G:A	6.77611e-06	-1.41524	-2.28909e-10
11692426	chr20:11692426:G:A	1.22128e-05	-1.09928e-10	-0.826153
11692508	chr20:11692508:C:T	1.03109e-05	-0.995444	-2.28909e-10
11692537	chr20:11692537:T:C	9.21761e-06	-1.09928e-10	-1.10753
11692731	chr20:11692731:C:G	1.80022e-05	-1.19878	0.760635
11693007	chr20:11693007:C:T	1.26025e-05	-1.09928e-10	-0.794744
11693142	chr20:11693142:C:T	1.22827e-05	-1.09928e-10	-0.820451
11693169	chr20:11693169:G:A	1.79145e-05	-1.16619	0.723159
11693331	chr20:11693331:G:T	1.49911e-05	-1.09928e-10	-0.621181
11693482	chr20:11693482:C:A	2.11376e-05	-0.277589	-2.28909e-10
11693649	chr20:11693649:C:T	7.29927e-06	-1.34087	-2.28909e-10
11693658	chr20:11693658:A:G	6.86861e-06	-1.40168	-2.28909e-10
11694002	chr20:11694002:G:A	2.38718e-05	-1.09928e-10	-0.155943
11694536	chr20:11694536:A:G	1.18183e-05	-1.09928e-10	-0.858994
11694546	chr20:11694546:A:G	1.23986e-05	-1.09928e-10	-0.811061
11694738	chr20:11694738:G:A	2.91801e-06	-1.47328	-0.784461
11694942	chr20:11694942:T:C	2.43103e-06	-1.43874	-1.00158
11695460	chr20:11695460:C:T	9.12675e-06	-1.09928e-10	-1.11743
11695707	chr20:11695707:C:A	2.21839e-06	-1.45987	-1.07199
11695710	chr20:11695710:T:A	8.82051e-06	-1.09928e-10	-1.15156
11695840	chr20:11695840:G:A	1.03059e-05	-0.995921	-2.28909e-10
```
