## Supplementary material for "Characterization of shared and ancestry-specific signals driving complex traits using multi-ancestry fine-mapping": susiex_nc3.cs80.cs

```
CS_ID	SNP	BP	REF_ALLELE	ALT_ALLELE	REF_FRQ	BETA	SE	-LOG10P	CS_PIP	OVRL_PIP
1	chr20:11499305:C:T	11499305	T,T	C,C	1,1	-inf,inf	inf,inf	5.42862,1.02432	0.148183	0.148183
1	chr20:11506235:A:G	11506235	G,G	A,A	1,1	-inf,inf	inf,inf	5.45563,0.928298	0.135405	0.135405
1	chr20:11498743:C:A	11498743	A,A	C,C	1,1	-inf,inf	inf,inf	5.44309,0.939246	0.13407	0.13407
1	chr20:11436244:T:C	11436244	C,C	T,T	1,1	inf,inf	inf,inf	5.49459,0.335241	0.0710116	0.0710116
1	chr20:11468195:A:G	11468195	G,G	A,A	1,1	inf,inf	inf,inf	5.39518,0.36231	0.0591434	0.0591434
1	chr20:11472543:T:A	11472543	A,A	T,T	1,1	inf,inf	inf,inf	5.35137,0.215037	0.0467187	0.0467187
1	chr20:11463488:C:T	11463488	T,T	C,C	1,1	inf,inf	inf,inf	5.34494,0.2247	0.0464725	0.0464725
1	chr20:11449485:TC:T	11449485	T,T	TC,TC	1,1	inf,inf	inf,inf	5.29797,0.272076	0.0439682	0.0439682
1	chr20:11514017:A:G	11514017	G,G	A,A	1,1	-inf,-inf	inf,inf	5.2521,0.169578	0.0367183	0.0367183
1	chr20:11519460:G:A	11519460	A,A	G,G	1,1	-inf,-inf	inf,inf	4.87147,0.537082	0.0253926	0.0253926
1	chr20:11518058:G:A	11518058	A,A	G,G	1,1	-inf,-inf	inf,inf	4.78454,0.584134	0.0225609	0.0225609
1	chr20:11493831:T:C	11493831	C,C	T,T	1,1	-inf,-inf	inf,inf	4.71431,0.486857	0.0171286	0.0171286
1	chr20:11375499:A:T	11375499	T,T	A,A	1,1	inf,inf	inf,inf	3.48647,2.02749	0.0156121	0.0156121
```
