## Supplementary material for "Characterization of shared and ancestry-specific signals driving complex traits using multi-ancestry fine-mapping": susiex_nc3.cs80.snp

```
BP	SNP	PIP(CS1)	LogBF(CS1,Pop1)	LogBF(CS1,Pop2)
10696552	chr20:10696552:C:T	9.90016e-06	-1.09928e-10	-1.13697
10696623	chr20:10696623:C:A	5.19676e-05	-1.09928e-10	0.521095
10697215	chr20:10697215:GT:G	6.91025e-06	-1.49652	-2.28909e-10
10697626	chr20:10697626:G:A	1.33576e-05	-1.09928e-10	-0.83744
10698550	chr20:10698550:G:A	2.49546e-05	-1.09928e-10	-0.212467
10698799	chr20:10698799:G:A	1.07877e-05	-1.09928e-10	-1.05112
10699136	chr20:10699136:A:G	9.70514e-06	-0.970297	-0.186572
10699573	chr20:10699573:G:T	1.95285e-05	0.208953	-0.666601
10699677	chr20:10699677:C:T	1.73775e-05	-1.09928e-10	-0.574346
10700115	chr20:10700115:T:G	2.75645e-06	-1.29	-1.12558
10700447	chr20:10700447:C:T	7.77255e-06	-1.06405	-0.314877
10700575	chr20:10700575:T:G	6.47917e-06	-1.56093	-2.28909e-10
10700851	chr20:10700851:AT:A	2.21594e-05	-0.331262	-2.28909e-10
10700953	chr20:10700953:G:A	1.12717e-05	-1.09928e-10	-1.00723
10701192	chr20:10701192:C:T	6.13423e-06	-0.586893	-1.02875
10701311	chr20:10701311:A:G	2.16174e-05	-1.09928e-10	-0.356028
10702037	chr20:10702037:C:T	1.08483e-05	-1.09928e-10	-1.04552
10702215	chr20:10702215:A:G	5.5447e-06	-0.558643	-1.15804
10702456	chr20:10702456:C:T	2.00369e-05	-1.09928e-10	-0.431951
10702577	chr20:10702577:C:T	2.98164e-05	-1.09928e-10	-0.0344658
10702805	chr20:10702805:C:A	2.79165e-06	-1.27065	-1.13225
10702823	chr20:10702823:G:T	6.33473e-06	-0.514094	-1.06938
10703018	chr20:10703018:A:T	2.10295e-06	-1.52824	-1.15795
10703347	chr20:10703347:G:A	2.37212e-05	0.790276	-1.05343
10703596	chr20:10703596:TC:T	1.11711e-05	-1.54734	0.531139
10703751	chr20:10703751:G:A	2.47183e-05	-1.09928e-10	-0.22198
10703788	chr20:10703788:C:T	3.28901e-05	-1.09928e-10	0.0636454
10703827	chr20:10703827:T:C	2.40755e-05	-1.09928e-10	-0.248328
10704308	chr20:10704308:G:A	1.02194e-05	-1.09928e-10	-1.10524
10704972	chr20:10704972:A:G	2.17293e-05	-1.09928e-10	-0.350865
10704997	chr20:10704997:A:T	7.17205e-06	-1.45933	-2.28909e-10
10705074	chr20:10705074:C:T	1.88798e-05	-1.09928e-10	-0.49143
10705092	chr20:10705092:C:T	1.22817e-05	-1.09928e-10	-0.921415
10705093	chr20:10705093:G:A	4.53499e-06	-1.29255	-0.625148
10705676	chr20:10705676:T:A	1.40173e-05	-0.78923	-2.28909e-10
10705728	chr20:10705728:A:C	2.88278e-06	-1.25143	-1.11935
10705981	chr20:10705981:C:T	1.00125e-05	-1.09928e-10	-1.12569
10706194	chr20:10706194:G:A	2.08545e-05	-1.09928e-10	-0.391956
10706454	chr20:10706454:C:G	2.19139e-05	-1.09928e-10	-0.342405
10706592	chr20:10706592:G:T	6.62839e-06	-1.53816	-2.28909e-10
10706633	chr20:10706633:T:C	2.44277e-05	-1.09928e-10	-0.233809
10707065	chr20:10707065:A:T	2.6763e-05	-1.09928e-10	-0.142505
10707224	chr20:10707224:A:G	3.73135e-06	-1.21709	-0.895665
10707314	chr20:10707314:C:A	1.52251e-05	-1.09928e-10	-0.706578
10707476	chr20:10707476:C:A	3.95755e-06	-1.19154	-0.862357
10707505	chr20:10707505:T:C	1.04684e-05	-1.09928e-10	-1.08117
10708455	chr20:10708455:A:G	2.19614e-05	-1.09928e-10	-0.340238
10708703	chr20:10708703:A:G	1.17938e-05	-1.09928e-10	-0.961949
10708789	chr20:10708789:C:T	3.6686e-05	1.18674	-1.01387
10708790	chr20:10708790:G:A	4.67805e-05	0.415941	-2.28909e-10
10709352	chr20:10709352:A:G	6.57623e-06	-1.54606	-2.28909e-10
10709507	chr20:10709507:T:C	3.66108e-06	-1.14774	-0.984024
10709637	chr20:10709637:G:A	6.95019e-06	-1.49076	-2.28909e-10
10709646	chr20:10709646:A:G	3.78978e-06	-1.14173	-0.955484
10709776	chr20:10709776:A:G	1.22279e-05	-1.09928e-10	-0.925808
10709893	chr20:10709893:T:A	1.83793e-05	-1.09928e-10	-0.518298
10710132	chr20:10710132:T:C	3.91082e-06	-1.1196	-0.946178
10710418	chr20:10710418:C:T	2.7176e-05	-0.127191	-2.28909e-10
10710493	chr20:10710493:T:TA	1.98439e-05	-1.09928e-10	-0.441627
10710704	chr20:10710704:G:C	3.87986e-06	-1.12031	-0.953412
10710842	chr20:10710842:G:A	3.9576e-06	-1.10723	-0.946663
10710848	chr20:10710848:G:A	1.30719e-05	-1.04171	0.182648
10711553	chr20:10711553:G:T	4.00305e-06	-1.11166	-0.930811
10711569	chr20:10711569:T:C	1.04842e-05	-1.09928e-10	-1.07966
10711792	chr20:10711792:G:T	9.69604e-06	-1.09928e-10	-1.15781
10711819	chr20:10711819:G:C	3.63627e-05	0.164019	-2.28909e-10
10711911	chr20:10711911:G:A	3.90756e-06	-1.13965	-0.926964
10712088	chr20:10712088:G:A	1.10385e-05	-1.02813	-2.28909e-10
10712134	chr20:10712134:T:C	3.2072e-06	-1.26321	-1.00091
10712341	chr20:10712341:C:T	3.80941e-06	-1.16511	-0.926942
10712582	chr20:10712582:T:C	1.83639e-05	-1.09928e-10	-0.519138
10712865	chr20:10712865:A:G	3.94173e-06	-1.13158	-0.926323
10713231	chr20:10713231:C:T	8.30728e-06	-1.31239	-2.28909e-10
10713552	chr20:10713552:G:A	2.25367e-05	-1.09928e-10	-0.314379
10713649	chr20:10713649:C:T	8.0554e-06	-1.34318	-2.28909e-10
10713877	chr20:10713877:A:G	4.32199e-06	-1.09591	-0.869903
10714094	chr20:10714094:T:C	1.04811e-05	-1.09928e-10	-1.07995
10714200	chr20:10714200:C:T	7.32073e-06	-1.39175	-0.0470668
10714926	chr20:10714926:T:C	6.71697e-06	-1.52489	-2.28909e-10
10715262	chr20:10715262:A:G	1.39602e-05	-1.09928e-10	-0.793311
10715352	chr20:10715352:G:T	1.40235e-05	-1.09928e-10	-0.788789
10715618	chr20:10715618:G:A	6.63248e-06	-0.393496	-1.14405
10715733	chr20:10715733:G:A	9.7296e-06	-1.09928e-10	-1.15435
10715795	chr20:10715795:A:G	1.22443e-05	-1.1186	0.194139
10716038	chr20:10716038:T:C	2.23654e-05	-1.09928e-10	-0.322009
10716274	chr20:10716274:AG:A	6.49748e-06	-1.55811	-2.28909e-10
10716633	chr20:10716633:G:A	6.50033e-06	-1.55767	-2.28909e-10
10717000	chr20:10717000:A:G	6.50557e-06	-1.55687	-2.28909e-10
10717399	chr20:10717399:G:A	6.47945e-06	-1.56089	-2.28909e-10
10717655	chr20:10717655:G:A	5.0379e-06	-1.11607	-0.696463
10718129	chr20:10718129:T:C	1.63713e-05	-1.09928e-10	-0.633994
10718916	chr20:10718916:G:A	9.54986e-06	-1.173	-2.28909e-10
10719114	chr20:10719114:A:G	3.46937e-06	-1.27681	-0.908739
10720379	chr20:10720379:G:A	4.48831e-06	-1.18068	-0.747367
10720484	chr20:10720484:T:C	2.08122e-05	-1.09928e-10	-0.393988
10720643	chr20:10720643:A:G	4.70232e-06	-1.18163	-0.699843
10720946	chr20:10720946:G:T	4.13441e-06	-1.36137	-0.648807
10720961	chr20:10720961:T:A	6.48301e-06	-1.56034	-2.28909e-10
10721263	chr20:10721263:C:T	3.06517e-05	-1.09928e-10	-0.00683737
10721514	chr20:10721514:T:C	6.49097e-06	-1.55911	-2.28909e-10
10722412	chr20:10722412:A:G	1.58187e-05	-1.09928e-10	-0.668334
10722733	chr20:10722733:G:A	3.27446e-05	-1.09928e-10	0.0592129
10723345	chr20:10723345:A:G	3.75814e-06	-1.2803	-0.825304
10723567	chr20:10723567:T:C	1.29603e-05	-1.09928e-10	-0.867632
10723703	chr20:10723703:G:A	2.87208e-06	-1.24558	-1.1289
10723791	chr20:10723791:C:T	6.82506e-05	-1.09928e-10	0.793661
10724180	chr20:10724180:A:G	3.50859e-05	-1.09928e-10	0.128275
10724238	chr20:10724238:AT:A	6.50492e-06	-1.55697	-2.28909e-10
10724913	chr20:10724913:G:A	1.1662e-05	-1.09928e-10	-0.973188
10725163	chr20:10725163:A:G	1.42471e-05	-1.09928e-10	-0.772968
10725870	chr20:10725870:A:C	1.21337e-05	-1.09928e-10	-0.933539
10725913	chr20:10725913:A:C	1.1986e-05	-1.09928e-10	-0.945784
10726228	chr20:10726228:A:C	3.51408e-06	-1.50021	-0.672539
10726730	chr20:10726730:C:A	2.29108e-05	-1.09928e-10	-0.297918
10727046	chr20:10727046:A:T	6.92764e-06	-1.49401	-2.28909e-10
10727145	chr20:10727145:T:A	3.1108e-05	0.00794127	-2.28909e-10
10727892	chr20:10727892:G:A	6.79365e-06	-1.51354	-2.28909e-10
10728137	chr20:10728137:C:T	1.18179e-05	-1.09928e-10	-0.959906
10728220	chr20:10728220:G:A	1.00204e-05	-1.09928e-10	-1.1249
10728523	chr20:10728523:T:C	2.60671e-06	-1.45863	-1.01281
10728623	chr20:10728623:T:A	2.6976e-06	-1.42645	-1.01072
10728763	chr20:10728763:C:T	8.73453e-06	-1.26224	-2.28909e-10
10728811	chr20:10728811:A:T	2.19518e-05	-1.09928e-10	-0.340676
10728830	chr20:10728830:C:G	2.39877e-05	-0.466295	0.214313
10729262	chr20:10729262:A:G	1.11763e-05	-1.09928e-10	-1.01573
10729486	chr20:10729486:T:C	2.23589e-05	-1.09928e-10	-0.322299
10729617	chr20:10729617:T:G	9.7014e-06	-1.09928e-10	-1.15725
10729767	chr20:10729767:G:A	2.61883e-06	-1.3107	-1.1561
10729832	chr20:10729832:T:C	2.4143e-06	-1.4271	-1.12102
10729989	chr20:10729989:A:C	1.31854e-05	-0.838166	-0.0122489
10730000	chr20:10730000:G:T	4.96503e-05	-1.09928e-10	0.47548
10730042	chr20:10730042:T:C	9.69725e-06	-1.09928e-10	-1.15768
10730086	chr20:10730086:C:G	1.04442e-05	-1.09928e-10	-1.08348
10730309	chr20:10730309:T:C	4.14202e-06	-0.863867	-1.14447
10730327	chr20:10730327:A:AG	1.12234e-05	-1.09928e-10	-1.01153
10730331	chr20:10730331:A:G	5.64747e-06	-0.540371	-1.15795
10730439	chr20:10730439:G:A	0.000238009	-1.09928e-10	2.04278
10730849	chr20:10730849:C:T	7.51806e-06	-1.41222	-2.28909e-10
10731100	chr20:10731100:G:A	9.71034e-06	-1.09928e-10	-1.15633
10731855	chr20:10731855:G:A	7.46795e-06	-1.4189	-2.28909e-10
10732149	chr20:10732149:G:A	3.38323e-06	-1.13554	-1.07515
10732161	chr20:10732161:G:A	1.62024e-05	-1.09928e-10	-0.644365
10732162	chr20:10732162:T:C	8.12683e-06	-0.251591	-1.08276
10732245	chr20:10732245:C:T	1.80259e-05	-1.09928e-10	-0.537714
10732360	chr20:10732360:A:G	1.41643e-05	-1.09928e-10	-0.778802
10732419	chr20:10732419:G:T	1.64448e-05	-1.09928e-10	-0.629516
10733400	chr20:10733400:T:C	9.76394e-06	-1.09928e-10	-1.15083
10733667	chr20:10733667:T:C	4.17805e-06	-1.54211	-0.457572
10733673	chr20:10733673:A:G	1.87122e-05	-1.09928e-10	-0.500347
10733691	chr20:10733691:A:G	9.92823e-06	-1.09928e-10	-1.13414
10733854	chr20:10733854:C:T	9.69508e-06	-1.09928e-10	-1.15791
10733952	chr20:10733952:A:G	1.98407e-05	-1.09928e-10	-0.441787
10733968	chr20:10733968:T:C	8.15977e-06	-0.178004	-1.15231
10734596	chr20:10734596:C:T	3.91795e-06	-0.910657	-1.1533
10734597	chr20:10734597:A:G	1.79271e-05	-1.09928e-10	-0.543213
10734756	chr20:10734756:T:C	2.47652e-05	0.291924	-0.512008
10735520	chr20:10735520:G:A	3.84961e-06	-1.04675	-1.0348
10736109	chr20:10736109:G:A	9.42931e-05	2.21264	-1.09576
10736528	chr20:10736528:G:C	1.83926e-05	-1.09928e-10	-0.517579
10737096	chr20:10737096:G:A	1.9442e-05	-1.09928e-10	-0.462089
10737125	chr20:10737125:CA:C	1.9347e-05	0.570499	-1.03749
10737393	chr20:10737393:T:TC	2.32809e-05	-0.281894	-2.28909e-10
10737419	chr20:10737419:C:T	1.0314e-05	-1.09928e-10	-1.09602
10737567	chr20:10737567:A:T	1.93568e-05	-1.09928e-10	-0.466479
10737903	chr20:10737903:GC:AC	3.26389e-06	-1.34355	-0.903057
10737957	chr20:10737957:C:T	6.74552e-06	-1.52065	-2.28909e-10
10738246	chr20:10738246:T:C	1.21092e-05	-1.09928e-10	-0.935559
10738333	chr20:10738333:A:G	3.21881e-06	-1.45828	-0.802236
10738466	chr20:10738466:A:C	3.1029e-06	-1.48447	-0.81272
10738469	chr20:10738469:A:T	3.10454e-06	-1.48394	-0.81272
10738496	chr20:10738496:T:C	3.06289e-06	-1.47736	-0.832806
10738659	chr20:10738659:A:T	2.83648e-06	-1.50984	-0.877122
10738879	chr20:10738879:G:A	5.55766e-06	-0.556416	-1.15793
10738931	chr20:10738931:G:A	5.35512e-05	-1.09928e-10	0.551113
10739019	chr20:10739019:C:A	3.0174e-06	-1.46075	-0.864377
10739095	chr20:10739095:C:T	1.27974e-05	-1.09928e-10	-0.880279
10739131	chr20:10739131:C:T	2.92439e-06	-1.50943	-0.847009
10739449	chr20:10739449:A:T	9.91977e-06	-1.09928e-10	-1.13499
10739581	chr20:10739581:G:A	4.8033e-06	-0.941409	-0.918812
10740274	chr20:10740274:A:G	4.86054e-06	-1.56013	-0.288241
10740348	chr20:10740348:G:A	9.69531e-06	-1.09928e-10	-1.15788
10740466	chr20:10740466:T:G	1.24564e-05	-1.09928e-10	-0.907291
10740487	chr20:10740487:A:G	9.69964e-06	-1.09928e-10	-1.15744
10740525	chr20:10740525:A:G	3.81724e-06	-0.96966	-1.12034
10741047	chr20:10741047:G:T	3.21273e-06	-1.43018	-0.832226
10741331	chr20:10741331:A:G	1.55241e-05	-1.09928e-10	-0.687133
10741367	chr20:10741367:G:A	9.94934e-06	-1.09928e-10	-1.13202
10741779	chr20:10741779:A:G	3.14353e-05	-1.09928e-10	0.0184074
10741879	chr20:10741879:T:A	2.98758e-06	-1.46445	-0.870608
10742070	chr20:10742070:G:A	9.71232e-06	-1.09928e-10	-1.15613
10742184	chr20:10742184:G:A	1.24377e-05	-1.09928e-10	-0.908791
10742366	chr20:10742366:G:A	1.3562e-05	-1.09928e-10	-0.822257
10742387	chr20:10742387:C:T	9.71923e-06	-1.09928e-10	-1.15542
10743218	chr20:10743218:T:C	8.35112e-06	-1.50169	0.194557
10743221	chr20:10743221:T:A	1.01993e-05	-1.09928e-10	-1.10721
10743229	chr20:10743229:C:T	1.03166e-05	-1.09928e-10	-1.09578
10743462	chr20:10743462:C:T	3.02457e-06	-1.45233	-0.870428
10743526	chr20:10743526:G:GA	2.04904e-06	-1.56032	-1.15184
10743694	chr20:10743694:C:T	2.90698e-06	-1.42829	-0.934119
10745176	chr20:10745176:C:T	3.27925e-06	-1.10385	-1.13805
10745245	chr20:10745245:A:G	9.71517e-06	-1.09928e-10	-1.15584
10745328	chr20:10745328:G:A	5.0304e-06	-1.34347	-0.470557
10745480	chr20:10745480:A:G	3.39719e-06	-1.07321	-1.13336
10746012	chr20:10746012:T:C	3.01826e-06	-1.45571	-0.869139
10746058	chr20:10746058:T:G	4.65803e-06	-1.41968	-0.471255
10746059	chr20:10746059:C:A	6.68643e-06	-1.52945	-2.28909e-10
10746365	chr20:10746365:A:G	5.14392e-06	-1.34048	-0.451232
10746408	chr20:10746408:A:G	1.00549e-05	-1.09928e-10	-1.12147
10747156	chr20:10747156:G:A	9.89918e-06	-1.09928e-10	-1.13707
10747486	chr20:10747486:A:C	1.42039e-05	-1.09928e-10	-0.776009
10747640	chr20:10747640:A:G	2.21627e-06	-1.47721	-1.15649
10747651	chr20:10747651:G:A	2.55923e-06	-1.37513	-1.11469
10747667	chr20:10747667:C:T	1.03112e-05	-1.09928e-10	-1.09629
10747970	chr20:10747970:C:T	1.00606e-05	-1.09928e-10	-1.1209
10748210	chr20:10748210:C:T	2.27078e-05	-1.09928e-10	-0.306818
10748222	chr20:10748222:C:CA	3.57158e-06	-1.05708	-1.09944
10748327	chr20:10748327:A:G	3.43363e-06	-1.5547	-0.641205
10748379	chr20:10748379:G:A	7.81705e-06	-1.37322	-2.28909e-10
10748550	chr20:10748550:T:G	1.45591e-05	-1.09928e-10	-0.751311
10748633	chr20:10748633:G:A	7.59551e-06	-0.781444	-0.620524
10748666	chr20:10748666:A:C	2.25314e-06	-1.46825	-1.14895
10748865	chr20:10748865:T:C	3.80538e-06	-0.935265	-1.15784
10749005	chr20:10749005:A:C	6.88552e-06	-1.5001	-2.28909e-10
10749059	chr20:10749059:G:A	1.69604e-05	-0.598643	-2.28909e-10
10749164	chr20:10749164:A:C	2.12484e-06	-1.54444	-1.13139
10749384	chr20:10749384:A:G	2.1126e-06	-1.53922	-1.14238
10749431	chr20:10749431:A:G	2.13088e-06	-1.53957	-1.13342
10749517	chr20:10749517:G:C	4.27916e-06	-0.826915	-1.14885
10749688	chr20:10749688:T:G	2.14226e-06	-1.53071	-1.13695
10749970	chr20:10749970:A:C	2.15748e-06	-1.52704	-1.13355
10750015	chr20:10750015:A:G	3.99038e-05	-1.09928e-10	0.256948
10750186	chr20:10750186:T:A	6.67567e-06	-1.53105	-2.28909e-10
10750485	chr20:10750485:C:T	1.05344e-05	-1.09928e-10	-1.07488
10750545	chr20:10750545:T:C	1.22094e-05	-1.09928e-10	-0.927319
10750554	chr20:10750554:G:A	2.17207e-06	-1.53561	-1.11824
10750563	chr20:10750563:C:A	1.05868e-05	-1.09928e-10	-1.06992
10751014	chr20:10751014:C:T	1.17478e-05	-1.09928e-10	-0.965857
10751141	chr20:10751141:T:C	2.16068e-06	-1.52624	-1.13287
10751283	chr20:10751283:G:A	2.17302e-06	-1.52493	-1.12848
10751407	chr20:10751407:C:CAGACAATTCCTCT	2.15049e-06	-1.53551	-1.12831
10751776	chr20:10751776:T:C	2.16978e-06	-1.53292	-1.12198
10751858	chr20:10751858:C:T	2.50378e-06	-1.53521	-0.976515
10751866	chr20:10751866:A:G	4.77944e-06	-0.714891	-1.15031
10752422	chr20:10752422:A:G	4.29991e-06	-0.819416	-1.15152
10752508	chr20:10752508:T:C	2.16166e-06	-1.53683	-1.12181
10753002	chr20:10753002:A:G	2.16069e-06	-1.53899	-1.12011
10753335	chr20:10753335:G:A	2.5188e-06	-1.47129	-1.03446
10753590	chr20:10753590:G:A	2.12446e-06	-1.52126	-1.15475
10753839	chr20:10753839:A:G	2.11823e-06	-1.52638	-1.15256
10753948	chr20:10753948:T:G	2.0982e-06	-1.53378	-1.15467
10754025	chr20:10754025:C:T	2.17283e-06	-1.54767	-1.10583
10754247	chr20:10754247:T:C	2.17845e-06	-1.53058	-1.12034
10754267	chr20:10754267:C:A	2.085e-06	-1.54109	-1.15367
10754520	chr20:10754520:G:A	1.01381e-05	-1.09928e-10	-1.11323
10754565	chr20:10754565:T:G	2.40601e-06	-1.52431	-1.02725
10754603	chr20:10754603:C:T	9.93023e-06	-1.09928e-10	-1.13394
10755007	chr20:10755007:T:G	7.18809e-06	-1.4571	-2.28909e-10
10755446	chr20:10755446:C:T	1.01711e-05	-1.09928e-10	-1.10997
10755782	chr20:10755782:A:G	1.08097e-05	-1.09928e-10	-1.04908
10755903	chr20:10755903:T:C	1.771e-05	0.292703	-0.848098
10756530	chr20:10756530:T:A	0.000122995	1.38262	-2.28909e-10
10756608	chr20:10756608:AG:A	1.01442e-05	-1.09928e-10	-1.11262
10757037	chr20:10757037:G:A	6.13707e-05	-1.09928e-10	0.687407
10757109	chr20:10757109:C:T	9.92181e-06	-1.09928e-10	-1.13479
10757784	chr20:10757784:C:A	0.000121961	-1.09928e-10	1.37417
10758340	chr20:10758340:G:A	1.09525e-05	-1.09928e-10	-1.03595
10759009	chr20:10759009:A:G	9.8386e-06	-1.09928e-10	-1.14321
10760171	chr20:10760171:G:A	3.93548e-06	-0.903383	-1.15611
10760451	chr20:10760451:C:T	9.78895e-06	-1.09928e-10	-1.14827
10760611	chr20:10760611:A:G	9.77604e-06	-1.09928e-10	-1.14959
10761131	chr20:10761131:C:T	7.93686e-06	-1.35801	-2.28909e-10
10761252	chr20:10761252:G:A	5.9278e-05	-1.09928e-10	0.652712
10761423	chr20:10761423:C:T	0.000254939	3.25518	-1.14368
10761810	chr20:10761810:CA:C	3.098e-05	-1.09928e-10	0.0038169
10762290	chr20:10762290:C:A	9.54917e-05	-1.09928e-10	1.12951
10762376	chr20:10762376:T:G	5.86922e-06	-0.934443	-0.725361
10762537	chr20:10762537:G:A	9.70579e-06	-1.09928e-10	-1.1568
10763134	chr20:10763134:G:T	4.08919e-06	-0.912713	-1.10847
10763453	chr20:10763453:GA:G	1.02657e-05	-1.09928e-10	-1.10071
10763495	chr20:10763495:T:C	1.0189e-05	-1.09928e-10	-1.10822
10763635	chr20:10763635:T:A	9.87274e-06	-1.09928e-10	-1.13975
10763659	chr20:10763659:T:C	9.84475e-06	-1.09928e-10	-1.14259
10763734	chr20:10763734:A:G	1.21718e-05	-1.09928e-10	-0.9304
10763874	chr20:10763874:TC:T	5.01803e-06	-0.942159	-0.87433
10763925	chr20:10763925:A:G	5.35118e-06	-0.922021	-0.830186
10764021	chr20:10764021:A:G	9.93965e-06	-1.09928e-10	-1.13299
10764113	chr20:10764113:A:G	4.48078e-06	-1.16479	-0.764936
10764453	chr20:10764453:G:A	1.05096e-05	-1.09928e-10	-1.07724
10764471	chr20:10764471:T:C	2.27654e-06	-1.51348	-1.09338
10764524	chr20:10764524:T:G	2.28698e-06	-1.5527	-1.04959
10764728	chr20:10764728:A:G	2.00597e-05	-0.430814	-2.28909e-10
10765501	chr20:10765501:A:G	9.7803e-06	-1.09928e-10	-1.14916
10765779	chr20:10765779:G:A	1.03762e-05	-1.09928e-10	-1.09001
10765799	chr20:10765799:A:G	9.74984e-06	-1.09928e-10	-1.15227
10765823	chr20:10765823:T:C	1.02688e-05	-1.09928e-10	-1.10042
10765830	chr20:10765830:A:G	3.66726e-06	-1.54586	-0.584218
10766892	chr20:10766892:T:C	1.33359e-05	-0.279785	-0.559281
10766909	chr20:10766909:T:C	2.7051e-05	0.46907	-0.60087
10766922	chr20:10766922:A:G	9.70125e-06	-1.09928e-10	-1.15727
10767003	chr20:10767003:T:C	1.16154e-05	0.166841	-1.14403
10767191	chr20:10767191:G:C	1.06583e-05	0.0804865	-1.14367
10767497	chr20:10767497:AG:A	1.06417e-05	-1.09928e-10	-1.06475
10767815	chr20:10767815:T:C	1.02602e-05	-1.09928e-10	-1.10125
10767825	chr20:10767825:C:T	1.00298e-05	-1.09928e-10	-1.12397
10767907	chr20:10767907:A:G	1.10936e-05	-1.09928e-10	-1.02316
10768067	chr20:10768067:T:C	1.33976e-05	-1.09928e-10	-0.834453
10768426	chr20:10768426:A:G	4.76298e-06	-0.72524	-1.14341
10768478	chr20:10768478:AG:A	1.67824e-05	0.129706	-0.738902
10768541	chr20:10768541:T:C	1.3186e-05	-1.09928e-10	-0.850369
10768573	chr20:10768573:A:T	2.22109e-06	-1.56094	-1.07059
10768872	chr20:10768872:G:A	1.35145e-05	-1.09928e-10	-0.825761
10769032	chr20:10769032:A:G	1.33897e-05	-1.09928e-10	-0.835038
10769754	chr20:10769754:C:T	1.40141e-05	-1.09928e-10	-0.789461
10769909	chr20:10769909:A:C	1.37395e-05	-1.09928e-10	-0.80925
10770445	chr20:10770445:A:G	9.76526e-06	-1.09928e-10	-1.15069
10770563	chr20:10770563:T:G	9.12326e-06	-0.16249	-1.05621
10770819	chr20:10770819:A:C	8.70294e-06	-0.150354	-1.11551
10771163	chr20:10771163:T:A	3.9336e-05	1.1469	-0.904288
10771290	chr20:10771290:T:C	1.12563e-05	-1.09928e-10	-1.0086
10771329	chr20:10771329:C:T	6.60861e-06	-1.54115	-2.28909e-10
10771545	chr20:10771545:G:A	4.07537e-06	-0.873726	-1.15084
10771962	chr20:10771962:C:T	8.42861e-06	-0.141589	-1.1563
10772935	chr20:10772935:CT:C	1.04432e-05	-1.09928e-10	-1.08357
10773368	chr20:10773368:A:T	1.53531e-05	-0.00473083	-0.693477
10773576	chr20:10773576:C:T	1.0091e-05	-1.09928e-10	-1.11788
10773655	chr20:10773655:T:C	4.03113e-06	-0.914333	-1.12115
10774505	chr20:10774505:C:A	1.97689e-05	0.537281	-0.982697
10774969	chr20:10774969:G:A	9.8801e-06	-1.09928e-10	-1.139
10775433	chr20:10775433:A:G	9.8115e-06	-1.09928e-10	-1.14597
10775518	chr20:10775518:G:A	2.61855e-06	-1.39738	-1.06953
10775866	chr20:10775866:C:T	5.78855e-06	-0.888807	-0.784836
10776030	chr20:10776030:G:C	1.13003e-05	-1.09928e-10	-1.00469
10777503	chr20:10777503:G:A	9.70269e-06	-1.09928e-10	-1.15712
10778597	chr20:10778597:A:G	1.75279e-05	0.487189	-1.05292
10778727	chr20:10778727:T:C	8.57193e-06	-0.204612	-1.07642
10778811	chr20:10778811:C:T	1.63684e-05	-0.0291537	-0.605019
10781184	chr20:10781184:TG:T	1.00575e-05	-1.09928e-10	-1.12121
10781510	chr20:10781510:C:T	1.0807e-05	-1.09928e-10	-1.04933
10781566	chr20:10781566:C:T	3.59705e-06	-1.01962	-1.12979
10782088	chr20:10782088:C:T	1.07339e-05	-0.0823367	-0.973784
10782366	chr20:10782366:A:G	6.37114e-06	-0.432905	-1.14484
10782850	chr20:10782850:C:T	1.02324e-05	-1.09928e-10	-1.10396
10783191	chr20:10783191:C:T	9.98866e-06	-1.09928e-10	-1.12807
10783231	chr20:10783231:A:G	9.72664e-06	-1.09928e-10	-1.15466
10783245	chr20:10783245:C:T	6.67569e-06	-1.53105	-2.28909e-10
10783359	chr20:10783359:G:A	1.4618e-05	-0.237398	-0.509871
10784080	chr20:10784080:T:G	9.7813e-06	-1.09928e-10	-1.14905
10784634	chr20:10784634:A:C	2.03621e-05	-0.41585	-2.28909e-10
10784680	chr20:10784680:T:C	0.000132706	-1.09928e-10	1.45861
10784701	chr20:10784701:T:A	1.34598e-05	-1.09928e-10	-0.829815
10785338	chr20:10785338:A:G	1.27644e-05	0.269666	-1.15253
10785348	chr20:10785348:G:A	6.54172e-06	-1.55132	-2.28909e-10
10785514	chr20:10785514:C:T	2.63151e-06	-1.53171	-0.930263
10785679	chr20:10785679:CT:C	9.88019e-06	-1.09928e-10	-1.13899
10785751	chr20:10785751:C:A	9.50733e-06	-0.245965	-0.931497
10785919	chr20:10785919:T:C	9.90096e-06	-1.09928e-10	-1.13689
10786455	chr20:10786455:G:A	1.51181e-05	-1.09928e-10	-0.713636
10786573	chr20:10786573:G:A	9.82996e-06	-1.09928e-10	-1.14409
10786721	chr20:10786721:A:C	9.94816e-06	-1.09928e-10	-1.13214
10787163	chr20:10787163:G:T	7.09021e-06	-0.370254	-1.10056
10787270	chr20:10787270:A:G	1.19179e-05	-0.951482	-2.28909e-10
10787311	chr20:10787311:T:C	1.07127e-05	-1.09928e-10	-1.05809
10787567	chr20:10787567:T:C	1.57843e-05	-1.09928e-10	-0.670509
10788206	chr20:10788206:G:T	9.7009e-06	-1.09928e-10	-1.15731
10788306	chr20:10788306:G:A	3.64084e-05	0.165274	-2.28909e-10
10788422	chr20:10788422:C:T	3.9115e-05	0.236981	-2.28909e-10
10788426	chr20:10788426:G:T	8.93808e-06	-0.3355	-0.903704
10788563	chr20:10788563:G:C	8.12385e-06	-1.33472	-2.28909e-10
10789229	chr20:10789229:T:C	0.000122617	2.46365	-1.08411
10789930	chr20:10789930:C:T	1.00471e-05	-1.09928e-10	-1.12224
10791192	chr20:10791192:T:C	1.0031e-05	-1.09928e-10	-1.12385
10791396	chr20:10791396:C:T	9.95998e-06	-1.09928e-10	-1.13095
10792374	chr20:10792374:G:C	9.8037e-06	-1.09928e-10	-1.14676
10792650	chr20:10792650:T:C	4.81705e-05	1.40175	-0.956531
10792877	chr20:10792877:A:G	8.97495e-05	1.98467	-0.917172
10792893	chr20:10792893:C:G	9.8836e-06	-1.09928e-10	-1.13865
10793521	chr20:10793521:G:T	9.69677e-06	-1.09928e-10	-1.15773
10793710	chr20:10793710:CA:C	9.76367e-06	-1.09928e-10	-1.15086
10793801	chr20:10793801:G:T	1.19524e-05	-1.09928e-10	-0.948594
10794078	chr20:10794078:C:G	9.92737e-06	-1.09928e-10	-1.13423
10794313	chr20:10794313:TTC:T	1.19682e-05	-1.09928e-10	-0.94727
10794845	chr20:10794845:T:C	2.42429e-05	0.0623317	-0.303731
10795015	chr20:10795015:C:T	2.25987e-05	0.679258	-0.990891
10795016	chr20:10795016:A:G	3.61393e-05	0.889692	-0.731837
10795227	chr20:10795227:C:T	9.70068e-06	-1.09928e-10	-1.15733
10795848	chr20:10795848:G:A	7.19963e-06	-0.580952	-0.874543
10795936	chr20:10795936:T:A	1.31883e-05	-1.09928e-10	-0.850198
10796316	chr20:10796316:C:T	5.97751e-06	-0.751166	-0.890355
10796375	chr20:10796375:C:G	3.5476e-05	-1.09928e-10	0.139331
10796414	chr20:10796414:G:A	1.32801e-05	-1.09928e-10	-0.843257
10796738	chr20:10796738:A:G	4.94513e-06	-0.878373	-0.952748
10796766	chr20:10796766:G:A	8.74215e-06	-0.81675	-0.444619
10797105	chr20:10797105:T:C	4.005e-06	-1.05799	-0.983991
10797106	chr20:10797106:G:GCA	6.78238e-06	-1.5152	-2.28909e-10
10797374	chr20:10797374:A:G	4.40066e-06	-0.914418	-1.03335
10797414	chr20:10797414:C:T	5.48495e-06	-0.951025	-0.776492
10798687	chr20:10798687:T:C	5.82159e-06	-0.881381	-0.786572
10799752	chr20:10799752:C:T	3.73319e-05	-1.09928e-10	0.190324
10799826	chr20:10799826:G:A	1.09511e-05	-1.09928e-10	-1.03609
10799969	chr20:10799969:T:C	2.16062e-05	-1.09928e-10	-0.356544
10799987	chr20:10799987:ATGG:A	2.76039e-06	-1.25901	-1.15514
10800092	chr20:10800092:C:T	6.99818e-06	-1.48387	-2.28909e-10
10800231	chr20:10800231:G:A	3.94388e-06	-1.01115	-1.04621
10800243	chr20:10800243:C:T	3.36055e-06	-1.06168	-1.15574
10800419	chr20:10800419:T:C	1.2393e-05	-1.09928e-10	-0.912396
10800431	chr20:10800431:A:C	9.77365e-06	-1.09928e-10	-1.14984
10800788	chr20:10800788:C:T	7.95099e-06	-0.574627	-0.781601
10800875	chr20:10800875:A:T	4.50907e-06	-1.05113	-0.872304
10800879	chr20:10800879:A:G	4.61506e-05	-1.09928e-10	0.402384
10800945	chr20:10800945:G:A	4.32083e-05	0.336507	-2.28909e-10
10801000	chr20:10801000:T:C	8.29419e-06	-1.31397	-2.28909e-10
10801079	chr20:10801079:T:G	1.07242e-05	-1.09928e-10	-1.05702
10801118	chr20:10801118:G:A	9.95383e-06	-1.09928e-10	-1.13157
10801188	chr20:10801188:A:C	1.07108e-05	-1.09928e-10	-1.05827
10801616	chr20:10801616:G:A	1.00724e-05	-1.09928e-10	-1.11973
10801841	chr20:10801841:T:A	1.06692e-05	-1.09928e-10	-1.06216
10802527	chr20:10802527:T:C	7.77278e-06	-0.748397	-0.6305
10803224	chr20:10803224:G:A	9.93911e-06	-1.09928e-10	-1.13305
10803396	chr20:10803396:C:T	1.26188e-05	-1.09928e-10	-0.894335
10803872	chr20:10803872:C:A	1.15211e-05	-1.09928e-10	-0.985347
10804064	chr20:10804064:A:G	9.95523e-06	-1.09928e-10	-1.13143
10804364	chr20:10804364:A:C	6.61858e-06	-1.53964	-2.28909e-10
10804417	chr20:10804417:A:G	1.79355e-05	0.605963	-1.1487
10804423	chr20:10804423:G:A	9.8479e-06	-1.09928e-10	-1.14227
10804443	chr20:10804443:C:T	8.61388e-06	-0.656265	-0.619886
10804676	chr20:10804676:A:T	1.07588e-05	-1.09928e-10	-1.0538
10804974	chr20:10804974:G:A	4.01145e-06	-1.33317	-0.707197
10805218	chr20:10805218:A:G	9.87043e-06	-1.09928e-10	-1.13998
10805293	chr20:10805293:G:C	3.01289e-05	-1.09928e-10	-0.0240405
10806020	chr20:10806020:G:A	1.33625e-05	-1.09928e-10	-0.837069
10806186	chr20:10806186:AG:A	1.20025e-05	-1.09928e-10	-0.944408
10806264	chr20:10806264:G:A	8.4546e-06	-0.624103	-0.670711
10806479	chr20:10806479:A:G	9.69537e-06	-1.09928e-10	-1.15788
10806686	chr20:10806686:T:C	1.0635e-05	-1.09928e-10	-1.06537
10807213	chr20:10807213:G:T	9.80949e-06	-1.09928e-10	-1.14617
10808133	chr20:10808133:G:A	1.04566e-05	-1.09928e-10	-1.0823
10808383	chr20:10808383:G:A	9.69377e-06	-1.09928e-10	-1.15804
10808485	chr20:10808485:C:T	9.76167e-06	-1.09928e-10	-1.15106
10808926	chr20:10808926:C:T	1.2604e-05	-0.895512	-2.28909e-10
10808932	chr20:10808932:A:G	1.06487e-05	-1.09928e-10	-1.06409
10809253	chr20:10809253:T:C	1.12595e-05	-1.09928e-10	-1.00831
10809368	chr20:10809368:G:A	2.53951e-05	-1.09928e-10	-0.194969
10809465	chr20:10809465:T:C	2.56246e-05	-1.09928e-10	-0.185971
10809841	chr20:10809841:T:G	2.54434e-06	-1.35839	-1.13726
10809898	chr20:10809898:T:C	9.83424e-06	-1.09928e-10	-1.14365
10810257	chr20:10810257:G:T	4.67861e-06	-1.38282	-0.503709
10810780	chr20:10810780:C:T	2.17541e-05	-1.09928e-10	-0.349721
10811191	chr20:10811191:T:C	1.46127e-05	-0.209267	-0.538369
10811464	chr20:10811464:C:T	1.04733e-05	-1.09928e-10	-1.0807
10811786	chr20:10811786:G:A	9.6968e-06	-1.09928e-10	-1.15773
10811812	chr20:10811812:G:T	3.96475e-06	-1.35374	-0.698348
10811851	chr20:10811851:T:G	7.28622e-06	-0.876754	-0.566786
10811997	chr20:10811997:C:T	4.05285e-06	-1.34235	-0.687758
10812043	chr20:10812043:G:A	4.15066e-06	-1.33975	-0.666509
10812154	chr20:10812154:T:G	4.10463e-06	-1.3419	-0.675511
10812310	chr20:10812310:T:A	2.15706e-05	-1.09928e-10	-0.358193
10812527	chr20:10812527:T:C	4.32523e-06	-1.25658	-0.70848
10812641	chr20:10812641:A:G	4.5273e-06	-1.22823	-0.691172
10812834	chr20:10812834:G:A	4.35335e-06	-1.1647	-0.793883
10812913	chr20:10812913:C:T	1.38758e-05	0.0358172	-0.835199
10813006	chr20:10813006:G:A	4.57721e-06	-1.15269	-0.755741
10813141	chr20:10813141:A:T	4.65192e-06	-1.18732	-0.704926
10813528	chr20:10813528:C:T	5.50354e-06	-1.19836	-0.525769
10813547	chr20:10813547:A:G	1.72572e-05	-1.09928e-10	-0.581298
10813748	chr20:10813748:C:T	1.74915e-05	-1.09928e-10	-0.56781
10814202	chr20:10814202:C:T	2.79408e-05	-1.09928e-10	-0.0994366
10814835	chr20:10814835:G:A	1.52419e-05	-1.09928e-10	-0.70548
10814915	chr20:10814915:C:T	2.06199e-05	-1.09928e-10	-0.40327
10815031	chr20:10815031:A:G	9.80198e-06	-1.09928e-10	-1.14694
10815406	chr20:10815406:G:GT	1.26426e-05	-1.09928e-10	-0.892452
10815523	chr20:10815523:A:G	1.824e-05	-0.255188	-0.27072
10815560	chr20:10815560:G:A	1.50777e-05	-1.09928e-10	-0.716305
10815642	chr20:10815642:T:C	9.99994e-06	-1.09928e-10	-1.12695
10815763	chr20:10815763:T:C	8.95615e-06	-1.23718	-2.28909e-10
10816082	chr20:10816082:G:A	1.28044e-05	-1.09928e-10	-0.879734
10816339	chr20:10816339:G:A	6.28459e-06	-1.26877	-0.322651
10816387	chr20:10816387:A:C	7.34435e-06	-1.09656	-0.339035
10816422	chr20:10816422:G:A	5.64884e-06	-1.27159	-0.426486
10816532	chr20:10816532:A:G	7.16338e-06	-1.46054	-2.28909e-10
10817095	chr20:10817095:G:A	2.12787e-05	-1.09928e-10	-0.371819
10817219	chr20:10817219:T:C	1.17298e-05	-1.09928e-10	-0.967389
10817357	chr20:10817357:A:G	1.7604e-05	-1.09928e-10	-0.561402
10817471	chr20:10817471:A:G	1.25621e-05	-1.09928e-10	-0.898839
10817533	chr20:10817533:G:A	9.92066e-06	-1.09928e-10	-1.13491
10817750	chr20:10817750:TAAGCTGGAAGCTATGTATACCTTTTTCACC:T	9.95791e-06	-1.09928e-10	-1.13116
10817770	chr20:10817770:C:A	1.75301e-05	-1.09928e-10	-0.565603
10817901	chr20:10817901:C:T	1.55733e-05	-1.09928e-10	-0.683969
10818127	chr20:10818127:G:A	9.91244e-06	-1.09928e-10	-1.13573
10818354	chr20:10818354:C:T	1.55006e-05	-1.09928e-10	-0.688649
10818506	chr20:10818506:C:G	3.62051e-06	-1.13172	-1.01119
10818678	chr20:10818678:G:A	9.92048e-06	-1.09928e-10	-1.13492
10818951	chr20:10818951:A:T	3.41966e-05	0.229908	-0.127307
10819890	chr20:10819890:G:A	1.54365e-05	-1.09928e-10	-0.692788
10820951	chr20:10820951:A:G	5.18865e-06	-0.670925	-1.11213
10821028	chr20:10821028:G:A	1.72437e-05	-1.09928e-10	-0.582076
10821220	chr20:10821220:C:T	2.65211e-06	-1.33968	-1.11449
10821438	chr20:10821438:C:G	3.98216e-06	-0.901997	-1.1457
10821554	chr20:10821554:A:G	1.61461e-05	-1.09928e-10	-0.647847
10821817	chr20:10821817:A:G	1.07783e-05	-1.09928e-10	-1.05199
10821951	chr20:10821951:A:C	1.72872e-05	-1.09928e-10	-0.57956
10822087	chr20:10822087:A:G	1.0082e-05	-1.09928e-10	-1.11877
10822355	chr20:10822355:A:G	1.68983e-05	-1.09928e-10	-0.602315
10822393	chr20:10822393:T:C	2.06438e-05	-1.09928e-10	-0.40211
10822427	chr20:10822427:C:A	1.22608e-05	-1.09928e-10	-0.923118
10822458	chr20:10822458:T:A	3.53519e-06	-1.02628	-1.14048
10822786	chr20:10822786:T:A	3.9808e-06	-1.24571	-0.802328
10822960	chr20:10822960:C:T	2.08162e-05	-1.09928e-10	-0.393796
10823196	chr20:10823196:G:T	2.11861e-05	-1.09928e-10	-0.376181
10823415	chr20:10823415:G:A	1.18589e-05	-1.09928e-10	-0.956443
10823422	chr20:10823422:A:G	2.03958e-05	-1.09928e-10	-0.414198
10824285	chr20:10824285:G:A	2.10142e-05	-1.09928e-10	-0.384329
10824286	chr20:10824286:A:G	4.21121e-06	-1.27886	-0.71292
10824644	chr20:10824644:A:G	3.83389e-06	-1.24512	-0.840531
10824820	chr20:10824820:C:T	9.87943e-06	-1.09928e-10	-1.13907
10824976	chr20:10824976:C:T	3.39497e-06	-1.19201	-1.01523
10825323	chr20:10825323:G:C	1.66734e-05	0.536709	-1.15242
10826543	chr20:10826543:C:A	1.03299e-05	-1.09448	-2.28909e-10
10827183	chr20:10827183:G:A	2.43257e-05	-1.09928e-10	-0.23799
10827642	chr20:10827642:A:G	3.43981e-05	0.513452	-0.404975
10827654	chr20:10827654:T:C	1.96963e-05	-1.09928e-10	-0.449096
10827697	chr20:10827697:A:T	1.30439e-05	-1.09928e-10	-0.861202
10828264	chr20:10828264:A:C	5.63216e-06	-1.55147	-0.149565
10828389	chr20:10828389:C:T	1.05434e-05	-1.09928e-10	-1.07402
10829145	chr20:10829145:A:G	1.40933e-05	-1.09928e-10	-0.783829
10829792	chr20:10829792:C:T	1.41727e-05	-1.09928e-10	-0.778211
10830091	chr20:10830091:A:G	3.97194e-06	-0.912557	-1.13771
10830293	chr20:10830293:A:G	2.337e-06	-1.45847	-1.12219
10830462	chr20:10830462:C:T	3.30559e-05	0.0686764	-2.28909e-10
10830496	chr20:10830496:A:G	1.31113e-05	-1.09928e-10	-0.85605
10830590	chr20:10830590:A:G	1.58997e-05	-1.09928e-10	-0.663227
10830707	chr20:10830707:C:T	1.89811e-05	-1.09928e-10	-0.486081
10830744	chr20:10830744:A:C	1.27294e-05	-1.09928e-10	-0.885607
10830850	chr20:10830850:T:C	1.00437e-05	-1.09928e-10	-1.12258
10830905	chr20:10830905:G:T	9.70395e-06	-1.09928e-10	-1.15699
10831322	chr20:10831322:A:G	1.00937e-05	-1.09928e-10	-1.11761
10831498	chr20:10831498:C:T	0.000167541	-1.09928e-10	1.69171
10832333	chr20:10832333:T:C	1.01751e-05	-1.09928e-10	-1.10958
10832406	chr20:10832406:A:G	9.86602e-06	-1.09928e-10	-1.14043
10833101	chr20:10833101:T:C	1.05328e-05	-1.09928e-10	-1.07503
10833156	chr20:10833156:A:G	1.73015e-05	-1.09928e-10	-0.578734
10833224	chr20:10833224:G:A	8.70112e-06	-1.26607	-2.28909e-10
10833342	chr20:10833342:G:A	1.74206e-05	-1.09928e-10	-0.57187
10833556	chr20:10833556:TA:T	1.22198e-05	-1.09928e-10	-0.926469
10833771	chr20:10833771:G:T	1.22961e-05	-1.09928e-10	-0.920245
10833886	chr20:10833886:G:A	1.23508e-05	-1.09928e-10	-0.915805
10834034	chr20:10834034:G:A	9.49876e-06	-1.17836	-2.28909e-10
10834516	chr20:10834516:A:G	1.62028e-05	-1.09928e-10	-0.644338
10834808	chr20:10834808:T:C	7.06389e-06	-1.47453	-2.28909e-10
10835003	chr20:10835003:G:A	1.00357e-05	-1.09928e-10	-1.12338
10835354	chr20:10835354:C:T	1.03677e-05	-1.09928e-10	-1.09083
10835729	chr20:10835729:T:G	1.00603e-05	-1.09928e-10	-1.12092
10835817	chr20:10835817:A:G	1.06546e-05	-1.09928e-10	-1.06354
10835975	chr20:10835975:A:G	9.7982e-06	-1.09928e-10	-1.14733
10836208	chr20:10836208:G:A	1.06461e-05	-1.09928e-10	-1.06433
10836298	chr20:10836298:A:G	1.06798e-05	-1.09928e-10	-1.06117
10836361	chr20:10836361:T:C	1.01763e-05	-0.293399	-0.816065
10836459	chr20:10836459:A:T	9.74943e-06	-1.09928e-10	-1.15232
10836898	chr20:10836898:T:G	4.28799e-06	-0.815947	-1.15776
10837473	chr20:10837473:T:C	2.45029e-05	-1.09928e-10	-0.230733
10837507	chr20:10837507:C:T	9.69291e-06	-1.09928e-10	-1.15813
10837632	chr20:10837632:G:A	1.19061e-05	-1.09928e-10	-0.952478
10837671	chr20:10837671:A:G	6.66726e-06	-1.53232	-2.28909e-10
10837862	chr20:10837862:G:A	1.65783e-05	-1.44172	0.820291
10837908	chr20:10837908:T:C	1.39626e-05	-1.09928e-10	-0.793145
10838076	chr20:10838076:A:G	1.00043e-05	-1.09928e-10	-1.12651
10838412	chr20:10838412:G:A	1.17197e-05	-1.09928e-10	-0.968253
10838425	chr20:10838425:G:A	1.74164e-05	-1.09928e-10	-0.572113
10838562	chr20:10838562:T:C	4.82134e-06	-0.762699	-1.09377
10838986	chr20:10838986:A:G	1.57491e-05	-0.672739	-2.28909e-10
10839541	chr20:10839541:G:T	1.14861e-05	-0.0144959	-0.973894
10840223	chr20:10840223:C:T	7.1386e-06	-1.46401	-2.28909e-10
10840740	chr20:10840740:A:G	1.03553e-05	-1.09928e-10	-1.09203
10841492	chr20:10841492:G:A	1.60902e-05	-1.09928e-10	-0.651312
10842456	chr20:10842456:G:A	6.5704e-06	-1.54695	-2.28909e-10
10842514	chr20:10842514:C:T	2.44048e-05	-1.09928e-10	-0.234743
10842566	chr20:10842566:A:C	9.86342e-06	-1.09928e-10	-1.14069
10842652	chr20:10842652:A:G	9.93707e-06	-1.09928e-10	-1.13325
10842708	chr20:10842708:T:G	7.4871e-06	-1.41634	-2.28909e-10
10842858	chr20:10842858:G:A	2.10879e-06	-1.52757	-1.15584
10843179	chr20:10843179:G:A	2.12118e-05	-1.09928e-10	-0.374967
10843258	chr20:10843258:T:C	7.28402e-06	-1.44384	-2.28909e-10
10843720	chr20:10843720:T:G	1.75521e-05	-1.09928e-10	-0.564354
10843838	chr20:10843838:A:G	2.38281e-05	-1.09928e-10	-0.25866
10843997	chr20:10843997:T:G	1.11099e-05	-1.09928e-10	-1.02169
10844233	chr20:10844233:C:T	9.761e-06	-1.09928e-10	-1.15113
10844386	chr20:10844386:A:G	1.198e-05	-1.09928e-10	-0.946289
10844993	chr20:10844993:T:C	1.98557e-05	-1.09928e-10	-0.441036
10845810	chr20:10845810:A:C	9.99935e-06	-1.09928e-10	-1.127
10845844	chr20:10845844:C:T	9.69401e-06	-1.09928e-10	-1.15802
10846027	chr20:10846027:A:G	1.80014e-05	-1.09928e-10	-0.539073
10847074	chr20:10847074:A:G	1.00143e-05	-1.09928e-10	-1.12551
10847419	chr20:10847419:A:T	1.28598e-05	-1.09928e-10	-0.875417
10847420	chr20:10847420:T:C	1.27544e-05	-1.09928e-10	-0.883648
10847438	chr20:10847438:C:G	1.01153e-05	-1.09928e-10	-1.11548
10847619	chr20:10847619:A:C	5.75412e-06	-0.659296	-1.02031
10847652	chr20:10847652:G:A	5.39288e-06	-0.779407	-0.965038
10847851	chr20:10847851:A:G	3.95669e-06	-0.907282	-1.14684
10847992	chr20:10847992:G:A	6.36647e-06	-1.03116	-0.547317
10848192	chr20:10848192:T:A	1.44118e-05	-1.09928e-10	-0.761476
10848600	chr20:10848600:G:A	5.31928e-06	-1.06856	-0.689625
10849331	chr20:10849331:G:T	2.04021e-06	-1.55871	-1.15776
10849392	chr20:10849392:C:A	9.38647e-06	-1.20444	0.0141836
10849920	chr20:10849920:G:A	2.53044e-06	-1.37768	-1.12345
10850608	chr20:10850608:G:C	1.11262e-05	-1.09928e-10	-1.02022
10851104	chr20:10851104:G:A	6.63388e-06	-1.32597	-0.21136
10851164	chr20:10851164:G:A	4.3242e-06	-1.1399	-0.825397
10852041	chr20:10852041:A:G	9.69392e-06	-1.09928e-10	-1.15803
10852337	chr20:10852337:C:T	5.02763e-06	-1.07628	-0.738293
10853070	chr20:10853070:T:A	2.34079e-06	-1.53596	-1.04308
10853430	chr20:10853430:T:C	2.66256e-06	-1.40981	-1.04042
10853750	chr20:10853750:T:C	0.000222791	2.69112	-0.714407
10854215	chr20:10854215:A:G	9.52363e-06	-0.029104	-1.14664
10854384	chr20:10854384:T:C	1.01112e-05	-1.09928e-10	-1.11588
10854442	chr20:10854442:A:G	1.31063e-05	-0.670019	-0.186412
10854598	chr20:10854598:T:G	3.11504e-06	-1.52242	-0.770864
10854749	chr20:10854749:C:T	6.7029e-06	-1.52699	-2.28909e-10
10854849	chr20:10854849:A:G	9.69283e-06	-1.09928e-10	-1.15814
10855288	chr20:10855288:A:G	9.73069e-06	-1.09928e-10	-1.15424
10855348	chr20:10855348:G:C	2.01477e-05	-1.09928e-10	-0.426435
10855690	chr20:10855690:G:A	6.54344e-06	-1.55106	-2.28909e-10
10856295	chr20:10856295:A:C	1.1417e-05	-1.09928e-10	-0.99442
10857109	chr20:10857109:A:G	9.79713e-06	-1.09928e-10	-1.14744
10857780	chr20:10857780:T:C	1.12335e-05	-1.09928e-10	-1.01063
10858137	chr20:10858137:T:G	1.02583e-05	-1.09928e-10	-1.10143
10858159	chr20:10858159:C:T	2.18274e-06	-1.49355	-1.1554
10858235	chr20:10858235:A:G	1.01028e-05	-1.09928e-10	-1.11671
10858299	chr20:10858299:G:T	6.49139e-06	-1.55905	-2.28909e-10
10858471	chr20:10858471:T:A	9.99147e-06	-1.09928e-10	-1.12779
10858609	chr20:10858609:T:A	6.53e-06	-1.55312	-2.28909e-10
10858754	chr20:10858754:T:A	3.39915e-06	-1.46045	-0.745544
10858916	chr20:10858916:G:A	1.00611e-05	-1.09928e-10	-1.12085
10859318	chr20:10859318:C:T	8.12283e-06	-1.33485	-2.28909e-10
10859362	chr20:10859362:C:T	1.59579e-05	-0.659572	-2.28909e-10
10859751	chr20:10859751:G:C	1.00981e-05	-1.09928e-10	-1.11718
10860320	chr20:10860320:C:T	2.12158e-06	-1.52257	-1.15479
10860452	chr20:10860452:T:C	1.036e-05	-1.09928e-10	-1.09157
10860462	chr20:10860462:G:A	2.9156e-05	-0.847781	0.790916
10860475	chr20:10860475:T:A	1.02801e-05	-1.09928e-10	-1.09932
10860634	chr20:10860634:C:T	7.21782e-06	-1.45297	-2.28909e-10
10860913	chr20:10860913:C:T	1.07689e-05	-1.09928e-10	-1.05286
10860921	chr20:10860921:A:G	1.06169e-05	-1.09928e-10	-1.06707
10860982	chr20:10860982:T:A	1.06612e-05	-1.09928e-10	-1.06291
10861150	chr20:10861150:G:A	2.10749e-06	-1.52686	-1.15717
10861159	chr20:10861159:T:C	1.07965e-05	-1.09928e-10	-1.0503
10861268	chr20:10861268:G:A	1.57224e-05	-1.09928e-10	-0.674436
10861593	chr20:10861593:T:C	3.6381e-05	-0.747418	0.911938
10861637	chr20:10861637:G:A	2.11745e-06	-1.53327	-1.14605
10861797	chr20:10861797:C:T	3.86468e-06	-0.919522	-1.15812
10861937	chr20:10861937:G:A	4.31613e-06	-1.49243	-0.474731
10862480	chr20:10862480:G:T	2.21189e-06	-1.49872	-1.13696
10862685	chr20:10862685:G:A	7.95893e-06	-1.35523	-2.28909e-10
10862751	chr20:10862751:C:T	1.06895e-05	-1.09928e-10	-1.06026
10863192	chr20:10863192:A:G	2.37258e-05	-0.658687	0.395724
10863198	chr20:10863198:A:G	1.08904e-05	-1.09928e-10	-1.04164
10863382	chr20:10863382:G:A	9.81326e-06	-1.09928e-10	-1.14579
10863604	chr20:10863604:A:C	3.22959e-06	-1.2284	-1.02877
10863651	chr20:10863651:A:G	1.09792e-05	-1.09928e-10	-1.03352
10864204	chr20:10864204:G:A	1.07319e-05	-1.09928e-10	-1.0563
10864386	chr20:10864386:G:A	1.78981e-05	-1.09928e-10	-0.544829
10864409	chr20:10864409:G:A	1.17359e-05	-1.09928e-10	-0.966869
10864508	chr20:10864508:T:G	1.04359e-05	-1.09928e-10	-1.08427
10864610	chr20:10864610:G:A	9.3463e-06	-1.19454	-2.28909e-10
10864696	chr20:10864696:G:A	1.09196e-05	-1.03896	-2.28909e-10
10865081	chr20:10865081:T:C	3.67276e-06	-1.46229	-0.666295
10865611	chr20:10865611:T:C	1.05808e-05	-1.09928e-10	-1.07048
10866269	chr20:10866269:G:C	2.14227e-06	-1.54526	-1.1224
10866500	chr20:10866500:A:G	2.50731e-05	-1.53972	1.33199
10866535	chr20:10866535:G:A	2.69864e-05	-0.769317	0.635126
10867164	chr20:10867164:G:T	2.12875e-06	-1.53754	-1.13645
10867433	chr20:10867433:T:C	1.03598e-05	-1.09159	-2.28909e-10
10867629	chr20:10867629:A:G	2.14e-06	-1.52115	-1.14757
10867830	chr20:10867830:A:G	3.53557e-06	-1.48066	-0.685991
10867870	chr20:10867870:C:A	1.56099e-05	-1.09928e-10	-0.68162
10869401	chr20:10869401:A:T	1.15497e-05	-1.09928e-10	-0.982866
10869518	chr20:10869518:T:G	1.1384e-05	-1.09928e-10	-0.997313
10869698	chr20:10869698:G:A	2.1617e-06	-1.51319	-1.14545
10869816	chr20:10869816:G:T	2.15516e-06	-1.50962	-1.15204
10870626	chr20:10870626:G:A	3.00541e-05	-0.76278	0.736256
10870642	chr20:10870642:C:T	1.25868e-05	-1.09928e-10	-0.896879
10870795	chr20:10870795:G:C	2.17798e-06	-1.54375	-1.10738
10870838	chr20:10870838:T:G	1.0836e-05	-1.09928e-10	-1.04665
10871200	chr20:10871200:G:T	1.12395e-05	-1.09928e-10	-1.01009
10871797	chr20:10871797:A:G	1.06735e-05	-1.09928e-10	-1.06176
10871845	chr20:10871845:C:T	4.08413e-05	-0.756295	1.03646
10872086	chr20:10872086:A:C	1.00245e-05	-1.09928e-10	-1.12449
10872351	chr20:10872351:A:C	4.35557e-06	-1.5316	-0.426474
10872416	chr20:10872416:G:A	1.08285e-05	-1.09928e-10	-1.04734
10872568	chr20:10872568:A:G	2.8702e-05	-0.827184	0.754626
10872592	chr20:10872592:T:A	1.08005e-05	-1.09928e-10	-1.04993
10872635	chr20:10872635:T:TG	1.09342e-05	-1.09928e-10	-1.03763
10872643	chr20:10872643:T:TA	1.11575e-05	-1.09928e-10	-1.01741
10872862	chr20:10872862:A:C	6.75478e-06	-0.409427	-1.10985
10872910	chr20:10872910:T:G	1.0834e-05	-1.09928e-10	-1.04683
10873033	chr20:10873033:A:C	1.08111e-05	-1.09928e-10	-1.04895
10873083	chr20:10873083:C:A	2.14867e-06	-1.54846	-1.11621
10873472	chr20:10873472:A:C	2.11794e-06	-1.52104	-1.15804
10873668	chr20:10873668:A:G	1.05521e-05	-1.09928e-10	-1.0732
10873724	chr20:10873724:G:A	1.08266e-05	-1.09928e-10	-1.04752
10873944	chr20:10873944:G:T	1.10651e-05	-1.09928e-10	-1.02573
10874054	chr20:10874054:A:G	1.08331e-05	-1.09928e-10	-1.04692
10874166	chr20:10874166:T:G	1.08133e-05	-1.09928e-10	-1.04875
10874252	chr20:10874252:G:A	1.08277e-05	-1.09928e-10	-1.04741
10874254	chr20:10874254:G:A	1.08127e-05	-1.09928e-10	-1.0488
10874306	chr20:10874306:T:A	1.08056e-05	-1.09928e-10	-1.04946
10874357	chr20:10874357:G:T	1.08439e-05	-1.09928e-10	-1.04593
10874386	chr20:10874386:T:G	1.08523e-05	-1.09928e-10	-1.04515
10874464	chr20:10874464:C:T	1.08413e-05	-1.09928e-10	-1.04617
10874510	chr20:10874510:C:T	3.56528e-05	-0.712989	0.857292
10874689	chr20:10874689:A:G	3.29016e-05	-0.670425	0.734421
10874859	chr20:10874859:A:G	1.08277e-05	-1.09928e-10	-1.04741
10875038	chr20:10875038:T:C	1.07224e-05	-1.09928e-10	-1.05719
10875284	chr20:10875284:C:T	1.08277e-05	-1.09928e-10	-1.04741
10875429	chr20:10875429:T:C	1.07435e-05	-1.09928e-10	-1.05522
10875474	chr20:10875474:A:C	7.50626e-06	-0.25917	-1.15462
10875487	chr20:10875487:T:A	1.08859e-05	-1.09928e-10	-1.04206
10875580	chr20:10875580:A:G	7.22215e-06	-1.45237	-2.28909e-10
10875910	chr20:10875910:G:A	2.15093e-06	-1.51479	-1.14883
10876031	chr20:10876031:G:GAGAT	9.72883e-06	-1.09928e-10	-1.15443
10876167	chr20:10876167:C:CT	1.07919e-05	-1.09928e-10	-1.05073
10876244	chr20:10876244:A:T	5.28449e-06	-1.50761	-0.257138
10876424	chr20:10876424:C:T	4.0166e-05	-1.09928e-10	0.263496
10876428	chr20:10876428:G:C	1.52672e-05	-1.09928e-10	-0.703818
10876666	chr20:10876666:G:A	6.52159e-06	-1.55441	-2.28909e-10
10876984	chr20:10876984:A:G	2.11652e-06	-1.53097	-1.14878
10877027	chr20:10877027:G:T	9.74946e-06	-1.09928e-10	-1.15231
10877762	chr20:10877762:T:G	1.43419e-05	-1.09928e-10	-0.766341
10878312	chr20:10878312:T:C	9.74723e-06	-1.09928e-10	-1.15254
10878376	chr20:10878376:A:G	1.06446e-05	-1.09928e-10	-1.06448
10878587	chr20:10878587:A:G	1.0739e-05	-1.09928e-10	-1.05564
10878958	chr20:10878958:C:T	3.21521e-05	-1.09928e-10	0.0409536
10879269	chr20:10879269:C:T	1.05597e-05	-1.09928e-10	-1.07248
10879270	chr20:10879270:G:A	2.18012e-06	-1.50118	-1.14897
10879362	chr20:10879362:A:G	9.88596e-06	-1.09928e-10	-1.13841
10879475	chr20:10879475:G:A	4.04275e-06	-1.51015	-0.522445
10879861	chr20:10879861:A:T	3.21412e-05	-1.09928e-10	0.0406135
10880224	chr20:10880224:G:T	2.12781e-06	-1.51632	-1.15812
10880251	chr20:10880251:A:T	9.87104e-06	-1.09928e-10	-1.13992
10880264	chr20:10880264:G:A	1.06194e-05	-1.09928e-10	-1.06684
10881516	chr20:10881516:T:A	9.90148e-06	-1.09928e-10	-1.13684
10881892	chr20:10881892:TACTGTTGTTG:T	2.39174e-05	-1.09928e-10	-0.254921
10881906	chr20:10881906:TTTTC:T	3.03312e-05	-1.09928e-10	-0.0173493
10881944	chr20:10881944:A:T	2.76977e-05	-0.949208	0.841033
10882400	chr20:10882400:A:T	2.33422e-06	-1.55889	-1.02295
10882854	chr20:10882854:T:C	4.58698e-06	-1.45074	-0.455562
10882886	chr20:10882886:C:T	2.32347e-05	-0.824357	0.540479
10883678	chr20:10883678:C:T	2.04727e-06	-1.55515	-1.15787
10883868	chr20:10883868:A:T	2.15e-06	-1.52348	-1.14057
10883938	chr20:10883938:C:T	3.75908e-05	-1.09928e-10	0.197233
10884136	chr20:10884136:A:G	6.76642e-06	-1.51755	-2.28909e-10
10884874	chr20:10884874:A:G	3.86505e-06	-1.27824	-0.799307
10885770	chr20:10885770:T:C	6.87281e-06	-1.50195	-2.28909e-10
10885882	chr20:10885882:C:T	8.75833e-06	-1.25952	-2.28909e-10
10886012	chr20:10886012:C:G	3.93935e-06	-1.2529	-0.805605
10886348	chr20:10886348:G:A	2.12481e-06	-1.5563	-1.11954
10886351	chr20:10886351:G:T	6.48973e-06	-1.5593	-2.28909e-10
10886963	chr20:10886963:C:A	1.65425e-05	-1.09928e-10	-0.623593
10887737	chr20:10887737:C:A	7.14006e-06	-1.4638	-2.28909e-10
10888021	chr20:10888021:A:G	1.46778e-05	-1.09928e-10	-0.743189
10888205	chr20:10888205:C:T	2.19233e-06	-1.55785	-1.08671
10888292	chr20:10888292:A:G	1.03852e-05	-1.09928e-10	-1.08915
10888449	chr20:10888449:T:A	1.1698e-05	-1.09928e-10	-0.970111
10888840	chr20:10888840:C:T	1.51405e-05	-1.09928e-10	-0.712151
10889654	chr20:10889654:T:C	1.16677e-05	-1.09928e-10	-0.972701
10889936	chr20:10889936:T:C	2.05062e-06	-1.55558	-1.15581
10890043	chr20:10890043:G:A	1.12928e-05	-1.09928e-10	-1.00536
10890730	chr20:10890730:G:A	1.72681e-05	-1.09928e-10	-0.580667
10890763	chr20:10890763:G:T	6.5204e-06	-1.55459	-2.28909e-10
10890995	chr20:10890995:G:T	2.21403e-06	-1.55655	-1.07816
10891143	chr20:10891143:C:T	2.61129e-05	-1.09928e-10	-0.167095
10891346	chr20:10891346:T:A	1.44514e-05	-1.09928e-10	-0.758731
10891390	chr20:10891390:A:G	6.77458e-06	-1.51635	-2.28909e-10
10891521	chr20:10891521:A:G	9.72294e-06	-1.09928e-10	-1.15504
10891571	chr20:10891571:A:G	3.11972e-05	-1.09928e-10	0.0108041
10892562	chr20:10892562:G:T	2.81717e-05	-1.09928e-10	-0.0912062
10892705	chr20:10892705:A:C	6.21783e-06	-1.52345	-0.0786554
10893142	chr20:10893142:T:C	6.03986e-06	-1.49512	-0.136029
10893747	chr20:10893747:G:A	8.32289e-06	-1.31052	-2.28909e-10
10893750	chr20:10893750:A:G	6.5638e-06	-1.54795	-2.28909e-10
10894318	chr20:10894318:C:A	2.08691e-06	-1.53725	-1.15659
10894481	chr20:10894481:G:A	1.32051e-05	-0.848921	-2.28909e-10
10894519	chr20:10894519:T:C	1.13548e-05	-1.09928e-10	-0.999885
10894899	chr20:10894899:A:T	7.50612e-06	-1.41381	-2.28909e-10
10894945	chr20:10894945:G:A	6.95434e-06	-1.49016	-2.28909e-10
10895012	chr20:10895012:G:A	2.1228e-06	-1.53387	-1.14292
10896143	chr20:10896143:C:T	1.18391e-05	-1.09928e-10	-0.958117
10896219	chr20:10896219:G:T	1.15219e-05	-1.09928e-10	-0.985275
10897739	chr20:10897739:G:A	2.05257e-05	-1.09928e-10	-0.407847
10898038	chr20:10898038:T:C	1.84101e-05	-1.09928e-10	-0.516626
10898215	chr20:10898215:C:T	6.65193e-06	-1.53462	-2.28909e-10
10898337	chr20:10898337:A:T	2.77553e-05	-0.106099	-2.28909e-10
10898377	chr20:10898377:A:G	3.60783e-05	-1.09928e-10	0.156167
10898688	chr20:10898688:C:T	2.0989e-06	-1.53428	-1.15383
10899279	chr20:10899279:T:C	2.1378e-06	-1.55468	-1.11507
10900475	chr20:10900475:C:T	1.21958e-05	-1.09928e-10	-0.928433
10900932	chr20:10900932:A:T	1.73198e-05	-1.09928e-10	-0.577676
10900936	chr20:10900936:G:A	1.84555e-05	-1.09928e-10	-0.514164
10901160	chr20:10901160:A:C	2.11026e-06	-1.5266	-1.15611
10901294	chr20:10901294:T:C	3.72079e-05	0.117061	0.0699348
10901324	chr20:10901324:G:A	2.13964e-06	-1.51644	-1.15244
10901904	chr20:10901904:A:C	2.09371e-06	-1.53279	-1.1578
10902331	chr20:10902331:AG:A	2.18405e-06	-1.51665	-1.13169
10902379	chr20:10902379:A:G	1.35992e-05	-1.09928e-10	-0.819513
10902653	chr20:10902653:G:A	1.69136e-05	-1.09928e-10	-0.601409
10902779	chr20:10902779:A:G	2.15483e-06	-1.55447	-1.10734
10902837	chr20:10902837:A:G	2.67057e-06	-1.39883	-1.04841
10903040	chr20:10903040:C:T	9.93987e-06	-1.09928e-10	-1.13297
10903164	chr20:10903164:T:A	2.52817e-06	-1.43372	-1.06831
10903353	chr20:10903353:A:G	1.24303e-05	-0.909386	-2.28909e-10
10903885	chr20:10903885:G:A	2.11543e-06	-1.53282	-1.14744
10904325	chr20:10904325:A:G	4.92787e-05	-1.09928e-10	0.467967
10904797	chr20:10904797:T:C	2.07463e-06	-1.54618	-1.15357
10904856	chr20:10904856:G:A	2.50698e-06	-1.43463	-1.07582
10905712	chr20:10905712:G:C	6.92668e-05	-1.09928e-10	0.808441
10905968	chr20:10905968:G:A	3.64064e-06	-0.981757	-1.15561
10906706	chr20:10906706:G:C	2.20096e-06	-1.51725	-1.12338
10906777	chr20:10906777:A:T	3.27504e-06	-1.548	-0.695198
10907021	chr20:10907021:T:C	2.05401e-06	-1.55357	-1.15616
10907075	chr20:10907075:A:G	7.79341e-06	-1.37625	-2.28909e-10
10907861	chr20:10907861:A:G	2.5939e-06	-1.53913	-0.937238
10908229	chr20:10908229:C:G	2.05562e-06	-1.55241	-1.15654
10908997	chr20:10908997:A:G	2.20529e-06	-1.49345	-1.14522
10909283	chr20:10909283:G:A	2.96849e-06	-1.4028	-0.938673
10909486	chr20:10909486:T:C	2.19728e-06	-1.49517	-1.14714
10909974	chr20:10909974:TACTC:T	2.34914e-06	-1.46876	-1.10671
10910301	chr20:10910301:T:C	2.20126e-06	-1.49284	-1.14765
10910372	chr20:10910372:G:T	2.32589e-06	-1.48983	-1.09559
10910644	chr20:10910644:G:T	1.26154e-05	-1.09928e-10	-0.89461
10911150	chr20:10911150:T:C	2.67781e-06	-1.55629	-0.888234
10911580	chr20:10911580:A:G	4.17943e-06	-1.01826	-0.98109
10911700	chr20:10911700:C:G	5.10976e-06	-0.690459	-1.10791
10911857	chr20:10911857:A:G	1.40097e-05	-1.09928e-10	-0.789772
10912523	chr20:10912523:A:T	1.00805e-05	-1.09928e-10	-1.11893
10912920	chr20:10912920:A:G	2.04619e-06	-1.55654	-1.15701
10913031	chr20:10913031:A:G	3.26732e-06	-1.13775	-1.1078
10913032	chr20:10913032:T:C	4.97316e-06	-0.72948	-1.09599
10913338	chr20:10913338:C:A	7.14727e-06	-1.46279	-2.28909e-10
10913378	chr20:10913378:C:A	1.02351e-05	-1.09928e-10	-1.1037
10913633	chr20:10913633:G:A	1.2441e-05	-1.09928e-10	-0.90853
10913916	chr20:10913916:T:C	3.57399e-06	-1.12823	-1.02761
10913922	chr20:10913922:G:A	0.000103781	-1.09928e-10	1.21276
10914126	chr20:10914126:AC:A	2.48174e-06	-1.55738	-0.96319
10914752	chr20:10914752:T:C	2.70388e-06	-1.44971	-0.985131
10914850	chr20:10914850:C:T	2.68629e-06	-1.55949	-0.881875
10914864	chr20:10914864:C:T	2.15616e-06	-1.55806	-1.10314
10915167	chr20:10915167:C:T	1.46819e-05	-1.09928e-10	-0.742913
10915327	chr20:10915327:G:A	1.03918e-05	-1.09928e-10	-1.08851
10915538	chr20:10915538:A:AG	1.76217e-05	-1.09928e-10	-0.560395
10915708	chr20:10915708:A:G	1.41717e-05	-1.09928e-10	-0.77828
10915815	chr20:10915815:C:T	5.83985e-06	-1.02506	-0.639756
10915987	chr20:10915987:G:A	1.09493e-05	-1.09928e-10	-1.03625
10916098	chr20:10916098:T:C	4.88405e-06	-0.807374	-1.03618
10916225	chr20:10916225:A:G	2.93106e-05	-1.09928e-10	-0.0515758
10916247	chr20:10916247:T:C	1.12161e-05	-1.09928e-10	-1.01217
10916257	chr20:10916257:A:C	1.02843e-05	-1.09928e-10	-1.0989
10916523	chr20:10916523:C:T	5.15807e-06	-0.753328	-1.03563
10916913	chr20:10916913:T:G	3.92867e-06	-1.43865	-0.622568
10917146	chr20:10917146:T:C	3.70574e-06	-1.23276	-0.886883
10917230	chr20:10917230:C:A	3.61722e-06	-1.46261	-0.68121
10917246	chr20:10917246:A:G	5.23761e-06	-0.772673	-1.00099
10917339	chr20:10917339:G:A	1.90588e-05	-1.09928e-10	-0.481998
10917436	chr20:10917436:A:G	1.33848e-05	-1.09928e-10	-0.835402
10917440	chr20:10917440:C:T	1.29247e-05	-1.09928e-10	-0.870386
10917686	chr20:10917686:G:A	2.10711e-06	-1.53723	-1.14697
10917818	chr20:10917818:A:G	4.00176e-06	-1.55915	-0.483641
10918066	chr20:10918066:G:A	5.90059e-06	-0.868926	-0.785547
10918864	chr20:10918864:G:T	1.03738e-05	-1.09928e-10	-1.09024
10919560	chr20:10919560:A:C	5.19085e-06	-0.797949	-0.984678
10919751	chr20:10919751:A:G	1.08187e-05	-1.09928e-10	-1.04825
10920182	chr20:10920182:G:A	2.32089e-05	-1.09928e-10	-0.284988
10920475	chr20:10920475:C:G	2.28712e-05	-0.299645	-2.28909e-10
10920523	chr20:10920523:T:C	2.09034e-05	-1.09928e-10	-0.389612
10920645	chr20:10920645:T:C	9.37258e-06	-0.777163	-0.414573
10920811	chr20:10920811:C:A	9.75939e-06	-1.09928e-10	-1.15129
10921124	chr20:10921124:A:G	2.21228e-06	-1.53116	-1.10434
10921438	chr20:10921438:C:T	1.77266e-05	-1.09928e-10	-0.554459
10921574	chr20:10921574:T:C	1.00169e-05	-1.09928e-10	-1.12525
10921575	chr20:10921575:C:T	9.6953e-06	-1.09928e-10	-1.15788
10921576	chr20:10921576:A:T	9.70041e-06	-1.09928e-10	-1.15736
10921913	chr20:10921913:A:G	3.37248e-06	-1.55972	-0.654158
10922123	chr20:10922123:T:C	3.01201e-06	-1.20859	-1.11833
10922601	chr20:10922601:T:G	2.36374e-06	-1.52564	-1.04364
10922617	chr20:10922617:A:G	1.78462e-05	-1.09928e-10	-0.547735
10923051	chr20:10923051:A:C	2.15641e-06	-1.53656	-1.12452
10923107	chr20:10923107:T:G	2.45547e-06	-1.43556	-1.09565
10923116	chr20:10923116:T:C	2.72921e-06	-1.39405	-1.03146
10923576	chr20:10923576:A:G	1.14807e-05	-1.09928e-10	-0.988856
10923758	chr20:10923758:A:T	9.73486e-06	-1.09928e-10	-1.15381
10923902	chr20:10923902:G:T	2.12405e-06	-1.52453	-1.15167
10925588	chr20:10925588:T:C	9.86913e-06	-1.09928e-10	-1.14011
10925665	chr20:10925665:C:A	1.61523e-05	-1.09928e-10	-0.647461
10926005	chr20:10926005:C:T	7.08864e-06	-1.47103	-2.28909e-10
10926366	chr20:10926366:C:T	1.12605e-05	-1.09928e-10	-1.00822
10926389	chr20:10926389:C:T	4.16557e-06	-0.858392	-1.14428
10926842	chr20:10926842:T:C	1.20364e-05	-1.09928e-10	-0.941591
10927055	chr20:10927055:G:A	2.2663e-06	-1.45323	-1.15814
10927508	chr20:10927508:T:C	9.69354e-06	-1.09928e-10	-1.15807
10927560	chr20:10927560:G:A	2.55727e-05	-1.09928e-10	-0.188001
10927627	chr20:10927627:C:A	1.12858e-05	-1.09928e-10	-1.00598
10928182	chr20:10928182:T:C	3.79563e-06	-0.941377	-1.1543
10928279	chr20:10928279:C:A	1.02226e-05	-1.09928e-10	-1.10492
10928344	chr20:10928344:G:T	9.69383e-06	-1.09928e-10	-1.15804
10928394	chr20:10928394:T:C	5.5146e-06	-1.53837	-0.183756
10928402	chr20:10928402:GA:G	1.08007e-05	-1.09928e-10	-1.04991
10928595	chr20:10928595:C:T	1.47264e-05	-0.739884	-2.28909e-10
10928796	chr20:10928796:A:G	2.58717e-06	-1.3369	-1.14206
10928951	chr20:10928951:C:T	1.07658e-05	-1.09928e-10	-1.05315
10929011	chr20:10929011:T:C	9.72846e-06	-1.09928e-10	-1.15447
10929039	chr20:10929039:C:T	2.47884e-06	-1.54209	-0.979639
10929709	chr20:10929709:A:C	1.02107e-05	-1.09928e-10	-1.10608
10929914	chr20:10929914:TG:T	2.10009e-06	-1.5437	-1.14385
10930164	chr20:10930164:G:A	9.78041e-06	-1.09928e-10	-1.14914
10930493	chr20:10930493:T:G	1.56317e-05	-1.09928e-10	-0.680225
10931136	chr20:10931136:C:A	2.10634e-06	-1.56038	-1.12419
10931414	chr20:10931414:C:T	7.65981e-06	-1.39354	-2.28909e-10
10931656	chr20:10931656:C:A	1.41469e-05	-1.09928e-10	-0.780026
10932121	chr20:10932121:A:AC	2.10487e-06	-1.55929	-1.12598
10932265	chr20:10932265:G:C	9.71899e-06	-1.09928e-10	-1.15544
10932572	chr20:10932572:A:G	2.68871e-06	-1.28256	-1.1579
10932646	chr20:10932646:C:T	2.61035e-06	-1.31261	-1.15743
10933028	chr20:10933028:C:A	2.48726e-05	-1.09928e-10	-0.215758
10933101	chr20:10933101:G:A	1.11669e-05	-1.09928e-10	-1.01657
10933464	chr20:10933464:A:AT	2.11315e-06	-1.55792	-1.12342
10933552	chr20:10933552:G:T	1.0681e-05	-1.09928e-10	-1.06106
10934355	chr20:10934355:A:T	2.40753e-06	-1.41208	-1.13884
10934489	chr20:10934489:A:T	1.17023e-05	-1.09928e-10	-0.969736
10935120	chr20:10935120:C:T	7.637e-06	-1.39652	-2.28909e-10
10935273	chr20:10935273:A:T	1.54042e-05	-1.09928e-10	-0.694884
10935394	chr20:10935394:TC:T	2.45662e-06	-1.49758	-1.03316
10935421	chr20:10935421:A:C	9.84075e-06	-1.09928e-10	-1.14299
10935549	chr20:10935549:C:T	1.23753e-05	-1.09928e-10	-0.913825
10935569	chr20:10935569:G:T	2.0704e-06	-1.55998	-1.1418
10935595	chr20:10935595:G:A	2.09684e-06	-1.53098	-1.15811
10935807	chr20:10935807:C:T	1.01085e-05	-1.09928e-10	-1.11615
10935824	chr20:10935824:CT:C	3.35932e-06	-1.13712	-1.08067
10936142	chr20:10936142:A:G	1.76431e-05	-1.09928e-10	-0.559181
10936457	chr20:10936457:T:C	1.52894e-05	-1.09928e-10	-0.702368
10936606	chr20:10936606:T:C	9.70414e-06	-1.09928e-10	-1.15697
10936635	chr20:10936635:G:C	9.71983e-06	-1.09928e-10	-1.15536
10936669	chr20:10936669:C:T	2.23334e-06	-1.49843	-1.12759
10936858	chr20:10936858:A:G	3.0225e-06	-1.25355	-1.06989
10936859	chr20:10936859:T:A	3.33504e-06	-1.48632	-0.738723
10937308	chr20:10937308:C:T	4.82941e-06	-1.44789	-0.406906
10937372	chr20:10937372:A:T	2.49846e-06	-1.35571	-1.15814
10937400	chr20:10937400:C:T	3.20677e-06	-1.44731	-0.816957
10937623	chr20:10937623:A:G	1.32943e-05	-1.09928e-10	-0.842192
10937863	chr20:10937863:T:A	9.91979e-06	-1.09928e-10	-1.13499
10937899	chr20:10937899:A:C	9.73408e-06	-1.09928e-10	-1.15389
10937922	chr20:10937922:A:C	2.64501e-06	-1.49795	-0.9589
10938306	chr20:10938306:C:T	2.43494e-06	-1.48985	-1.04976
10938558	chr20:10938558:C:T	3.85371e-06	-1.28483	-0.795655
10939065	chr20:10939065:G:T	2.06661e-06	-1.55255	-1.15107
10939092	chr20:10939092:A:G	2.30079e-06	-1.52118	-1.07509
10939166	chr20:10939166:A:C	1.0443e-05	-1.09928e-10	-1.08359
10939914	chr20:10939914:G:T	9.76626e-06	-1.09928e-10	-1.15059
10940275	chr20:10940275:G:T	1.42777e-05	-1.09928e-10	-0.770825
10940495	chr20:10940495:G:A	3.56372e-06	-1.44416	-0.714556
10941235	chr20:10941235:T:C	8.06461e-06	-1.34204	-2.28909e-10
10941498	chr20:10941498:C:T	2.23116e-06	-1.51415	-1.11286
10942478	chr20:10942478:G:A	1.00978e-05	-1.09928e-10	-1.1172
10942500	chr20:10942500:C:T	3.28028e-05	-1.09928e-10	0.060989
10942994	chr20:10942994:C:T	2.95824e-06	-1.20272	-1.1422
10943155	chr20:10943155:G:A	3.02657e-06	-1.44387	-0.878222
10943176	chr20:10943176:C:T	2.24408e-06	-1.51777	-1.10346
10943199	chr20:10943199:C:T	2.23699e-06	-1.51879	-1.1056
10943292	chr20:10943292:G:A	3.00839e-06	-1.439	-0.889123
10943348	chr20:10943348:G:C	2.99135e-06	-1.45004	-0.883759
10943611	chr20:10943611:G:T	2.30671e-05	-1.09928e-10	-0.291117
10944199	chr20:10944199:G:A	6.55666e-06	-1.54448	-0.00456715
10945045	chr20:10945045:C:T	9.75527e-06	-1.09928e-10	-1.15172
10945182	chr20:10945182:A:G	1.29725e-05	-1.09928e-10	-0.86669
10946153	chr20:10946153:G:A	2.55782e-06	-1.55717	-0.933202
10946312	chr20:10946312:G:A	2.6047e-06	-1.48061	-0.991601
10946339	chr20:10946339:T:C	2.53421e-06	-1.48421	-1.01544
10946657	chr20:10946657:C:T	8.22441e-06	-1.32242	-2.28909e-10
10947102	chr20:10947102:T:C	9.80181e-06	-1.09928e-10	-1.14696
10947601	chr20:10947601:A:G	1.15823e-05	-1.09928e-10	-0.980046
10947667	chr20:10947667:T:C	2.45471e-06	-1.52741	-1.00411
10948413	chr20:10948413:C:T	2.29931e-06	-1.45901	-1.1379
10948469	chr20:10948469:G:A	2.98525e-06	-1.21853	-1.11731
10948533	chr20:10948533:T:C	1.09713e-05	-1.09928e-10	-1.03424
10948541	chr20:10948541:C:G	9.69283e-06	-1.09928e-10	-1.15814
10948667	chr20:10948667:A:T	3.52729e-06	-1.51602	-0.652974
10948705	chr20:10948705:G:A	2.88875e-06	-1.34505	-1.02365
10948906	chr20:10948906:T:C	2.36436e-06	-1.54095	-1.02807
10950240	chr20:10950240:C:T	9.69594e-06	-1.09928e-10	-1.15782
10950424	chr20:10950424:T:C	3.73082e-06	-1.19505	-0.917852
10951003	chr20:10951003:A:T	3.5175e-06	-1.02018	-1.15159
10951022	chr20:10951022:C:T	2.24702e-06	-1.50831	-1.11161
10951053	chr20:10951053:T:C	3.76032e-06	-1.20766	-0.897361
10951330	chr20:10951330:G:A	1.16881e-05	-1.09928e-10	-0.970958
10951591	chr20:10951591:C:A	3.06736e-06	-1.18437	-1.12433
10951648	chr20:10951648:T:C	2.65982e-06	-1.42182	-1.02944
10951771	chr20:10951771:T:C	2.31426e-06	-1.53152	-1.05892
10952680	chr20:10952680:A:G	6.50325e-06	-1.55722	-2.28909e-10
10953825	chr20:10953825:A:G	6.93592e-06	-1.49281	-2.28909e-10
10953935	chr20:10953935:A:C	2.79861e-06	-1.25844	-1.14196
10954365	chr20:10954365:AG:A	9.98986e-06	-1.09928e-10	-1.12795
10954454	chr20:10954454:C:T	2.35881e-06	-1.52439	-1.04698
10954766	chr20:10954766:G:A	2.03552e-06	-1.5607	-1.15807
10954775	chr20:10954775:C:T	1.1246e-05	-1.09928e-10	-1.00951
10955381	chr20:10955381:T:G	2.12541e-06	-1.52625	-1.14931
10955571	chr20:10955571:T:C	9.78619e-06	-1.09928e-10	-1.14855
10955812	chr20:10955812:T:C	1.10844e-05	-1.09928e-10	-1.02399
10955925	chr20:10955925:C:A	2.07614e-06	-1.55878	-1.14023
10956332	chr20:10956332:G:A	2.12491e-06	-1.52639	-1.14941
10956727	chr20:10956727:G:A	2.04779e-06	-1.55466	-1.1581
10956844	chr20:10956844:A:G	2.06908e-06	-1.56058	-1.14184
10956868	chr20:10956868:C:T	1.22081e-05	-1.09928e-10	-0.927424
10957188	chr20:10957188:C:T	3.52284e-06	-1.43292	-0.737335
10957563	chr20:10957563:T:C	2.06123e-06	-1.56089	-1.14533
10957698	chr20:10957698:AG:A	6.87341e-06	-1.50186	-2.28909e-10
10957861	chr20:10957861:A:G	2.11608e-06	-1.54895	-1.13101
10957871	chr20:10957871:C:G	2.09727e-06	-1.54831	-1.14058
10958522	chr20:10958522:T:C	2.06902e-06	-1.55005	-1.1524
10958784	chr20:10958784:T:A	2.08912e-06	-1.55674	-1.13604
10958889	chr20:10958889:A:T	2.08895e-06	-1.54797	-1.14489
10959273	chr20:10959273:C:A	6.48502e-05	0.742554	-2.28909e-10
10959305	chr20:10959305:T:C	1.13128e-05	-1.09928e-10	-1.00359
10959471	chr20:10959471:A:G	2.201e-06	-1.51911	-1.1215
10959649	chr20:10959649:C:T	1.04674e-05	-1.09928e-10	-1.08126
10959998	chr20:10959998:A:G	2.03595e-06	-1.56085	-1.15771
10960207	chr20:10960207:C:T	2.03504e-06	-1.56087	-1.15814
10960286	chr20:10960286:A:G	2.13932e-06	-1.51959	-1.14944
10961175	chr20:10961175:C:T	2.13677e-06	-1.52345	-1.14678
10961201	chr20:10961201:A:G	2.54551e-06	-1.38898	-1.10622
10961523	chr20:10961523:CTTGTTATATTAAAAAAATCT:C	1.83736e-05	-1.09928e-10	-0.518613
10961999	chr20:10961999:T:C	4.17135e-06	-1.56008	-0.441208
10962056	chr20:10962056:T:C	2.63436e-06	-1.43887	-1.02202
10962142	chr20:10962142:A:G	9.69739e-06	-1.09928e-10	-1.15767
10962339	chr20:10962339:G:A	3.46728e-06	-1.54653	-0.639625
10962467	chr20:10962467:C:G	2.55511e-05	-1.09928e-10	-0.188847
10962842	chr20:10962842:A:G	1.0075e-05	-1.09928e-10	-1.11947
10962942	chr20:10962942:T:C	1.16514e-05	-1.09928e-10	-0.974101
10963574	chr20:10963574:T:C	1.14779e-05	-1.09928e-10	-0.989103
10963603	chr20:10963603:A:T	1.01099e-05	-1.09928e-10	-1.11601
10964001	chr20:10964001:A:G	1.15702e-05	-1.09928e-10	-0.981093
10964337	chr20:10964337:T:C	1.99442e-05	-1.09928e-10	-0.436584
10964657	chr20:10964657:T:C	3.6989e-06	-1.3518	-0.76969
10964761	chr20:10964761:G:A	3.71143e-06	-1.35158	-0.766529
10964861	chr20:10964861:C:A	1.00898e-05	-1.09928e-10	-1.118
10965055	chr20:10965055:AT:A	2.78814e-05	-1.09928e-10	-0.101564
10965063	chr20:10965063:C:CAG	3.92176e-06	-1.28416	-0.778826
10965095	chr20:10965095:C:T	2.37105e-06	-1.41023	-1.15596
10965124	chr20:10965124:A:G	3.74178e-06	-1.33373	-0.776233
10965452	chr20:10965452:A:G	2.23759e-06	-1.52648	-1.09764
10965467	chr20:10965467:G:A	1.14104e-05	-1.09928e-10	-0.995001
10965976	chr20:10965976:C:T	1.02349e-05	-1.09928e-10	-1.10373
10966449	chr20:10966449:A:T	1.06961e-05	-1.05965	-2.28909e-10
10966554	chr20:10966554:A:G	2.40715e-06	-1.45111	-1.09997
10966705	chr20:10966705:G:A	4.07479e-06	-1.24549	-0.77922
10966903	chr20:10966903:C:G	1.00444e-05	-1.09928e-10	-1.12251
10967230	chr20:10967230:C:T	4.00258e-06	-1.2764	-0.766183
10967300	chr20:10967300:C:T	4.18794e-06	-1.24862	-0.7487
10967496	chr20:10967496:T:C	4.01978e-06	-1.26285	-0.775451
10967607	chr20:10967607:C:T	9.69365e-06	-1.09928e-10	-1.15805
10967691	chr20:10967691:T:C	9.97197e-06	-1.09928e-10	-1.12975
10967801	chr20:10967801:A:T	4.0268e-06	-1.25112	-0.78543
10967811	chr20:10967811:C:T	4.18567e-06	-1.24177	-0.756091
10967823	chr20:10967823:G:A	4.15831e-06	-1.23968	-0.764742
10967862	chr20:10967862:T:C	3.98752e-06	-1.26736	-0.778991
10967903	chr20:10967903:G:A	2.9007e-06	-1.20732	-1.15725
10967992	chr20:10967992:A:G	1.0046e-05	-1.09928e-10	-1.12235
10968165	chr20:10968165:A:G	4.07123e-06	-1.25651	-0.769069
10968177	chr20:10968177:G:GA	2.43005e-06	-1.44303	-1.09858
10968233	chr20:10968233:T:G	4.07962e-06	-1.25341	-0.770111
10968286	chr20:10968286:CT:C	1.15592e-05	-1.09928e-10	-0.982043
10968427	chr20:10968427:T:G	1.01802e-05	-1.09928e-10	-1.10908
10968472	chr20:10968472:C:T	4.54079e-06	-1.22487	-0.691552
10968576	chr20:10968576:G:A	2.39995e-05	-1.09928e-10	-0.251493
10968720	chr20:10968720:TC:T	6.48472e-06	-1.56008	-2.28909e-10
10968753	chr20:10968753:GT:G	1.00505e-05	-1.09928e-10	-1.12191
10968761	chr20:10968761:C:T	2.2637e-06	-1.50784	-1.10468
10968822	chr20:10968822:G:A	5.93208e-06	-0.82565	-0.823501
10968827	chr20:10968827:A:G	5.82578e-06	-1.04969	-0.617547
10968880	chr20:10968880:G:C	1.18207e-05	-1.09928e-10	-0.959677
10968911	chr20:10968911:T:C	5.21459e-06	-1.42227	-0.355796
10968925	chr20:10968925:A:G	6.48602e-06	-1.55988	-2.28909e-10
10968937	chr20:10968937:C:T	2.90081e-05	-1.09928e-10	-0.0619507
10969093	chr20:10969093:T:C	9.12519e-06	-1.21849	-2.28909e-10
10969470	chr20:10969470:A:G	4.07217e-06	-1.26746	-0.757893
10969591	chr20:10969591:C:T	2.52876e-06	-1.50675	-0.995044
10969935	chr20:10969935:T:C	2.46513e-06	-1.428	-1.09928
10970138	chr20:10970138:G:A	7.36423e-06	-1.43147	-0.00141647
10970287	chr20:10970287:G:A	1.15502e-05	-1.09928e-10	-0.982825
10970521	chr20:10970521:T:G	4.11741e-06	-1.24648	-0.767816
10970558	chr20:10970558:T:C	4.06201e-06	-1.24803	-0.779816
10970582	chr20:10970582:AAGGAGC:A	2.50093e-06	-1.43413	-1.07873
10970909	chr20:10970909:G:A	4.15688e-06	-1.26056	-0.7442
10971010	chr20:10971010:T:C	2.49747e-06	-1.42929	-1.08496
10971101	chr20:10971101:A:G	4.401e-06	-1.12739	-0.820307
10971331	chr20:10971331:G:A	4.10869e-06	-1.27075	-0.745673
10971414	chr20:10971414:G:C	4.3158e-06	-1.14098	-0.826261
10971433	chr20:10971433:GA:G	4.15166e-06	-1.25956	-0.74646
10971474	chr20:10971474:T:G	6.48823e-06	-1.55953	-2.28909e-10
10971595	chr20:10971595:C:T	2.19054e-06	-1.51278	-1.1326
10971862	chr20:10971862:T:C	1.0647e-05	-1.09928e-10	-1.06425
10971876	chr20:10971876:C:T	9.76372e-06	-1.09928e-10	-1.15085
10972041	chr20:10972041:A:G	4.42055e-06	-1.26381	-0.679455
10972067	chr20:10972067:G:A	4.17675e-06	-1.3116	-0.688386
10972258	chr20:10972258:G:A	3.67874e-06	-1.28084	-0.846111
10972659	chr20:10972659:A:G	9.96279e-06	-1.09928e-10	-1.13067
10972694	chr20:10972694:G:A	9.94741e-06	-1.09928e-10	-1.13221
10972701	chr20:10972701:A:G	2.8581e-05	-1.09928e-10	-0.076783
10973240	chr20:10973240:T:C	3.49014e-06	-1.26317	-0.916417
10973344	chr20:10973344:C:G	4.9534e-06	-1.48151	-0.347944
10973383	chr20:10973383:G:A	9.24281e-06	-1.20568	-2.28909e-10
10973407	chr20:10973407:A:T	1.16878e-05	-1.09928e-10	-0.97098
10973416	chr20:10973416:T:A	9.80567e-06	-1.09928e-10	-1.14656
10973838	chr20:10973838:C:T	3.2721e-06	-1.17742	-1.06667
10973839	chr20:10973839:T:C	3.26203e-06	-1.1805	-1.06667
10973954	chr20:10973954:C:T	1.15009e-05	-1.09928e-10	-0.9871
10973955	chr20:10973955:G:A	5.40221e-06	-1.4963	-0.246417
10974043	chr20:10974043:G:C	2.23375e-06	-1.55194	-1.0739
10974049	chr20:10974049:C:T	1.05362e-05	-1.09928e-10	-1.0747
10974077	chr20:10974077:C:T	9.74063e-06	-1.09928e-10	-1.15322
10974100	chr20:10974100:T:G	2.23273e-06	-1.49235	-1.13395
10974254	chr20:10974254:A:C	1.00371e-05	-1.09928e-10	-1.12323
10974437	chr20:10974437:G:A	2.84358e-06	-1.22636	-1.1581
10974496	chr20:10974496:G:A	2.37832e-06	-1.43652	-1.1266
10974833	chr20:10974833:T:G	9.98828e-06	-1.09928e-10	-1.12811
10974911	chr20:10974911:T:C	2.78101e-06	-1.33688	-1.06983
10974972	chr20:10974972:C:T	2.78404e-06	-1.55303	-0.852592
10975055	chr20:10975055:G:A	2.73284e-05	-1.09928e-10	-0.121598
10975062	chr20:10975062:T:C	2.55583e-06	-1.33314	-1.15801
10975333	chr20:10975333:C:T	2.50561e-06	-1.3591	-1.15189
10975423	chr20:10975423:G:A	2.52523e-06	-1.35204	-1.15115
10975453	chr20:10975453:C:T	2.44878e-06	-1.38222	-1.15171
10975489	chr20:10975489:A:G	2.4492e-06	-1.38125	-1.15252
10975706	chr20:10975706:T:C	2.56616e-06	-1.33082	-1.15629
10975844	chr20:10975844:G:A	2.14019e-06	-1.51532	-1.15331
10976045	chr20:10976045:C:T	2.40661e-06	-1.40172	-1.14959
10976047	chr20:10976047:A:G	1.1505e-05	-1.09928e-10	-0.986742
10976260	chr20:10976260:C:T	4.18343e-06	-1.54154	-0.456848
10976293	chr20:10976293:CA:C	2.20951e-06	-1.53265	-1.1041
10976363	chr20:10976363:A:G	2.46043e-06	-1.37544	-1.15375
10976400	chr20:10976400:T:C	9.91497e-06	-1.09928e-10	-1.13548
10976489	chr20:10976489:G:A	2.20687e-06	-1.54101	-1.09694
10976637	chr20:10976637:C:A	2.63336e-06	-1.40191	-1.05935
10976778	chr20:10976778:C:T	1.09082e-05	-1.09928e-10	-1.04001
10976797	chr20:10976797:G:A	2.2131e-06	-1.51563	-1.1195
10976879	chr20:10976879:T:G	2.49104e-06	-1.36584	-1.15099
10976903	chr20:10976903:A:T	2.47792e-06	-1.36955	-1.15255
10977045	chr20:10977045:T:C	2.30067e-06	-1.44342	-1.15291
10977057	chr20:10977057:A:G	1.12924e-05	-1.09928e-10	-1.0054
10977166	chr20:10977166:AGACAATCTCCATTT:A	2.29264e-06	-1.45321	-1.14661
10977414	chr20:10977414:G:T	9.82351e-06	-1.09928e-10	-1.14475
10977456	chr20:10977456:C:T	3.55761e-05	-1.09928e-10	0.142148
10977559	chr20:10977559:C:T	2.25095e-06	-1.47042	-1.14775
10977576	chr20:10977576:C:T	6.48589e-06	-1.5599	-2.28909e-10
10978014	chr20:10978014:T:C	2.38701e-06	-1.41231	-1.14717
10978262	chr20:10978262:T:C	2.12135e-06	-1.52157	-1.1559
10978298	chr20:10978298:C:G	2.40745e-06	-1.45309	-1.09787
10978406	chr20:10978406:C:A	2.36577e-06	-1.41452	-1.1539
10978407	chr20:10978407:C:T	2.35896e-06	-1.41774	-1.15357
10978521	chr20:10978521:C:T	2.28841e-06	-1.44877	-1.1529
10978552	chr20:10978552:G:C	3.58358e-06	-1.25178	-0.901387
10978739	chr20:10978739:T:C	2.35487e-05	-1.09928e-10	-0.270456
10978825	chr20:10978825:G:A	2.31105e-06	-1.43873	-1.15309
10978907	chr20:10978907:C:G	9.8634e-06	-1.09928e-10	-1.14069
10979085	chr20:10979085:A:G	1.04406e-05	-1.09928e-10	-1.08382
10979171	chr20:10979171:C:G	2.44081e-06	-1.46417	-1.07302
10979631	chr20:10979631:G:T	2.21114e-06	-1.50802	-1.128
10979745	chr20:10979745:A:C	2.15997e-06	-1.52753	-1.1319
10979768	chr20:10979768:G:A	2.27336e-06	-1.45015	-1.15812
10979909	chr20:10979909:C:T	3.87304e-06	-1.18328	-0.892201
10979949	chr20:10979949:G:A	3.61479e-06	-1.55383	-0.590659
10980208	chr20:10980208:T:C	1.06483e-05	-1.09928e-10	-1.06413
10980379	chr20:10980379:C:T	9.70519e-06	-1.09928e-10	-1.15686
10980520	chr20:10980520:C:T	1.10515e-05	-1.09928e-10	-1.02696
10981117	chr20:10981117:A:G	2.06143e-06	-1.54842	-1.1577
10981246	chr20:10981246:C:T	1.07774e-05	-1.09928e-10	-1.05208
10981326	chr20:10981326:GT:G	1.11608e-05	-1.09928e-10	-1.01712
10981537	chr20:10981537:G:A	4.07117e-06	-1.14521	-0.880389
10983072	chr20:10983072:G:A	2.91136e-05	-1.09928e-10	-0.0583199
10983259	chr20:10983259:T:C	9.91138e-06	-1.09928e-10	-1.13584
10983936	chr20:10983936:C:A	2.07775e-06	-1.54046	-1.15778
10984083	chr20:10984083:C:T	2.40854e-06	-1.50799	-1.04252
10984467	chr20:10984467:C:T	2.86809e-06	-1.42105	-0.954829
10984739	chr20:10984739:G:A	1.08086e-05	-1.04918	-2.28909e-10
10984944	chr20:10984944:C:G	2.55831e-05	-1.09928e-10	-0.187594
10985066	chr20:10985066:T:C	1.79209e-05	-0.505097	-0.0384626
10985298	chr20:10985298:C:T	9.94718e-06	-1.09928e-10	-1.13224
10985350	chr20:10985350:G:A	2.42488e-06	-1.38912	-1.15463
10985686	chr20:10985686:C:T	3.73235e-06	-1.54683	-0.565651
10985800	chr20:10985800:G:T	9.76636e-06	-1.09928e-10	-1.15058
10985801	chr20:10985801:G:A	9.76636e-06	-1.09928e-10	-1.15058
10985828	chr20:10985828:C:G	2.52851e-06	-1.56062	-0.941274
10985905	chr20:10985905:C:T	2.69304e-05	-1.09928e-10	-0.136268
10985976	chr20:10985976:A:T	2.11275e-06	-1.52371	-1.15782
10986151	chr20:10986151:A:G	2.78685e-06	-1.43112	-0.973489
10986387	chr20:10986387:T:C	6.49116e-06	-1.55908	-2.28909e-10
10986507	chr20:10986507:G:A	2.10448e-06	-1.52877	-1.15669
10986514	chr20:10986514:G:A	2.32041e-06	-1.54922	-1.03856
10986566	chr20:10986566:T:G	2.44696e-06	-1.39054	-1.14414
10987164	chr20:10987164:T:C	2.04034e-06	-1.55833	-1.15808
10987617	chr20:10987617:T:C	1.24175e-05	-1.09928e-10	-0.910422
10987626	chr20:10987626:T:G	2.03625e-06	-1.56042	-1.15799
10987969	chr20:10987969:C:T	2.15024e-05	-0.361361	-2.28909e-10
10987970	chr20:10987970:G:A	6.91777e-06	-0.434386	-1.06105
10988085	chr20:10988085:T:C	2.75351e-06	-1.41432	-1.00233
10988243	chr20:10988243:C:T	3.9229e-06	-1.5601	-0.502594
10988382	chr20:10988382:A:G	2.41896e-06	-1.39162	-1.15457
10988611	chr20:10988611:G:A	6.54649e-06	-1.5506	-2.28909e-10
10989208	chr20:10989208:G:T	2.90448e-06	-1.55607	-0.807196
10989240	chr20:10989240:C:T	1.1669e-05	-1.09928e-10	-0.972586
10989391	chr20:10989391:G:A	1.66112e-05	-1.09928e-10	-0.619447
10989569	chr20:10989569:T:C	1.45649e-05	-1.09928e-10	-0.75091
10989598	chr20:10989598:G:A	1.44909e-05	-1.09928e-10	-0.756006
10989614	chr20:10989614:A:G	3.28661e-06	-1.22795	-1.01172
10989884	chr20:10989884:T:C	1.38908e-05	-1.09928e-10	-0.798299
10989908	chr20:10989908:A:G	9.92395e-06	-1.09928e-10	-1.13457
10990439	chr20:10990439:G:A	2.35057e-06	-1.5594	-1.01546
10990688	chr20:10990688:A:ACACACT	1.99097e-05	-1.09928e-10	-0.43832
10990938	chr20:10990938:TC:T	2.31586e-06	-1.56087	-1.02887
10991096	chr20:10991096:T:C	2.04265e-06	-1.55802	-1.15726
10991354	chr20:10991354:T:G	9.80816e-06	-1.09928e-10	-1.14631
10991434	chr20:10991434:A:G	2.29887e-06	-1.56092	-1.03619
10991919	chr20:10991919:G:A	1.67607e-05	-1.09928e-10	-0.610488
10992191	chr20:10992191:A:G	2.30724e-06	-1.55957	-1.0339
10993585	chr20:10993585:T:C	5.13238e-05	-1.09928e-10	0.50863
10993810	chr20:10993810:C:T	1.33952e-05	-1.09928e-10	-0.834632
10993842	chr20:10993842:G:A	1.16609e-05	-1.09928e-10	-0.973287
10993932	chr20:10993932:C:A	2.73323e-05	-0.503351	0.381896
10994278	chr20:10994278:G:A	7.15949e-06	-0.654255	-0.806831
10994314	chr20:10994314:T:C	2.23315e-06	-1.56081	-1.0653
10994637	chr20:10994637:A:G	3.34314e-06	-1.09759	-1.12502
10995238	chr20:10995238:A:C	1.18681e-05	-1.09928e-10	-0.95567
10995398	chr20:10995398:C:G	3.21286e-06	-1.34948	-0.912882
10995820	chr20:10995820:G:A	1.12896e-05	-1.09928e-10	-1.00565
10995964	chr20:10995964:G:A	6.80897e-06	-1.51128	-2.28909e-10
10995970	chr20:10995970:T:C	4.2351e-06	-1.46	-0.526124
10996306	chr20:10996306:A:G	5.63727e-06	-1.03053	-0.669592
10996337	chr20:10996337:G:A	4.34124e-06	-1.47817	-0.483195
10996762	chr20:10996762:A:G	3.78166e-06	-1.42926	-0.670105
10996813	chr20:10996813:T:C	1.00422e-05	-1.09928e-10	-1.12273
10996902	chr20:10996902:A:G	7.4457e-06	-1.42189	-2.28909e-10
10996966	chr20:10996966:G:A	1.12576e-05	-1.00848	-2.28909e-10
10996983	chr20:10996983:A:G	2.05636e-06	-1.56088	-1.14771
10997093	chr20:10997093:A:G	3.2286e-06	-1.36758	-0.889899
10997107	chr20:10997107:G:T	6.07036e-06	-0.692828	-0.93328
10997230	chr20:10997230:G:A	3.00513e-06	-1.48688	-0.842323
10997270	chr20:10997270:G:A	2.43436e-05	-1.09928e-10	-0.237257
10997537	chr20:10997537:C:T	8.29102e-06	-1.04511	-0.269247
10997847	chr20:10997847:A:T	1.8077e-05	-1.09928e-10	-0.534883
10998036	chr20:10998036:T:C	1.35115e-05	-1.09928e-10	-0.825983
10998096	chr20:10998096:T:C	3.99128e-06	-1.37173	-0.67368
10998441	chr20:10998441:G:T	2.07153e-06	-1.55505	-1.14619
10998454	chr20:10998454:T:G	3.86669e-06	-1.40249	-0.674639
10998855	chr20:10998855:T:C	7.41661e-06	-1.4258	-2.28909e-10
10998873	chr20:10998873:G:A	3.88991e-06	-1.38239	-0.688748
10999386	chr20:10999386:A:G	3.83e-06	-1.40118	-0.685483
10999406	chr20:10999406:T:C	6.89996e-06	-1.49801	-2.28909e-10
10999539	chr20:10999539:G:A	4.06568e-06	-1.37725	-0.649694
10999692	chr20:10999692:T:C	1.03841e-05	-1.09928e-10	-1.08925
10999725	chr20:10999725:A:G	1.79717e-05	-1.09928e-10	-0.540725
11000330	chr20:11000330:T:G	6.61728e-06	-1.53984	-2.28909e-10
11000502	chr20:11000502:A:G	3.72481e-06	-1.41584	-0.698672
11000855	chr20:11000855:G:C	9.84331e-06	-1.09928e-10	-1.14273
11001336	chr20:11001336:C:A	7.44089e-06	-0.94356	-0.478975
11001446	chr20:11001446:C:T	3.4675e-06	-1.39472	-0.791376
11001592	chr20:11001592:G:A	1.83059e-05	-1.09928e-10	-0.522299
11002047	chr20:11002047:T:TCCTCTGGACA	2.02231e-05	-1.09928e-10	-0.422701
11002196	chr20:11002196:T:C	1.12093e-05	-1.09928e-10	-1.01278
11002309	chr20:11002309:A:G	3.6153e-06	-1.39481	-0.749542
11002346	chr20:11002346:A:G	2.50863e-06	-1.35165	-1.15814
11002412	chr20:11002412:C:A	4.23378e-06	-0.898544	-1.08789
11002439	chr20:11002439:A:G	1.5692e-05	-1.09928e-10	-0.676376
11002503	chr20:11002503:T:C	2.56522e-06	-1.32938	-1.1581
11002729	chr20:11002729:T:C	1.35946e-05	-1.09928e-10	-0.819852
11002749	chr20:11002749:G:A	2.82597e-06	-1.5515	-0.839178
11003050	chr20:11003050:G:A	9.69678e-06	-1.09928e-10	-1.15773
11003464	chr20:11003464:G:T	2.08454e-06	-1.53715	-1.15782
11003581	chr20:11003581:C:A	1.32958e-05	-1.09928e-10	-0.842074
11003701	chr20:11003701:T:TTCC	2.10847e-06	-1.53133	-1.15223
11003711	chr20:11003711:T:TC	3.2926e-06	-1.08925	-1.1486
11003770	chr20:11003770:T:TATAAAAAA	2.09932e-06	-1.53676	-1.15115
11003788	chr20:11003788:G:A	2.60582e-06	-1.31405	-1.15773
11003808	chr20:11003808:T:C	3.50918e-06	-1.42168	-0.752459
11003961	chr20:11003961:C:G	2.07832e-06	-1.5455	-1.15247
11004003	chr20:11004003:T:A	8.51888e-06	-0.842443	-0.444797
11004197	chr20:11004197:CA:C	9.81175e-06	-1.09928e-10	-1.14594
11004303	chr20:11004303:G:A	8.66734e-06	-0.863749	-0.406214
11004495	chr20:11004495:T:C	2.63187e-06	-1.35848	-1.10335
11004600	chr20:11004600:A:G	7.16887e-06	-0.476688	-0.98309
11004714	chr20:11004714:C:T	1.01715e-05	-1.09928e-10	-1.10993
11004794	chr20:11004794:C:A	2.13255e-06	-1.51899	-1.15322
11005155	chr20:11005155:G:A	2.12443e-06	-1.52313	-1.15289
11005215	chr20:11005215:C:A	3.55198e-06	-1.4139	-0.748117
11005322	chr20:11005322:T:C	7.77589e-06	-0.898466	-0.480031
11005772	chr20:11005772:C:T	7.72296e-06	-0.878832	-0.506496
11005803	chr20:11005803:T:A	2.6008e-06	-1.31562	-1.15808
11005867	chr20:11005867:T:G	1.58596e-05	-0.665752	-2.28909e-10
11006099	chr20:11006099:C:A	9.84694e-06	-1.09928e-10	-1.14236
11006170	chr20:11006170:C:T	8.15965e-06	-0.85573	-0.474593
11006684	chr20:11006684:G:C	7.20671e-06	-0.893644	-0.560869
11006750	chr20:11006750:C:A	7.10792e-06	-0.898533	-0.569782
11006799	chr20:11006799:A:G	9.94216e-06	-1.09928e-10	-1.13274
11007612	chr20:11007612:A:G	7.21311e-06	-0.877386	-0.57624
11007857	chr20:11007857:C:T	7.07927e-06	-0.889697	-0.582657
11007887	chr20:11007887:C:T	4.5034e-06	-0.805167	-1.11953
11008073	chr20:11008073:GT:G	2.02417e-05	-1.09928e-10	-0.421781
11008207	chr20:11008207:A:G	2.78774e-06	-1.56084	-0.843458
11008327	chr20:11008327:TCAGTGGTG:T	5.80553e-06	-1.12515	-0.545564
11008531	chr20:11008531:C:T	1.33918e-05	-1.09928e-10	-0.834886
11008914	chr20:11008914:C:CT	7.24776e-06	-0.866398	-0.582435
11009298	chr20:11009298:C:A	2.59719e-06	-1.31783	-1.15726
11009311	chr20:11009311:A:T	2.06979e-06	-1.54526	-1.15682
11009643	chr20:11009643:G:A	9.70294e-06	-1.09928e-10	-1.1571
11010033	chr20:11010033:G:T	4.71426e-06	-0.725691	-1.15324
11010616	chr20:11010616:G:T	6.52453e-06	-1.55396	-2.28909e-10
11010904	chr20:11010904:T:C	1.00099e-05	-1.09928e-10	-1.12595
11010980	chr20:11010980:G:A	1.5502e-05	-1.09928e-10	-0.688557
11011613	chr20:11011613:A:T	6.58314e-06	-1.54501	-2.28909e-10
11011798	chr20:11011798:C:T	1.00204e-05	-1.09928e-10	-1.1249
11012603	chr20:11012603:A:G	2.24733e-06	-1.5493	-1.07048
11012640	chr20:11012640:A:G	2.1626e-06	-1.55834	-1.09988
11012744	chr20:11012744:T:C	7.09915e-06	-1.46955	-2.28909e-10
11013443	chr20:11013443:T:C	2.20546e-06	-1.56056	-1.07803
11013583	chr20:11013583:G:A	9.80655e-06	-1.09928e-10	-1.14647
11014203	chr20:11014203:C:T	2.23641e-06	-1.5485	-1.07615
11014319	chr20:11014319:A:G	2.99553e-06	-1.33286	-0.999544
11014376	chr20:11014376:A:G	9.71257e-06	-1.09928e-10	-1.1561
11014449	chr20:11014449:A:G	1.13524e-05	-1.09928e-10	-1.0001
11015182	chr20:11015182:T:A	2.15521e-06	-1.5035	-1.15814
11015624	chr20:11015624:C:A	2.55916e-06	-1.50102	-0.988831
11015637	chr20:11015637:G:T	1.03425e-05	-1.09928e-10	-1.09327
11015656	chr20:11015656:C:T	2.20302e-06	-1.49453	-1.14517
11015798	chr20:11015798:C:T	9.86543e-06	-1.09928e-10	-1.14049
11015907	chr20:11015907:C:T	3.50274e-06	-1.42127	-0.754707
11015999	chr20:11015999:G:C	2.10633e-06	-1.52656	-1.15802
11016004	chr20:11016004:C:T	4.89156e-06	-1.55714	-0.28487
11016034	chr20:11016034:C:T	6.57393e-06	-1.54641	-2.28909e-10
11016263	chr20:11016263:G:A	2.45525e-06	-1.39261	-1.13868
11016617	chr20:11016617:T:C	9.76268e-06	-1.09928e-10	-1.15096
11016651	chr20:11016651:AG:A	2.392e-06	-1.51955	-1.03784
11016719	chr20:11016719:A:G	2.46719e-06	-1.52193	-1.00452
11016720	chr20:11016720:A:G	2.45516e-06	-1.51772	-1.01362
11016724	chr20:11016724:C:A	2.44873e-06	-1.52033	-1.01363
11016887	chr20:11016887:A:G	2.39892e-06	-1.51994	-1.03457
11017007	chr20:11017007:G:A	2.24903e-06	-1.52008	-1.09895
11017061	chr20:11017061:A:G	3.77953e-06	-1.51729	-0.58264
11017151	chr20:11017151:A:G	2.36954e-06	-1.51825	-1.04858
11017254	chr20:11017254:C:CT	1.18323e-05	-1.09928e-10	-0.958688
11017273	chr20:11017273:A:G	1.16997e-05	-1.09928e-10	-0.969958
11017831	chr20:11017831:T:C	3.1162e-06	-1.1992	-1.09371
11017960	chr20:11017960:G:A	6.48063e-06	-1.56071	-2.28909e-10
11018245	chr20:11018245:CACTT:C	1.23027e-05	-1.09928e-10	-0.919704
11018263	chr20:11018263:A:T	1.09486e-05	-1.09928e-10	-1.03631
11018366	chr20:11018366:G:C	9.69499e-06	-1.09928e-10	-1.15792
11018395	chr20:11018395:ATTCTGTT:A	1.58777e-05	-1.09928e-10	-0.664613
11018408	chr20:11018408:TTTTC:T	9.86777e-06	-1.09928e-10	-1.14025
11018672	chr20:11018672:C:T	9.8561e-06	-1.09928e-10	-1.14143
11018856	chr20:11018856:C:T	1.08481e-05	-1.09928e-10	-1.04554
11018913	chr20:11018913:A:T	1.10855e-05	-1.09928e-10	-1.02389
11019129	chr20:11019129:A:G	2.34702e-06	-1.42565	-1.15073
11019300	chr20:11019300:C:T	2.22827e-06	-1.50675	-1.12155
11019305	chr20:11019305:TCCG:T	2.21973e-06	-1.50671	-1.12543
11019312	chr20:11019312:T:C	2.22505e-06	-1.50675	-1.12299
11019392	chr20:11019392:AT:A	1.42728e-05	-1.09928e-10	-0.77117
11019742	chr20:11019742:G:A	1.31206e-05	-1.09928e-10	-0.855345
11019821	chr20:11019821:G:A	2.31888e-06	-1.46634	-1.1221
11019963	chr20:11019963:G:A	2.75158e-05	-1.09928e-10	-0.114765
11020088	chr20:11020088:G:A	3.83301e-06	-1.49138	-0.594496
11020171	chr20:11020171:T:C	2.28684e-06	-1.47836	-1.12399
11020291	chr20:11020291:G:A	2.26957e-06	-1.47907	-1.13086
11020483	chr20:11020483:C:T	1.46362e-05	-0.746029	-2.28909e-10
11020793	chr20:11020793:A:G	2.2094e-06	-1.49391	-1.14289
11021305	chr20:11021305:A:G	1.32292e-05	-1.09928e-10	-0.847101
11021464	chr20:11021464:TATAATATA:T	2.07481e-06	-1.54973	-1.14993
11021582	chr20:11021582:G:A	5.271e-06	-1.41291	-0.354398
11021742	chr20:11021742:A:G	9.78018e-06	-1.09928e-10	-1.14917
11021775	chr20:11021775:A:G	2.34869e-05	-0.273081	-2.28909e-10
11021884	chr20:11021884:C:T	8.03867e-06	-1.40412	0.0588551
11021997	chr20:11021997:T:C	2.57425e-05	-1.09928e-10	-0.18138
11022038	chr20:11022038:G:A	1.00764e-05	-1.09928e-10	-1.11933
11022093	chr20:11022093:G:A	2.69653e-06	-1.4322	-1.00537
11022279	chr20:11022279:G:A	2.18984e-06	-1.53267	-1.11303
11022280	chr20:11022280:T:C	2.21811e-06	-1.52198	-1.11089
11022299	chr20:11022299:A:G	2.17058e-06	-1.53265	-1.12188
11022344	chr20:11022344:G:A	2.39777e-06	-1.54479	-1.0102
11022589	chr20:11022589:T:C	1.18351e-05	-1.09928e-10	-0.958454
11022957	chr20:11022957:G:T	4.34029e-06	-1.34473	-0.616853
11023013	chr20:11023013:C:T	2.23974e-06	-1.4681	-1.15507
11023051	chr20:11023051:TCAA:T	7.75283e-06	-1.43659	0.0551205
11023092	chr20:11023092:C:A	2.22055e-06	-1.51582	-1.11595
11023157	chr20:11023157:AG:A	1.03529e-05	-1.09928e-10	-1.09226
11023183	chr20:11023183:T:C	2.19633e-06	-1.52692	-1.11582
11023251	chr20:11023251:G:A	2.21192e-06	-1.52301	-1.11265
11023299	chr20:11023299:A:G	1.09053e-05	-1.04028	-2.28909e-10
11023682	chr20:11023682:A:G	2.18474e-06	-1.55697	-1.09105
11024050	chr20:11024050:T:C	1.47833e-05	-1.09928e-10	-0.736029
11024092	chr20:11024092:T:C	8.36448e-06	-1.30553	-2.28909e-10
11024122	chr20:11024122:A:C	1.01882e-05	-1.09928e-10	-1.10829
11024233	chr20:11024233:T:C	2.09759e-06	-1.55945	-1.12929
11025111	chr20:11025111:G:A	1.31893e-05	-1.09928e-10	-0.85012
11025135	chr20:11025135:C:T	2.16347e-06	-1.55986	-1.09795
11025270	chr20:11025270:CT:C	2.1706e-06	-1.55841	-1.09611
11025494	chr20:11025494:T:C	2.1537e-06	-1.55881	-1.10352
11025617	chr20:11025617:G:A	2.18771e-06	-1.55668	-1.08999
11025637	chr20:11025637:C:T	1.05672e-05	-1.09928e-10	-1.07177
11025772	chr20:11025772:C:T	2.14625e-06	-1.55618	-1.10962
11025790	chr20:11025790:A:G	2.16338e-06	-1.55237	-1.10548
11025852	chr20:11025852:C:T	1.16217e-05	-1.09928e-10	-0.976652
11026031	chr20:11026031:A:G	1.10976e-05	-1.09928e-10	-1.0228
11026463	chr20:11026463:T:C	2.30047e-06	-1.50013	-1.09629
11026560	chr20:11026560:C:A	2.69632e-05	-1.09928e-10	-0.135053
11026700	chr20:11026700:C:T	2.23455e-06	-1.53629	-1.08919
11026726	chr20:11026726:A:G	2.21344e-06	-1.53479	-1.10019
11026962	chr20:11026962:C:T	9.97174e-06	-1.09928e-10	-1.12977
11027023	chr20:11027023:A:T	2.57074e-06	-1.39426	-1.09107
11027302	chr20:11027302:A:G	7.21004e-06	-1.45405	-2.28909e-10
11027502	chr20:11027502:G:C	6.48892e-06	-1.55943	-2.28909e-10
11027734	chr20:11027734:A:C	1.03105e-05	-1.56088	0.464523
11028052	chr20:11028052:T:C	2.16567e-06	-1.51167	-1.14512
11028123	chr20:11028123:A:G	9.79821e-06	-1.09928e-10	-1.14733
11028460	chr20:11028460:G:T	4.58412e-06	-1.24972	-0.657208
11028587	chr20:11028587:C:T	2.3125e-06	-1.45566	-1.13553
11028613	chr20:11028613:A:G	1.81365e-05	-1.09928e-10	-0.531597
11028777	chr20:11028777:G:T	9.61678e-06	-1.16602	-2.28909e-10
11029371	chr20:11029371:GCTC:G	9.69869e-06	-1.09928e-10	-1.15753
11029622	chr20:11029622:C:T	2.53151e-05	-1.09928e-10	-0.198126
11029641	chr20:11029641:T:C	1.01905e-05	-1.09928e-10	-1.10807
11029801	chr20:11029801:G:C	2.42657e-06	-1.42547	-1.11758
11030049	chr20:11030049:T:C	1.73997e-05	-1.09928e-10	-0.573071
11030458	chr20:11030458:A:G	9.83097e-06	-1.09928e-10	-1.14399
11030567	chr20:11030567:A:G	9.75007e-06	-1.09928e-10	-1.15225
11030587	chr20:11030587:G:A	2.1991e-06	-1.50581	-1.13567
11030873	chr20:11030873:C:A	1.0395e-05	-1.09928e-10	-1.0882
11031228	chr20:11031228:G:A	6.56753e-06	-1.54739	-2.28909e-10
11031288	chr20:11031288:A:G	2.23359e-06	-1.48301	-1.1429
11031761	chr20:11031761:A:G	1.11226e-05	-1.09928e-10	-1.02054
11031911	chr20:11031911:C:T	9.81424e-06	-1.09928e-10	-1.14569
11031984	chr20:11031984:T:C	2.51489e-06	-1.5012	-1.00609
11032251	chr20:11032251:A:G	2.4811e-06	-1.40141	-1.11941
11032526	chr20:11032526:T:C	2.0895e-06	-1.55554	-1.13706
11032922	chr20:11032922:A:C	3.7626e-06	-1.46031	-0.644102
11033003	chr20:11033003:A:G	2.27611e-06	-1.48429	-1.12277
11033711	chr20:11033711:A:T	1.08626e-05	-1.09928e-10	-1.0442
11034056	chr20:11034056:G:A	2.18537e-06	-1.53788	-1.10986
11034063	chr20:11034063:G:A	1.39346e-05	-1.09928e-10	-0.795148
11034397	chr20:11034397:ATGG:A	1.73382e-05	-1.09928e-10	-0.576612
11034718	chr20:11034718:T:C	5.17368e-06	-1.16283	-0.623111
11034723	chr20:11034723:G:C	3.84832e-06	-1.02147	-1.06041
11034811	chr20:11034811:T:C	2.48344e-06	-1.48622	-1.03366
11034996	chr20:11034996:G:A	1.55105e-05	-1.09928e-10	-0.688009
11035047	chr20:11035047:T:C	5.27899e-05	-1.09928e-10	0.536795
11035099	chr20:11035099:A:G	2.89409e-05	-1.09928e-10	-0.0642701
11035131	chr20:11035131:T:A	1.34412e-05	-1.09928e-10	-0.831197
11035566	chr20:11035566:T:C	0.000482242	2.74892	-2.28909e-10
11035651	chr20:11035651:T:TGTG	3.70316e-06	-1.54577	-0.57457
11036318	chr20:11036318:C:T	1.24162e-05	-1.09928e-10	-0.910523
11036557	chr20:11036557:T:C	1.11582e-05	-1.09928e-10	-1.01735
11037064	chr20:11037064:G:A	9.82819e-06	-1.09928e-10	-1.14427
11037148	chr20:11037148:T:G	7.67534e-06	-1.32315	-0.0683655
11037318	chr20:11037318:A:G	1.75166e-05	-1.09928e-10	-0.566377
11037333	chr20:11037333:C:T	2.9336e-06	-1.56076	-0.792535
11037978	chr20:11037978:G:A	2.85513e-06	-1.26045	-1.11996
11038024	chr20:11038024:T:C	3.37923e-06	-1.52244	-0.689433
11038600	chr20:11038600:A:G	1.07727e-05	-1.09928e-10	-1.05251
11038907	chr20:11038907:C:T	0.000103211	-1.09928e-10	1.20725
11039200	chr20:11039200:A:G	1.36944e-05	-1.09928e-10	-0.812536
11039726	chr20:11039726:A:G	7.99454e-06	-1.35077	-2.28909e-10
11040078	chr20:11040078:C:G	1.12039e-05	-0.922876	-0.0903905
11040450	chr20:11040450:A:G	2.25491e-06	-1.52685	-1.08957
11040474	chr20:11040474:G:A	7.50127e-05	0.888132	-2.28909e-10
11040635	chr20:11040635:T:C	9.7571e-05	-1.09928e-10	1.15106
11040862	chr20:11040862:T:C	8.41136e-05	-1.09928e-10	1.00264
11040995	chr20:11040995:A:G	4.31917e-06	-1.00779	-0.958672
11041269	chr20:11041269:C:T	1.06379e-05	-1.28767	0.222572
11041340	chr20:11041340:T:C	9.08192e-05	-1.09928e-10	1.07935
11041410	chr20:11041410:A:G	9.08192e-05	-1.09928e-10	1.07935
11041436	chr20:11041436:T:C	5.03628e-06	-0.733069	-1.07979
11041478	chr20:11041478:AGAG:A	2.32726e-06	-1.56089	-1.02395
11041582	chr20:11041582:C:T	9.08192e-05	-1.09928e-10	1.07935
11041695	chr20:11041695:C:T	1.01772e-05	-1.22255	0.113171
11041763	chr20:11041763:G:A	4.15658e-06	-1.18607	-0.81876
11041813	chr20:11041813:C:T	9.09112e-05	-1.09928e-10	1.08036
11041844	chr20:11041844:G:T	2.9141e-06	-1.56094	-0.799019
11041880	chr20:11041880:A:G	5.96398e-05	-1.09928e-10	0.658797
11041941	chr20:11041941:A:G	9.81964e-06	-1.09928e-10	-1.14514
11042225	chr20:11042225:C:T	6.29749e-06	-0.467376	-1.122
11042388	chr20:11042388:A:G	8.72513e-05	-1.09928e-10	1.03927
11042478	chr20:11042478:T:C	8.60519e-05	-1.09928e-10	1.02543
11042698	chr20:11042698:G:A	5.10331e-05	-1.09928e-10	0.50295
11042905	chr20:11042905:A:C	3.29371e-06	-1.55458	-0.682934
11043058	chr20:11043058:G:A	1.00715e-05	-1.09928e-10	-1.11982
11043492	chr20:11043492:TA:T	3.09212e-06	-1.55447	-0.746193
11043557	chr20:11043557:A:G	8.89986e-05	-1.09928e-10	1.0591
11043877	chr20:11043877:T:A	3.72072e-05	0.186977	-2.28909e-10
11044265	chr20:11044265:G:A	9.37322e-05	-1.09928e-10	1.11092
11044409	chr20:11044409:G:A	9.32993e-05	-1.09928e-10	1.10629
11045360	chr20:11045360:G:A	2.12812e-06	-1.51649	-1.15779
11045390	chr20:11045390:A:G	2.45607e-06	-1.56022	-0.970737
11045660	chr20:11045660:G:A	8.7612e-06	-1.25919	-2.28909e-10
11045877	chr20:11045877:T:A	1.00715e-05	-1.09928e-10	-1.11982
11046395	chr20:11046395:C:T	0.000107801	-1.09928e-10	1.25076
11046439	chr20:11046439:C:T	2.21591e-05	-1.09928e-10	-0.331278
11046854	chr20:11046854:C:CA	9.89429e-06	-1.09928e-10	-1.13757
11046870	chr20:11046870:T:C	4.64364e-06	-1.22059	-0.673439
11046962	chr20:11046962:G:A	1.10794e-05	-1.09928e-10	-1.02444
11047102	chr20:11047102:C:T	3.84678e-06	-1.13015	-0.952137
11047405	chr20:11047405:G:A	9.74134e-05	-1.09928e-10	1.14944
11048057	chr20:11048057:G:A	6.59881e-06	-0.397745	-1.14489
11048398	chr20:11048398:C:T	7.25315e-06	-0.323805	-1.12428
11048445	chr20:11048445:A:G	9.87473e-06	-1.09928e-10	-1.13955
11048466	chr20:11048466:T:C	1.18312e-05	-1.09928e-10	-0.958783
11048504	chr20:11048504:T:TTTCTTCCCC	9.88107e-06	-1.09928e-10	-1.1389
11048888	chr20:11048888:G:T	6.52568e-05	-1.09928e-10	0.748805
11050021	chr20:11050021:G:A	1.07346e-05	-1.09928e-10	-1.05605
11050136	chr20:11050136:C:T	7.62363e-06	-1.39827	-2.28909e-10
11050464	chr20:11050464:G:A	9.83926e-05	-1.09928e-10	1.15944
11050474	chr20:11050474:A:G	2.23239e-06	-1.51119	-1.11527
11050723	chr20:11050723:T:C	3.47141e-06	-1.56026	-0.624709
11050900	chr20:11050900:A:T	9.12524e-05	-1.09928e-10	1.0841
11051230	chr20:11051230:T:C	4.51754e-06	-1.2473	-0.674259
11051533	chr20:11051533:A:G	2.39004e-06	-1.51696	-1.04125
11051613	chr20:11051613:T:C	4.02041e-05	-1.09928e-10	0.264444
11051758	chr20:11051758:A:G	1.29384e-05	-1.09928e-10	-0.869326
11051786	chr20:11051786:C:T	9.26768e-05	-1.09928e-10	1.09959
11051796	chr20:11051796:T:A	9.68033e-05	-1.09928e-10	1.14316
11051860	chr20:11051860:T:C	6.47963e-06	-1.56086	-2.28909e-10
11051897	chr20:11051897:T:A	5.07782e-06	-1.54458	-0.260061
11052139	chr20:11052139:T:C	2.11782e-06	-1.53813	-1.14101
11052158	chr20:11052158:T:C	9.76083e-05	-1.09928e-10	1.15144
11052398	chr20:11052398:G:A	1.04155e-05	-1.09928e-10	-1.08623
11052746	chr20:11052746:G:A	6.76687e-06	-0.54284	-0.974647
11052748	chr20:11052748:A:G	9.87603e-06	-1.09928e-10	-1.13941
11053639	chr20:11053639:G:A	6.64435e-06	-1.53576	-2.28909e-10
11055085	chr20:11055085:T:C	3.74397e-06	-0.958105	-1.15127
11055133	chr20:11055133:A:T	1.30081e-05	-0.706455	-0.157495
11055590	chr20:11055590:T:C	8.62084e-06	-1.27534	-2.28909e-10
11055854	chr20:11055854:G:A	9.44143e-06	-1.18442	-2.28909e-10
11056175	chr20:11056175:G:A	3.17616e-05	-1.09928e-10	0.0287341
11056199	chr20:11056199:A:C	1.05387e-05	-1.09928e-10	-1.07447
11056506	chr20:11056506:T:C	1.83512e-05	-1.43224	0.912413
11056575	chr20:11056575:G:A	1.19732e-05	-1.09928e-10	-0.946854
11056613	chr20:11056613:C:T	4.56552e-06	-1.2008	-0.710193
11057284	chr20:11057284:A:G	2.31552e-05	-0.287305	-2.28909e-10
11057391	chr20:11057391:A:G	1.23085e-05	-0.896402	-0.0228355
11057493	chr20:11057493:G:A	1.01837e-05	-1.09928e-10	-1.10874
11057736	chr20:11057736:C:T	1.03748e-05	-1.09928e-10	-1.09014
11057752	chr20:11057752:A:T	5.49354e-05	-1.09928e-10	0.576633
11057886	chr20:11057886:T:G	5.24999e-05	-1.09928e-10	0.531287
11058149	chr20:11058149:G:A	1.00104e-05	-1.09928e-10	-1.1259
11058227	chr20:11058227:C:T	6.61325e-06	-1.54045	-2.28909e-10
11058380	chr20:11058380:G:T	1.04912e-05	-1.09928e-10	-1.07899
11058721	chr20:11058721:G:A	1.22039e-05	-1.09928e-10	-0.927766
11058772	chr20:11058772:T:C	1.06262e-05	-1.09928e-10	-1.0662
11059134	chr20:11059134:T:C	1.35497e-05	-1.09928e-10	-0.823162
11059247	chr20:11059247:G:A	9.961e-06	-1.09928e-10	-1.13085
11059354	chr20:11059354:C:T	2.08455e-06	-1.5373	-1.15767
11059759	chr20:11059759:G:A	3.16987e-05	-1.09928e-10	0.0267493
11060066	chr20:11060066:A:C	8.41957e-05	-1.09928e-10	1.00362
11060621	chr20:11060621:T:C	4.91966e-06	-1.07709	-0.759191
11061171	chr20:11061171:C:A	1.0071e-05	-1.09928e-10	-1.11987
11061507	chr20:11061507:G:A	1.28399e-05	-0.685517	-0.19145
11061627	chr20:11061627:A:C	1.05033e-05	-1.09928e-10	-1.07784
11061680	chr20:11061680:T:C	2.11742e-06	-1.52256	-1.15676
11061919	chr20:11061919:A:G	9.8969e-06	-1.09928e-10	-1.1373
11062056	chr20:11062056:A:G	1.05267e-05	-1.09928e-10	-1.07561
11062458	chr20:11062458:G:A	1.24096e-05	-0.715917	-0.195136
11062706	chr20:11062706:G:A	9.74994e-06	-1.09928e-10	-1.15226
11063225	chr20:11063225:T:C	2.10602e-06	-1.54884	-1.13588
11063516	chr20:11063516:A:G	1.13183e-05	-1.09928e-10	-1.00311
11063518	chr20:11063518:C:A	3.98262e-06	-1.55571	-0.491872
11063801	chr20:11063801:A:G	1.10129e-05	-1.09928e-10	-1.03046
11063941	chr20:11063941:G:A	1.09701e-05	-0.813707	-0.220646
11064266	chr20:11064266:A:G	4.49226e-06	-1.56026	-0.366907
11064572	chr20:11064572:G:GAGCATTTT	2.12543e-06	-1.53079	-1.14476
11064577	chr20:11064577:C:G	2.12933e-06	-1.52884	-1.14487
11064796	chr20:11064796:A:G	1.29839e-05	-1.09928e-10	-0.865812
11065224	chr20:11065224:C:G	9.69721e-06	-1.09928e-10	-1.15769
11065430	chr20:11065430:C:T	9.71444e-06	-1.09928e-10	-1.15591
11065952	chr20:11065952:G:C	1.06181e-05	-1.09928e-10	-1.06696
11065971	chr20:11065971:G:A	3.78805e-06	-0.939887	-1.15779
11066750	chr20:11066750:C:A	6.90337e-06	-0.646161	-0.851353
11066898	chr20:11066898:A:T	1.43483e-05	-1.09928e-10	-0.765893
11066948	chr20:11066948:T:C	2.45033e-06	-1.45232	-1.08098
11068351	chr20:11068351:G:T	8.14492e-06	-1.33213	-2.28909e-10
11068387	chr20:11068387:C:T	2.84015e-06	-1.55925	-0.826419
11068403	chr20:11068403:A:T	2.23056e-05	-0.277419	-0.0472676
11068751	chr20:11068751:A:C	1.05599e-05	-1.09928e-10	-1.07246
11068957	chr20:11068957:C:T	2.69179e-06	-1.56094	-0.878372
11069042	chr20:11069042:A:G	2.49429e-05	-1.09928e-10	-0.212935
11070407	chr20:11070407:C:T	1.088e-05	-1.09928e-10	-1.04259
11070534	chr20:11070534:G:A	1.33991e-05	-1.09928e-10	-0.834338
11070811	chr20:11070811:T:G	2.24476e-06	-1.46278	-1.15814
11071242	chr20:11071242:T:C	7.48095e-06	-1.41717	-2.28909e-10
11071413	chr20:11071413:C:A	2.70199e-06	-1.28095	-1.15458
11071656	chr20:11071656:A:T	1.35887e-05	-1.09928e-10	-0.820284
11072008	chr20:11072008:T:G	3.34532e-06	-1.19159	-1.03037
11072242	chr20:11072242:G:T	3.40396e-06	-1.06021	-1.14437
11072381	chr20:11072381:G:T	4.4394e-06	-0.781075	-1.15793
11072510	chr20:11072510:C:A	2.08961e-06	-1.5583	-1.13425
11072759	chr20:11072759:G:A	6.7084e-06	-1.42318	-0.102983
11072871	chr20:11072871:T:C	5.83004e-06	-1.45355	-0.212954
11073190	chr20:11073190:C:T	2.12545e-06	-1.56021	-1.11533
11073253	chr20:11073253:A:G	2.07089e-06	-1.55847	-1.14307
11073548	chr20:11073548:A:G	6.1657e-06	-1.39467	-0.215855
11073905	chr20:11073905:G:A	5.46496e-06	-0.661631	-1.06954
11074033	chr20:11074033:AG:A	9.85635e-06	-1.0769	-0.0645071
11074221	chr20:11074221:C:T	1.37133e-05	-0.173227	-0.637933
11074244	chr20:11074244:G:A	1.30477e-05	-0.205836	-0.655074
11074309	chr20:11074309:A:G	5.62353e-06	-0.63626	-1.06631
11074358	chr20:11074358:G:A	2.45176e-05	0.403242	-0.633376
11074405	chr20:11074405:A:G	2.42298e-05	-0.237615	-0.00432777
11074518	chr20:11074518:G:A	9.96235e-06	-1.09928e-10	-1.13071
11075039	chr20:11075039:T:A	9.79197e-06	-1.09928e-10	-1.14796
11075196	chr20:11075196:A:C	2.51799e-06	-1.42885	-1.07722
11075450	chr20:11075450:C:A	3.06278e-06	-1.15597	-1.15423
11075483	chr20:11075483:A:G	1.73437e-05	-0.187729	-0.388569
11075820	chr20:11075820:C:T	7.45537e-06	-0.536682	-0.883908
11075965	chr20:11075965:G:A	1.01929e-05	-1.09928e-10	-1.10784
11075969	chr20:11075969:C:T	2.29782e-05	0.398692	-0.693669
11076312	chr20:11076312:G:A	2.43707e-05	-0.230756	-0.00538687
11076486	chr20:11076486:T:C	1.4346e-05	-1.09928e-10	-0.766055
11076779	chr20:11076779:C:A	6.6984e-06	-1.43678	-0.0908799
11076894	chr20:11076894:C:T	3.10318e-06	-1.15674	-1.14035
11076925	chr20:11076925:CTTTACGA:C	1.48554e-05	-0.731162	-2.28909e-10
11077109	chr20:11077109:CAT:C	1.06272e-05	-1.09928e-10	-1.06611
11077126	chr20:11077126:G:A	2.37715e-06	-1.40731	-1.15631
11077424	chr20:11077424:A:G	3.01226e-06	-1.17548	-1.15135
11077541	chr20:11077541:G:T	2.34268e-05	-0.256026	-0.0196179
11077663	chr20:11077663:G:A	2.21017e-06	-1.48426	-1.1522
11077736	chr20:11077736:G:A	2.08951e-05	-1.09928e-10	-0.390013
11078130	chr20:11078130:C:T	5.01717e-06	-1.3334	-0.48326
11078232	chr20:11078232:C:T	5.86679e-06	-1.41377	-0.246451
11078455	chr20:11078455:C:T	4.82541e-06	-1.34225	-0.513381
11078488	chr20:11078488:AGAG:A	4.09765e-05	-1.09928e-10	0.283473
11078882	chr20:11078882:TTGGGG:T	2.77127e-05	-0.119597	0.0119619
11079089	chr20:11079089:C:T	7.52298e-06	-1.36335	-0.0482163
11079225	chr20:11079225:A:G	2.57318e-06	-1.54359	-0.940788
11079278	chr20:11079278:T:C	1.58015e-05	-1.09928e-10	-0.669419
11079981	chr20:11079981:G:T	2.1805e-06	-1.49315	-1.15682
11080236	chr20:11080236:G:A	7.48152e-06	-1.3697	-0.0473942
11080277	chr20:11080277:G:A	2.27817e-06	-1.5131	-1.09305
11080497	chr20:11080497:T:C	4.38476e-06	-0.815684	-1.13571
11081288	chr20:11081288:C:T	1.41706e-05	-1.09928e-10	-0.778357
11081482	chr20:11081482:C:T	9.02224e-06	-0.997901	-0.231931
11081506	chr20:11081506:G:A	1.14053e-05	-1.09928e-10	-0.995449
11081549	chr20:11081549:G:A	8.17018e-06	-1.32903	-2.28909e-10
11081612	chr20:11081612:G:T	9.73179e-06	-1.09928e-10	-1.15413
11081799	chr20:11081799:A:G	1.25656e-05	-1.09928e-10	-0.898561
11081865	chr20:11081865:C:G	1.05374e-05	-1.09928e-10	-1.0746
11081895	chr20:11081895:C:T	1.28622e-05	-1.09928e-10	-0.875233
11081999	chr20:11081999:T:C	9.76583e-06	-1.09928e-10	-1.15064
11082558	chr20:11082558:G:A	1.2099e-05	-1.09928e-10	-0.936398
11082650	chr20:11082650:T:G	1.04271e-05	-1.09928e-10	-1.08511
11082748	chr20:11082748:G:T	1.00006e-05	-1.09928e-10	-1.12688
11082803	chr20:11082803:A:C	1.02866e-05	-1.09928e-10	-1.09868
11082829	chr20:11082829:G:A	2.12866e-06	-1.51818	-1.15585
11083445	chr20:11083445:G:A	1.07815e-05	-1.09928e-10	-1.05169
11083589	chr20:11083589:A:G	3.08878e-06	-1.1919	-1.10985
11083655	chr20:11083655:A:G	1.07826e-05	-1.09928e-10	-1.05159
11083757	chr20:11083757:T:C	1.23407e-05	-1.09928e-10	-0.916623
11084040	chr20:11084040:T:C	1.28241e-05	-1.09928e-10	-0.878199
11084339	chr20:11084339:C:T	1.75808e-05	-1.09928e-10	-0.562718
11084583	chr20:11084583:G:A	1.34133e-05	-1.09928e-10	-0.83328
11084796	chr20:11084796:T:C	1.28842e-05	-1.09928e-10	-0.873526
11085682	chr20:11085682:A:T	1.09594e-05	-1.09928e-10	-1.03533
11085778	chr20:11085778:A:T	1.34729e-05	-1.09928e-10	-0.828846
11086138	chr20:11086138:G:A	9.96476e-06	-1.09928e-10	-1.13047
11086471	chr20:11086471:T:G	5.01056e-06	-1.12886	-0.689118
11086603	chr20:11086603:C:T	1.64378e-05	-1.09928e-10	-0.629941
11086712	chr20:11086712:G:A	7.62858e-06	-1.39762	-2.28909e-10
11087060	chr20:11087060:C:T	1.06537e-05	-1.09928e-10	-1.06362
11087191	chr20:11087191:G:A	4.28565e-06	-0.831627	-1.14263
11087269	chr20:11087269:C:G	1.18157e-05	-1.09928e-10	-0.9601
11087607	chr20:11087607:T:G	1.29172e-05	-1.09928e-10	-0.870965
11087618	chr20:11087618:G:A	1.05488e-05	-1.09928e-10	-1.07351
11087937	chr20:11087937:C:T	1.15732e-05	-1.09928e-10	-0.980833
11087943	chr20:11087943:C:T	4.0358e-06	-0.876338	-1.15798
11088602	chr20:11088602:A:G	5.64677e-06	-0.753895	-0.944546
11088808	chr20:11088808:T:C	8.87163e-06	-1.24667	-2.28909e-10
11088821	chr20:11088821:T:C	5.02279e-06	-1.05874	-0.7568
11088887	chr20:11088887:A:G	2.2082e-05	0.662	-0.996761
11089132	chr20:11089132:C:T	1.19738e-05	-1.09928e-10	-0.946806
11089136	chr20:11089136:T:A	3.90758e-06	-0.910491	-1.15612
11090122	chr20:11090122:T:A	2.22458e-05	-1.09928e-10	-0.327371
11090243	chr20:11090243:A:G	6.84751e-06	-0.441064	-1.06458
11090276	chr20:11090276:T:C	3.52815e-06	-1.41349	-0.755257
11090406	chr20:11090406:C:T	1.25654e-05	-1.09928e-10	-0.898582
11090407	chr20:11090407:A:G	5.21881e-06	-0.691357	-1.0859
11090754	chr20:11090754:A:G	1.02041e-05	-1.09928e-10	-1.10673
11091370	chr20:11091370:G:A	1.12535e-05	-1.09928e-10	-1.00884
11091521	chr20:11091521:C:T	1.56973e-05	-1.09928e-10	-0.676035
11091624	chr20:11091624:C:A	4.53593e-06	-0.781487	-1.13601
11092137	chr20:11092137:T:C	6.2427e-06	-0.877579	-0.720533
11092741	chr20:11092741:A:G	4.13454e-06	-1.00248	-1.00767
11092840	chr20:11092840:A:C	1.09134e-05	-1.09928e-10	-1.03954
11092985	chr20:11092985:A:G	5.64425e-06	-1.06415	-0.634736
11093288	chr20:11093288:T:C	5.90687e-06	-0.881937	-0.771471
11093342	chr20:11093342:G:A	1.5539e-05	-1.09928e-10	-0.68617
11093564	chr20:11093564:C:T	4.09893e-06	-0.935548	-1.08325
11093989	chr20:11093989:T:C	1.00902e-05	-1.09928e-10	-1.11796
11094012	chr20:11094012:C:T	9.80972e-06	-1.09928e-10	-1.14615
11094109	chr20:11094109:C:T	3.56419e-06	-1.00259	-1.15599
11094262	chr20:11094262:A:C	6.50754e-06	-1.55656	-2.28909e-10
11094535	chr20:11094535:A:T	3.67936e-06	-0.969089	-1.1577
11094797	chr20:11094797:C:G	1.21813e-05	-1.09928e-10	-0.929627
11094954	chr20:11094954:C:G	7.48231e-06	-1.41698	-2.28909e-10
11095015	chr20:11095015:C:T	1.16971e-05	-1.09928e-10	-0.970183
11095523	chr20:11095523:A:G	5.59123e-06	-0.769547	-0.938779
11095665	chr20:11095665:T:G	1.09156e-05	-1.09928e-10	-1.03933
11095814	chr20:11095814:G:A	1.02497e-05	-1.09928e-10	-1.10227
11096631	chr20:11096631:G:T	7.43794e-06	-1.42293	-2.28909e-10
11097060	chr20:11097060:C:G	4.80738e-06	-1.08018	-0.779193
11097089	chr20:11097089:C:T	1.6967e-05	-1.09928e-10	-0.598255
11097473	chr20:11097473:G:T	1.64277e-05	-1.09928e-10	-0.630557
11097606	chr20:11097606:G:A	4.86641e-06	-0.808236	-1.03893
11097887	chr20:11097887:T:C	1.68199e-05	-1.09928e-10	-0.606959
11097964	chr20:11097964:C:T	4.75933e-05	0.488436	-0.055269
11098111	chr20:11098111:A:G	1.23392e-05	-1.09928e-10	-0.916743
11098557	chr20:11098557:G:A	1.81713e-05	0.488233	-1.01791
11098629	chr20:11098629:G:A	1.58825e-05	-1.09928e-10	-0.66431
11098747	chr20:11098747:C:T	2.37914e-05	0.833509	-1.09371
11098831	chr20:11098831:C:T	5.46275e-06	-0.85478	-0.876793
11099048	chr20:11099048:A:G	1.34944e-05	-1.09928e-10	-0.82725
11099091	chr20:11099091:A:G	1.22792e-05	0.236528	-1.15814
11099129	chr20:11099129:G:T	1.00902e-05	-1.09928e-10	-1.11796
11099629	chr20:11099629:T:C	9.85454e-06	-1.09928e-10	-1.14159
11099660	chr20:11099660:T:G	1.65061e-05	-1.09928e-10	-0.625793
11099743	chr20:11099743:G:A	1.19147e-05	-1.09928e-10	-0.951753
11099912	chr20:11099912:T:C	1.01182e-05	-1.09928e-10	-1.11519
11100086	chr20:11100086:G:A	1.22925e-05	-1.09928e-10	-0.920538
11100272	chr20:11100272:A:G	3.40864e-06	-1.04753	-1.15568
11100444	chr20:11100444:C:T	1.5221e-05	-1.09928e-10	-0.706846
11100586	chr20:11100586:A:C	1.10974e-05	-1.02282	-2.28909e-10
11100932	chr20:11100932:C:G	7.35027e-06	-1.43479	-2.28909e-10
11100959	chr20:11100959:T:A	3.0663e-05	-1.09928e-10	-0.0064689
11100986	chr20:11100986:T:C	1.76419e-05	-1.09928e-10	-0.55925
11101015	chr20:11101015:A:G	7.92308e-06	-0.646505	-0.71324
11101576	chr20:11101576:A:G	6.47943e-06	-1.56089	-2.28909e-10
11101715	chr20:11101715:C:T	1.64446e-05	-1.09928e-10	-0.629527
11102423	chr20:11102423:G:T	1.76372e-05	-1.09928e-10	-0.559513
11102486	chr20:11102486:G:A	7.53354e-06	-1.41016	-2.28909e-10
11102524	chr20:11102524:G:A	9.85244e-06	-1.09928e-10	-1.14181
11102919	chr20:11102919:G:A	1.78766e-05	-1.09928e-10	-0.546032
11103308	chr20:11103308:A:C	3.35489e-05	-1.09928e-10	0.0834775
11103700	chr20:11103700:C:G	3.84535e-05	-1.09928e-10	0.219925
11103786	chr20:11103786:G:A	3.79902e-06	-1.15944	-0.935339
11104123	chr20:11104123:C:T	1.52692e-05	0.453536	-1.15722
11104565	chr20:11104565:A:C	3.22299e-06	-1.10443	-1.15479
11104572	chr20:11104572:G:A	1.11247e-05	-1.09928e-10	-1.02036
11104587	chr20:11104587:C:T	4.20197e-05	-1.09928e-10	0.308614
11104703	chr20:11104703:C:T	1.03469e-05	-1.09928e-10	-1.09283
11104938	chr20:11104938:CCAGGTAACAAACCTGCACA:C	1.28315e-05	-1.09928e-10	-0.877623
11104984	chr20:11104984:G:A	3.12735e-06	-1.13122	-1.15812
11105168	chr20:11105168:T:C	1.34819e-05	-1.09928e-10	-0.82818
11105424	chr20:11105424:G:A	1.09335e-05	-1.09928e-10	-1.03769
11105456	chr20:11105456:T:A	1.13151e-05	-1.09928e-10	-1.00339
11105982	chr20:11105982:A:G	3.01006e-06	-1.2715	-1.05607
11106192	chr20:11106192:A:C	1.14414e-05	-1.09928e-10	-0.992284
11106201	chr20:11106201:G:C	1.3323e-05	-1.09928e-10	-0.840032
11106438	chr20:11106438:C:A	1.86423e-05	-1.09928e-10	-0.504091
11106484	chr20:11106484:A:G	2.92922e-06	-1.20772	-1.14707
11106488	chr20:11106488:G:A	2.93789e-06	-1.19887	-1.15296
11106526	chr20:11106526:C:T	1.08679e-05	-1.04371	-2.28909e-10
11106575	chr20:11106575:A:G	3.44083e-06	-1.04497	-1.14884
11106648	chr20:11106648:A:G	1.8223e-05	-1.09928e-10	-0.526841
11106697	chr20:11106697:T:C	1.10913e-05	-1.09928e-10	-1.02336
11106906	chr20:11106906:C:T	2.22656e-06	-1.50948	-1.11959
11107285	chr20:11107285:T:C	3.36231e-05	-1.09928e-10	0.0856896
11108315	chr20:11108315:C:T	1.91097e-05	-1.09928e-10	-0.479329
11108490	chr20:11108490:C:G	1.50821e-05	-1.09928e-10	-0.716016
11108498	chr20:11108498:A:G	1.50903e-05	-1.09928e-10	-0.715475
11108949	chr20:11108949:C:T	2.31761e-05	-0.286402	-2.28909e-10
11109039	chr20:11109039:G:T	1.14849e-05	-1.09928e-10	-0.988492
11109279	chr20:11109279:T:A	2.34669e-06	-1.50839	-1.06813
11109323	chr20:11109323:T:C	1.40057e-05	-1.09928e-10	-0.790062
11109424	chr20:11109424:C:A	1.16646e-05	-1.43361	0.460647
11109717	chr20:11109717:T:C	2.53344e-05	-1.09928e-10	-0.197363
11109904	chr20:11109904:C:A	7.58956e-06	-1.4458	0.043052
11110009	chr20:11110009:C:T	4.29187e-06	-1.51048	-0.462325
11110541	chr20:11110541:A:G	8.14982e-06	-1.40176	0.0702258
11110686	chr20:11110686:A:G	6.74789e-06	-1.5203	-2.28909e-10
11110810	chr20:11110810:C:T	9.6115e-06	-1.45439	0.287822
11110833	chr20:11110833:C:T	1.48885e-05	-1.09928e-10	-0.728934
11111087	chr20:11111087:T:C	1.2618e-05	-1.09928e-10	-0.894401
11111192	chr20:11111192:A:G	1.15335e-05	-0.555395	-0.428877
11111321	chr20:11111321:A:AC	1.36437e-05	-1.09928e-10	-0.816246
11111342	chr20:11111342:T:C	1.36978e-05	-1.09928e-10	-0.812289
11111396	chr20:11111396:T:C	4.46674e-05	0.725016	-0.355296
11111417	chr20:11111417:A:G	1.30331e-05	-1.09928e-10	-0.862034
11111448	chr20:11111448:C:T	1.36978e-05	-1.09928e-10	-0.812289
11111557	chr20:11111557:G:A	1.32226e-05	-1.09928e-10	-0.847598
11111594	chr20:11111594:T:C	1.19678e-05	-0.467342	-0.479962
11111600	chr20:11111600:T:G	3.23891e-06	-1.11294	-1.14135
11112182	chr20:11112182:TA:T	1.00997e-05	-1.09928e-10	-1.11702
11112396	chr20:11112396:A:T	1.78775e-05	-1.09928e-10	-0.545983
11112789	chr20:11112789:G:GAGAGA	1.32081e-05	-1.09928e-10	-0.848696
11112903	chr20:11112903:C:T	1.03851e-05	-1.09928e-10	-1.08915
11112974	chr20:11112974:T:C	1.04013e-05	-1.09928e-10	-1.08759
11113036	chr20:11113036:A:G	1.03384e-05	-1.09928e-10	-1.09366
11113218	chr20:11113218:G:A	2.1069e-06	-1.55184	-1.13247
11113225	chr20:11113225:C:A	3.67916e-05	0.175745	-2.28909e-10
11113339	chr20:11113339:A:G	6.84017e-06	-1.50671	-2.28909e-10
11113448	chr20:11113448:A:G	2.78611e-06	-1.48141	-0.923466
11113787	chr20:11113787:T:A	1.05194e-05	-1.09928e-10	-1.0763
11113861	chr20:11113861:G:A	2.17976e-06	-1.55907	-1.09124
11114382	chr20:11114382:G:A	1.00592e-05	-1.09928e-10	-1.12104
11115092	chr20:11115092:T:C	2.56387e-06	-1.54102	-0.946987
11115884	chr20:11115884:T:C	6.6505e-06	-1.53483	-2.28909e-10
11116022	chr20:11116022:G:A	2.4501e-05	-0.230811	-2.28909e-10
11116146	chr20:11116146:G:A	1.15238e-05	-1.09928e-10	-0.985109
11116217	chr20:11116217:G:C	1.40437e-05	-1.09928e-10	-0.78735
11116411	chr20:11116411:A:G	1.13365e-05	-1.09928e-10	-1.0015
11116413	chr20:11116413:A:G	1.06384e-05	-1.09928e-10	-1.06505
11116439	chr20:11116439:T:A	1.79285e-05	-1.09928e-10	-0.543136
11116507	chr20:11116507:T:C	1.00459e-05	-1.12236	-2.28909e-10
11116521	chr20:11116521:T:A	1.00659e-05	-1.12037	-2.28909e-10
11116541	chr20:11116541:G:A	9.70242e-06	-1.15715	-2.28909e-10
11116710	chr20:11116710:C:T	1.2147e-05	-1.09928e-10	-0.932442
11116794	chr20:11116794:T:C	2.16373e-06	-1.56094	-1.09675
11116874	chr20:11116874:T:C	9.79416e-06	-1.09928e-10	-1.14774
11116999	chr20:11116999:C:T	1.67059e-05	-1.09928e-10	-0.613763
11117191	chr20:11117191:A:G	2.70889e-06	-1.32789	-1.10509
11117197	chr20:11117197:C:G	1.21553e-05	-1.09928e-10	-0.931761
11117372	chr20:11117372:A:G	1.1465e-05	-1.09928e-10	-0.99023
11117412	chr20:11117412:T:A	2.32161e-06	-1.54293	-1.04434
11117419	chr20:11117419:G:A	2.34617e-06	-1.54622	-1.03052
11117506	chr20:11117506:C:T	1.25838e-05	-1.09928e-10	-0.897118
11117587	chr20:11117587:G:A	2.68171e-06	-1.55904	-0.884027
11117896	chr20:11117896:A:T	1.78189e-05	-1.09928e-10	-0.549267
11118124	chr20:11118124:A:G	1.31515e-05	-1.09928e-10	-0.852992
11118420	chr20:11118420:T:C	1.60017e-05	-1.09928e-10	-0.656833
11118739	chr20:11118739:T:C	6.98593e-06	-1.48563	-2.28909e-10
11118955	chr20:11118955:T:A	1.47329e-05	-1.09928e-10	-0.739439
11119285	chr20:11119285:A:G	2.63542e-06	-1.49499	-0.965496
11120057	chr20:11120057:GAGAA:G	2.27564e-05	-1.09928e-10	-0.304679
11120074	chr20:11120074:A:T	3.21879e-06	-1.55795	-0.702567
11120399	chr20:11120399:C:T	1.16242e-05	-1.09928e-10	-0.976433
11120462	chr20:11120462:G:T	1.90009e-05	-0.485036	-2.28909e-10
11120592	chr20:11120592:A:G	1.1574e-05	-1.09928e-10	-0.980768
11120741	chr20:11120741:A:G	6.64937e-06	-1.535	-2.28909e-10
11120972	chr20:11120972:A:C	9.70312e-06	-1.09928e-10	-1.15708
11121061	chr20:11121061:C:T	5.86708e-05	-1.09928e-10	0.642418
11121066	chr20:11121066:T:C	2.49831e-06	-1.54183	-0.972078
11121235	chr20:11121235:T:A	3.94338e-05	-1.09928e-10	0.245098
11121407	chr20:11121407:A:G	1.36098e-05	-0.818737	-2.28909e-10
11121454	chr20:11121454:G:A	9.82938e-06	-1.09928e-10	-1.14415
11121532	chr20:11121532:A:G	3.24734e-06	-1.45302	-0.798673
11121870	chr20:11121870:A:G	1.69407e-05	-1.09928e-10	-0.599807
11122513	chr20:11122513:G:A	2.30815e-06	-1.48707	-1.10601
11122746	chr20:11122746:TAA:T	1.62498e-05	-1.09928e-10	-0.641444
11123096	chr20:11123096:A:T	1.04342e-05	-1.09928e-10	-1.08444
11123356	chr20:11123356:A:T	1.03833e-05	-1.09928e-10	-1.08932
11123358	chr20:11123358:C:A	2.4872e-05	-1.09928e-10	-0.215782
11123370	chr20:11123370:A:T	2.04908e-06	-1.5541	-1.15803
11123382	chr20:11123382:T:A	5.51974e-05	-1.09928e-10	0.581391
11123458	chr20:11123458:C:T	1.38914e-05	-1.09928e-10	-0.798252
11123725	chr20:11123725:G:C	2.30345e-05	-1.09928e-10	-0.292532
11123731	chr20:11123731:A:G	1.59095e-05	-1.09928e-10	-0.662609
11124102	chr20:11124102:G:A	8.51553e-06	-1.28763	-2.28909e-10
11124542	chr20:11124542:T:C	9.70467e-06	-1.09928e-10	-1.15692
11124745	chr20:11124745:G:A	2.54813e-06	-1.54504	-0.949122
11125144	chr20:11125144:G:A	5.9925e-05	-1.09928e-10	0.663568
11125172	chr20:11125172:A:G	2.28842e-05	-1.09928e-10	-0.299077
11125355	chr20:11125355:C:A	1.37124e-05	-1.09928e-10	-0.811228
11125509	chr20:11125509:G:C	2.1729e-05	-1.09928e-10	-0.350876
11125673	chr20:11125673:A:G	1.15514e-05	-1.09928e-10	-0.982717
11126180	chr20:11126180:T:C	1.31528e-05	-1.09928e-10	-0.852889
11126229	chr20:11126229:G:T	1.34627e-05	-1.09928e-10	-0.8296
11126336	chr20:11126336:A:G	1.31453e-05	-1.09928e-10	-0.853463
11126411	chr20:11126411:A:G	1.12393e-05	-1.09928e-10	-1.0101
11126714	chr20:11126714:C:T	4.41106e-05	-1.09928e-10	0.357174
11126730	chr20:11126730:T:G	1.32113e-05	-1.09928e-10	-0.848454
11126738	chr20:11126738:G:A	2.15525e-06	-1.52231	-1.13931
11126873	chr20:11126873:G:A	2.43861e-05	-1.09928e-10	-0.23551
11127183	chr20:11127183:C:T	1.43737e-05	-1.09928e-10	-0.764125
11127216	chr20:11127216:T:G	1.54821e-05	-1.09928e-10	-0.689838
11127552	chr20:11127552:A:G	2.38928e-05	-0.255949	-2.28909e-10
11128069	chr20:11128069:T:C	1.15466e-05	-1.09928e-10	-0.983137
11128112	chr20:11128112:G:A	2.25154e-05	-1.09928e-10	-0.315324
11128370	chr20:11128370:C:T	1.32093e-05	-1.09928e-10	-0.848601
11128546	chr20:11128546:C:G	1.36851e-05	-1.09928e-10	-0.813219
11128593	chr20:11128593:G:A	1.32794e-05	-1.09928e-10	-0.84331
11128984	chr20:11128984:T:G	1.44748e-05	-1.09928e-10	-0.757114
11129005	chr20:11129005:T:G	2.48472e-06	-1.5505	-0.968863
11129106	chr20:11129106:G:C	1.32606e-05	-1.09928e-10	-0.844727
11129364	chr20:11129364:G:A	8.18009e-06	-1.32782	-2.28909e-10
11129685	chr20:11129685:T:C	1.11751e-05	-1.09928e-10	-1.01583
11129692	chr20:11129692:C:T	2.4905e-06	-1.54358	-0.973463
11130306	chr20:11130306:T:C	2.67972e-06	-1.51743	-0.926382
11130314	chr20:11130314:A:T	2.50766e-06	-1.53935	-0.970823
11130491	chr20:11130491:G:A	1.49304e-05	-1.09928e-10	-0.726125
11130601	chr20:11130601:G:C	1.53893e-05	-1.09928e-10	-0.69585
11130640	chr20:11130640:T:G	1.44197e-05	-1.09928e-10	-0.76093
11130761	chr20:11130761:C:A	2.25066e-05	-1.09928e-10	-0.315715
11131267	chr20:11131267:T:C	2.9598e-05	-1.09928e-10	-0.0418176
11131272	chr20:11131272:G:A	1.52989e-05	-1.09928e-10	-0.701742
11131290	chr20:11131290:G:A	9.78001e-06	-1.09928e-10	-1.14918
11131605	chr20:11131605:A:G	1.79563e-05	-1.09928e-10	-0.541585
11131905	chr20:11131905:A:C	2.95397e-06	-1.42487	-0.921507
11132568	chr20:11132568:T:C	1.78212e-05	-1.09928e-10	-0.549136
11132815	chr20:11132815:C:T	4.49296e-05	-1.09928e-10	0.375572
11133191	chr20:11133191:A:C	2.14806e-06	-1.54488	-1.12008
11133284	chr20:11133284:A:G	1.58843e-05	-1.09928e-10	-0.664195
11133947	chr20:11133947:A:C	1.79563e-05	-1.09928e-10	-0.541585
11134155	chr20:11134155:A:G	2.57666e-06	-1.5142	-0.968831
11134379	chr20:11134379:G:A	1.02449e-05	-1.09928e-10	-1.10274
11134495	chr20:11134495:T:C	9.92213e-06	-1.09928e-10	-1.13476
11134946	chr20:11134946:T:C	6.60629e-06	-1.5415	-2.28909e-10
11134966	chr20:11134966:T:C	1.02892e-05	-1.09928e-10	-1.09843
11135084	chr20:11135084:C:T	2.46904e-06	-1.53292	-0.992778
11135402	chr20:11135402:C:T	1.80177e-05	-1.09928e-10	-0.538168
11135518	chr20:11135518:G:A	1.05714e-05	-1.09928e-10	-1.07137
11135544	chr20:11135544:A:G	3.78328e-06	-1.54376	-0.555174
11136117	chr20:11136117:T:C	2.3307e-06	-1.50606	-1.07729
11136525	chr20:11136525:A:G	3.29025e-06	-1.39897	-0.839596
11137069	chr20:11137069:G:A	1.80586e-05	-1.09928e-10	-0.535901
11137093	chr20:11137093:T:C	8.36156e-06	-1.30588	-2.28909e-10
11137167	chr20:11137167:T:C	2.75244e-06	-1.51941	-0.897626
11137168	chr20:11137168:G:A	1.87176e-05	-1.09928e-10	-0.500061
11137397	chr20:11137397:T:C	2.26568e-06	-1.47968	-1.13197
11137808	chr20:11137808:A:G	3.19312e-06	-1.44673	-0.821799
11138081	chr20:11138081:C:T	1.27402e-05	-1.09928e-10	-0.884762
11138663	chr20:11138663:C:T	2.33341e-06	-1.54237	-1.03983
11139274	chr20:11139274:C:G	4.28845e-06	-0.94532	-1.02828
11139415	chr20:11139415:A:G	1.6064e-05	-1.09928e-10	-0.652942
11139440	chr20:11139440:T:A	2.5427e-06	-1.54386	-0.952434
11139719	chr20:11139719:T:C	2.10589e-06	-1.55381	-1.13098
11140268	chr20:11140268:C:T	2.27161e-06	-1.54037	-1.06866
11140355	chr20:11140355:A:G	2.24674e-06	-1.54736	-1.07269
11140383	chr20:11140383:C:T	2.35587e-06	-1.52649	-1.04612
11140779	chr20:11140779:G:C	3.85222e-06	-1.55562	-0.525252
11140960	chr20:11140960:A:G	2.20171e-06	-1.55578	-1.08451
11141141	chr20:11141141:T:C	1.53686e-05	-1.09928e-10	-0.697202
11141216	chr20:11141216:A:G	1.61545e-05	-1.09928e-10	-0.647326
11141493	chr20:11141493:C:T	1.66331e-05	-1.09928e-10	-0.618128
11141588	chr20:11141588:G:A	1.83826e-05	-1.09928e-10	-0.51812
11141791	chr20:11141791:A:C	2.98367e-06	-1.41651	-0.91986
11141865	chr20:11141865:A:G	1.54043e-05	-1.09928e-10	-0.694877
11141945	chr20:11141945:C:T	6.49163e-06	-1.55901	-2.28909e-10
11142021	chr20:11142021:T:C	2.38393e-06	-1.54044	-1.02033
11142086	chr20:11142086:G:A	2.40127e-05	-1.09928e-10	-0.250941
11142140	chr20:11142140:C:T	4.20304e-06	-1.38776	-0.60596
11142160	chr20:11142160:C:T	2.32518e-06	-1.5448	-1.04093
11142457	chr20:11142457:T:C	2.21019e-06	-1.50223	-1.13422
11142719	chr20:11142719:G:A	1.02686e-05	-1.09928e-10	-1.10044
11143015	chr20:11143015:G:T	2.23961e-06	-1.5579	-1.06532
11143458	chr20:11143458:C:T	1.49791e-05	-1.09928e-10	-0.722867
11143720	chr20:11143720:C:G	2.91781e-06	-1.56034	-0.798349
11144034	chr20:11144034:A:C	2.05686e-06	-1.56087	-1.14748
11144157	chr20:11144157:C:G	2.9878e-06	-1.55104	-0.783944
11144227	chr20:11144227:A:G	1.4816e-05	-1.09928e-10	-0.733821
11144320	chr20:11144320:T:A	1.76297e-05	-1.09928e-10	-0.559941
11144379	chr20:11144379:T:A	1.66668e-05	-1.09928e-10	-0.616107
11144541	chr20:11144541:A:C	2.64865e-06	-1.55661	-0.898863
11144574	chr20:11144574:A:G	2.2318e-05	-1.09928e-10	-0.324132
11144619	chr20:11144619:A:T	1.49194e-05	-1.09928e-10	-0.726865
11144792	chr20:11144792:G:C	3.48073e-06	-1.54635	-0.635932
11145033	chr20:11145033:A:G	1.32858e-05	-1.09928e-10	-0.842832
11145064	chr20:11145064:C:A	1.35313e-05	-1.09928e-10	-0.824521
11145308	chr20:11145308:T:G	9.81489e-06	-1.09928e-10	-1.14562
11145412	chr20:11145412:T:A	3.64391e-06	-1.49671	-0.639762
11145827	chr20:11145827:T:C	1.73926e-05	-1.09928e-10	-0.573482
11145844	chr20:11145844:A:G	2.21873e-06	-1.55053	-1.08206
11146321	chr20:11146321:C:T	3.75639e-06	-1.5393	-0.566767
11146663	chr20:11146663:T:C	1.09375e-05	-1.09928e-10	-1.03733
11146797	chr20:11146797:G:A	1.03219e-05	-1.09928e-10	-1.09525
11147131	chr20:11147131:T:G	3.65385e-06	-1.55365	-0.580094
11147252	chr20:11147252:C:T	3.60447e-06	-1.55239	-0.594958
11147525	chr20:11147525:C:T	3.63232e-06	-1.55469	-0.584958
11147776	chr20:11147776:C:T	2.30538e-06	-1.55358	-1.0407
11147877	chr20:11147877:T:A	1.17201e-05	-1.09928e-10	-0.968217
11147990	chr20:11147990:A:T	1.02278e-05	-1.09928e-10	-1.10441
11148005	chr20:11148005:A:G	3.61291e-06	-1.55853	-0.586484
11148370	chr20:11148370:G:A	9.70521e-06	-1.09928e-10	-1.15686
11148848	chr20:11148848:CTGT:C	9.80044e-06	-1.09928e-10	-1.1471
11149191	chr20:11149191:C:T	1.02272e-05	-1.09928e-10	-1.10447
11149197	chr20:11149197:G:A	4.14245e-06	-1.39052	-0.617721
11149439	chr20:11149439:A:G	3.68075e-06	-1.55635	-0.570056
11149634	chr20:11149634:G:A	2.38748e-05	-1.09928e-10	-0.256704
11150492	chr20:11150492:T:G	2.56829e-06	-1.55041	-0.935875
11150534	chr20:11150534:G:A	3.68069e-06	-1.55308	-0.573343
11150592	chr20:11150592:T:G	9.7301e-06	-1.09928e-10	-1.1543
11150647	chr20:11150647:C:T	1.16923e-05	-1.09928e-10	-0.970592
11150666	chr20:11150666:C:T	1.07429e-05	-1.09928e-10	-1.05528
11150951	chr20:11150951:T:C	3.52572e-06	-1.56032	-0.609118
11151129	chr20:11151129:G:A	1.07184e-05	-1.09928e-10	-1.05756
11151216	chr20:11151216:G:A	2.94293e-06	-1.55597	-0.794155
11151264	chr20:11151264:G:A	1.94512e-05	-1.09928e-10	-0.461617
11151663	chr20:11151663:C:T	3.58586e-06	-1.54665	-0.60588
11151706	chr20:11151706:C:T	4.73196e-06	-1.54904	-0.326142
11151953	chr20:11151953:C:T	1.26705e-05	-1.09928e-10	-0.890248
11152112	chr20:11152112:A:T	1.01993e-05	-1.09928e-10	-1.10721
11152136	chr20:11152136:T:C	1.12246e-05	-1.09928e-10	-1.01142
11152406	chr20:11152406:G:A	1.62385e-05	-1.09928e-10	-0.642142
11152661	chr20:11152661:G:C	3.3088e-06	-1.53963	-0.693314
11152700	chr20:11152700:G:A	1.14425e-05	-1.09928e-10	-0.992191
11153194	chr20:11153194:T:G	1.15157e-05	-1.09928e-10	-0.985812
11153357	chr20:11153357:C:T	3.32027e-06	-1.5355	-0.69398
11153879	chr20:11153879:T:C	2.95846e-05	-1.09928e-10	-0.0422699
11153899	chr20:11153899:T:C	9.8689e-06	-1.09928e-10	-1.14014
11154259	chr20:11154259:C:T	2.07065e-06	-1.55086	-1.15081
11154567	chr20:11154567:T:A	6.57508e-06	-1.54624	-2.28909e-10
11154701	chr20:11154701:G:A	4.04968e-05	-1.09928e-10	0.271698
11154869	chr20:11154869:T:C	1.53471e-05	-1.09928e-10	-0.698597
11155074	chr20:11155074:A:T	1.32121e-05	-1.09928e-10	-0.848394
11155190	chr20:11155190:G:A	1.30134e-05	-1.09928e-10	-0.863544
11155426	chr20:11155426:T:A	2.4145e-06	-1.54736	-1.00068
11155893	chr20:11155893:T:C	1.51798e-05	-1.09928e-10	-0.709558
11155951	chr20:11155951:T:C	1.36103e-05	-1.09928e-10	-0.818701
11156166	chr20:11156166:G:A	3.29004e-06	-1.53073	-0.707898
11156206	chr20:11156206:C:T	2.61123e-06	-1.54159	-0.928114
11156245	chr20:11156245:T:G	1.60244e-05	-1.09928e-10	-0.655415
11156344	chr20:11156344:A:C	1.12797e-05	-1.09928e-10	-1.00652
11156859	chr20:11156859:A:T	1.09823e-05	-1.09928e-10	-1.03324
11156863	chr20:11156863:G:A	1.74258e-05	-1.09928e-10	-0.571573
11157071	chr20:11157071:T:G	2.39368e-06	-1.53864	-1.01806
11157148	chr20:11157148:A:T	3.7911e-06	-1.51761	-0.579255
11157389	chr20:11157389:G:A	7.21794e-06	-1.45296	-2.28909e-10
11157581	chr20:11157581:A:G	2.98162e-06	-1.56092	-0.776138
11157689	chr20:11157689:T:C	1.19351e-05	-1.09928e-10	-0.950044
11157712	chr20:11157712:C:T	1.04862e-05	-1.09928e-10	-1.07947
11157771	chr20:11157771:T:C	1.15631e-05	-1.09928e-10	-0.981707
11158013	chr20:11158013:A:G	1.09764e-05	-1.03378	-2.28909e-10
11158549	chr20:11158549:A:C	1.17632e-05	-1.09928e-10	-0.96455
11158632	chr20:11158632:T:C	7.24789e-06	-1.37075	-0.0780652
11158633	chr20:11158633:G:A	1.1483e-05	-1.09928e-10	-0.988659
11158765	chr20:11158765:A:G	1.41631e-05	-1.09928e-10	-0.778886
11159106	chr20:11159106:G:C	9.94703e-06	-1.09928e-10	-1.13225
11159133	chr20:11159133:T:C	1.41872e-05	-1.09928e-10	-0.777184
11159414	chr20:11159414:A:G	2.45321e-05	-1.09928e-10	-0.229542
11159665	chr20:11159665:GCA:G	1.05484e-05	-1.09928e-10	-1.07355
11159829	chr20:11159829:C:T	6.4807e-06	-1.5607	-2.28909e-10
11160432	chr20:11160432:A:G	1.05511e-05	-1.09928e-10	-1.07329
11160527	chr20:11160527:G:A	1.37158e-05	-1.09928e-10	-0.810977
11160605	chr20:11160605:G:C	7.54827e-06	-1.40821	-2.28909e-10
11161106	chr20:11161106:A:G	1.93841e-05	-0.465072	-2.28909e-10
11161184	chr20:11161184:C:T	3.47343e-05	-1.09928e-10	0.118201
11161335	chr20:11161335:G:A	0.000170805	-1.09928e-10	1.711
11161447	chr20:11161447:G:A	3.16471e-06	-1.19366	-1.0838
11161664	chr20:11161664:A:T	1.31034e-05	-1.09928e-10	-0.856653
11161755	chr20:11161755:T:TGTC	1.09629e-05	-1.09928e-10	-1.03501
11161999	chr20:11161999:A:G	9.69593e-06	-1.09928e-10	-1.15782
11162212	chr20:11162212:T:C	3.33117e-05	-1.09928e-10	0.0763822
11162385	chr20:11162385:T:G	1.39571e-05	-1.09928e-10	-0.793538
11163007	chr20:11163007:CTT:C	3.46589e-06	-1.03678	-1.14977
11163084	chr20:11163084:A:G	8.41466e-06	-1.29955	-2.28909e-10
11163354	chr20:11163354:CT:C	7.80725e-06	-1.37447	-2.28909e-10
11163375	chr20:11163375:A:G	1.15231e-05	-1.09928e-10	-0.985175
11163690	chr20:11163690:G:A	9.57103e-06	-1.50091	0.330125
11163812	chr20:11163812:G:A	1.73837e-05	-1.09928e-10	-0.573994
11163836	chr20:11163836:T:C	9.08772e-06	-1.55666	0.334055
11163899	chr20:11163899:C:T	2.05059e-05	-1.09928e-10	-0.40881
11164287	chr20:11164287:T:G	1.36363e-05	-1.09928e-10	-0.816786
11164316	chr20:11164316:T:C	0.000173016	-1.09928e-10	1.72386
11164843	chr20:11164843:T:C	7.63193e-06	-1.16824	-0.228945
11165074	chr20:11165074:G:A	1.06818e-05	-1.09928e-10	-1.06099
11165228	chr20:11165228:G:A	1.00555e-05	-1.09928e-10	-1.12141
11165264	chr20:11165264:ACT:A	3.55579e-06	-1.33394	-0.827007
11165352	chr20:11165352:A:T	2.59812e-06	-1.52772	-0.947017
11165512	chr20:11165512:T:C	6.55443e-05	-1.09928e-10	0.753201
11165653	chr20:11165653:C:T	1.99102e-05	-0.438291	-2.28909e-10
11165889	chr20:11165889:G:A	2.08049e-05	-1.09928e-10	-0.394336
11166067	chr20:11166067:G:A	9.69633e-06	-1.09928e-10	-1.15778
11166299	chr20:11166299:C:T	1.5765e-05	-1.09928e-10	-0.671734
11166884	chr20:11166884:A:G	2.76986e-06	-1.54225	-0.868482
11167078	chr20:11167078:C:A	2.18117e-06	-1.5469	-1.10277
11167679	chr20:11167679:G:A	2.19894e-06	-1.5593	-1.08224
11167843	chr20:11167843:G:C	1.76569e-05	-1.09928e-10	-0.5584
11167980	chr20:11167980:A:G	2.27635e-06	-1.51462	-1.09233
11168270	chr20:11168270:G:A	2.15473e-06	-1.56027	-1.10158
11169327	chr20:11169327:C:T	4.11027e-06	-0.904429	-1.11161
11169789	chr20:11169789:T:G	4.15346e-06	-0.877223	-1.12836
11170309	chr20:11170309:T:A	2.42818e-05	-1.09928e-10	-0.239799
11170371	chr20:11170371:C:G	2.18721e-06	-1.56091	-1.08599
11170731	chr20:11170731:T:C	4.07028e-06	-0.874338	-1.15147
11171596	chr20:11171596:A:C	2.16599e-06	-1.55974	-1.0969
11171922	chr20:11171922:G:A	3.98194e-06	-1.06939	-0.978369
11171986	chr20:11171986:T:G	2.34723e-06	-1.54916	-1.02713
11172105	chr20:11172105:T:A	1.25648e-05	-1.09928e-10	-0.898623
11172372	chr20:11172372:G:A	1.3002e-05	-1.09928e-10	-0.864421
11172611	chr20:11172611:A:G	9.69409e-06	-1.09928e-10	-1.15801
11173046	chr20:11173046:A:G	1.05694e-05	-1.09928e-10	-1.07157
11173452	chr20:11173452:A:G	2.24737e-06	-1.55831	-1.06145
11173681	chr20:11173681:T:C	4.15124e-06	-0.866034	-1.14008
11174191	chr20:11174191:C:A	3.66229e-06	-0.995675	-1.13576
11174437	chr20:11174437:G:A	4.26848e-06	-1.0026	-0.975665
11174535	chr20:11174535:T:C	1.12087e-05	-1.09928e-10	-1.01284
11174554	chr20:11174554:A:G	3.85843e-06	-0.921636	-1.15763
11175052	chr20:11175052:C:T	2.61941e-06	-1.495	-0.971579
11175691	chr20:11175691:A:G	1.78439e-05	-1.09928e-10	-0.547866
11176127	chr20:11176127:T:C	4.56699e-06	-1.05976	-0.850913
11176363	chr20:11176363:A:T	4.33678e-06	-0.904035	-1.05836
11176618	chr20:11176618:A:T	4.39878e-06	-0.991171	-0.957026
11177082	chr20:11177082:C:T	2.35383e-06	-1.56048	-1.013
11177166	chr20:11177166:G:A	3.91213e-06	-0.975021	-1.09042
11177430	chr20:11177430:A:G	4.18618e-06	-0.960767	-1.03697
11177574	chr20:11177574:A:G	1.99196e-05	-1.09928e-10	-0.437823
11177740	chr20:11177740:T:C	1.7443e-05	-1.09928e-10	-0.570584
11178142	chr20:11178142:A:G	2.75452e-05	-1.09928e-10	-0.113698
11178211	chr20:11178211:C:T	1.07593e-05	-1.09928e-10	-1.05376
11178489	chr20:11178489:A:G	1.40773e-05	-1.09928e-10	-0.784964
11178634	chr20:11178634:T:C	3.83059e-06	-1.05273	-1.03378
11178765	chr20:11178765:T:G	2.34705e-05	-1.09928e-10	-0.273781
11178883	chr20:11178883:A:G	2.22845e-06	-1.54907	-1.07914
11179084	chr20:11179084:T:A	6.52182e-06	-1.55437	-2.28909e-10
11179425	chr20:11179425:G:A	2.93181e-06	-1.46154	-0.892362
11179622	chr20:11179622:A:G	2.89628e-06	-1.21042	-1.15568
11179715	chr20:11179715:C:T	3.92072e-06	-1.00359	-1.05966
11179881	chr20:11179881:G:A	6.59076e-06	-1.54386	-2.28909e-10
11180364	chr20:11180364:C:A	1.48906e-05	-1.09928e-10	-0.728798
11180802	chr20:11180802:G:A	2.84061e-06	-1.47866	-0.906848
11180973	chr20:11180973:T:A	3.23118e-06	-1.55896	-0.697722
11181104	chr20:11181104:C:T	3.96814e-06	-0.991074	-1.06015
11181522	chr20:11181522:ATTT:A	6.49202e-06	-1.55895	-2.28909e-10
11181685	chr20:11181685:T:C	2.78886e-05	-1.09928e-10	-0.101306
11181860	chr20:11181860:TAGTC:T	3.87581e-06	-0.999882	-1.07489
11181995	chr20:11181995:G:A	3.94627e-06	-0.941464	-1.11529
11182401	chr20:11182401:T:C	2.2834e-06	-1.55703	-1.04683
11183012	chr20:11183012:A:G	1.02012e-05	-1.09928e-10	-1.10702
11183174	chr20:11183174:A:G	1.06254e-05	-1.09928e-10	-1.06627
11183234	chr20:11183234:T:C	2.82129e-06	-1.53012	-0.862213
11183321	chr20:11183321:C:T	9.72154e-06	-1.09928e-10	-1.15518
11183542	chr20:11183542:G:A	4.2138e-06	-1.5148	-0.47636
11183647	chr20:11183647:T:C	4.89464e-06	-0.934975	-0.906409
11183661	chr20:11183661:C:A	2.18962e-06	-1.55059	-1.09521
11183769	chr20:11183769:T:C	6.55975e-06	-1.54857	-2.28909e-10
11183864	chr20:11183864:G:C	1.86674e-05	-1.09928e-10	-0.502748
11184166	chr20:11184166:A:G	1.49823e-05	-1.09928e-10	-0.722658
11184362	chr20:11184362:C:T	2.21303e-06	-1.55061	-1.08455
11184600	chr20:11184600:C:T	2.29475e-06	-1.49692	-1.10198
11184660	chr20:11184660:T:C	7.45442e-06	-0.312301	-1.10842
11184774	chr20:11184774:T:C	2.39678e-05	-1.09928e-10	-0.252815
11184843	chr20:11184843:G:A	3.74174e-06	-1.01518	-1.0948
11184919	chr20:11184919:C:T	9.69332e-06	-1.09928e-10	-1.15809
11185166	chr20:11185166:T:G	3.68972e-06	-1.01723	-1.10674
11185524	chr20:11185524:A:G	6.39962e-06	-1.53817	-0.0351123
11185756	chr20:11185756:G:A	9.73288e-06	-1.09928e-10	-1.15402
11185826	chr20:11185826:A:G	1.53345e-05	-1.43634	0.736915
11185830	chr20:11185830:A:C	4.31283e-06	-1.06114	-0.906795
11185930	chr20:11185930:C:T	9.61512e-06	-1.16619	-2.28909e-10
11185979	chr20:11185979:G:A	4.66018e-06	-0.839536	-1.05094
11186161	chr20:11186161:G:A	3.90121e-06	-1.0516	-1.01664
11186227	chr20:11186227:C:A	2.14323e-06	-1.54961	-1.1176
11186278	chr20:11186278:C:T	2.3697e-05	-1.09928e-10	-0.264179
11186291	chr20:11186291:G:A	1.29088e-05	-1.09928e-10	-0.871618
11186530	chr20:11186530:C:T	1.21635e-05	-0.931087	-2.28909e-10
11186969	chr20:11186969:T:C	4.648e-06	-0.986151	-0.906937
11187222	chr20:11187222:A:G	1.37287e-05	-1.09928e-10	-0.810036
11187463	chr20:11187463:G:A	9.72114e-06	-1.09928e-10	-1.15522
11187565	chr20:11187565:A:G	2.26196e-06	-1.51619	-1.0971
11187757	chr20:11187757:T:C	6.07765e-06	-1.0227	-0.602207
11187870	chr20:11187870:A:G	7.34837e-06	-0.946652	-0.488394
11188021	chr20:11188021:G:A	2.36801e-06	-1.49468	-1.07279
11188589	chr20:11188589:T:G	9.72639e-06	-1.09928e-10	-1.15468
11188783	chr20:11188783:A:C	9.7208e-06	-1.09928e-10	-1.15526
11188826	chr20:11188826:T:C	4.52295e-05	-1.09928e-10	0.382224
11188955	chr20:11188955:C:T	3.64335e-06	-1.44207	-0.694553
11189069	chr20:11189069:T:C	1.08175e-05	-1.09928e-10	-1.04836
11189246	chr20:11189246:C:G	2.2157e-05	-0.331373	-2.28909e-10
11189324	chr20:11189324:C:T	3.35819e-06	-1.09967	-1.11845
11189379	chr20:11189379:G:A	3.25063e-06	-1.10026	-1.15041
11189467	chr20:11189467:G:A	9.83284e-06	-1.09928e-10	-1.1438
11189675	chr20:11189675:G:A	5.03363e-06	-1.11407	-0.699318
11189726	chr20:11189726:C:A	1.49117e-05	-1.09928e-10	-0.727377
11189918	chr20:11189918:T:C	6.99962e-06	-1.48367	-2.28909e-10
11189958	chr20:11189958:G:A	3.3979e-06	-1.08538	-1.12098
11190100	chr20:11190100:A:T	5.22677e-06	-1.16432	-0.61141
11190198	chr20:11190198:C:G	1.43577e-05	-0.765238	-2.28909e-10
11190422	chr20:11190422:G:A	5.3626e-06	-1.13008	-0.619993
11190508	chr20:11190508:A:G	3.00775e-05	-1.09928e-10	-0.0257471
11190793	chr20:11190793:C:T	5.18994e-06	-1.15704	-0.625766
11190923	chr20:11190923:G:A	1.3232e-05	-1.09928e-10	-0.846887
11191104	chr20:11191104:T:C	1.07737e-05	-1.05242	-2.28909e-10
11191166	chr20:11191166:A:G	1.69915e-05	-1.09928e-10	-0.59681
11191180	chr20:11191180:C:T	5.04009e-06	-1.1318	-0.680298
11192055	chr20:11192055:C:G	3.50908e-06	-1.3642	-0.809976
11192653	chr20:11192653:A:G	1.2016e-05	-1.09928e-10	-0.943286
11192656	chr20:11192656:A:G	9.9879e-06	-1.09928e-10	-1.12815
11192658	chr20:11192658:A:C	1.20232e-05	-1.09928e-10	-0.942686
11192764	chr20:11192764:A:G	4.83707e-05	0.449369	-2.28909e-10
11192808	chr20:11192808:A:G	3.48556e-06	-1.06122	-1.11968
11193378	chr20:11193378:T:A	1.00806e-05	-1.09928e-10	-1.11891
11193839	chr20:11193839:C:A	1.90144e-05	-0.484329	-2.28909e-10
11194394	chr20:11194394:C:G	3.47268e-05	0.117987	-2.28909e-10
11194821	chr20:11194821:T:C	8.19664e-06	-0.713025	-0.612775
11195474	chr20:11195474:C:T	7.02356e-06	-1.50772	0.0274666
11195542	chr20:11195542:A:G	7.0754e-06	-1.50401	0.0311063
11195653	chr20:11195653:T:C	8.80049e-06	-0.133119	-1.1216
11196325	chr20:11196325:G:T	9.93899e-06	-1.09928e-10	-1.13306
11196638	chr20:11196638:T:C	7.76409e-06	-0.264867	-1.11515
11196674	chr20:11196674:C:T	4.98364e-06	-1.01735	-0.806014
11196802	chr20:11196802:G:A	1.06222e-05	-1.09928e-10	-1.06658
11196881	chr20:11196881:G:A	3.6783e-06	-1.04494	-1.08213
11197103	chr20:11197103:G:A	7.15517e-06	-1.50916	0.0474729
11197157	chr20:11197157:T:A	1.05502e-05	-1.09928e-10	-1.07338
11197339	chr20:11197339:T:A	3.58522e-06	-1.12666	-1.02604
11197349	chr20:11197349:G:A	6.11178e-06	-0.483445	-1.13586
11197352	chr20:11197352:CT:C	3.59236e-06	-1.14669	-1.00402
11197391	chr20:11197391:C:T	5.75289e-06	-0.549553	-1.13027
11198301	chr20:11198301:T:A	3.82439e-06	-1.02282	-1.06531
11198394	chr20:11198394:C:A	8.189e-06	-1.32673	-2.28909e-10
11198400	chr20:11198400:A:G	1.02727e-05	-0.884514	-0.215525
11198617	chr20:11198617:C:T	6.87179e-06	-1.5021	-2.28909e-10
11198635	chr20:11198635:G:A	9.8505e-06	-1.09928e-10	-1.142
11198648	chr20:11198648:G:A	1.05336e-05	-1.09928e-10	-1.07495
11198760	chr20:11198760:T:A	0.000141344	-1.09928e-10	1.52167
11199110	chr20:11199110:G:A	1.36859e-05	-1.09928e-10	-0.813159
11199185	chr20:11199185:A:G	1.11197e-05	-1.09928e-10	-1.0208
11199438	chr20:11199438:A:G	4.18118e-06	-0.919979	-1.07895
11199506	chr20:11199506:G:A	1.04477e-05	-1.09928e-10	-1.08314
11199583	chr20:11199583:A:ACAGAAAATG	3.52203e-06	-1.14577	-1.02472
11199699	chr20:11199699:G:A	9.85348e-06	-1.09928e-10	-1.1417
11200051	chr20:11200051:C:T	0.00010874	1.25943	-2.28909e-10
11200052	chr20:11200052:A:C	2.67301e-06	-1.48268	-0.963637
11200126	chr20:11200126:T:C	2.63855e-06	-1.49875	-0.960542
11200220	chr20:11200220:G:A	2.59061e-06	-1.52056	-0.957074
11200275	chr20:11200275:A:G	4.02771e-06	-1.01063	-1.0257
11200468	chr20:11200468:A:C	4.18861e-05	-1.09928e-10	0.305428
11200563	chr20:11200563:A:T	5.33451e-06	-1.48082	-0.274511
11200812	chr20:11200812:T:C	9.77697e-06	-1.09928e-10	-1.1495
11200998	chr20:11200998:A:G	1.04122e-05	-1.09928e-10	-1.08655
11201227	chr20:11201227:T:C	1.30559e-05	-1.09928e-10	-0.860289
11201353	chr20:11201353:G:A	2.47562e-06	-1.4901	-1.03294
11201471	chr20:11201471:A:C	3.60341e-06	-1.12006	-1.02759
11201495	chr20:11201495:C:A	4.44991e-05	-1.09928e-10	0.365944
11201582	chr20:11201582:T:A	1.25886e-05	-1.09928e-10	-0.896735
11201873	chr20:11201873:G:A	5.65137e-05	0.604958	-2.28909e-10
11202097	chr20:11202097:T:A	3.3949e-05	-1.09928e-10	0.0953352
11202286	chr20:11202286:A:G	4.06295e-05	-1.09928e-10	0.27497
11202408	chr20:11202408:A:G	2.64912e-06	-1.34447	-1.11083
11202776	chr20:11202776:T:A	9.79988e-06	-1.09928e-10	-1.14715
11202828	chr20:11202828:C:T	1.07275e-05	-1.09928e-10	-1.05672
11202830	chr20:11202830:G:C	3.30136e-05	-1.09928e-10	0.0673959
11203260	chr20:11203260:A:G	3.81462e-05	-1.09928e-10	0.211901
11203519	chr20:11203519:G:A	1.53706e-05	-1.09928e-10	-0.697067
11203592	chr20:11203592:C:T	3.85083e-06	-1.05596	-1.02528
11203593	chr20:11203593:G:A	6.74252e-06	-1.12107	-0.400023
11203733	chr20:11203733:C:A	9.71687e-06	-1.09928e-10	-1.15566
11203764	chr20:11203764:T:C	1.0371e-05	-1.09928e-10	-1.09051
11203766	chr20:11203766:A:C	1.46457e-05	-1.09928e-10	-0.745379
11204144	chr20:11204144:A:G	2.65689e-06	-1.32268	-1.12969
11204244	chr20:11204244:C:T	8.70946e-05	1.03747	-2.28909e-10
11204421	chr20:11204421:A:G	3.52482e-06	-1.14365	-1.02604
11204434	chr20:11204434:T:C	1.03927e-05	-1.09928e-10	-1.08842
11204492	chr20:11204492:A:G	1.21254e-05	-1.09928e-10	-0.934223
11204556	chr20:11204556:C:T	3.76296e-05	-1.09928e-10	0.198266
11204617	chr20:11204617:A:G	9.71417e-06	-1.09928e-10	-1.15594
11204745	chr20:11204745:G:A	2.05342e-06	-1.5609	-1.14912
11204968	chr20:11204968:A:G	9.7083e-06	-1.09928e-10	-1.15654
11205022	chr20:11205022:C:T	1.6631e-05	-1.09928e-10	-0.618258
11205049	chr20:11205049:A:G	9.24091e-05	1.0967	-2.28909e-10
11205100	chr20:11205100:A:G	9.7253e-06	-1.09928e-10	-1.15479
11205722	chr20:11205722:G:A	6.3296e-06	-1.04199	-0.542302
11206056	chr20:11206056:G:A	8.33034e-05	0.992965	-2.28909e-10
11206136	chr20:11206136:G:A	9.79994e-06	-1.09928e-10	-1.14715
11206162	chr20:11206162:A:T	2.25931e-05	0.330388	-0.642268
11206455	chr20:11206455:C:T	2.70434e-05	-1.09928e-10	-0.132081
11206470	chr20:11206470:C:G	4.80225e-05	1.53736	-1.09521
11206812	chr20:11206812:G:C	1.23185e-05	-1.09928e-10	-0.918425
11206834	chr20:11206834:A:G	3.88478e-06	-1.35398	-0.718481
11207135	chr20:11207135:C:A	4.10457e-06	-0.978155	-1.03927
11207414	chr20:11207414:G:A	2.86685e-06	-1.27978	-1.09654
11207460	chr20:11207460:A:G	5.49384e-06	-0.67851	-1.04739
11207551	chr20:11207551:T:A	3.13509e-06	-1.339	-0.947862
11207627	chr20:11207627:C:T	8.87737e-05	1.05657	-2.28909e-10
11207835	chr20:11207835:T:C	3.80675e-06	-1.35578	-0.736973
11208431	chr20:11208431:G:A	5.87413e-05	-1.09928e-10	0.643618
11208506	chr20:11208506:G:A	1.10491e-05	-1.09928e-10	-1.02718
11208801	chr20:11208801:A:G	5.63581e-05	-1.09928e-10	0.602201
11208881	chr20:11208881:G:T	3.93805e-05	-1.09928e-10	0.243745
11209020	chr20:11209020:A:G	1.0792e-05	-1.05072	-2.28909e-10
11209093	chr20:11209093:C:A	9.06738e-06	-0.0935681	-1.13127
11209222	chr20:11209222:T:C	3.56717e-05	-1.09928e-10	0.144832
11209439	chr20:11209439:A:G	5.47787e-06	-0.683924	-1.04489
11209609	chr20:11209609:A:G	5.89369e-06	-0.533778	-1.12186
11209694	chr20:11209694:A:G	9.7093e-06	-1.09928e-10	-1.15644
11210029	chr20:11210029:T:C	1.08269e-05	-1.09928e-10	-1.04749
11210167	chr20:11210167:G:T	9.93633e-06	-1.09928e-10	-1.13333
11210271	chr20:11210271:T:G	6.63834e-06	-1.53666	-2.28909e-10
11210342	chr20:11210342:A:C	1.41478e-05	-1.09928e-10	-0.779963
11210636	chr20:11210636:A:G	9.69298e-06	-1.09928e-10	-1.15812
11210893	chr20:11210893:A:T	1.27972e-05	-1.09928e-10	-0.880302
11210913	chr20:11210913:G:C	6.75863e-06	-1.51871	-2.28909e-10
11211221	chr20:11211221:T:C	2.96079e-06	-1.20967	-1.1344
11211881	chr20:11211881:T:C	7.15109e-05	0.840325	-2.28909e-10
11211891	chr20:11211891:G:T	5.35159e-05	-1.09928e-10	0.550454
11212083	chr20:11212083:C:T	9.4314e-05	1.1171	-2.28909e-10
11212200	chr20:11212200:A:C	5.35722e-05	-1.09928e-10	0.551505
11212245	chr20:11212245:T:C	7.13307e-06	-1.46478	-2.28909e-10
11212902	chr20:11212902:T:G	1.00405e-05	-0.130726	-0.992174
11213172	chr20:11213172:C:A	9.69933e-06	-1.09928e-10	-1.15747
11213543	chr20:11213543:G:A	9.69848e-06	-1.09928e-10	-1.15756
11213577	chr20:11213577:A:G	3.1919e-06	-1.35734	-0.911569
11213637	chr20:11213637:A:C	5.00045e-06	-0.66687	-1.15313
11213918	chr20:11213918:G:A	1.56855e-05	-1.09928e-10	-0.676791
11214124	chr20:11214124:C:T	1.22017e-05	-1.09928e-10	-0.92795
11214145	chr20:11214145:G:A	1.0111e-05	-1.09928e-10	-1.1159
11214207	chr20:11214207:A:T	9.71121e-06	-1.09928e-10	-1.15624
11214583	chr20:11214583:G:A	3.72014e-05	-1.09928e-10	0.186821
11214713	chr20:11214713:G:T	9.89766e-05	1.16536	-2.28909e-10
11215869	chr20:11215869:G:A	1.33266e-05	-1.09928e-10	-0.839766
11216041	chr20:11216041:T:C	5.35175e-06	-0.593975	-1.15813
11216095	chr20:11216095:A:C	1.00209e-05	-1.09928e-10	-1.12485
11216119	chr20:11216119:A:G	2.91766e-05	-1.09928e-10	-0.0561564
11216147	chr20:11216147:ATTC:A	1.13879e-05	-1.09928e-10	-0.996971
11216518	chr20:11216518:TG:T	0.000107983	1.49486	-0.242413
11216608	chr20:11216608:G:A	6.15988e-06	-1.29436	-0.317106
11217069	chr20:11217069:C:T	1.02963e-05	-1.09928e-10	-1.09774
11217230	chr20:11217230:G:A	9.70617e-06	-1.09928e-10	-1.15676
11217587	chr20:11217587:A:G	1.10214e-05	-1.09928e-10	-1.02969
11218130	chr20:11218130:C:A	2.69271e-05	-1.09928e-10	-0.136391
11218311	chr20:11218311:A:G	4.08066e-06	-0.865454	-1.15781
11218707	chr20:11218707:C:T	5.14148e-06	-0.698706	-1.09348
11218894	chr20:11218894:G:T	9.91815e-06	-1.09928e-10	-1.13516
11218959	chr20:11218959:C:T	3.19387e-06	-1.2587	-1.00959
11218981	chr20:11218981:A:G	1.50546e-05	0.38995	-1.10779
11218987	chr20:11218987:A:G	1.07529e-05	-1.09928e-10	-1.05435
11219360	chr20:11219360:C:T	1.33806e-05	0.150298	-0.98602
11219423	chr20:11219423:T:C	1.01276e-05	-1.09928e-10	-1.11426
11219556	chr20:11219556:C:T	9.92517e-06	-1.09928e-10	-1.13445
11219689	chr20:11219689:T:C	1.00861e-05	-1.09928e-10	-1.11837
11219822	chr20:11219822:C:T	8.87673e-05	-1.09928e-10	1.05649
11219841	chr20:11219841:A:G	1.04404e-05	-1.09928e-10	-1.08385
11219907	chr20:11219907:A:G	1.01175e-05	-1.09928e-10	-1.11526
11220154	chr20:11220154:C:T	1.01816e-05	-1.09928e-10	-1.10895
11220209	chr20:11220209:A:G	9.94887e-06	-1.09928e-10	-1.13207
11220619	chr20:11220619:T:A	1.03088e-05	-1.09928e-10	-1.09653
11221307	chr20:11221307:C:T	1.18941e-05	-0.953479	-2.28909e-10
11221637	chr20:11221637:T:A	2.02943e-05	0.253347	-0.672532
11221743	chr20:11221743:G:A	1.00957e-05	-1.09928e-10	-1.11741
11221891	chr20:11221891:A:C	1.02162e-05	-1.09928e-10	-1.10555
11222073	chr20:11222073:G:A	1.01823e-05	-1.09928e-10	-1.10888
11222300	chr20:11222300:G:A	8.74596e-06	-1.26093	-2.28909e-10
11222422	chr20:11222422:A:G	1.06415e-05	-1.09928e-10	-1.06476
11222730	chr20:11222730:A:C	1.02746e-05	-1.09928e-10	-1.09985
11222898	chr20:11222898:C:T	9.69286e-06	-1.09928e-10	-1.15814
11223717	chr20:11223717:G:A	7.49864e-06	-1.4148	-2.28909e-10
11223720	chr20:11223720:A:C	1.26317e-05	-1.09928e-10	-0.893314
11223814	chr20:11223814:C:T	1.2072e-05	-1.09928e-10	-0.938633
11223844	chr20:11223844:A:T	1.44553e-05	-0.758461	-2.28909e-10
11223854	chr20:11223854:A:G	9.20939e-06	-1.2093	-2.28909e-10
11224017	chr20:11224017:T:C	8.70934e-06	-1.26513	-2.28909e-10
11224121	chr20:11224121:G:A	1.23086e-05	-1.09928e-10	-0.919227
11224133	chr20:11224133:C:T	9.87982e-06	-1.09928e-10	-1.13903
11224235	chr20:11224235:A:T	2.10626e-05	0.569705	-0.95173
11224675	chr20:11224675:A:G	1.2844e-05	-1.09928e-10	-0.876652
11224686	chr20:11224686:G:C	3.99164e-05	-1.09928e-10	0.257262
11224944	chr20:11224944:T:A	1.27168e-05	-1.09928e-10	-0.886605
11225106	chr20:11225106:G:A	1.00722e-05	-1.09928e-10	-1.11974
11225691	chr20:11225691:A:C	2.22906e-06	-1.53243	-1.09552
11226075	chr20:11226075:A:G	1.24424e-05	-1.09928e-10	-0.908418
11226513	chr20:11226513:T:C	1.14894e-05	-1.09928e-10	-0.988104
11226514	chr20:11226514:G:A	1.27968e-05	-1.09928e-10	-0.880329
11226559	chr20:11226559:C:T	1.12276e-05	0.0652079	-1.07636
11226815	chr20:11226815:CTGTT:C	9.76863e-06	-1.09928e-10	-1.15035
11227074	chr20:11227074:T:C	9.97816e-06	-0.127087	-1.00204
11227213	chr20:11227213:G:A	2.26781e-06	-1.45525	-1.15546
11227281	chr20:11227281:A:T	1.25214e-05	0.156119	-1.0582
11227301	chr20:11227301:G:A	1.28356e-05	0.135527	-1.01283
11227616	chr20:11227616:G:T	6.82312e-06	-1.50921	-2.28909e-10
11227626	chr20:11227626:A:G	1.18413e-05	0.0344125	-0.992343
11227784	chr20:11227784:A:T	0.000168449	-1.09928e-10	1.69711
11227880	chr20:11227880:G:A	8.52304e-06	-1.28675	-2.28909e-10
11228174	chr20:11228174:A:G	1.11858e-05	0.112887	-1.12776
11228426	chr20:11228426:C:T	8.75571e-06	-1.25982	-2.28909e-10
11228471	chr20:11228471:G:A	1.55789e-05	0.241351	-0.924957
11228576	chr20:11228576:A:G	1.07255e-05	0.0819744	-1.13887
11228759	chr20:11228759:G:A	1.02917e-05	-1.09928e-10	-1.09818
11228828	chr20:11228828:G:A	2.7418e-05	0.387294	-0.505621
11228874	chr20:11228874:G:A	2.66193e-05	0.406462	-0.55435
11228946	chr20:11228946:C:T	1.11174e-05	-1.09928e-10	-1.02101
11229086	chr20:11229086:C:T	8.24356e-05	-1.09928e-10	0.982493
11229134	chr20:11229134:C:T	1.09176e-05	0.0904941	-1.12964
11229388	chr20:11229388:C:T	9.1019e-06	-1.22104	-2.28909e-10
11229738	chr20:11229738:G:A	9.77161e-06	-1.09928e-10	-1.15004
11229863	chr20:11229863:C:T	9.70751e-06	-1.09928e-10	-1.15663
11230155	chr20:11230155:TGAG:T	8.64498e-06	-1.27255	-2.28909e-10
11230320	chr20:11230320:C:A	7.17968e-06	-0.302601	-1.15567
11230655	chr20:11230655:TATA:T	1.00145e-05	-1.09928e-10	-1.12549
11230663	chr20:11230663:G:A	7.33606e-06	-0.318419	-1.1183
11231006	chr20:11231006:G:T	8.90195e-06	-0.0857866	-1.15747
11231094	chr20:11231094:T:C	6.52498e-06	-1.55389	-2.28909e-10
11231146	chr20:11231146:T:C	1.13024e-05	-1.09928e-10	-1.00451
11231472	chr20:11231472:A:AT	7.33395e-06	-0.326511	-1.1105
11231659	chr20:11231659:T:A	7.44961e-06	-0.268775	-1.15259
11231751	chr20:11231751:A:G	4.28325e-06	-0.902883	-1.07193
11231961	chr20:11231961:T:C	8.71484e-06	-1.2645	-2.28909e-10
11232327	chr20:11232327:G:A	9.99233e-06	-1.09928e-10	-1.12771
11232465	chr20:11232465:C:T	8.86972e-06	-1.24688	-2.28909e-10
11232788	chr20:11232788:C:T	1.08953e-05	-1.09928e-10	-1.0412
11232848	chr20:11232848:G:T	8.87709e-06	-1.24605	-2.28909e-10
11232907	chr20:11232907:G:T	8.35298e-06	-0.188549	-1.11836
11233196	chr20:11233196:G:A	1.44744e-05	-0.757144	-2.28909e-10
11233197	chr20:11233197:A:G	3.5471e-05	-1.09928e-10	0.139189
11233271	chr20:11233271:C:T	6.74744e-06	-0.369935	-1.15043
11233530	chr20:11233530:C:A	6.392e-06	-0.41818	-1.1563
11233577	chr20:11233577:T:A	6.41343e-06	-0.4171	-1.15403
11233582	chr20:11233582:A:T	6.49307e-06	-0.404759	-1.15403
11233586	chr20:11233586:C:T	8.84619e-06	-1.24954	-2.28909e-10
11233618	chr20:11233618:C:A	2.98067e-06	-1.5198	-0.817581
11233753	chr20:11233753:T:G	6.50605e-06	-0.4075	-1.14929
11234360	chr20:11234360:G:A	4.73229e-06	-1.02389	-0.851223
11234605	chr20:11234605:A:G	1.89632e-05	-1.09928e-10	-0.487024
11235605	chr20:11235605:A:G	7.03869e-06	-0.334977	-1.14313
11235825	chr20:11235825:G:A	9.70234e-06	-1.09928e-10	-1.15716
11236054	chr20:11236054:G:T	7.47308e-06	-0.27507	-1.14315
11236250	chr20:11236250:T:G	8.78564e-06	-1.25641	-2.28909e-10
11236303	chr20:11236303:A:T	1.0406e-05	-1.09928e-10	-1.08714
11236392	chr20:11236392:T:G	8.17331e-06	-0.265913	-1.06274
11236551	chr20:11236551:G:A	9.70118e-06	-1.09928e-10	-1.15728
11236775	chr20:11236775:T:C	8.54213e-06	-0.215824	-1.06869
11236898	chr20:11236898:C:A	8.76409e-06	-0.170676	-1.08819
11237073	chr20:11237073:T:C	8.65739e-06	-0.183711	-1.0874
11237254	chr20:11237254:G:C	8.7242e-06	-0.202657	-1.06077
11237516	chr20:11237516:AT:A	5.03665e-06	-0.823677	-0.989108
11237741	chr20:11237741:G:A	2.19972e-06	-1.48676	-1.15444
11237872	chr20:11237872:C:T	5.20181e-06	-0.652138	-1.12838
11238047	chr20:11238047:T:C	4.76836e-06	-0.813262	-1.05426
11238116	chr20:11238116:G:A	1.14414e-05	-0.0781423	-0.914148
11238240	chr20:11238240:A:G	8.96669e-06	-0.0856692	-1.15034
11238376	chr20:11238376:T:G	1.06245e-05	-1.09928e-10	-1.06637
11238688	chr20:11238688:A:G	1.04131e-05	-1.09928e-10	-1.08646
11238720	chr20:11238720:C:T	1.37708e-05	-1.09928e-10	-0.806978
11238900	chr20:11238900:G:T	9.15225e-06	-0.277757	-0.937769
11238942	chr20:11238942:C:A	9.71932e-06	-1.09928e-10	-1.15541
11238943	chr20:11238943:A:G	1.36578e-05	-1.09928e-10	-0.815213
11239162	chr20:11239162:G:A	2.68578e-06	-1.37671	-1.06485
11239317	chr20:11239317:T:C	1.04967e-05	-1.09928e-10	-1.07847
11239667	chr20:11239667:A:G	3.06405e-06	-1.15317	-1.15661
11239706	chr20:11239706:C:A	1.00667e-05	-1.09928e-10	-1.1203
11239733	chr20:11239733:C:T	1.39948e-05	-1.09928e-10	-0.790842
11239920	chr20:11239920:G:A	9.69392e-06	-1.09928e-10	-1.15803
11240017	chr20:11240017:A:G	3.93231e-06	-1.12573	-0.934569
11240279	chr20:11240279:A:G	3.2344e-06	-1.2163	-1.03938
11240281	chr20:11240281:G:A	2.99019e-06	-1.32754	-1.00665
11240282	chr20:11240282:T:C	3.3502e-06	-1.3186	-0.901911
11240501	chr20:11240501:T:C	4.13513e-06	-1.1176	-0.892409
11241922	chr20:11241922:T:G	4.25208e-06	-1.13023	-0.851887
11242072	chr20:11242072:C:T	4.20872e-06	-1.13301	-0.859353
11242201	chr20:11242201:T:C	0.000360281	-1.09928e-10	2.45736
11242219	chr20:11242219:G:A	8.44154e-06	-1.29636	-2.28909e-10
11242647	chr20:11242647:T:C	3.92074e-05	-1.09928e-10	0.239341
11242756	chr20:11242756:G:C	4.10599e-06	-1.03955	-0.977523
11242918	chr20:11242918:T:C	1.87915e-05	-1.28912	0.793001
11243158	chr20:11243158:CT:C	8.39108e-06	-1.30236	-2.28909e-10
11243432	chr20:11243432:C:T	1.29869e-05	-1.09928e-10	-0.865586
11243477	chr20:11243477:G:A	1.23231e-05	-1.09928e-10	-0.918053
11243535	chr20:11243535:C:T	8.51348e-06	-1.22732	-0.0605522
11243859	chr20:11243859:C:T	7.05864e-06	-1.32544	-0.149829
11243860	chr20:11243860:A:T	1.16497e-05	-1.09928e-10	-0.974248
11244130	chr20:11244130:T:C	7.03168e-06	-1.33089	-0.148212
11244253	chr20:11244253:T:C	3.41671e-06	-1.16066	-1.04019
11244329	chr20:11244329:T:C	3.19505e-06	-1.15142	-1.1165
11244882	chr20:11244882:G:A	3.61253e-06	-1.06419	-1.08093
11245015	chr20:11245015:A:G	1.11957e-05	-1.09928e-10	-1.014
11245258	chr20:11245258:G:A	1.06019e-05	-1.09928e-10	-1.0685
11245496	chr20:11245496:T:C	3.43934e-06	-1.10313	-1.09111
11245500	chr20:11245500:G:C	1.64225e-05	-1.09928e-10	-0.630875
11245543	chr20:11245543:T:C	3.83727e-05	-1.09928e-10	0.21782
11246464	chr20:11246464:C:T	8.9043e-06	-1.24299	-2.28909e-10
11246685	chr20:11246685:A:G	8.41104e-06	-1.29998	-2.28909e-10
11246917	chr20:11246917:C:T	9.81038e-06	-1.09928e-10	-1.14608
11246993	chr20:11246993:AAGTCGTTTTTTCCAAAC:A	6.77322e-06	-1.51655	-2.28909e-10
11246997	chr20:11246997:C:T	7.87793e-06	-1.36546	-2.28909e-10
11247049	chr20:11247049:T:C	1.40321e-05	-0.250606	-0.537569
11247319	chr20:11247319:C:T	9.99625e-06	-1.09928e-10	-1.12731
11247373	chr20:11247373:C:T	7.24497e-06	-1.27549	-0.173733
11247648	chr20:11247648:C:T	3.54483e-06	-1.02078	-1.14326
11247664	chr20:11247664:G:A	6.6152e-06	-1.28011	-0.260048
11247690	chr20:11247690:A:G	4.67358e-05	-1.09928e-10	0.414986
11248345	chr20:11248345:T:C	6.65572e-06	-1.27078	-0.263265
11248503	chr20:11248503:C:T	3.47097e-05	-1.09928e-10	0.117494
11248641	chr20:11248641:A:T	1.16195e-05	-1.27354	0.296702
11248799	chr20:11248799:A:G	6.52437e-06	-1.55398	-2.28909e-10
11249028	chr20:11249028:C:T	7.3935e-06	-1.42892	-2.28909e-10
11249479	chr20:11249479:G:A	3.31502e-06	-1.07441	-1.15665
11249754	chr20:11249754:T:C	9.82168e-06	-1.09928e-10	-1.14493
11249801	chr20:11249801:G:A	6.23003e-06	-1.21582	-0.384329
11250064	chr20:11250064:T:C	5.89161e-06	-1.25815	-0.397845
11250258	chr20:11250258:A:C	6.19459e-06	-1.23234	-0.373505
11250538	chr20:11250538:T:C	3.75215e-06	-1.38412	-0.723073
11250626	chr20:11250626:A:G	1.05473e-05	-1.09928e-10	-1.07366
11250705	chr20:11250705:G:T	6.63892e-06	-0.396647	-1.13993
11251058	chr20:11251058:A:C	7.63966e-06	-1.39617	-2.28909e-10
11251227	chr20:11251227:G:A	6.43057e-06	-0.42979	-1.13867
11251328	chr20:11251328:C:T	8.03893e-06	-1.34523	-2.28909e-10
11251375	chr20:11251375:G:A	5.08389e-06	-1.31019	-0.493256
11251388	chr20:11251388:C:T	3.29984e-06	-1.08211	-1.15355
11251440	chr20:11251440:A:G	1.2462e-05	-1.09928e-10	-0.906842
11251556	chr20:11251556:G:A	4.74967e-05	-1.09928e-10	0.431136
11251645	chr20:11251645:A:G	1.21128e-05	-1.09928e-10	-0.935265
11251670	chr20:11251670:G:A	5.22553e-06	-1.32875	-0.447216
11251719	chr20:11251719:A:G	5.07511e-05	-1.09928e-10	0.497408
11251811	chr20:11251811:A:G	5.09363e-06	-1.31916	-0.482371
11252041	chr20:11252041:C:T	5.15005e-06	-1.31312	-0.477404
11252502	chr20:11252502:G:C	3.19895e-05	-1.09928e-10	0.0358821
11253333	chr20:11253333:G:A	5.96577e-06	-1.28622	-0.357266
11253568	chr20:11253568:G:A	6.80201e-06	-1.17727	-0.335041
11253878	chr20:11253878:T:C	2.90339e-06	-1.2197	-1.14395
11254033	chr20:11254033:T:C	1.05606e-05	-1.09928e-10	-1.0724
11254207	chr20:11254207:A:G	3.72671e-06	-0.95894	-1.15506
11254263	chr20:11254263:C:A	2.74164e-06	-1.54873	-0.872243
11254366	chr20:11254366:A:G	6.43629e-06	-1.24129	-0.326279
11254468	chr20:11254468:G:A	3.006e-06	-1.20289	-1.12603
11254653	chr20:11254653:T:A	7.63982e-06	-1.39615	-2.28909e-10
11254714	chr20:11254714:G:A	3.20955e-05	-1.09928e-10	0.0391902
11255120	chr20:11255120:T:C	3.54187e-06	-1.00981	-1.15506
11255142	chr20:11255142:A:G	5.47276e-06	-1.26407	-0.465673
11255555	chr20:11255555:T:C	3.30537e-05	-1.09928e-10	0.0686083
11255795	chr20:11255795:G:A	3.35946e-05	-1.09928e-10	0.0848389
11256071	chr20:11256071:T:A	8.67706e-06	-0.110992	-1.15785
11256156	chr20:11256156:G:A	6.05416e-06	-1.37219	-0.256591
11256277	chr20:11256277:A:G	1.0522e-05	-1.09928e-10	-1.07606
11256505	chr20:11256505:T:C	5.63638e-06	-1.25076	-0.449527
11256767	chr20:11256767:G:A	3.03053e-05	-1.09928e-10	-0.0182016
11256929	chr20:11256929:A:T	3.46082e-06	-1.38169	-0.806335
11256965	chr20:11256965:T:C	3.11268e-06	-1.1359	-1.15814
11257036	chr20:11257036:G:A	2.88976e-06	-1.21274	-1.15561
11257095	chr20:11257095:G:T	3.76304e-06	-1.31993	-0.784366
11257144	chr20:11257144:A:T	8.93228e-06	-0.256628	-0.983226
11257293	chr20:11257293:G:T	1.02494e-05	-1.09928e-10	-1.10231
11257304	chr20:11257304:T:TA	3.38334e-06	-1.37518	-0.835483
11257371	chr20:11257371:G:A	1.52218e-05	-1.09928e-10	-0.706793
11257444	chr20:11257444:G:T	4.49842e-06	-1.02347	-0.902328
11258027	chr20:11258027:A:T	3.71984e-06	-1.24415	-0.871691
11258143	chr20:11258143:A:G	1.37884e-05	-0.152378	-0.65332
11258162	chr20:11258162:A:G	6.54488e-06	-1.55084	-2.28909e-10
11258210	chr20:11258210:A:G	2.85023e-06	-1.23818	-1.14395
11258248	chr20:11258248:G:T	2.00352e-05	-1.09928e-10	-0.432037
11258388	chr20:11258388:A:G	1.22572e-05	-0.259999	-0.663417
11258470	chr20:11258470:T:G	6.53936e-06	-1.12392	-0.427761
11259474	chr20:11259474:C:T	3.68793e-06	-1.00355	-1.12091
11259707	chr20:11259707:C:T	3.64404e-06	-0.982034	-1.1544
11260533	chr20:11260533:T:A	8.90296e-06	-1.24314	-2.28909e-10
11260922	chr20:11260922:C:T	1.19469e-05	-1.09928e-10	-0.949053
11261785	chr20:11261785:C:T	2.84446e-06	-1.46594	-0.918214
11261830	chr20:11261830:G:A	2.82404e-06	-1.44641	-0.944949
11261868	chr20:11261868:A:G	3.69236e-06	-1.3837	-0.739564
11262100	chr20:11262100:A:C	3.06262e-06	-1.56051	-0.749744
11262107	chr20:11262107:C:T	1.8828e-05	-1.09928e-10	-0.494181
11262124	chr20:11262124:G:C	1.04372e-05	-1.09928e-10	-1.08415
11262404	chr20:11262404:T:G	3.20519e-06	-1.40593	-0.858824
11262643	chr20:11262643:A:G	4.88474e-05	-1.09928e-10	0.459175
11262699	chr20:11262699:A:G	9.7341e-06	-1.15389	-2.28909e-10
11262980	chr20:11262980:G:A	2.95568e-06	-1.37263	-0.973168
11262988	chr20:11262988:T:C	2.00217e-05	-1.09928e-10	-0.432709
11262997	chr20:11262997:C:T	1.1567e-05	-1.09928e-10	-0.981366
11263097	chr20:11263097:T:G	1.27677e-05	-0.882607	-2.28909e-10
11263267	chr20:11263267:C:G	6.72081e-06	-1.52432	-2.28909e-10
11263700	chr20:11263700:A:G	1.84652e-05	-0.360831	-0.152805
11263774	chr20:11263774:C:A	2.62944e-06	-1.51323	-0.949522
11264332	chr20:11264332:T:A	1.41807e-05	-0.927678	0.150032
11264422	chr20:11264422:A:G	8.61278e-06	-1.00112	-0.275154
11264503	chr20:11264503:A:G	8.55553e-06	-0.99656	-0.286387
11264598	chr20:11264598:A:G	6.45474e-06	-0.972055	-0.592656
11264680	chr20:11264680:T:C	1.75332e-05	-1.09928e-10	-0.565429
11264806	chr20:11264806:A:G	1.01468e-05	-1.09928e-10	-1.11237
11265053	chr20:11265053:A:G	2.25899e-05	-1.09928e-10	-0.312024
11265124	chr20:11265124:A:C	6.0135e-05	-1.09928e-10	0.667067
11265867	chr20:11265867:A:G	1.06168e-05	-1.09928e-10	-1.06709
11266302	chr20:11266302:A:G	2.57572e-06	-1.38852	-1.09488
11266808	chr20:11266808:T:C	2.43443e-05	-1.09928e-10	-0.237229
11266891	chr20:11266891:C:T	1.07354e-05	-1.09928e-10	-1.05598
11266904	chr20:11266904:A:G	3.78647e-06	-1.33685	-0.76124
11267318	chr20:11267318:G:A	1.33178e-05	0.29551	-1.13593
11267873	chr20:11267873:C:A	1.00699e-05	-1.09928e-10	-1.11997
11267932	chr20:11267932:C:G	7.07852e-06	-0.565836	-0.906625
11268005	chr20:11268005:G:A	9.85163e-06	-1.09928e-10	-1.14189
11268495	chr20:11268495:C:T	8.9684e-06	-1.23582	-2.28909e-10
11268586	chr20:11268586:T:C	1.00504e-05	-1.09928e-10	-1.12192
11268885	chr20:11268885:G:A	2.71598e-06	-1.28553	-1.14484
11269543	chr20:11269543:C:G	1.53532e-05	-1.09928e-10	-0.698204
11269700	chr20:11269700:C:T	2.47142e-05	0.819747	-1.0419
11269850	chr20:11269850:T:A	3.52005e-06	-1.02434	-1.14671
11270003	chr20:11270003:T:C	1.61394e-05	-1.09928e-10	-0.648263
11270031	chr20:11270031:C:T	1.0573e-05	-1.09928e-10	-1.07122
11270073	chr20:11270073:GCC:G	9.80066e-06	-1.09928e-10	-1.14708
11270421	chr20:11270421:G:A	2.40129e-06	-1.41262	-1.1409
11270770	chr20:11270770:G:A	6.49772e-06	-1.55807	-2.28909e-10
11270848	chr20:11270848:T:C	1.74605e-05	-1.09928e-10	-0.569582
11270965	chr20:11270965:A:G	8.69207e-06	-1.26711	-2.28909e-10
11271308	chr20:11271308:G:C	1.0056e-05	-1.09928e-10	-1.12135
11271378	chr20:11271378:G:A	2.46112e-05	-1.09928e-10	-0.226322
11271453	chr20:11271453:C:T	2.42424e-06	-1.54583	-0.998182
11272368	chr20:11272368:A:G	1.03991e-05	-1.09928e-10	-1.08781
11272906	chr20:11272906:A:G	2.23014e-06	-1.54073	-1.08673
11272994	chr20:11272994:C:A	2.61236e-06	-1.37532	-1.09395
11273074	chr20:11273074:T:G	9.75785e-06	-1.09928e-10	-1.15145
11273338	chr20:11273338:G:C	9.80572e-06	-1.09928e-10	-1.14656
11273516	chr20:11273516:T:C	9.69922e-06	-1.09928e-10	-1.15748
11273684	chr20:11273684:A:G	9.7467e-06	-1.09928e-10	-1.1526
11273706	chr20:11273706:G:A	3.97068e-06	-0.928118	-1.12247
11273769	chr20:11273769:G:A	2.19757e-06	-1.55288	-1.08929
11273781	chr20:11273781:T:A	9.69289e-06	-1.09928e-10	-1.15813
11273977	chr20:11273977:A:G	9.70217e-06	-1.09928e-10	-1.15718
11273984	chr20:11273984:T:C	9.7018e-06	-1.09928e-10	-1.15721
11274005	chr20:11274005:G:C	4.15745e-06	-1.08266	-0.921963
11274211	chr20:11274211:G:A	1.03034e-05	-1.09928e-10	-1.09705
11274297	chr20:11274297:CT:C	4.36185e-06	-0.839359	-1.11727
11274384	chr20:11274384:A:C	2.27373e-05	-1.09928e-10	-0.305519
11274395	chr20:11274395:A:G	5.76397e-06	-1.3455	-0.332397
11274742	chr20:11274742:T:G	3.58426e-06	-1.50716	-0.645816
11274841	chr20:11274841:T:C	9.82418e-06	-1.09928e-10	-1.14468
11275013	chr20:11275013:T:C	2.47888e-06	-1.36868	-1.15304
11275080	chr20:11275080:C:T	2.05831e-06	-1.56061	-1.14703
11275399	chr20:11275399:C:T	9.743e-06	-1.09928e-10	-1.15298
11275429	chr20:11275429:C:T	2.57179e-06	-1.45308	-1.03184
11275482	chr20:11275482:T:C	2.09917e-06	-1.53735	-1.15063
11275559	chr20:11275559:G:GT	1.55198e-05	-1.09928e-10	-0.68741
11275604	chr20:11275604:G:A	1.74638e-05	-1.09928e-10	-0.569392
11275921	chr20:11275921:C:G	9.54596e-06	-1.17341	-2.28909e-10
11276443	chr20:11276443:T:C	3.98984e-06	-0.948996	-1.09678
11276596	chr20:11276596:A:G	4.02849e-06	-0.878214	-1.15792
11276641	chr20:11276641:T:C	4.22544e-06	-0.830292	-1.15811
11276690	chr20:11276690:TTG:T	4.13734e-06	-0.897664	-1.11181
11276735	chr20:11276735:T:C	2.14945e-06	-1.55838	-1.10593
11276871	chr20:11276871:G:A	9.69974e-06	-1.09928e-10	-1.15743
11276912	chr20:11276912:AG:A	2.26514e-06	-1.50308	-1.10881
11277257	chr20:11277257:C:T	2.54091e-06	-1.34787	-1.14913
11277424	chr20:11277424:T:A	9.883e-06	-1.09928e-10	-1.13871
11277577	chr20:11277577:CAGTT:C	6.51872e-06	-0.410832	-1.14402
11277678	chr20:11277678:G:A	3.74548e-06	-0.955774	-1.1532
11277690	chr20:11277690:A:G	1.23182e-05	-1.09928e-10	-0.918448
11277691	chr20:11277691:A:T	4.30389e-06	-0.816603	-1.1534
11277984	chr20:11277984:C:T	1.17591e-05	-0.507587	-0.457314
11277999	chr20:11277999:C:G	3.67814e-05	-1.09928e-10	0.175467
11278092	chr20:11278092:C:T	9.85455e-06	-1.09928e-10	-1.14159
11278195	chr20:11278195:C:G	5.14893e-06	-1.24877	-0.541968
11278256	chr20:11278256:G:A	1.12926e-05	-1.09928e-10	-1.00537
11278357	chr20:11278357:C:T	9.4913e-06	-0.129071	-1.05008
11278657	chr20:11278657:C:A	1.33989e-05	-1.09928e-10	-0.834354
11278727	chr20:11278727:C:T	1.01786e-05	-1.09928e-10	-1.10924
11278928	chr20:11278928:C:T	1.49832e-05	-1.09928e-10	-0.722594
11278971	chr20:11278971:C:A	2.34558e-06	-1.4328	-1.14419
11279170	chr20:11279170:G:T	1.05809e-05	-1.09928e-10	-1.07047
11279208	chr20:11279208:C:T	1.09063e-05	-1.09928e-10	-1.04018
11279449	chr20:11279449:T:A	8.81647e-06	-0.184352	-1.06855
11279972	chr20:11279972:G:A	2.17381e-06	-1.50242	-1.15063
11280072	chr20:11280072:G:A	1.28311e-05	-1.09928e-10	-0.877654
11280075	chr20:11280075:T:C	5.9155e-06	-1.03821	-0.613736
11280414	chr20:11280414:G:GA	2.21383e-05	-1.09928e-10	-0.332218
11280726	chr20:11280726:G:A	9.79818e-06	-1.09928e-10	-1.14733
11281114	chr20:11281114:T:C	9.72048e-05	2.1878	-1.0405
11281236	chr20:11281236:T:A	9.40184e-06	-0.0371527	-1.15147
11281264	chr20:11281264:T:C	2.26381e-05	-1.09928e-10	-0.309889
11281267	chr20:11281267:T:G	1.00213e-05	-1.09928e-10	-1.12481
11281511	chr20:11281511:T:C	9.69518e-06	-0.000419195	-1.15748
11281601	chr20:11281601:T:A	2.62978e-05	0.942877	-1.10292
11281723	chr20:11281723:C:T	1.43543e-05	-1.09928e-10	-0.765474
11281920	chr20:11281920:T:C	1.01942e-05	0.0418594	-1.14956
11281933	chr20:11281933:T:C	9.0644e-06	-0.0694123	-1.15576
11282192	chr20:11282192:G:A	1.12296e-05	-1.09928e-10	-1.01097
11282242	chr20:11282242:A:C	1.14293e-05	-1.09928e-10	-0.993348
11282540	chr20:11282540:A:T	6.73739e-06	-1.52185	-2.28909e-10
11283082	chr20:11283082:C:T	1.04833e-05	-1.09928e-10	-1.07974
11283154	chr20:11283154:C:T	9.69733e-06	-1.09928e-10	-1.15767
11283157	chr20:11283157:A:G	9.05988e-06	-0.070458	-1.15521
11283383	chr20:11283383:G:A	1.08739e-05	-0.0135658	-1.02959
11283519	chr20:11283519:T:C	7.30945e-06	-0.323744	-1.11661
11283555	chr20:11283555:A:T	2.48098e-05	-1.09928e-10	-0.218288
11283597	chr20:11283597:G:A	8.84946e-06	-0.106363	-1.14281
11283880	chr20:11283880:A:G	9.74013e-06	-1.09928e-10	-1.15327
11283935	chr20:11283935:G:T	1.40585e-05	0.0617711	-0.848069
11284005	chr20:11284005:T:C	1.1367e-05	-1.09928e-10	-0.998808
11284521	chr20:11284521:C:A	1.04467e-05	-1.09928e-10	-1.08324
11284994	chr20:11284994:C:T	8.74157e-06	-0.113044	-1.14839
11285425	chr20:11285425:T:G	1.18835e-05	-1.09928e-10	-0.954371
11285607	chr20:11285607:T:G	6.96164e-05	1.82805	-1.01457
11285877	chr20:11285877:A:C	1.29461e-05	-0.0640211	-0.804712
11286379	chr20:11286379:T:A	7.15511e-06	-0.306716	-1.15498
11286839	chr20:11286839:T:A	1.11981e-05	-1.01378	-2.28909e-10
11286934	chr20:11286934:G:T	1.18736e-05	-1.09928e-10	-0.955211
11288029	chr20:11288029:C:CTG	1.35333e-05	0.0244796	-0.84885
11288483	chr20:11288483:C:T	1.04337e-05	-1.09928e-10	-1.08448
11288523	chr20:11288523:G:C	9.71915e-06	-1.09928e-10	-1.15543
11288851	chr20:11288851:C:T	2.07313e-05	-0.397879	-2.28909e-10
11289199	chr20:11289199:T:A	2.1359e-05	-1.09928e-10	-0.368054
11289463	chr20:11289463:A:G	7.49536e-06	-0.28819	-1.12705
11289744	chr20:11289744:C:A	1.07369e-05	-1.09928e-10	-1.05584
11289919	chr20:11289919:T:G	8.54953e-06	-0.156205	-1.12744
11290244	chr20:11290244:C:A	2.11003e-06	-1.53196	-1.15086
11290560	chr20:11290560:C:T	7.37124e-06	-0.276755	-1.15518
11290687	chr20:11290687:TA:T	9.82838e-06	-1.09928e-10	-1.14425
11290966	chr20:11290966:G:A	1.60446e-05	0.199054	-0.853208
11291016	chr20:11291016:C:T	1.64927e-05	0.23515	-0.861757
11291327	chr20:11291327:G:T	6.60605e-06	-1.54154	-2.28909e-10
11291345	chr20:11291345:G:A	7.48656e-06	-0.262174	-1.15424
11291989	chr20:11291989:G:A	1.97526e-05	-0.44624	-2.28909e-10
11292074	chr20:11292074:A:G	1.09909e-05	-1.09928e-10	-1.03246
11292213	chr20:11292213:G:T	9.58999e-05	2.16931	-1.03553
11292508	chr20:11292508:T:C	1.46208e-05	-1.09928e-10	-0.747078
11292509	chr20:11292509:A:T	3.85853e-05	1.29211	-1.06877
11292676	chr20:11292676:A:G	1.10974e-05	0.135317	-1.15813
11292740	chr20:11292740:T:G	1.12873e-05	0.152231	-1.15808
11292819	chr20:11292819:G:A	9.71127e-06	-1.09928e-10	-1.15624
11292840	chr20:11292840:TTTA:T	9.97176e-06	-1.09928e-10	-1.12977
11293012	chr20:11293012:C:T	1.02321e-05	0.0511455	-1.15514
11293261	chr20:11293261:G:A	1.72014e-05	-1.09928e-10	-0.584533
11293268	chr20:11293268:T:C	9.84445e-06	-1.09928e-10	-1.14262
11293594	chr20:11293594:T:C	2.06446e-05	0.272391	-0.674464
11293709	chr20:11293709:C:A	9.76287e-06	-1.09928e-10	-1.15094
11293794	chr20:11293794:A:C	2.04764e-05	-1.09928e-10	-0.410253
11293803	chr20:11293803:A:T	1.08632e-05	0.113549	-1.15769
11293807	chr20:11293807:A:G	1.43811e-05	-1.09928e-10	-0.76361
11294303	chr20:11294303:A:G	1.09994e-05	-1.09928e-10	-1.03169
11294478	chr20:11294478:T:C	1.07905e-05	-1.09928e-10	-1.05086
11296368	chr20:11296368:C:G	1.40001e-05	0.144231	-0.93469
11296491	chr20:11296491:G:A	1.49668e-05	0.0122595	-0.73595
11296513	chr20:11296513:T:C	1.7517e-05	-1.09928e-10	-0.566351
11296817	chr20:11296817:G:A	9.80201e-06	-1.09928e-10	-1.14694
11297031	chr20:11297031:TG:T	1.69902e-05	-1.09928e-10	-0.596888
11297107	chr20:11297107:T:C	2.38925e-06	-1.49774	-1.0608
11297431	chr20:11297431:C:T	1.82774e-05	-1.09928e-10	-0.523862
11298151	chr20:11298151:A:G	2.56893e-05	-0.18345	-2.28909e-10
11298524	chr20:11298524:A:G	2.38329e-06	-1.5031	-1.05794
11298546	chr20:11298546:T:C	1.03492e-05	-1.09928e-10	-1.09262
11299011	chr20:11299011:C:G	1.18097e-05	-1.09928e-10	-0.960601
11299018	chr20:11299018:C:T	1.46726e-05	0.14068	-0.884226
11299379	chr20:11299379:G:A	1.08379e-05	-1.09928e-10	-1.04648
11299398	chr20:11299398:G:A	2.43946e-06	-1.48515	-1.0526
11299482	chr20:11299482:C:T	1.35688e-05	0.3356	-1.15735
11299830	chr20:11299830:T:C	2.78844e-06	-1.45591	-0.948133
11300147	chr20:11300147:C:T	1.01495e-05	-1.09928e-10	-1.1121
11300658	chr20:11300658:A:G	1.06419e-05	-0.277498	-0.787226
11300768	chr20:11300768:T:C	2.48673e-06	-1.49617	-1.02239
11300772	chr20:11300772:C:T	9.17131e-06	-0.678604	-0.534841
11301388	chr20:11301388:G:A	9.05238e-06	-0.0683748	-1.15812
11301790	chr20:11301790:T:A	1.12887e-05	-1.09928e-10	-1.00573
11302686	chr20:11302686:TC:T	4.38522e-05	-1.09928e-10	0.3513
11303378	chr20:11303378:TTTATACTACGATA:T	7.18225e-06	-1.45791	-2.28909e-10
11303584	chr20:11303584:A:AAAC	1.97012e-05	-1.3813	0.932451
11303729	chr20:11303729:C:T	1.42002e-05	-1.09928e-10	-0.776272
11304087	chr20:11304087:G:A	1.14021e-05	-1.09928e-10	-0.995729
11304597	chr20:11304597:C:T	3.76226e-06	-0.948869	-1.15564
11304812	chr20:11304812:A:G	9.49305e-06	-0.0208438	-1.15812
11305284	chr20:11305284:A:G	1.46572e-05	0.398721	-1.14332
11305669	chr20:11305669:T:C	6.63677e-05	0.854082	-0.0883972
11306160	chr20:11306160:C:CA	1.25499e-05	-0.899813	-2.28909e-10
11306373	chr20:11306373:C:G	1.21124e-05	-1.10082	0.16552
11307242	chr20:11307242:C:T	1.1721e-05	0.106289	-1.07443
11307859	chr20:11307859:G:A	9.79351e-06	-1.09928e-10	-1.14781
11308110	chr20:11308110:T:C	9.22708e-06	-0.0520796	-1.1553
11308208	chr20:11308208:T:A	9.74781e-06	-1.09928e-10	-1.15248
11308398	chr20:11308398:C:T	1.06601e-05	-1.09928e-10	-1.06302
11308469	chr20:11308469:C:T	7.83041e-05	-1.09928e-10	0.931075
11308585	chr20:11308585:C:T	1.03541e-05	-1.09214	-2.28909e-10
11308837	chr20:11308837:A:G	1.43039e-05	0.302936	-1.07193
11308868	chr20:11308868:A:G	1.12178e-05	-1.07901	0.0669915
11308926	chr20:11308926:T:C	1.01583e-05	-1.09928e-10	-1.11123
11309152	chr20:11309152:A:C	9.0113e-06	-1.23105	-2.28909e-10
11309683	chr20:11309683:T:G	6.05251e-05	-1.09928e-10	0.673533
11309801	chr20:11309801:G:A	9.00645e-06	-0.135097	-1.09649
11311356	chr20:11311356:A:T	9.21304e-06	-1.27589	0.066988
11311558	chr20:11311558:A:G	9.25299e-06	-0.127125	-1.07745
11311633	chr20:11311633:A:G	1.19072e-05	-0.237939	-0.714442
11311721	chr20:11311721:A:T	1.33718e-05	-0.836374	-2.28909e-10
11312969	chr20:11312969:A:T	5.75161e-06	-0.587906	-1.09214
11313445	chr20:11313445:G:A	6.82276e-06	-0.351157	-1.1581
11313588	chr20:11313588:C:G	1.19106e-05	-0.18288	-0.769213
11313672	chr20:11313672:G:A	7.76678e-06	-1.37967	-2.28909e-10
11313876	chr20:11313876:T:C	1.23675e-05	-1.09928e-10	-0.91445
11314795	chr20:11314795:T:A	1.07966e-05	-0.0019545	-1.04834
11315117	chr20:11315117:C:A	7.08787e-06	-0.313036	-1.1581
11315378	chr20:11315378:T:G	9.24258e-06	-0.110195	-1.09551
11315407	chr20:11315407:C:T	9.73184e-06	-1.09928e-10	-1.15412
11315811	chr20:11315811:A:G	0.000218911	-1.09928e-10	1.95914
11315827	chr20:11315827:G:A	1.70051e-05	0.481693	-1.07771
11316183	chr20:11316183:A:G	9.01103e-06	-0.141554	-1.08952
11316250	chr20:11316250:G:C	2.51734e-06	-1.42515	-1.08117
11316692	chr20:11316692:G:A	2.45422e-05	-1.09928e-10	-0.22913
11316697	chr20:11316697:C:T	7.09493e-06	-1.47014	-2.28909e-10
11316705	chr20:11316705:A:G	2.5304e-06	-1.41718	-1.08396
11317134	chr20:11317134:C:T	2.42136e-06	-1.45346	-1.09174
11317492	chr20:11317492:T:C	1.22515e-05	-1.09928e-10	-0.92388
11317518	chr20:11317518:G:A	1.12295e-05	-0.122135	-0.888844
11317655	chr20:11317655:T:C	1.16628e-05	-1.09928e-10	-0.973124
11317863	chr20:11317863:A:G	2.56553e-06	-1.43432	-1.05304
11317969	chr20:11317969:G:C	2.55986e-06	-1.40242	-1.08716
11318114	chr20:11318114:T:C	2.4505e-06	-1.4364	-1.09683
11318253	chr20:11318253:C:T	1.1654e-05	-1.09928e-10	-0.973876
11318416	chr20:11318416:A:T	2.51323e-06	-1.41628	-1.09168
11318502	chr20:11318502:G:A	2.50632e-06	-1.42475	-1.08596
11318627	chr20:11318627:C:T	1.20093e-05	-1.09928e-10	-0.943845
11318795	chr20:11318795:A:G	2.52247e-06	-1.42559	-1.07869
11318815	chr20:11318815:T:C	8.70572e-06	-1.30877	0.0432224
11318884	chr20:11318884:A:G	9.79684e-06	-1.09928e-10	-1.14747
11319001	chr20:11319001:G:T	2.51804e-06	-1.42529	-1.08076
11319141	chr20:11319141:C:T	6.89811e-06	-0.340762	-1.15752
11319189	chr20:11319189:T:G	7.57722e-06	-0.253629	-1.15075
11319315	chr20:11319315:A:G	2.51974e-06	-1.42168	-1.08369
11319395	chr20:11319395:G:T	1.56372e-05	0.43393	-1.1138
11320006	chr20:11320006:G:A	6.71549e-06	-0.375903	-1.1492
11320228	chr20:11320228:G:A	1.00277e-05	-1.09928e-10	-1.12418
11320473	chr20:11320473:T:C	9.13641e-06	-0.34142	-0.875838
11320772	chr20:11320772:C:T	9.79854e-06	-1.09928e-10	-1.14729
11321218	chr20:11321218:G:A	1.12467e-05	-0.0736085	-0.935838
11321410	chr20:11321410:A:C	2.86791e-05	-1.09928e-10	-0.0733578
11321737	chr20:11321737:T:A	1.06492e-05	-1.06404	-2.28909e-10
11322555	chr20:11322555:G:A	9.50238e-06	-0.634679	-0.543303
11322632	chr20:11322632:C:A	1.44815e-05	-1.09928e-10	-0.756655
11322641	chr20:11322641:G:A	1.01115e-05	-1.54567	0.429822
11322884	chr20:11322884:G:A	7.95986e-06	-1.2151	-0.140012
11322907	chr20:11322907:C:G	7.14199e-06	-0.330011	-1.13352
11322984	chr20:11322984:T:C	1.02173e-05	-1.09928e-10	-1.10544
11323028	chr20:11323028:T:C	1.11232e-05	-0.13342	-0.887073
11323140	chr20:11323140:G:A	1.76487e-05	-1.09928e-10	-0.558862
11323160	chr20:11323160:A:G	7.36931e-06	-0.281679	-1.15052
11323241	chr20:11323241:G:A	9.97497e-06	-1.09928e-10	-1.12945
11323373	chr20:11323373:G:C	9.79753e-06	-1.09928e-10	-1.14739
11323403	chr20:11323403:T:C	6.84406e-06	-0.350085	-1.15606
11323563	chr20:11323563:G:A	2.20794e-05	0.749699	-1.08458
11324543	chr20:11324543:T:C	1.08296e-05	-0.0801945	-0.967045
11324613	chr20:11324613:T:C	1.01201e-05	-0.165622	-0.949377
11324755	chr20:11324755:G:C	2.53716e-05	-1.09928e-10	-0.195893
11324768	chr20:11324768:A:C	6.61178e-06	-0.387506	-1.15317
11324836	chr20:11324836:TTCTC:T	8.38601e-06	-1.32841	0.0254521
11325051	chr20:11325051:C:T	1.06868e-05	-1.51249	0.451979
11325197	chr20:11325197:G:A	9.06053e-06	-1.28988	0.0642835
11325482	chr20:11325482:A:G	6.61232e-06	-0.817112	-0.723479
11325933	chr20:11325933:A:G	1.002e-05	-1.09928e-10	-1.12495
11326103	chr20:11326103:G:A	4.31556e-06	-1.18901	-0.778292
11326135	chr20:11326135:C:G	2.7692e-06	-1.45291	-0.958053
11326240	chr20:11326240:T:C	1.19988e-05	-0.944722	-2.28909e-10
11326401	chr20:11326401:C:A	1.1377e-05	0.152022	-1.14995
11326520	chr20:11326520:A:G	2.58332e-05	-1.09928e-10	-0.177865
11326629	chr20:11326629:C:T	1.44753e-05	-1.09928e-10	-0.757079
11327669	chr20:11327669:G:A	9.56742e-06	-0.171745	-0.999416
11327939	chr20:11327939:T:C	3.83481e-05	-1.09928e-10	0.21718
11328285	chr20:11328285:GAA:G	1.23338e-05	-0.0477289	-0.869451
11328348	chr20:11328348:A:G	1.32935e-05	-1.09928e-10	-0.842249
11328352	chr20:11328352:G:A	1.43329e-05	-1.09928e-10	-0.766968
11329494	chr20:11329494:A:G	8.67303e-06	-0.258967	-1.01034
11329712	chr20:11329712:C:T	9.99777e-06	-1.27572	0.148558
11329990	chr20:11329990:A:C	1.00021e-05	-1.09928e-10	-1.12673
11330030	chr20:11330030:T:C	1.73867e-05	-1.18755	0.613726
11330599	chr20:11330599:A:AGAC	9.70183e-06	-1.09928e-10	-1.15721
11330662	chr20:11330662:T:TA	1.10558e-05	-1.09928e-10	-1.02657
11330720	chr20:11330720:G:A	1.08897e-05	-1.09928e-10	-1.04171
11331692	chr20:11331692:C:A	9.66262e-06	-0.131932	-1.02933
11331699	chr20:11331699:T:C	1.07982e-05	-1.09928e-10	-1.05014
11331709	chr20:11331709:C:T	2.63063e-05	-0.104309	-0.0554062
11332010	chr20:11332010:A:C	1.77874e-05	-1.21484	0.66381
11332668	chr20:11332668:C:T	7.10046e-06	-0.432122	-1.03724
11332937	chr20:11332937:T:G	1.31599e-05	-1.09928e-10	-0.852348
11332966	chr20:11332966:A:G	2.3939e-05	-0.19696	-0.0570575
11333533	chr20:11333533:A:G	1.01356e-05	-0.0990295	-1.01444
11333853	chr20:11333853:TAAAA:T	2.3585e-05	-1.09928e-10	-0.268913
11334476	chr20:11334476:T:G	1.07141e-05	-0.141235	-0.916726
11334682	chr20:11334682:G:A	1.16495e-05	-1.09928e-10	-0.974262
11334715	chr20:11334715:T:G	9.91769e-06	-1.09928e-10	-1.1352
11334991	chr20:11334991:T:C	9.69375e-06	-1.09928e-10	-1.15804
11335284	chr20:11335284:G:C	2.84462e-05	0.347383	-0.428895
11335323	chr20:11335323:C:T	2.85986e-05	-0.0173107	-0.058858
11335685	chr20:11335685:T:C	2.76653e-05	-1.09928e-10	-0.109346
11335858	chr20:11335858:AGTAG:A	1.26853e-05	-1.46443	0.575353
11335863	chr20:11335863:C:CA	1.25544e-05	-1.46451	0.565056
11336047	chr20:11336047:C:T	2.61732e-05	-1.09928e-10	-0.16479
11336835	chr20:11336835:G:A	6.23157e-06	-0.536502	-1.0634
11336911	chr20:11336911:G:A	2.76969e-06	-1.29163	-1.11916
11337086	chr20:11337086:T:C	2.45873e-05	-0.241248	0.0139541
11337159	chr20:11337159:G:C	2.26866e-05	-1.09928e-10	-0.307751
11337623	chr20:11337623:G:A	1.05624e-05	-0.0191867	-1.05304
11337850	chr20:11337850:A:G	1.00816e-05	-1.09928e-10	-1.11881
11337882	chr20:11337882:G:A	1.03304e-05	-1.09928e-10	-1.09443
11338104	chr20:11338104:T:C	2.72997e-05	-1.09928e-10	-0.122649
11338249	chr20:11338249:G:A	2.68208e-05	-0.194772	0.0544258
11338403	chr20:11338403:T:G	2.58082e-06	-1.32329	-1.15812
11338876	chr20:11338876:T:G	2.62845e-05	-0.141032	-0.0195123
11338987	chr20:11338987:A:T	1.65549e-05	0.317051	-0.939894
11339223	chr20:11339223:C:T	1.43392e-05	-0.766528	-2.28909e-10
11339670	chr20:11339670:T:C	1.22591e-05	-1.09928e-10	-0.923255
11339820	chr20:11339820:G:A	2.27903e-05	-1.09928e-10	-0.303191
11339863	chr20:11339863:C:G	1.44753e-05	-1.09928e-10	-0.757079
11340181	chr20:11340181:T:C	1.28475e-05	-1.09928e-10	-0.876379
11340698	chr20:11340698:G:C	8.35046e-06	-1.30721	-2.28909e-10
11340730	chr20:11340730:C:CT	2.38247e-05	-0.304809	0.0460085
11341915	chr20:11341915:T:C	1.56966e-05	0.220819	-0.896901
11341992	chr20:11341992:G:A	2.64166e-05	-1.09928e-10	-0.155533
11341999	chr20:11341999:G:A	9.76878e-06	-1.09928e-10	-1.15033
11342286	chr20:11342286:CT:C	1.90651e-05	-1.09928e-10	-0.481663
11342971	chr20:11342971:T:C	4.95288e-06	-0.71667	-1.11289
11343725	chr20:11343725:T:C	1.16495e-05	-1.09928e-10	-0.974262
11343777	chr20:11343777:A:C	1.05664e-05	-1.25017	0.178321
11343874	chr20:11343874:T:C	9.77229e-06	-1.09928e-10	-1.14997
11343882	chr20:11343882:T:C	1.02423e-05	-1.09928e-10	-1.103
11344124	chr20:11344124:C:G	9.75354e-06	-1.09928e-10	-1.15189
11344180	chr20:11344180:C:T	1.13795e-05	-1.3774	0.379685
11344345	chr20:11344345:T:A	3.35848e-05	1.04832	-0.963769
11344404	chr20:11344404:T:C	9.73109e-06	-1.09928e-10	-1.1542
11344458	chr20:11344458:T:C	1.46273e-05	-1.09928e-10	-0.746635
11344536	chr20:11344536:C:T	1.48421e-05	0.153913	-0.885968
11345352	chr20:11345352:T:C	1.45059e-05	-1.09928e-10	-0.75497
11345479	chr20:11345479:T:C	6.75338e-06	-0.432054	-1.08743
11346543	chr20:11346543:C:A	3.37884e-05	-0.258057	0.348648
11346674	chr20:11346674:G:A	1.37992e-05	0.111382	-0.916297
11346766	chr20:11346766:TG:T	1.05365e-05	-1.54765	0.472971
11346768	chr20:11346768:A:T	1.05113e-05	-1.54769	0.470612
11347229	chr20:11347229:AC:A	1.39253e-05	0.224315	-1.02013
11347230	chr20:11347230:C:T	7.51382e-06	-1.41278	-2.28909e-10
11347693	chr20:11347693:C:T	6.54273e-06	-1.55117	-2.28909e-10
11347896	chr20:11347896:T:G	6.9527e-06	-0.36706	-1.12333
11347913	chr20:11347913:G:A	1.00942e-05	-1.23186	0.114298
11348441	chr20:11348441:TC:T	7.40003e-06	-0.300062	-1.12798
11348886	chr20:11348886:A:G	1.19066e-05	0.0192052	-0.971636
11348902	chr20:11348902:T:A	1.35616e-05	0.27806	-1.10035
11348911	chr20:11348911:A:T	4.81391e-05	0.110195	0.334375
11348919	chr20:11348919:A:G	7.2495e-06	-0.323333	-1.12526
11349007	chr20:11349007:T:TCCAA	1.7946e-05	-1.48116	0.939004
11349339	chr20:11349339:C:A	1.5368e-05	-1.09928e-10	-0.697235
11349619	chr20:11349619:A:G	1.32607e-05	-1.09928e-10	-0.844719
11349910	chr20:11349910:G:T	0.000233649	1.08466	0.939632
11350666	chr20:11350666:C:T	7.56371e-06	-1.55539	0.149223
11351507	chr20:11351507:T:G	1.44505e-05	-1.09928e-10	-0.758798
11351872	chr20:11351872:G:A	0.000147453	-0.038829	1.60282
11351914	chr20:11351914:C:T	9.49464e-06	-1.23161	0.0528159
11351915	chr20:11351915:G:A	0.000132653	-0.0981625	1.55638
11351960	chr20:11351960:T:C	0.000136796	-0.0944318	1.5834
11352131	chr20:11352131:G:A	1.76172e-05	-1.4994	0.938744
11352210	chr20:11352210:T:A	4.10507e-05	0.5014	-0.216116
11352387	chr20:11352387:C:G	0.000137917	-0.089341	1.58647
11352452	chr20:11352452:G:A	0.000125716	-0.156677	1.56117
11352476	chr20:11352476:C:T	1.3789e-05	-1.09928e-10	-0.805657
11352657	chr20:11352657:A:G	2.68924e-05	0.729987	-0.86767
11352835	chr20:11352835:C:T	1.1952e-05	-1.09928e-10	-0.948625
11352914	chr20:11352914:A:G	2.32367e-06	-1.43513	-1.15125
11352925	chr20:11352925:A:G	1.69702e-05	-1.54584	0.947774
11352941	chr20:11352941:C:A	0.000145959	-0.0599612	1.61376
11353115	chr20:11353115:T:C	0.00013357	-0.115477	1.58058
11353134	chr20:11353134:A:G	0.000137144	-0.101412	1.59292
11353376	chr20:11353376:A:T	0.000133153	-0.0675278	1.5295
11353467	chr20:11353467:T:C	0.000132059	-0.0868101	1.54053
11353588	chr20:11353588:A:G	0.000135707	-0.0838769	1.56485
11353680	chr20:11353680:G:A	2.381e-05	-1.24267	0.983253
11353923	chr20:11353923:T:C	1.24045e-05	-1.09928e-10	-0.911467
11353929	chr20:11353929:T:C	2.46635e-05	-1.24712	1.02292
11354089	chr20:11354089:G:T	1.68002e-05	-1.49344	0.885307
11354096	chr20:11354096:C:T	0.00020882	0.730037	1.18191
11354266	chr20:11354266:A:T	1.342e-05	0.264592	-1.09737
11354355	chr20:11354355:TG:T	1.5358e-05	-1.09928e-10	-0.697889
11354358	chr20:11354358:A:C	1.53721e-05	-1.09928e-10	-0.696973
11354410	chr20:11354410:C:T	3.87869e-06	-0.943275	-1.13075
11354433	chr20:11354433:A:G	8.06814e-06	-1.3416	-2.28909e-10
11355827	chr20:11355827:G:A	0.00012436	-0.13779	1.53144
11355914	chr20:11355914:A:G	0.000135146	-0.0700233	1.54686
11355961	chr20:11355961:T:A	1.19728e-05	0.0925624	-1.03945
11356241	chr20:11356241:C:T	0.000129249	-0.108856	1.54107
11356316	chr20:11356316:A:G	0.000130606	-0.0981941	1.54085
11356332	chr20:11356332:C:T	1.45611e-05	-1.09928e-10	-0.751171
11356385	chr20:11356385:A:G	1.68499e-05	-1.09928e-10	-0.605178
11356819	chr20:11356819:C:T	1.69564e-05	-1.51266	0.913776
11356827	chr20:11356827:T:A	1.31063e-05	0.242829	-1.09926
11357352	chr20:11357352:AC:A	0.000146923	-0.442874	2.00326
11357465	chr20:11357465:G:A	4.68642e-05	-1.27717	1.6949
11357512	chr20:11357512:A:G	8.89948e-06	-1.09306	-0.150476
11357688	chr20:11357688:G:C	4.37327e-05	-1.25843	1.607
11357695	chr20:11357695:A:C	0.000167983	-0.110535	1.80487
11357838	chr20:11357838:G:C	3.93155e-06	-0.922007	-1.13848
11357847	chr20:11357847:T:C	6.1093e-05	0.635314	0.0475583
11358059	chr20:11358059:T:C	0.00014772	0.12647	1.43932
11358223	chr20:11358223:C:T	0.00016722	0.151093	1.53869
11358242	chr20:11358242:T:C	1.31473e-05	-1.09928e-10	-0.853308
11358254	chr20:11358254:A:G	0.000179194	0.213212	1.54573
11358348	chr20:11358348:G:A	1.15891e-05	-1.09928e-10	-0.97946
11358572	chr20:11358572:A:G	6.75821e-06	-0.951621	-0.567147
11358962	chr20:11358962:C:A	2.30149e-05	-1.27387	0.980489
11358966	chr20:11358966:T:C	0.000367244	0.950286	1.52621
11359058	chr20:11359058:T:C	3.52483e-06	-1.47775	-0.691946
11359345	chr20:11359345:T:C	0.000161799	0.112882	1.54395
11359359	chr20:11359359:T:G	1.04264e-05	0.0380383	-1.12322
11359434	chr20:11359434:A:G	3.02274e-05	-1.09928e-10	-0.0207756
11359707	chr20:11359707:G:A	1.18958e-05	-1.09928e-10	-0.953343
11359733	chr20:11359733:G:T	9.60566e-06	-0.0112811	-1.15589
11359748	chr20:11359748:A:C	9.23904e-06	-0.0510663	-1.15502
11359750	chr20:11359750:A:G	9.45024e-06	-0.0287282	-1.15476
11360178	chr20:11360178:C:T	0.000166311	0.101587	1.58275
11360288	chr20:11360288:A:G	0.000206982	-0.244098	2.14721
11360452	chr20:11360452:T:C	0.000271924	-0.0622331	2.23823
11360464	chr20:11360464:G:A	1.75911e-05	-0.562132	-2.28909e-10
11360623	chr20:11360623:G:A	0.000170907	0.154882	1.55671
11360630	chr20:11360630:C:A	0.000157782	0.121933	1.50975
11360636	chr20:11360636:T:C	0.000151943	0.146302	1.44768
11360751	chr20:11360751:C:G	4.45062e-05	-1.11628	1.48238
11360835	chr20:11360835:C:T	0.000155236	0.107071	1.50835
11360872	chr20:11360872:C:T	5.74538e-05	0.511351	0.110105
11361075	chr20:11361075:G:A	5.50138e-06	-1.12756	-0.596961
11361212	chr20:11361212:C:T	0.000158211	0.13704	1.49736
11361388	chr20:11361388:T:A	9.6542e-06	-0.00537667	-1.15676
11361550	chr20:11361550:T:C	1.9121e-05	-1.36697	0.888234
11361724	chr20:11361724:C:T	1.32116e-05	-1.09928e-10	-0.848431
11361976	chr20:11361976:G:A	1.83381e-05	-1.09928e-10	-0.520543
11362028	chr20:11362028:T:C	9.81361e-06	-1.09928e-10	-1.14576
11362267	chr20:11362267:TC:T	1.15148e-05	-1.09928e-10	-0.985888
11362557	chr20:11362557:AC:A	8.88653e-06	-0.24341	-1.00158
11362682	chr20:11362682:C:T	2.84111e-06	-1.28342	-1.10192
11362684	chr20:11362684:GTC:G	0.000151605	-1.09928e-10	1.59176
11362804	chr20:11362804:G:T	2.13026e-05	-1.09928e-10	-0.370695
11362809	chr20:11362809:A:C	2.92651e-06	-1.26181	-1.0939
11362864	chr20:11362864:A:G	2.86901e-06	-1.27682	-1.09874
11363094	chr20:11363094:ACT:A	3.90082e-05	-1.09928e-10	0.234246
11363157	chr20:11363157:G:A	9.75539e-06	-1.09928e-10	-1.1517
11363346	chr20:11363346:G:A	2.84589e-06	-1.27789	-1.10576
11363654	chr20:11363654:G:C	1.00226e-05	0.0240339	-1.14872
11363689	chr20:11363689:G:A	1.19272e-05	-1.09928e-10	-0.950701
11363836	chr20:11363836:G:A	2.2666e-05	0.464853	-0.773514
11363881	chr20:11363881:G:A	9.49452e-06	-0.183251	-0.995559
11363895	chr20:11363895:C:T	9.11439e-06	-0.0815831	-1.13809
11363943	chr20:11363943:G:C	2.87653e-06	-1.27249	-1.10045
11364038	chr20:11364038:A:C	1.37628e-05	-1.09928e-10	-0.807552
11364121	chr20:11364121:A:G	8.32477e-06	-1.31029	-2.28909e-10
11364139	chr20:11364139:C:T	1.58888e-05	0.467288	-1.1312
11364173	chr20:11364173:T:C	2.91662e-06	-1.26553	-1.09357
11364593	chr20:11364593:C:T	1.30928e-05	-0.857464	-2.28909e-10
11364685	chr20:11364685:G:A	2.85167e-06	-1.27653	-1.10509
11364747	chr20:11364747:G:A	3.6286e-06	-1.02408	-1.1166
11364750	chr20:11364750:C:T	2.9331e-06	-1.25851	-1.09495
11364814	chr20:11364814:T:G	2.8969e-06	-1.26649	-1.09939
11364825	chr20:11364825:A:G	9.86909e-06	-0.137891	-1.00223
11365537	chr20:11365537:A:G	6.34945e-06	-0.42728	-1.15388
11365731	chr20:11365731:C:G	6.83326e-06	-1.50772	-2.28909e-10
11366319	chr20:11366319:A:G	2.90258e-06	-1.26266	-1.10127
11366332	chr20:11366332:T:A	3.63185e-05	-1.09928e-10	0.162803
11366361	chr20:11366361:T:A	2.93848e-06	-1.25991	-1.09173
11366537	chr20:11366537:T:C	1.16293e-05	-1.09928e-10	-0.975996
11366614	chr20:11366614:C:T	2.88575e-06	-1.25972	-1.11001
11366655	chr20:11366655:A:C	2.87489e-06	-1.26423	-1.10928
11366723	chr20:11366723:T:G	1.17225e-05	-0.233627	-0.73439
11366807	chr20:11366807:G:A	2.87094e-06	-1.26869	-1.1062
11367030	chr20:11367030:G:A	9.61444e-06	-0.170789	-0.99547
11367037	chr20:11367037:A:G	2.46857e-06	-1.3678	-1.15808
11367312	chr20:11367312:G:T	9.7019e-06	-1.09928e-10	-1.1572
11367467	chr20:11367467:T:C	8.74074e-06	-1.08323	-0.178297
11368209	chr20:11368209:A:G	2.84541e-06	-1.28521	-1.09861
11368334	chr20:11368334:C:T	5.85503e-06	-0.712118	-0.950106
11368368	chr20:11368368:CATATT:C	9.69281e-06	-1.09928e-10	-1.15814
11368774	chr20:11368774:C:T	2.86465e-06	-1.2808	-1.09628
11368864	chr20:11368864:G:A	6.27068e-06	-0.446701	-1.14694
11368934	chr20:11368934:C:T	1.40775e-05	-1.09928e-10	-0.784944
11368938	chr20:11368938:C:T	9.22224e-06	-0.0519037	-1.156
11369427	chr20:11369427:CACAT:C	3.72657e-05	0.840845	-0.652297
11369482	chr20:11369482:ACACT:A	6.30044e-06	-0.454462	-1.13444
11369497	chr20:11369497:TAC:T	2.62272e-05	-1.09928e-10	-0.162726
11369644	chr20:11369644:A:G	2.04297e-06	-1.56094	-1.15418
11369657	chr20:11369657:CAT:C	1.365e-05	-1.09928e-10	-0.815784
11369671	chr20:11369671:CAT:C	1.55396e-05	-1.09928e-10	-0.686134
11369887	chr20:11369887:C:T	9.5539e-06	-0.0147798	-1.1578
11369967	chr20:11369967:G:A	5.57757e-05	-0.202008	0.793821
11370685	chr20:11370685:G:A	3.03429e-06	-1.24383	-1.07572
11370984	chr20:11370984:T:G	1.12833e-05	-0.0239398	-0.982263
11370999	chr20:11370999:T:C	2.81963e-05	-1.09928e-10	-0.0903335
11371034	chr20:11371034:G:C	1.1394e-05	-0.0190191	-0.977417
11371111	chr20:11371111:G:A	1.42728e-05	0.386584	-1.15776
11371198	chr20:11371198:A:G	1.18468e-05	-1.09928e-10	-0.957463
11371419	chr20:11371419:C:T	2.75191e-05	-1.09928e-10	-0.114643
11371516	chr20:11371516:T:C	4.67517e-06	-1.15952	-0.727742
11371530	chr20:11371530:T:A	2.91942e-06	-1.27854	-1.0796
11371616	chr20:11371616:A:G	2.28002e-06	-1.44722	-1.15812
11371697	chr20:11371697:C:G	9.71734e-06	-1.09928e-10	-1.15561
11372188	chr20:11372188:G:A	3.06767e-06	-1.17944	-1.12916
11372258	chr20:11372258:A:T	1.36979e-05	-1.09928e-10	-0.812284
11372694	chr20:11372694:A:G	9.71639e-06	-1.09928e-10	-1.15571
11372766	chr20:11372766:T:C	2.4649e-06	-1.37006	-1.15731
11372769	chr20:11372769:G:C	1.39674e-05	0.349795	-1.14259
11373081	chr20:11373081:G:A	2.0183e-05	-1.27578	0.851099
11373573	chr20:11373573:G:A	2.44925e-06	-1.37624	-1.15751
11373844	chr20:11373844:T:G	2.24953e-05	-0.316217	-2.28909e-10
11373944	chr20:11373944:C:A	0.000130305	2.55446	-1.1141
11373954	chr20:11373954:C:T	1.27094e-05	-0.481668	-0.405519
11374346	chr20:11374346:T:A	1.09776e-05	-1.09928e-10	-1.03367
11374430	chr20:11374430:G:A	6.08009e-05	0.67808	-2.28909e-10
11374457	chr20:11374457:C:T	3.27483e-05	-1.09928e-10	0.0593253
11375422	chr20:11375422:A:T	5.70142e-06	-0.530708	-1.1581
11375499	chr20:11375499:A:T	0.0156121	4.56996	1.65632
11375508	chr20:11375508:C:T	1.72007e-05	-1.09928e-10	-0.584574
11376475	chr20:11376475:T:A	9.76244e-06	-1.40366	0.252672
11376813	chr20:11376813:T:C	1.16251e-05	-0.0589631	-0.917395
11376820	chr20:11376820:A:G	1.11799e-05	-0.0849631	-0.930441
11376933	chr20:11376933:C:T	1.14095e-05	-0.0628024	-0.932279
11377637	chr20:11377637:T:C	5.83053e-05	0.636169	-2.28909e-10
11378035	chr20:11378035:G:A	1.18994e-05	-0.0328057	-0.920231
11378181	chr20:11378181:A:T	1.17391e-05	-0.0390313	-0.927564
11378802	chr20:11378802:T:C	1.13405e-05	-0.073743	-0.927398
11379022	chr20:11379022:A:G	9.83786e-06	0.0135934	-1.15688
11379467	chr20:11379467:A:G	9.63428e-06	-0.200315	-0.963882
11379869	chr20:11379869:C:A	1.83722e-05	0.609329	-1.12801
11380174	chr20:11380174:A:G	1.44052e-05	0.376175	-1.13811
11380502	chr20:11380502:A:G	9.73691e-06	-1.09928e-10	-1.1536
11380855	chr20:11380855:G:A	3.51932e-06	-1.33198	-0.839276
11380874	chr20:11380874:G:A	0.000948545	3.69694	-0.271536
11381253	chr20:11381253:C:T	1.57037e-05	-0.675629	-2.28909e-10
11381283	chr20:11381283:C:T	5.78532e-06	-1.43863	-0.235572
11381404	chr20:11381404:T:A	1.00852e-05	-1.09928e-10	-1.11845
11381408	chr20:11381408:C:T	0.0010549	3.62944	-0.097757
11382009	chr20:11382009:G:A	2.34734e-05	-0.317229	0.0435696
11382093	chr20:11382093:A:T	5.90828e-06	-1.44863	-0.204536
11382328	chr20:11382328:T:C	6.05024e-06	-1.44422	-0.185205
11382421	chr20:11382421:G:A	6.15491e-06	-1.42808	-0.18419
11382808	chr20:11382808:T:G	5.41616e-06	-1.50158	-0.23856
11382828	chr20:11382828:T:C	1.48577e-05	0.391954	-1.12296
11383084	chr20:11383084:A:T	2.02456e-05	0.323294	-0.74488
11383393	chr20:11383393:A:G	5.969e-06	-1.43471	-0.208237
11383521	chr20:11383521:A:T	3.61289e-06	-1.21656	-0.928456
11383623	chr20:11383623:T:C	5.89405e-06	-1.42173	-0.233847
11383784	chr20:11383784:G:A	1.20787e-05	-1.32072	0.382639
11384113	chr20:11384113:T:A	1.66043e-05	0.511117	-1.13098
11384116	chr20:11384116:T:C	1.26816e-05	-1.09928e-10	-0.88937
11384416	chr20:11384416:T:C	2.07197e-06	-1.56094	-1.14008
11384719	chr20:11384719:A:G	8.62345e-06	-1.35502	0.0799791
11384789	chr20:11384789:T:C	3.31994e-06	-1.27646	-0.95312
11385250	chr20:11385250:G:A	1.10858e-05	-1.39318	0.36932
11385451	chr20:11385451:C:T	9.92658e-06	-1.09928e-10	-1.13431
11385688	chr20:11385688:G:T	1.11987e-05	-1.09928e-10	-1.01373
11385901	chr20:11385901:G:A	9.71304e-06	-1.09928e-10	-1.15606
11386209	chr20:11386209:G:A	5.7323e-05	-1.09928e-10	0.619177
11386342	chr20:11386342:A:G	2.06992e-06	-1.55993	-1.14209
11386386	chr20:11386386:A:G	4.44509e-06	-0.936552	-1.00117
11386511	chr20:11386511:A:G	2.05383e-06	-1.56094	-1.14888
11386585	chr20:11386585:T:C	9.69298e-06	-1.09928e-10	-1.15812
11386596	chr20:11386596:C:T	1.14115e-05	-1.38388	0.388977
11387114	chr20:11387114:T:C	2.04778e-06	-1.56094	-1.15182
11387142	chr20:11387142:T:C	1.63013e-05	-1.09928e-10	-0.638282
11387335	chr20:11387335:T:C	1.02656e-05	-1.09928e-10	-1.10073
11387903	chr20:11387903:G:A	1.10595e-05	-1.39369	0.367448
11388104	chr20:11388104:G:C	1.00479e-05	-1.09928e-10	-1.12216
11388108	chr20:11388108:A:T	2.05743e-06	-1.56095	-1.14712
11388109	chr20:11388109:C:T	8.86875e-06	-1.39294	0.145945
11388197	chr20:11388197:A:G	1.11904e-05	-1.40404	0.389567
11388581	chr20:11388581:G:A	9.37496e-06	-1.19148	-2.28909e-10
11388625	chr20:11388625:T:A	2.73302e-05	0.922005	-1.04354
11389006	chr20:11389006:A:G	1.22518e-05	-1.09928e-10	-0.923855
11389066	chr20:11389066:C:T	1.01436e-05	-1.31953	0.20685
11389142	chr20:11389142:C:G	1.49858e-05	0.415824	-1.13824
11389796	chr20:11389796:C:T	2.06688e-06	-1.56047	-1.14302
11389896	chr20:11389896:C:T	9.92451e-06	-1.09928e-10	-1.13452
11390192	chr20:11390192:C:A	6.15163e-05	1.48352	-0.793738
11390207	chr20:11390207:A:C	3.55547e-06	-1.15891	-1.00213
11390714	chr20:11390714:A:G	2.24105e-05	-0.319997	-2.28909e-10
11390873	chr20:11390873:C:T	1.27923e-05	-1.09928e-10	-0.880681
11391184	chr20:11391184:C:T	3.73881e-05	0.95353	-0.761703
11391235	chr20:11391235:G:T	2.78209e-05	0.801566	-0.905302
11391345	chr20:11391345:A:G	0.000113875	-1.09928e-10	1.30557
11391742	chr20:11391742:G:A	0.000121637	-1.09928e-10	1.37152
11392267	chr20:11392267:A:G	7.71999e-06	-0.233736	-1.15198
11392313	chr20:11392313:G:C	0.000336315	-1.09928e-10	2.38852
11392375	chr20:11392375:A:C	2.81883e-05	0.728783	-0.819401
11392381	chr20:11392381:A:T	4.05075e-06	-1.06743	-0.96319
11392445	chr20:11392445:G:T	8.22917e-06	-0.18036	-1.14148
11392707	chr20:11392707:G:T	1.10169e-05	-1.09928e-10	-1.0301
11392708	chr20:11392708:C:T	1.10124e-05	-1.09928e-10	-1.0305
11392911	chr20:11392911:T:G	7.70414e-06	-0.231492	-1.15628
11393449	chr20:11393449:C:T	9.83141e-06	-1.09928e-10	-1.14394
11393928	chr20:11393928:C:T	2.19996e-06	-1.48783	-1.15325
11393936	chr20:11393936:C:T	1.0945e-05	-1.09928e-10	-1.03665
11393958	chr20:11393958:A:G	6.75902e-06	-0.360958	-1.15769
11393970	chr20:11393970:A:G	9.31714e-06	-0.0395596	-1.15811
11394016	chr20:11394016:TGG:T	9.96302e-06	-1.13064	-2.28909e-10
11394066	chr20:11394066:C:T	0.000370199	3.6013	-1.11678
11394116	chr20:11394116:T:C	9.01055e-06	-0.0747833	-1.15635
11394157	chr20:11394157:A:G	2.18868e-06	-1.49219	-1.15403
11394215	chr20:11394215:A:G	7.53486e-06	-0.252561	-1.15742
11394522	chr20:11394522:AG:A	2.04381e-05	-1.09928e-10	-0.412125
11395498	chr20:11395498:T:C	8.41286e-06	-0.143191	-1.15657
11395647	chr20:11395647:G:A	1.18366e-05	-1.09928e-10	-0.958327
11395941	chr20:11395941:C:T	8.48328e-06	-0.134526	-1.1569
11395988	chr20:11395988:G:C	1.71454e-05	-1.09928e-10	-0.587795
11396325	chr20:11396325:C:T	4.54523e-06	-0.763426	-1.15202
11396520	chr20:11396520:T:C	6.98319e-06	-1.48602	-2.28909e-10
11396869	chr20:11396869:T:A	1.11816e-05	0.12761	-1.14287
11397100	chr20:11397100:G:A	1.94506e-05	0.679444	-1.14109
11397202	chr20:11397202:T:C	4.65575e-06	-0.734064	-1.15736
11397350	chr20:11397350:C:T	2.18245e-06	-1.49173	-1.15734
11397395	chr20:11397395:G:T	9.79345e-06	-1.09928e-10	-1.14781
11398373	chr20:11398373:C:A	1.14574e-05	-1.09928e-10	-0.990891
11399057	chr20:11399057:T:C	3.59732e-05	1.09354	-0.940292
11399194	chr20:11399194:T:C	7.2747e-06	-1.44512	-2.28909e-10
11399499	chr20:11399499:C:T	7.32367e-06	-0.28059	-1.15782
11399862	chr20:11399862:G:T	5.46223e-06	-0.791716	-0.939952
11400492	chr20:11400492:T:C	1.00738e-05	-1.11958	-2.28909e-10
11400533	chr20:11400533:C:G	9.85094e-06	-1.09928e-10	-1.14196
11400824	chr20:11400824:C:T	3.20717e-05	0.942263	-0.903814
11400825	chr20:11400825:T:C	1.73055e-05	0.577872	-1.15637
11400956	chr20:11400956:C:T	1.75527e-05	0.585579	-1.14989
11401180	chr20:11401180:T:C	2.95264e-06	-1.19477	-1.15205
11401295	chr20:11401295:C:T	2.99155e-06	-1.18206	-1.15168
11401447	chr20:11401447:C:T	2.936e-06	-1.19834	-1.15414
11401664	chr20:11401664:C:T	0.000422358	2.52765	0.0886765
11402069	chr20:11402069:C:T	6.27147e-05	-1.09928e-10	0.709071
11402317	chr20:11402317:G:A	1.28659e-05	-1.09928e-10	-0.874942
11402600	chr20:11402600:C:G	3.04481e-06	-1.16307	-1.15302
11402678	chr20:11402678:C:T	1.52193e-05	-1.09928e-10	-0.706961
11402679	chr20:11402679:G:A	1.21974e-05	0.209007	-1.13731
11402750	chr20:11402750:C:T	2.22804e-06	-1.47143	-1.15697
11402755	chr20:11402755:A:G	1.62537e-05	-1.09928e-10	-0.641203
11402803	chr20:11402803:A:C	1.97238e-05	0.703676	-1.15138
11402897	chr20:11402897:A:T	2.97518e-06	-1.18651	-1.15271
11402913	chr20:11402913:AAGCCAAGTGAAAG:A	1.77369e-05	-1.09928e-10	-0.553878
11403176	chr20:11403176:C:T	3.00738e-06	-1.17748	-1.15098
11403738	chr20:11403738:T:G	9.85947e-06	-1.09928e-10	-1.14109
11404082	chr20:11404082:T:C	1.72998e-05	-0.578832	-2.28909e-10
11404455	chr20:11404455:A:G	9.30116e-06	-0.100013	-1.09937
11404522	chr20:11404522:A:T	3.95372e-05	-1.09928e-10	0.247718
11405192	chr20:11405192:G:A	3.92731e-05	1.3458	-1.10479
11405572	chr20:11405572:G:A	5.46767e-05	0.571912	-2.28909e-10
11406189	chr20:11406189:T:G	9.85045e-06	-1.09928e-10	-1.14201
11407021	chr20:11407021:CTG:C	2.14601e-06	-1.52147	-1.14444
11407801	chr20:11407801:A:G	4.06737e-05	1.39089	-1.11484
11408584	chr20:11408584:G:A	2.16137e-06	-1.52714	-1.13164
11408726	chr20:11408726:G:A	1.22611e-05	-1.09928e-10	-0.923097
11408837	chr20:11408837:T:C	3.98655e-05	1.37105	-1.11507
11409365	chr20:11409365:G:A	4.07475e-05	1.39271	-1.11484
11409578	chr20:11409578:T:C	3.74647e-05	-1.09928e-10	0.193873
11409879	chr20:11409879:T:G	6.2801e-05	-1.09928e-10	0.710446
11409934	chr20:11409934:TA:T	3.78465e-05	1.32909	-1.12508
11410118	chr20:11410118:C:T	3.78832e-05	1.15498	-0.95
11410296	chr20:11410296:A:G	4.20911e-05	1.40634	-1.09602
11410325	chr20:11410325:TTAA:T	4.20174e-05	1.41692	-1.10836
11410592	chr20:11410592:G:A	1.26388e-05	-1.09928e-10	-0.892754
11410709	chr20:11410709:A:G	6.51892e-06	-1.55482	-2.28909e-10
11410972	chr20:11410972:C:T	5.62793e-06	-0.978267	-0.723516
11411054	chr20:11411054:G:T	2.13725e-06	-1.52551	-1.14449
11411055	chr20:11411055:G:A	4.4661e-05	1.51883	-1.14926
11411839	chr20:11411839:G:C	8.42575e-06	-1.29823	-2.28909e-10
11411842	chr20:11411842:A:G	2.63059e-05	0.955909	-1.11564
11412307	chr20:11412307:GAAGA:G	6.67419e-06	-0.621032	-0.910245
11412464	chr20:11412464:G:A	3.72932e-05	1.34421	-1.15492
11413173	chr20:11413173:C:T	1.20748e-05	-1.09928e-10	-0.938401
11413189	chr20:11413189:T:C	3.69995e-05	1.28486	-1.10348
11413289	chr20:11413289:T:C	5.09387e-05	-1.09928e-10	0.501097
11413329	chr20:11413329:T:C	1.31087e-05	-1.09928e-10	-0.856251
11413419	chr20:11413419:C:T	3.89616e-05	1.33548	-1.10243
11413457	chr20:11413457:A:G	3.69232e-05	1.28707	-1.10776
11414199	chr20:11414199:G:T	1.46674e-05	-1.09928e-10	-0.7439
11414330	chr20:11414330:GCCTTTA:G	1.35685e-05	-1.09928e-10	-0.821772
11414413	chr20:11414413:A:T	2.87664e-06	-1.24179	-1.13111
11414492	chr20:11414492:T:G	1.11226e-05	-1.09928e-10	-1.02055
11414570	chr20:11414570:TTC:T	1.35729e-05	-1.09928e-10	-0.821453
11414610	chr20:11414610:C:T	8.66947e-05	-1.09928e-10	1.03287
11415084	chr20:11415084:T:C	3.75654e-05	1.27682	-1.08026
11415113	chr20:11415113:T:C	3.92892e-05	1.32491	-1.08349
11415320	chr20:11415320:G:A	3.5323e-05	1.22822	-1.09321
11415892	chr20:11415892:C:G	5.47623e-06	-0.617016	-1.11209
11416036	chr20:11416036:C:G	3.34918e-05	1.20846	-1.12668
11416054	chr20:11416054:G:A	3.29838e-05	1.18196	-1.11547
11416214	chr20:11416214:G:T	0.0012324	4.83217	-1.14497
11416294	chr20:11416294:C:T	1.23024e-05	-1.09928e-10	-0.919729
11416440	chr20:11416440:G:T	1.30878e-05	-1.09928e-10	-0.857847
11416740	chr20:11416740:A:G	3.56838e-05	1.236	-1.09083
11416865	chr20:11416865:A:G	4.01636e-05	1.35049	-1.08705
11417179	chr20:11417179:T:C	1.18439e-05	-1.09928e-10	-0.957716
11417366	chr20:11417366:G:T	1.09101e-05	-1.09928e-10	-1.03983
11417436	chr20:11417436:T:A	3.97505e-05	-1.09928e-10	0.253098
11417958	chr20:11417958:A:C	2.97444e-06	-1.1898	-1.14967
11417960	chr20:11417960:T:G	2.86247e-06	-1.22731	-1.15053
11418597	chr20:11418597:T:C	3.36743e-05	1.18592	-1.09871
11418616	chr20:11418616:G:T	1.63165e-05	-1.09928e-10	-0.637346
11419134	chr20:11419134:T:C	2.72915e-06	-1.27572	-1.14982
11419263	chr20:11419263:C:A	1.35426e-05	-0.823683	-2.28909e-10
11419265	chr20:11419265:T:G	0.000158248	1.63464	-2.28909e-10
11419371	chr20:11419371:T:C	3.36307e-05	1.1824	-1.09648
11419387	chr20:11419387:C:T	3.31737e-05	1.20341	-1.13118
11420467	chr20:11420467:C:CCATGTGTTCT	3.381e-05	1.1999	-1.10867
11420729	chr20:11420729:A:G	3.31394e-05	1.17479	-1.10359
11421519	chr20:11421519:T:C	3.2958e-05	1.17099	-1.10528
11421598	chr20:11421598:T:C	3.32179e-05	1.17854	-1.10498
11421672	chr20:11421672:G:A	5.50659e-05	-1.09928e-10	0.579006
11421785	chr20:11421785:T:A	1.01141e-05	-1.09928e-10	-1.11559
11422459	chr20:11422459:C:T	8.41329e-06	-1.53024	0.230526
11422880	chr20:11422880:C:T	3.21628e-05	1.14383	-1.10255
11423156	chr20:11423156:G:T	9.81161e-06	-1.09928e-10	-1.14596
11423179	chr20:11423179:A:C	2.10558e-06	-1.54003	-1.1449
11423931	chr20:11423931:G:A	1.37313e-05	-1.09928e-10	-0.809844
11424024	chr20:11424024:T:C	1.20593e-05	-1.09928e-10	-0.939688
11424093	chr20:11424093:A:G	2.12121e-06	-1.53654	-1.141
11424100	chr20:11424100:AT:A	9.71414e-06	-1.09928e-10	-1.15594
11424198	chr20:11424198:A:ATT	1.64817e-05	-1.09928e-10	-0.627276
11424746	chr20:11424746:C:A	3.30267e-05	1.18525	-1.11746
11425058	chr20:11425058:CCTT:C	5.61551e-06	-0.87625	-0.827742
11425442	chr20:11425442:A:C	3.49779e-06	-1.53461	-0.642786
11425446	chr20:11425446:T:A	7.3074e-06	-0.623171	-0.817466
11426313	chr20:11426313:C:T	2.87345e-05	1.04465	-1.11607
11426326	chr20:11426326:T:C	2.25255e-05	0.547515	-0.862393
11426518	chr20:11426518:G:A	1.3898e-05	-1.09928e-10	-0.797783
11426692	chr20:11426692:T:C	0.00123849	4.76531	-1.07319
11427112	chr20:11427112:A:G	1.39499e-05	-1.09928e-10	-0.794056
11427516	chr20:11427516:C:T	2.91077e-05	0.871126	-0.92965
11427694	chr20:11427694:G:A	3.13075e-05	0.91906	-0.904728
11427952	chr20:11427952:A:G	9.76878e-06	-1.09928e-10	-1.15033
11427990	chr20:11427990:A:T	3.11784e-05	1.07908	-1.06888
11428034	chr20:11428034:C:T	7.83726e-06	-0.218857	-1.15178
11428078	chr20:11428078:G:A	1.34409e-05	-1.09928e-10	-0.831226
11428781	chr20:11428781:T:A	2.10006e-06	-1.53661	-1.15094
11430302	chr20:11430302:G:A	2.22557e-06	-1.47386	-1.15565
11430378	chr20:11430378:G:A	5.01401e-06	-0.94476	-0.872528
11430489	chr20:11430489:G:A	5.64535e-05	1.7516	-1.14771
11430882	chr20:11430882:G:C	9.15876e-06	-0.122507	-1.09231
11431341	chr20:11431341:T:A	1.06507e-05	-0.662964	-0.400937
11431436	chr20:11431436:C:T	1.77042e-05	-1.09928e-10	-0.555725
11431535	chr20:11431535:G:A	1.46161e-05	-1.09928e-10	-0.747398
11431660	chr20:11431660:A:C	8.41375e-06	-1.29966	-2.28909e-10
11432056	chr20:11432056:A:G	0.00115813	4.56611	-0.941065
11432306	chr20:11432306:T:G	1.73987e-05	-0.573127	-2.28909e-10
11432502	chr20:11432502:G:A	0.00173084	5.01452	-0.98768
11432878	chr20:11432878:T:C	1.27003e-05	-1.09928e-10	-0.887901
11432891	chr20:11432891:T:C	1.17849e-05	-1.09928e-10	-0.962702
11433009	chr20:11433009:C:T	6.68509e-05	1.81949	-1.04655
11433265	chr20:11433265:A:T	0.000189666	-1.09928e-10	1.81574
11434070	chr20:11434070:T:C	1.01244e-05	-1.09928e-10	-1.11458
11434400	chr20:11434400:C:T	9.81432e-06	-1.09928e-10	-1.14568
11434439	chr20:11434439:G:A	1.97384e-05	0.564902	-1.01186
11434485	chr20:11434485:C:T	0.00134811	4.6527	-0.875766
11434963	chr20:11434963:T:C	0.000172172	-1.09928e-10	1.71897
11434979	chr20:11434979:A:C	5.51285e-06	-0.56603	-1.15641
11435081	chr20:11435081:GA:G	0.000145859	-1.09928e-10	1.55311
11435166	chr20:11435166:G:A	2.05246e-05	-1.09928e-10	-0.407899
11435211	chr20:11435211:C:T	2.23932e-05	0.823681	-1.14445
11435719	chr20:11435719:G:T	0.000982224	4.37711	-0.916812
11435880	chr20:11435880:C:T	9.83893e-06	-1.09928e-10	-1.14318
11435922	chr20:11435922:T:C	0.000174127	-1.09928e-10	1.73026
11435930	chr20:11435930:C:T	1.38681e-05	-1.09928e-10	-0.799932
11436000	chr20:11436000:C:T	2.10021e-05	0.619782	-1.00468
11436064	chr20:11436064:C:T	2.25704e-05	-1.09928e-10	-0.312886
11436127	chr20:11436127:A:G	2.2575e-05	-1.09928e-10	-0.312681
11436244	chr20:11436244:T:C	0.0710116	8.68557	-0.944495
11436418	chr20:11436418:G:C	0.00110498	4.49571	-0.917655
11436711	chr20:11436711:C:T	2.27532e-05	-1.09928e-10	-0.304818
11437014	chr20:11437014:G:A	2.25931e-05	-1.09928e-10	-0.311881
11437094	chr20:11437094:T:C	0.00182458	4.61944	-0.539865
11437196	chr20:11437196:T:C	1.00202e-05	-1.09928e-10	-1.12493
11437266	chr20:11437266:C:G	2.06235e-05	-1.09928e-10	-0.403092
11437328	chr20:11437328:G:T	9.99251e-06	-1.09928e-10	-1.12769
11437355	chr20:11437355:T:A	4.45228e-06	-0.795386	-1.14072
11437369	chr20:11437369:G:A	7.07619e-06	-1.47279	-2.28909e-10
11437388	chr20:11437388:C:T	2.19406e-05	-1.09928e-10	-0.341188
11437457	chr20:11437457:C:T	0.000216681	-1.09928e-10	1.9489
11437607	chr20:11437607:G:A	9.82919e-06	-1.09928e-10	-1.14417
11437896	chr20:11437896:T:C	6.09872e-06	-0.664083	-0.957362
11437976	chr20:11437976:T:C	1.41604e-05	-1.09928e-10	-0.779073
11438233	chr20:11438233:C:A	4.32311e-06	-0.825299	-1.14025
11438886	chr20:11438886:A:T	0.00235515	4.85791	-0.523072
11438896	chr20:11438896:AAGT:A	1.99815e-05	-1.09928e-10	-0.434718
11439040	chr20:11439040:AT:A	1.97637e-05	-1.09928e-10	-0.44568
11439474	chr20:11439474:G:A	0.00164981	4.94361	-0.964724
11439526	chr20:11439526:A:G	0.00216157	5.21657	-0.967502
11440074	chr20:11440074:T:A	5.45551e-06	-0.620234	-1.11267
11440155	chr20:11440155:C:T	0.00254858	4.85123	-0.437465
11440367	chr20:11440367:A:G	0.0012624	4.60675	-0.895508
11440466	chr20:11440466:A:C	0.00215424	4.77986	-0.53419
11440489	chr20:11440489:T:C	7.14711e-05	-1.09928e-10	0.839768
11440676	chr20:11440676:G:A	3.78737e-06	-0.946751	-1.1511
11440729	chr20:11440729:GT:G	6.65589e-05	-1.09928e-10	0.768562
11440735	chr20:11440735:A:G	6.87817e-05	-1.09928e-10	0.801413
11440859	chr20:11440859:TTCATTATCAAAAGGAAG:T	0.00124763	4.58778	-0.88831
11441012	chr20:11441012:A:G	0.00113509	4.58028	-0.975339
11441139	chr20:11441139:G:T	0.0023866	4.79772	-0.449618
11441406	chr20:11441406:G:A	0.0013569	4.64508	-0.861646
11441485	chr20:11441485:T:C	0.00250663	4.83885	-0.44168
11441835	chr20:11441835:C:G	1.16903e-05	-1.09928e-10	-0.97077
11441890	chr20:11441890:C:T	1.52702e-05	-1.09928e-10	-0.703621
11441946	chr20:11441946:C:T	6.54477e-06	-1.55086	-2.28909e-10
11442547	chr20:11442547:C:T	5.64741e-06	-0.649038	-1.04929
11442900	chr20:11442900:G:A	0.00135908	3.95098	-0.165941
11443343	chr20:11443343:G:C	3.9815e-05	-1.09928e-10	0.254719
11443345	chr20:11443345:T:C	4.57419e-06	-0.751421	-1.15767
11443449	chr20:11443449:C:T	0.00115974	3.85909	-0.232659
11444121	chr20:11444121:A:C	6.90468e-06	-0.341608	-1.15572
11444688	chr20:11444688:G:A	5.87013e-06	-0.501539	-1.15811
11445102	chr20:11445102:T:G	3.73192e-05	1.21822	-1.02824
11445167	chr20:11445167:G:T	0.00148307	4.06907	-0.196724
11445820	chr20:11445820:A:C	0.00130597	3.99307	-0.247895
11446026	chr20:11446026:A:C	6.25024e-06	-0.605736	-0.99117
11446082	chr20:11446082:A:G	0.0013278	4.02213	-0.260374
11446505	chr20:11446505:A:G	6.47908e-06	-1.56095	-2.28909e-10
11446905	chr20:11446905:A:G	0.00147877	4.05834	-0.1889
11447079	chr20:11447079:T:C	0.00143804	4.02334	-0.181831
11447146	chr20:11447146:C:A	0.000132588	1.45772	-2.28909e-10
11447532	chr20:11447532:G:A	1.32265e-05	-0.847301	-2.28909e-10
11447552	chr20:11447552:G:A	0.00139383	4.03846	-0.22818
11447917	chr20:11447917:C:T	0.00147498	4.07657	-0.209694
11447998	chr20:11447998:G:A	2.97469e-06	-1.54937	-0.790012
11448588	chr20:11448588:T:C	1.12515e-05	-1.09928e-10	-1.00903
11448973	chr20:11448973:T:A	0.00130308	4.10489	-0.361929
11449485	chr20:11449485:TC:T	0.0439682	8.27405	-1.01235
11449589	chr20:11449589:C:T	3.14979e-06	-1.55212	-0.730065
11449715	chr20:11449715:A:G	0.00124235	4.01674	-0.321511
11449789	chr20:11449789:A:G	0.0013779	4.07136	-0.272575
11449790	chr20:11449790:T:C	3.1892e-06	-1.5546	-0.715157
11450021	chr20:11450021:T:C	0.000161196	1.65309	-2.28909e-10
11450087	chr20:11450087:C:T	0.00127428	4.01569	-0.295081
11450908	chr20:11450908:G:A	0.00125983	3.96552	-0.256317
11450965	chr20:11450965:T:C	6.48335e-06	-1.56029	-2.28909e-10
11451580	chr20:11451580:T:C	7.8966e-05	0.939492	-2.28909e-10
11452485	chr20:11452485:T:A	0.000109031	-1.09928e-10	1.26211
11453097	chr20:11453097:C:A	0.000171054	2.12456	-0.41211
11453170	chr20:11453170:G:A	0.000180802	2.17464	-0.406762
11453219	chr20:11453219:A:G	0.00017632	2.15265	-0.409878
11453348	chr20:11453348:G:T	4.00049e-06	-1.13106	-0.91205
11453354	chr20:11453354:T:C	2.35706e-05	-1.09928e-10	-0.269524
11453496	chr20:11453496:A:C	9.83195e-06	-1.09928e-10	-1.14389
11453572	chr20:11453572:G:C	7.89868e-06	-1.36283	-2.28909e-10
11453651	chr20:11453651:G:A	1.2823e-05	-1.09928e-10	-0.878283
11453749	chr20:11453749:A:G	0.000153768	1.60592	-2.28909e-10
11453787	chr20:11453787:T:G	7.77134e-06	-1.37908	-2.28909e-10
11453835	chr20:11453835:T:C	4.36557e-05	-1.09928e-10	0.346809
11454020	chr20:11454020:TA:T	0.000114114	1.7789	-0.471231
11454412	chr20:11454412:A:G	1.91833e-05	-1.09928e-10	-0.475484
11454620	chr20:11454620:C:T	1.10831e-05	-1.09928e-10	-1.0241
11454689	chr20:11454689:T:C	0.000187731	2.22486	-0.419374
11454736	chr20:11454736:C:T	0.000126932	-1.09928e-10	1.41412
11455013	chr20:11455013:T:C	3.64985e-06	-1.0059	-1.12893
11455642	chr20:11455642:G:A	3.33507e-06	-1.09588	-1.12915
11455812	chr20:11455812:G:A	1.02034e-05	-1.09928e-10	-1.1068
11456395	chr20:11456395:C:G	9.73986e-06	-1.09928e-10	-1.1533
11456471	chr20:11456471:C:T	0.00138036	4.11421	-0.31363
11457454	chr20:11457454:C:T	0.00128887	4.04707	-0.315074
11458255	chr20:11458255:T:C	0.000135154	-1.09928e-10	1.47689
11458357	chr20:11458357:G:T	4.46722e-05	-1.09928e-10	0.369826
11458388	chr20:11458388:T:C	2.83521e-06	-1.54561	-0.841802
11458407	chr20:11458407:T:C	1.00536e-05	-1.09928e-10	-1.1216
11458604	chr20:11458604:A:C	0.00152249	4.14914	-0.250559
11458668	chr20:11458668:A:T	0.00141667	4.05667	-0.230133
11458801	chr20:11458801:T:A	4.22707e-05	-1.09928e-10	0.31457
11458831	chr20:11458831:T:C	1.0146e-05	-1.11244	-2.28909e-10
11458945	chr20:11458945:T:C	9.9732e-06	-1.09928e-10	-1.12962
11459480	chr20:11459480:T:C	0.014275	6.80948	-0.67274
11459545	chr20:11459545:G:T	4.40562e-05	1.08805	-0.732105
11459969	chr20:11459969:C:A	1.74388e-05	-1.09928e-10	-0.57083
11460471	chr20:11460471:C:T	1.33371e-05	-1.09928e-10	-0.838972
11460935	chr20:11460935:C:T	1.17266e-05	-1.09928e-10	-0.967661
11460938	chr20:11460938:G:A	0.00128412	4.02117	-0.292862
11461127	chr20:11461127:C:A	1.12804e-05	-1.09928e-10	-1.00645
11461341	chr20:11461341:A:G	0.00126072	3.95225	-0.242341
11461764	chr20:11461764:T:C	1.24193e-05	-1.09928e-10	-0.91027
11461771	chr20:11461771:G:A	0.00135476	4.07471	-0.292862
11462266	chr20:11462266:C:G	1.92233e-05	-1.09928e-10	-0.473404
11462339	chr20:11462339:C:T	0.00132312	4.05903	-0.300802
11462384	chr20:11462384:A:C	0.00137875	4.05597	-0.256563
11462825	chr20:11462825:T:C	1.49291e-05	-1.09928e-10	-0.72621
11463133	chr20:11463133:C:T	0.00131137	4.01906	-0.269752
11463426	chr20:11463426:G:A	1.35868e-05	-1.09928e-10	-0.820428
11463488	chr20:11463488:C:T	0.0464725	8.37253	-1.05544
11463657	chr20:11463657:T:C	0.000110442	-1.09928e-10	1.27496
11463864	chr20:11463864:T:C	9.69831e-06	-1.09928e-10	-1.15757
11463997	chr20:11463997:T:C	1.00814e-05	-1.09928e-10	-1.11884
11464042	chr20:11464042:G:A	0.000589998	3.86502	-0.914425
11464054	chr20:11464054:T:C	1.18719e-05	-0.95535	-2.28909e-10
11464158	chr20:11464158:T:C	9.71896e-06	-1.09928e-10	-1.15545
11465156	chr20:11465156:C:T	0.00134334	4.04348	-0.270091
11465254	chr20:11465254:A:C	1.37053e-05	-1.09928e-10	-0.811746
11465398	chr20:11465398:T:C	1.60903e-05	0.497369	-1.14868
11465519	chr20:11465519:T:G	1.28068e-05	-1.09928e-10	-0.879548
11465643	chr20:11465643:T:A	1.24205e-05	-1.09928e-10	-0.910175
11465714	chr20:11465714:C:T	0.00130585	4.04259	-0.297505
11465784	chr20:11465784:C:T	0.00117955	4.13682	-0.493453
11465821	chr20:11465821:T:C	1.00423e-05	-1.12272	-2.28909e-10
11465899	chr20:11465899:AT:A	1.24445e-05	-1.09928e-10	-0.908245
11465991	chr20:11465991:GT:G	0.00134769	4.05847	-0.281848
11466036	chr20:11466036:CAG:C	0.000133776	-1.09928e-10	1.46664
11466314	chr20:11466314:C:T	0.00132339	4.03307	-0.274644
11466692	chr20:11466692:C:T	9.69699e-06	-1.09928e-10	-1.15771
11466907	chr20:11466907:G:A	2.49809e-05	-1.09928e-10	-0.211412
11466977	chr20:11466977:ATG:A	7.83142e-06	-1.37138	-2.28909e-10
11467249	chr20:11467249:C:G	3.35121e-05	-1.09928e-10	0.0823829
11467502	chr20:11467502:A:G	1.14245e-05	-1.09928e-10	-0.993768
11467640	chr20:11467640:T:C	0.0014591	4.09566	-0.239609
11467880	chr20:11467880:TTGGC:T	1.91939e-05	-1.09928e-10	-0.474933
11467881	chr20:11467881:T:C	5.3359e-05	-1.09928e-10	0.547518
11468124	chr20:11468124:T:C	1.03049e-05	-1.09928e-10	-1.09691
11468128	chr20:11468128:G:A	6.47923e-06	-1.56092	-2.28909e-10
11468195	chr20:11468195:A:G	0.0591434	8.47778	-0.919585
11468276	chr20:11468276:A:G	1.77643e-05	-1.09928e-10	-0.552332
11468499	chr20:11468499:T:C	1.64344e-05	-1.09928e-10	-0.63015
11468607	chr20:11468607:T:C	6.43056e-06	-0.410797	-1.15767
11468756	chr20:11468756:T:C	0.00155245	4.17679	-0.258725
11469134	chr20:11469134:A:G	4.84408e-06	-0.694074	-1.15769
11469271	chr20:11469271:G:T	0.00143386	4.31453	-0.475929
11469310	chr20:11469310:T:C	0.00136394	4.26394	-0.475335
11469669	chr20:11469669:T:A	4.94518e-06	-0.672978	-1.15813
11469719	chr20:11469719:C:T	4.06411e-06	-0.89652	-1.13081
11469825	chr20:11469825:T:G	2.21676e-05	-1.09928e-10	-0.330894
11469914	chr20:11469914:G:A	3.13661e-06	-1.54693	-0.739448
11469920	chr20:11469920:T:C	4.88379e-06	-0.685467	-1.15814
11470149	chr20:11470149:T:A	9.70113e-06	-1.09928e-10	-1.15728
11470155	chr20:11470155:C:G	9.71335e-06	-1.09928e-10	-1.15602
11470457	chr20:11470457:T:C	6.62385e-06	-0.381264	-1.15758
11470883	chr20:11470883:T:C	0.00130191	4.00542	-0.26336
11471059	chr20:11471059:A:G	6.47069e-06	-0.404779	-1.15746
11471412	chr20:11471412:G:C	0.00054066	3.78132	-0.918058
11471569	chr20:11471569:C:T	0.000110778	-1.09928e-10	1.27801
11471809	chr20:11471809:C:T	1.1894e-05	-0.953487	-2.28909e-10
11472044	chr20:11472044:T:A	3.88516e-05	0.994577	-0.764352
11472053	chr20:11472053:T:A	3.84104e-06	-1.437	-0.646777
11472268	chr20:11472268:CA:C	0.000114295	-1.09928e-10	1.30926
11472543	chr20:11472543:T:A	0.0467187	8.38595	-1.06358
11473081	chr20:11473081:A:T	0.00162474	4.19097	-0.227389
11473117	chr20:11473117:G:A	0.000115182	-1.09928e-10	1.31699
11473501	chr20:11473501:G:A	9.72411e-06	-1.09928e-10	-1.15492
11473557	chr20:11473557:C:T	4.07566e-05	1.03142	-0.75333
11473572	chr20:11473572:G:A	0.00140228	4.07768	-0.261345
11474189	chr20:11474189:C:T	9.28941e-06	-1.20065	-2.28909e-10
11474489	chr20:11474489:C:G	0.00126278	3.92851	-0.216967
11474786	chr20:11474786:A:G	0.00117758	3.90908	-0.26739
11474894	chr20:11474894:A:G	0.00130214	3.9945	-0.252263
11475578	chr20:11475578:G:A	9.69284e-06	-1.09928e-10	-1.15814
11475776	chr20:11475776:T:C	6.48909e-06	-0.404253	-1.15515
11475902	chr20:11475902:C:T	1.00124e-05	-1.09928e-10	-1.1257
11475990	chr20:11475990:T:C	0.00132665	4.05599	-0.295102
11476006	chr20:11476006:C:T	6.74399e-06	-0.363466	-1.15741
11476094	chr20:11476094:C:T	9.93026e-06	-1.09928e-10	-1.13394
11477052	chr20:11477052:G:A	1.01177e-05	-1.09928e-10	-1.11523
11477365	chr20:11477365:C:T	0.00136341	4.0259	-0.237679
11477689	chr20:11477689:C:A	9.92717e-06	-1.09928e-10	-1.13425
11477820	chr20:11477820:AAACT:A	3.80214e-06	-1.44588	-0.648081
11478402	chr20:11478402:T:C	0.0012316	3.94743	-0.260881
11478403	chr20:11478403:G:A	1.20021e-05	-0.944444	-2.28909e-10
11478696	chr20:11478696:C:T	0.00129352	3.92662	-0.191026
11478755	chr20:11478755:C:T	9.53083e-06	-0.114826	-1.06017
11479054	chr20:11479054:A:G	7.00092e-06	-0.49661	-0.986874
11479074	chr20:11479074:C:T	1.24712e-05	-1.09928e-10	-0.906101
11479125	chr20:11479125:A:T	3.13272e-06	-1.54702	-0.740602
11479180	chr20:11479180:T:G	0.00123794	3.96558	-0.273895
11479469	chr20:11479469:T:G	1.28071e-05	-1.09928e-10	-0.879527
11479543	chr20:11479543:G:A	1.47338e-05	-1.09928e-10	-0.739382
11479872	chr20:11479872:T:G	2.57159e-05	0.676018	-0.858432
11480165	chr20:11480165:C:T	3.03717e-05	1.0122	-1.02822
11480543	chr20:11480543:G:A	1.62289e-05	-0.642732	-2.28909e-10
11480910	chr20:11480910:A:G	0.000496746	3.62053	-0.841979
11481418	chr20:11481418:A:G	2.58578e-05	0.676723	-0.853635
11481560	chr20:11481560:TTC:T	1.05845e-05	-1.09928e-10	-1.07014
11481614	chr20:11481614:T:C	6.39431e-06	-0.417309	-1.15681
11481653	chr20:11481653:G:A	0.00123484	3.97431	-0.285143
11481876	chr20:11481876:T:C	1.32326e-05	-0.846839	-2.28909e-10
11481916	chr20:11481916:T:C	9.73437e-06	-1.09928e-10	-1.15386
11482001	chr20:11482001:A:G	0.00100033	3.75642	-0.27786
11482046	chr20:11482046:G:A	7.02459e-06	-1.48011	-2.28909e-10
11482193	chr20:11482193:T:C	0.00111033	3.85245	-0.269564
11482548	chr20:11482548:G:A	1.00249e-05	-1.09928e-10	-1.12445
11482612	chr20:11482612:G:A	0.000704775	3.98097	-0.852613
11482636	chr20:11482636:AT:A	8.81777e-06	-0.268614	-0.984142
11483579	chr20:11483579:C:T	2.82811e-05	0.754208	-0.84154
11483832	chr20:11483832:T:C	3.31467e-06	-1.08639	-1.14478
11484002	chr20:11484002:G:A	1.01632e-05	-1.09928e-10	-1.11075
11484089	chr20:11484089:G:A	1.28026e-05	-1.09928e-10	-0.87988
11484127	chr20:11484127:T:C	1.22722e-05	-1.09928e-10	-0.92219
11484163	chr20:11484163:G:A	3.10569e-06	-1.54517	-0.751124
11484548	chr20:11484548:A:G	1.5661e-05	0.441496	-1.11984
11484557	chr20:11484557:ATCATGGTAC:A	2.97377e-06	-1.54487	-0.794827
11484927	chr20:11484927:G:C	3.07549e-06	-1.54739	-0.758676
11484930	chr20:11484930:A:G	2.20137e-05	0.724197	-1.06205
11485053	chr20:11485053:C:T	1.20063e-05	-1.09928e-10	-0.944093
11485091	chr20:11485091:C:A	2.88136e-05	0.741156	-0.809833
11485130	chr20:11485130:G:C	0.00195233	4.07093	0.0763264
11485585	chr20:11485585:A:G	2.93503e-05	0.763181	-0.813402
11486823	chr20:11486823:C:T	6.39473e-06	-0.41764	-1.15641
11486875	chr20:11486875:A:G	0.000127163	-1.09928e-10	1.41594
11487015	chr20:11487015:C:G	3.54106e-05	0.747413	-0.609927
11487048	chr20:11487048:T:G	2.6332e-05	0.662103	-0.820845
11488444	chr20:11488444:G:A	2.78444e-05	0.822166	-0.92506
11488612	chr20:11488612:T:G	1.33933e-05	-1.09928e-10	-0.834773
11488709	chr20:11488709:T:C	2.30067e-05	-1.09928e-10	-0.293739
11489681	chr20:11489681:G:A	3.21268e-06	-1.54092	-0.7215
11490452	chr20:11490452:A:T	3.62364e-05	0.8621	-0.70156
11491091	chr20:11491091:T:C	1.92141e-05	-1.09928e-10	-0.473882
11491282	chr20:11491282:T:C	4.01753e-05	1.00439	-0.740663
11491460	chr20:11491460:T:A	3.14384e-06	-1.54766	-0.736416
11491503	chr20:11491503:A:G	1.2214e-05	-0.926944	-2.28909e-10
11491953	chr20:11491953:A:G	3.98301e-05	1.03391	-0.77881
11492331	chr20:11492331:T:C	2.95429e-05	0.627972	-0.671653
11492478	chr20:11492478:AC:A	1.02984e-05	-1.09928e-10	-1.09754
11492503	chr20:11492503:G:A	9.92825e-06	-1.09928e-10	-1.13414
11492528	chr20:11492528:G:T	4.26725e-05	1.07203	-0.747997
11492845	chr20:11492845:A:G	0.001605	3.83706	0.114296
11492879	chr20:11492879:T:A	4.22098e-05	1.06664	-0.753512
11493104	chr20:11493104:C:T	3.14797e-06	-1.54328	-0.739493
11493211	chr20:11493211:G:A	0.0019629	4.03534	0.117318
11493242	chr20:11493242:A:G	4.06968e-05	1.02736	-0.750733
11493831	chr20:11493831:T:C	0.0171286	7.08788	-0.768903
11493994	chr20:11493994:T:C	6.54403e-06	-0.400915	-1.15006
11494376	chr20:11494376:C:A	1.56252e-05	-1.09928e-10	-0.680643
11495674	chr20:11495674:C:T	0.00191848	3.97892	0.150841
11495701	chr20:11495701:T:C	4.43566e-05	1.11147	-0.748728
11496184	chr20:11496184:G:A	0.00210511	4.12042	0.102182
11496405	chr20:11496405:A:G	1.00604e-05	-1.12092	-2.28909e-10
11496426	chr20:11496426:G:T	4.9618e-06	-0.672171	-1.15559
11496689	chr20:11496689:A:G	4.4774e-05	1.12432	-0.752219
11496963	chr20:11496963:A:G	4.14971e-05	1.05108	-0.754984
11497104	chr20:11497104:C:T	6.58476e-06	-0.608696	-0.93607
11497405	chr20:11497405:G:A	7.7457e-06	-1.38239	-2.28909e-10
11497581	chr20:11497581:G:T	9.75624e-06	-1.09928e-10	-1.15162
11498570	chr20:11498570:A:G	1.25737e-05	-1.09928e-10	-0.897918
11498586	chr20:11498586:T:C	0.000324226	3.04434	-0.692421
11498743	chr20:11498743:C:A	0.13407	8.57723	-0.200644
11498899	chr20:11498899:C:T	2.12559e-05	-1.09928e-10	-0.372889
11499305	chr20:11499305:C:T	0.148183	8.5469	-0.0702299
11499518	chr20:11499518:T:A	3.60763e-05	0.918783	-0.762671
11500110	chr20:11500110:G:A	2.64444e-05	-1.09928e-10	-0.154481
11500556	chr20:11500556:C:T	5.04013e-06	-0.660375	-1.15172
11500629	chr20:11500629:G:A	5.81886e-06	-0.521718	-1.1467
11501481	chr20:11501481:T:C	1.03637e-05	-1.09121	-2.28909e-10
11501727	chr20:11501727:GAGA:G	5.29051e-06	-0.617457	-1.14615
11501735	chr20:11501735:G:T	1.15265e-05	-1.09928e-10	-0.984877
11501863	chr20:11501863:G:A	2.74154e-06	-1.54275	-0.878253
11502153	chr20:11502153:C:G	1.02501e-05	-1.09928e-10	-1.10224
11502184	chr20:11502184:C:T	3.76737e-05	-1.09928e-10	0.199436
11502550	chr20:11502550:T:C	7.57713e-06	-1.40439	-2.28909e-10
11502583	chr20:11502583:G:A	8.83327e-05	-1.09928e-10	1.05159
11502904	chr20:11502904:T:A	1.03592e-05	-1.09165	-2.28909e-10
11503321	chr20:11503321:T:C	9.80844e-06	-1.09928e-10	-1.14628
11503523	chr20:11503523:A:G	0.000308424	3.05182	-0.749864
11503950	chr20:11503950:G:A	8.13128e-06	-1.33381	-2.28909e-10
11504031	chr20:11504031:G:A	1.57392e-05	-1.09928e-10	-0.67337
11504309	chr20:11504309:A:G	1.29072e-05	-1.09928e-10	-0.871741
11504610	chr20:11504610:A:C	1.30338e-05	-1.09928e-10	-0.861977
11504723	chr20:11504723:G:A	2.72358e-06	-1.55117	-0.876412
11504901	chr20:11504901:T:C	1.14323e-05	-1.09928e-10	-0.993083
11504958	chr20:11504958:T:C	1.30413e-05	-1.09928e-10	-0.861403
11504963	chr20:11504963:A:G	1.25901e-05	-1.09928e-10	-0.896613
11505691	chr20:11505691:A:T	3.22576e-06	-1.14754	-1.11082
11506235	chr20:11506235:A:G	0.135405	8.6035	-0.216999
11506352	chr20:11506352:C:T	1.15137e-05	-1.09928e-10	-0.985984
11507462	chr20:11507462:CA:C	1.86249e-05	-1.09928e-10	-0.505024
11507643	chr20:11507643:A:G	9.7393e-06	-1.09928e-10	-1.15336
11508137	chr20:11508137:T:C	1.14646e-05	-1.09928e-10	-0.990261
11508727	chr20:11508727:C:T	1.25669e-05	-1.09928e-10	-0.898455
11508803	chr20:11508803:C:T	5.53182e-06	-0.563079	-1.15593
11508850	chr20:11508850:C:T	6.39309e-06	-0.42967	-1.14464
11509484	chr20:11509484:CTTCT:C	2.68092e-06	-1.55655	-0.886816
11509731	chr20:11509731:C:T	0.00027573	2.99884	-0.808945
11509863	chr20:11509863:G:A	0.00203668	5.20752	-1.01797
11510051	chr20:11510051:C:T	8.34442e-05	-1.09928e-10	0.994653
11510159	chr20:11510159:G:GA	9.7933e-06	-1.09928e-10	-1.14783
11510567	chr20:11510567:G:T	8.82016e-05	-1.09928e-10	1.0501
11510586	chr20:11510586:G:A	1.0975e-05	-1.09928e-10	-1.03391
11510729	chr20:11510729:C:T	9.0724e-06	-1.22429	-2.28909e-10
11510920	chr20:11510920:G:A	1.15134e-05	-1.09928e-10	-0.986016
11510924	chr20:11510924:T:C	1.43745e-05	-1.09928e-10	-0.764071
11510946	chr20:11510946:A:G	1.28246e-05	-1.09928e-10	-0.878157
11511053	chr20:11511053:A:G	1.16142e-05	-1.09928e-10	-0.977294
11511210	chr20:11511210:A:C	1.59398e-05	-1.09928e-10	-0.660705
11511312	chr20:11511312:C:G	1.01494e-05	-1.09928e-10	-1.11212
11511597	chr20:11511597:T:C	4.50521e-06	-0.808993	-1.1153
11511764	chr20:11511764:G:T	2.31754e-05	0.649141	-0.935577
11512007	chr20:11512007:C:T	0.000279589	2.9764	-0.772599
11512151	chr20:11512151:A:G	7.84236e-05	-1.09928e-10	0.932599
11512239	chr20:11512239:C:T	9.69707e-06	-1.09928e-10	-1.1577
11512906	chr20:11512906:A:G	1.30044e-05	-1.09928e-10	-0.864241
11512965	chr20:11512965:G:A	2.59365e-05	-1.09928e-10	-0.173875
11513284	chr20:11513284:G:A	5.46485e-06	-0.590887	-1.1403
11513490	chr20:11513490:GCTC:G	1.9725e-05	0.584154	-1.03179
11513559	chr20:11513559:C:T	8.49405e-05	-1.09928e-10	1.01243
11513938	chr20:11513938:A:G	5.92872e-06	-0.629195	-1.02052
11514017	chr20:11514017:A:G	0.0367183	8.17879	-1.09728
11514346	chr20:11514346:A:G	2.73751e-06	-1.5553	-0.86718
11514413	chr20:11514413:C:G	1.76772e-05	-1.09928e-10	-0.557252
11514531	chr20:11514531:G:C	6.47436e-06	-0.546059	-1.01562
11514540	chr20:11514540:A:G	2.64549e-06	-1.29901	-1.15766
11514583	chr20:11514583:G:T	1.18642e-05	-1.09928e-10	-0.956
11514848	chr20:11514848:T:C	9.04862e-05	-1.09928e-10	1.07567
11514854	chr20:11514854:C:T	1.52629e-05	-0.704102	-2.28909e-10
11514897	chr20:11514897:C:T	1.25669e-05	-1.09928e-10	-0.898455
11515726	chr20:11515726:CA:C	3.61778e-05	-1.09928e-10	0.158922
11516255	chr20:11516255:G:A	7.7996e-05	-1.09928e-10	0.927132
11516341	chr20:11516341:G:GA	1.27743e-05	-1.09928e-10	-0.882088
11516434	chr20:11516434:C:T	5.62533e-06	-0.554861	-1.14738
11516478	chr20:11516478:G:A	4.17786e-05	-1.09928e-10	0.302858
11516624	chr20:11516624:G:C	0.000276441	2.96418	-0.771712
11517236	chr20:11517236:T:TA	2.3691e-05	0.291087	-0.555516
11517456	chr20:11517456:G:C	1.04107e-05	-1.09928e-10	-1.08669
11517481	chr20:11517481:T:C	1.27555e-05	-1.09928e-10	-0.883566
11517739	chr20:11517739:C:T	4.84759e-05	-1.09928e-10	0.451541
11517778	chr20:11517778:G:A	3.2602e-05	-1.09928e-10	0.0548494
11518058	chr20:11518058:G:A	0.0225609	7.23431	-0.639864
11518458	chr20:11518458:G:A	2.76751e-06	-1.54677	-0.864802
11518501	chr20:11518501:G:A	1.12415e-05	-1.09928e-10	-1.00992
11518948	chr20:11518948:T:A	2.77574e-06	-1.54821	-0.860396
11519222	chr20:11519222:TTA:T	5.36964e-06	-0.598432	-1.15033
11519287	chr20:11519287:T:A	8.45609e-05	-1.09928e-10	1.00795
11519460	chr20:11519460:G:A	0.0253926	7.41587	-0.703178
11519649	chr20:11519649:T:C	1.71065e-05	-1.09928e-10	-0.590069
11519699	chr20:11519699:A:C	1.03041e-05	-1.09928e-10	-1.09698
11519733	chr20:11519733:C:T	1.15286e-05	-1.09928e-10	-0.984697
11519923	chr20:11519923:G:A	9.99673e-06	-1.09928e-10	-1.12727
11520186	chr20:11520186:C:T	0.000117702	-1.09928e-10	1.33864
11520285	chr20:11520285:T:C	1.0314e-05	-1.09928e-10	-1.09602
11520340	chr20:11520340:G:A	3.47733e-05	0.119325	-2.28909e-10
11520494	chr20:11520494:T:C	0.000284371	2.96293	-0.742172
11520790	chr20:11520790:C:T	9.85391e-06	-1.09928e-10	-1.14166
11520878	chr20:11520878:A:G	3.79764e-05	-1.09928e-10	0.20744
11521252	chr20:11521252:T:C	1.90266e-05	-1.09928e-10	-0.483689
11521344	chr20:11521344:C:T	4.01619e-06	-0.881353	-1.15784
11521412	chr20:11521412:C:G	1.13424e-05	-1.09928e-10	-1.00097
11521557	chr20:11521557:C:T	7.12127e-06	-0.319994	-1.14644
11521606	chr20:11521606:T:C	2.19703e-06	-1.48526	-1.15716
11521667	chr20:11521667:T:C	1.21515e-05	-1.09928e-10	-0.932073
11522525	chr20:11522525:T:C	9.92032e-06	-1.09928e-10	-1.13494
11522966	chr20:11522966:C:G	1.32822e-05	-1.09928e-10	-0.843102
11523102	chr20:11523102:T:C	1.16395e-05	-0.975121	-2.28909e-10
11523620	chr20:11523620:T:A	6.76459e-05	-1.09928e-10	0.784762
11523758	chr20:11523758:G:A	1.09449e-05	-1.09928e-10	-1.03665
11523812	chr20:11523812:T:C	2.60249e-05	-1.09928e-10	-0.170471
11524704	chr20:11524704:C:T	7.33641e-05	-1.09928e-10	0.86591
11524795	chr20:11524795:G:A	7.61472e-06	-1.39944	-2.28909e-10
11525169	chr20:11525169:T:C	1.1319e-05	-1.38133	0.378284
11526428	chr20:11526428:G:A	3.8885e-05	-1.09928e-10	0.231082
11526585	chr20:11526585:C:T	7.32697e-06	-0.392057	-1.04591
11526609	chr20:11526609:C:G	9.91322e-06	-1.09928e-10	-1.13566
11526896	chr20:11526896:A:G	9.69671e-06	-1.09928e-10	-1.15774
11527484	chr20:11527484:T:C	2.95417e-06	-1.23856	-1.10775
11527549	chr20:11527549:G:A	6.76991e-05	-1.09928e-10	0.785549
11528332	chr20:11528332:A:C	1.01156e-05	-0.086054	-1.0294
11528573	chr20:11528573:A:T	0.000232571	2.74346	-0.723791
11528691	chr20:11528691:G:A	4.82198e-06	-1.33032	-0.526018
11529169	chr20:11529169:T:C	4.39906e-06	-1.29942	-0.648709
11529232	chr20:11529232:C:T	1.53268e-05	-0.699922	-2.28909e-10
11529636	chr20:11529636:G:A	7.34548e-06	-1.43544	-2.28909e-10
11529911	chr20:11529911:A:G	0.000192297	2.56627	-0.736752
11530746	chr20:11530746:T:C	4.94087e-06	-0.762773	-1.06921
11531166	chr20:11531166:T:C	4.50801e-06	-1.28761	-0.63606
11532474	chr20:11532474:ATC:A	9.7081e-06	-1.09928e-10	-1.15656
11532624	chr20:11532624:C:T	1.20345e-05	-1.09928e-10	-0.941745
11534330	chr20:11534330:G:A	2.60612e-06	-1.35751	-1.11415
11534383	chr20:11534383:T:C	8.71949e-06	-0.394491	-0.869474
11534885	chr20:11534885:C:T	7.94956e-06	-0.436385	-0.920023
11535180	chr20:11535180:C:T	1.41706e-05	-1.09928e-10	-0.778354
11535464	chr20:11535464:G:A	1.80779e-05	-1.09928e-10	-0.534834
11535701	chr20:11535701:C:T	3.85256e-05	-1.09928e-10	0.221797
11536042	chr20:11536042:C:T	1.03165e-05	-0.0682346	-1.02755
11536076	chr20:11536076:A:C	9.43737e-06	-0.254232	-0.930615
11536203	chr20:11536203:T:TAG	3.05188e-06	-1.42754	-0.886233
11536219	chr20:11536219:A:G	9.75798e-06	-1.09928e-10	-1.15144
11536571	chr20:11536571:A:G	1.98268e-05	-1.09928e-10	-0.44249
11537164	chr20:11537164:T:C	1.61311e-05	-0.648777	-2.28909e-10
11537760	chr20:11537760:T:C	1.0949e-05	-1.09928e-10	-1.03627
11537766	chr20:11537766:G:A	1.44356e-05	-1.09928e-10	-0.759828
11537780	chr20:11537780:G:A	9.57289e-06	-0.0911755	-1.07941
11537960	chr20:11537960:G:A	0.000213366	2.63931	-0.705825
11538317	chr20:11538317:T:C	9.76599e-06	-1.09928e-10	-1.15062
11538939	chr20:11538939:C:T	1.80861e-05	-1.09928e-10	-0.534379
11539009	chr20:11539009:T:C	2.41238e-06	-1.45113	-1.09778
11539141	chr20:11539141:T:A	0.000735492	4.23105	-1.06004
11539175	chr20:11539175:G:C	1.40618e-05	-1.09928e-10	-0.786064
11540404	chr20:11540404:T:C	3.03931e-05	-1.09928e-10	-0.0153102
11540696	chr20:11540696:C:T	9.9487e-06	-1.09928e-10	-1.13208
11541136	chr20:11541136:G:A	0.000173707	2.47466	-0.746813
11541564	chr20:11541564:T:C	1.10918e-05	-1.02332	-2.28909e-10
11541649	chr20:11541649:T:C	1.40765e-05	-1.09928e-10	-0.78502
11541721	chr20:11541721:C:CACCGCAAGCTCCG	1.00358e-05	-1.09928e-10	-1.12337
11541722	chr20:11541722:C:A	9.79782e-06	-1.09928e-10	-1.14737
11542540	chr20:11542540:A:G	1.13785e-05	0.157926	-1.15572
11543166	chr20:11543166:G:A	0.000759661	4.03889	-0.835546
11543307	chr20:11543307:G:A	4.28202e-05	-1.09928e-10	0.327484
11543347	chr20:11543347:A:T	6.91043e-06	-0.442068	-1.05443
11543532	chr20:11543532:T:A	3.01232e-06	-1.32053	-1.00628
11544046	chr20:11544046:C:G	3.18559e-05	-1.09928e-10	0.0316978
11544204	chr20:11544204:CTA:C	3.41654e-05	-1.09928e-10	0.101689
11544299	chr20:11544299:C:A	1.64021e-05	-1.09928e-10	-0.632118
11544755	chr20:11544755:G:A	3.08439e-05	-1.09928e-10	-0.000586018
11544951	chr20:11544951:C:T	9.88427e-06	-0.312232	-0.826349
11545114	chr20:11545114:A:G	2.14261e-05	-1.09928e-10	-0.364915
11545822	chr20:11545822:C:T	7.9482e-06	-0.199158	-1.15742
11545918	chr20:11545918:G:C	3.14796e-05	-1.09928e-10	0.0198148
11545967	chr20:11545967:A:C	1.06668e-05	-1.09928e-10	-1.06239
11546026	chr20:11546026:C:T	1.9955e-05	-1.09928e-10	-0.436045
11546281	chr20:11546281:C:T	4.99602e-06	-0.688763	-1.13212
11546464	chr20:11546464:T:C	0.00025246	2.9751	-0.873377
11546877	chr20:11546877:T:C	3.11354e-05	-1.09928e-10	0.00882157
11546918	chr20:11546918:C:T	2.24907e-06	-1.49199	-1.12702
11547119	chr20:11547119:C:T	1.04698e-05	-1.09928e-10	-1.08103
11547553	chr20:11547553:C:T	8.40283e-06	-1.30096	-2.28909e-10
11547579	chr20:11547579:TC:T	2.63191e-05	-1.09928e-10	-0.15923
11548229	chr20:11548229:T:C	4.88486e-06	-1.56041	-0.282978
11548435	chr20:11548435:G:T	0.000835796	4.15156	-0.852704
11548716	chr20:11548716:G:A	2.21364e-05	-1.23528	0.90298
11548870	chr20:11548870:T:C	1.7639e-05	-1.09928e-10	-0.559414
11548944	chr20:11548944:A:G	1.15767e-05	-1.09928e-10	-0.980535
11549092	chr20:11549092:C:T	9.21807e-06	-0.531277	-0.677083
11549405	chr20:11549405:A:T	3.2523e-05	-1.09928e-10	0.0524219
11549487	chr20:11549487:C:T	2.0157e-05	-1.26909	0.843119
11549604	chr20:11549604:TC:T	2.3826e-05	-1.29196	1.03321
11549877	chr20:11549877:G:A	2.37879e-05	-1.16595	0.9056
11550002	chr20:11550002:G:A	6.97756e-05	-0.21936	1.03512
11550008	chr20:11550008:T:G	2.30136e-05	-1.18348	0.890038
11550084	chr20:11550084:A:G	0.000345369	3.2679	-0.852815
11550533	chr20:11550533:T:C	7.18386e-05	-1.27284	2.11774
11550538	chr20:11550538:G:A	2.65579e-05	-1.19239	1.04219
11550690	chr20:11550690:G:A	2.95015e-06	-1.43412	-0.913546
11551613	chr20:11551613:G:A	9.06199e-06	-1.22544	-2.28909e-10
11551875	chr20:11551875:G:A	2.73521e-06	-1.388	-1.03532
11551953	chr20:11551953:C:T	1.10357e-05	-1.09928e-10	-1.02839
11552184	chr20:11552184:C:T	2.13771e-05	-1.28266	0.91546
11552638	chr20:11552638:T:C	2.94135e-05	-1.09928e-10	-0.0480702
11552694	chr20:11552694:C:T	2.79208e-05	-1.09928e-10	-0.100155
11552701	chr20:11552701:G:A	6.54108e-06	-1.39008	-0.161338
11553054	chr20:11553054:C:A	7.95431e-06	-1.35581	-2.28909e-10
11553082	chr20:11553082:A:C	2.94992e-06	-1.42828	-0.91947
11553205	chr20:11553205:C:T	2.47895e-05	-1.30933	1.09023
11553544	chr20:11553544:A:G	7.5981e-06	-1.40163	-2.28909e-10
11553596	chr20:11553596:G:A	1.34455e-05	-1.09928e-10	-0.830883
11553740	chr20:11553740:A:G	0.00026891	3.021	-0.856143
11554867	chr20:11554867:C:T	6.18068e-05	-1.09928e-10	0.694488
11555557	chr20:11555557:C:G	2.14921e-06	-1.54105	-1.12337
11555789	chr20:11555789:T:G	9.96356e-06	-1.09928e-10	-1.13059
11555839	chr20:11555839:A:G	9.8441e-06	-0.353574	-0.789079
11555881	chr20:11555881:G:A	1.45821e-05	-1.09928e-10	-0.749728
11556606	chr20:11556606:T:C	6.48194e-06	-1.5605	-2.28909e-10
11556624	chr20:11556624:A:G	6.46251e-06	-0.655892	-0.907616
11556641	chr20:11556641:G:A	2.02103e-05	-1.09928e-10	-0.423334
11557581	chr20:11557581:A:G	3.62397e-05	-1.09928e-10	0.160631
11557622	chr20:11557622:T:C	9.57176e-06	-1.17071	-2.28909e-10
11557661	chr20:11557661:G:A	9.92292e-06	-1.09928e-10	-1.13468
11557707	chr20:11557707:T:C	2.79788e-06	-1.4356	-0.965064
11557951	chr20:11557951:A:G	7.67559e-06	-1.39148	-2.28909e-10
11558202	chr20:11558202:G:A	4.39524e-05	1.19182	-0.83824
11558290	chr20:11558290:T:A	9.49081e-06	-1.1792	-2.28909e-10
11558561	chr20:11558561:T:G	2.21023e-06	-1.52158	-1.11485
11558611	chr20:11558611:G:C	1.13555e-05	-1.09928e-10	-0.99982
11559032	chr20:11559032:A:G	6.49633e-06	-1.55829	-2.28909e-10
11559078	chr20:11559078:T:C	1.01173e-05	-1.09928e-10	-1.11527
11559421	chr20:11559421:A:G	2.58934e-06	-1.46587	-1.01225
11559844	chr20:11559844:C:T	9.87194e-06	-1.09928e-10	-1.13983
11559990	chr20:11559990:A:G	1.05494e-05	-1.09928e-10	-1.07346
11560381	chr20:11560381:G:T	6.69163e-06	-1.52867	-2.28909e-10
11560457	chr20:11560457:G:A	6.86943e-06	-1.50244	-2.28909e-10
11560955	chr20:11560955:A:G	2.5608e-06	-1.46701	-1.02219
11560986	chr20:11560986:G:C	1.01178e-05	-1.09928e-10	-1.11523
11561205	chr20:11561205:T:G	1.07008e-05	-1.09928e-10	-1.05921
11561209	chr20:11561209:G:T	1.07292e-05	-1.09928e-10	-1.05656
11561641	chr20:11561641:T:G	3.57296e-06	-1.55996	-0.596173
11561984	chr20:11561984:C:T	2.08425e-06	-1.54839	-1.14672
11562762	chr20:11562762:C:T	6.49832e-06	-1.55798	-2.28909e-10
11562849	chr20:11562849:C:A	1.09018e-05	-1.09928e-10	-1.04059
11563362	chr20:11563362:A:T	1.42325e-05	-1.09928e-10	-0.773996
11563640	chr20:11563640:G:A	1.04992e-05	-1.09928e-10	-1.07823
11563916	chr20:11563916:A:G	9.81207e-06	-1.09928e-10	-1.14591
11564611	chr20:11564611:C:T	1.29292e-05	0.017616	-0.88765
11564629	chr20:11564629:A:G	6.48405e-06	-1.56018	-2.28909e-10
11564765	chr20:11564765:T:C	9.84184e-06	-1.09928e-10	-1.14288
11564871	chr20:11564871:TCTCACTCC:T	1.03103e-05	-1.09928e-10	-1.09638
11564933	chr20:11564933:C:T	1.16846e-05	-1.09928e-10	-0.971253
11565344	chr20:11565344:C:T	2.13409e-06	-1.55285	-1.11863
11565945	chr20:11565945:G:A	9.70562e-06	-1.09928e-10	-1.15682
11566042	chr20:11566042:T:A	1.28132e-05	-0.0717455	-0.807305
11566285	chr20:11566285:A:G	1.19134e-05	-0.0207243	-0.931134
11566364	chr20:11566364:A:G	1.12237e-05	-1.09928e-10	-1.0115
11566382	chr20:11566382:T:A	9.82276e-06	-1.09928e-10	-1.14482
11566447	chr20:11566447:A:G	2.07784e-06	-1.55333	-1.14486
11567294	chr20:11567294:C:T	2.14221e-05	-1.09928e-10	-0.365102
11567303	chr20:11567303:A:G	1.13896e-05	-0.0413138	-0.955513
11567318	chr20:11567318:A:ATAT	2.16511e-05	-1.09928e-10	-0.354471
11567589	chr20:11567589:G:A	1.19198e-05	-1.09928e-10	-0.951322
11568167	chr20:11568167:T:G	2.78512e-06	-1.24843	-1.15681
11569066	chr20:11569066:T:A	1.2329e-05	-1.09928e-10	-0.917568
11569133	chr20:11569133:C:A	1.58845e-05	0.0857693	-0.749949
11569216	chr20:11569216:T:C	1.23466e-05	-1.09928e-10	-0.916144
11569519	chr20:11569519:A:G	1.00211e-05	-1.09928e-10	-1.12483
11569897	chr20:11569897:A:G	3.75123e-06	-1.07175	-1.03569
11570483	chr20:11570483:T:C	1.05985e-05	-0.130147	-0.938664
11570687	chr20:11570687:A:G	9.79038e-06	-1.09928e-10	-1.14812
11570757	chr20:11570757:A:G	1.30136e-05	-1.09928e-10	-0.863526
11570791	chr20:11570791:C:T	6.49116e-06	-1.55908	-2.28909e-10
11570816	chr20:11570816:A:G	2.14355e-06	-1.54249	-1.12458
11571060	chr20:11571060:G:A	6.49739e-06	-1.55812	-2.28909e-10
11571100	chr20:11571100:T:C	1.20925e-05	-1.09928e-10	-0.936943
11571292	chr20:11571292:A:G	1.99394e-05	-1.09928e-10	-0.436826
11571380	chr20:11571380:C:T	4.69598e-05	0.0662263	0.353541
11571440	chr20:11571440:C:T	9.99358e-06	-1.09928e-10	-1.12758
11571739	chr20:11571739:A:C	2.12722e-06	-1.55225	-1.12246
11572008	chr20:11572008:G:A	1.63312e-05	0.119122	-0.75557
11572306	chr20:11572306:C:A	1.488e-05	0.0369778	-0.766486
11572419	chr20:11572419:C:T	1.24269e-05	-1.09928e-10	-0.909663
11572663	chr20:11572663:C:T	4.11966e-06	-1.00183	-1.01192
11572712	chr20:11572712:T:C	2.22119e-05	-1.09928e-10	-0.328898
11573278	chr20:11573278:A:G	2.63415e-06	-1.30754	-1.15343
11573293	chr20:11573293:G:A	6.87133e-06	-1.50217	-2.28909e-10
11573353	chr20:11573353:C:G	1.13542e-05	-0.99994	-2.28909e-10
11573364	chr20:11573364:A:G	4.03415e-06	-0.920159	-1.11457
11573371	chr20:11573371:C:T	9.7114e-06	-1.09928e-10	-1.15623
11573689	chr20:11573689:A:C	1.37738e-05	-0.012741	-0.794016
11573727	chr20:11573727:C:G	2.08414e-05	-0.96929	0.576705
11573752	chr20:11573752:T:C	2.1067e-05	-1.09928e-10	-0.381816
11574309	chr20:11574309:C:T	2.42896e-06	-1.38659	-1.15547
11574836	chr20:11574836:G:A	2.78227e-06	-1.557	-0.849255
11575063	chr20:11575063:T:C	3.9601e-06	-1.04386	-1.00939
11575505	chr20:11575505:T:G	1.94541e-05	-1.09928e-10	-0.461466
11575702	chr20:11575702:C:T	3.35136e-06	-1.06251	-1.15765
11575923	chr20:11575923:C:T	1.66554e-05	-1.09928e-10	-0.61679
11576115	chr20:11576115:A:G	1.63249e-05	-0.0435874	-0.593247
11576159	chr20:11576159:A:G	1.65066e-05	-0.0451678	-0.580595
11576694	chr20:11576694:C:T	1.42221e-05	-0.0918338	-0.682894
11576823	chr20:11576823:A:C	9.73092e-06	-1.09928e-10	-1.15422
11577550	chr20:11577550:G:A	6.80907e-06	-1.51127	-2.28909e-10
11578962	chr20:11578962:T:C	3.85396e-06	-0.950935	-1.12949
11579042	chr20:11579042:A:G	1.27536e-05	-1.09928e-10	-0.883712
11579078	chr20:11579078:G:A	2.23462e-05	-1.09928e-10	-0.322868
11579331	chr20:11579331:A:G	1.58003e-05	-0.0350315	-0.634464
11579374	chr20:11579374:G:A	1.7922e-05	-1.09928e-10	-0.543496
11579737	chr20:11579737:G:T	1.04838e-05	-1.09928e-10	-1.07969
11579777	chr20:11579777:A:T	1.95706e-05	-1.00892	0.553428
11580020	chr20:11580020:GTTAA:G	2.33357e-06	-1.42708	-1.15504
11580091	chr20:11580091:A:G	1.24614e-05	-1.09928e-10	-0.90689
11580384	chr20:11580384:T:C	9.71406e-06	-1.09928e-10	-1.15595
11580415	chr20:11580415:C:G	1.56507e-05	-1.09928e-10	-0.679009
11580488	chr20:11580488:T:C	2.41709e-06	-1.39009	-1.15687
11580730	chr20:11580730:A:G	1.41567e-05	-1.09928e-10	-0.779337
11581153	chr20:11581153:G:T	8.10297e-06	-0.660127	-0.677167
11581275	chr20:11581275:C:T	1.09381e-05	-1.09928e-10	-1.03727
11581293	chr20:11581293:G:T	9.70895e-06	-1.09928e-10	-1.15648
11581598	chr20:11581598:C:T	1.51812e-05	-1.09928e-10	-0.709466
11582310	chr20:11582310:G:C	2.09488e-06	-1.53495	-1.15508
11582380	chr20:11582380:G:A	1.34716e-05	-0.0721327	-0.756811
11583084	chr20:11583084:C:T	2.88236e-05	-1.09928e-10	-0.0683293
11583165	chr20:11583165:C:T	8.82324e-06	-1.25214	-2.28909e-10
11583563	chr20:11583563:T:A	1.24838e-05	-1.09928e-10	-0.905097
11583594	chr20:11583594:C:T	0.000126262	-1.09928e-10	1.40883
11584582	chr20:11584582:T:C	9.71467e-06	-1.09928e-10	-1.15589
11584916	chr20:11584916:G:A	1.02912e-05	0.0464454	-1.14468
11585053	chr20:11585053:C:A	9.89339e-06	-1.09928e-10	-1.13766
11585659	chr20:11585659:T:C	2.35045e-05	-1.09928e-10	-0.272333
11585864	chr20:11585864:A:G	3.50046e-06	-1.0451	-1.13153
11585895	chr20:11585895:T:A	6.8204e-06	-1.50961	-2.28909e-10
11586055	chr20:11586055:T:G	9.97821e-06	-1.09928e-10	-1.12912
11586401	chr20:11586401:T:G	4.06642e-06	-0.956774	-1.06999
11586549	chr20:11586549:A:G	1.05333e-05	-1.09928e-10	-1.07499
11586811	chr20:11586811:A:C	3.55169e-06	-1.04142	-1.12069
11586917	chr20:11586917:A:G	1.31553e-05	-1.09928e-10	-0.852698
11587383	chr20:11587383:GTTTAAAA:G	1.35279e-05	-1.09928e-10	-0.824769
11587700	chr20:11587700:C:T	6.52138e-06	-1.55444	-2.28909e-10
11587925	chr20:11587925:T:C	2.28987e-06	-1.55696	-1.04407
11588200	chr20:11588200:A:G	2.25948e-06	-1.5568	-1.05759
11588317	chr20:11588317:G:C	6.57745e-06	-1.54588	-2.28909e-10
11588600	chr20:11588600:G:A	2.19214e-05	0.815147	-1.15721
11588731	chr20:11588731:C:T	3.51656e-06	-1.02944	-1.1426
11589420	chr20:11589420:C:T	4.0866e-06	-0.896901	-1.12491
11589867	chr20:11589867:A:C	1.07949e-05	-1.09928e-10	-1.05045
11590021	chr20:11590021:C:T	2.83237e-06	-1.32953	-1.05888
11590178	chr20:11590178:C:T	6.91637e-06	-1.49563	-2.28909e-10
11590431	chr20:11590431:A:T	1.17578e-05	-1.09928e-10	-0.965011
11590479	chr20:11590479:G:A	3.74198e-06	-1.04275	-1.06716
11590507	chr20:11590507:A:G	1.97207e-05	0.460492	-0.908347
11590558	chr20:11590558:G:A	2.08314e-05	0.535837	-0.928899
11591185	chr20:11591185:C:T	6.48086e-06	-1.56067	-2.28909e-10
11591261	chr20:11591261:G:A	2.51019e-05	0.94886	-1.15544
11591392	chr20:11591392:G:A	1.30061e-05	-0.864108	-2.28909e-10
11591649	chr20:11591649:G:A	2.13154e-06	-1.5566	-1.11608
11592035	chr20:11592035:T:A	1.97132e-05	-1.09928e-10	-0.448237
11592124	chr20:11592124:A:G	9.73753e-06	-1.09928e-10	-1.15354
11592157	chr20:11592157:C:T	2.11785e-06	-1.55294	-1.12618
11592200	chr20:11592200:C:T	6.57653e-06	-1.54602	-2.28909e-10
11592224	chr20:11592224:T:A	0.000132813	-1.36319	2.82261
11592576	chr20:11592576:T:G	4.61699e-06	-0.776293	-1.12349
11592959	chr20:11592959:A:G	6.60611e-06	-1.54153	-2.28909e-10
11593020	chr20:11593020:C:G	3.54696e-06	-1.014	-1.14943
11593188	chr20:11593188:G:C	3.9391e-06	-0.957363	-1.10121
11593600	chr20:11593600:T:G	6.65954e-06	-1.53347	-2.28909e-10
11594022	chr20:11594022:G:A	2.10898e-06	-1.55116	-1.13216
11594069	chr20:11594069:C:T	3.51079e-06	-1.02859	-1.1451
11594464	chr20:11594464:T:A	9.86822e-06	-1.09928e-10	-1.14021
11594695	chr20:11594695:A:G	6.67124e-06	-1.53172	-2.28909e-10
11594767	chr20:11594767:G:A	3.52538e-06	-1.0195	-1.15004
11594825	chr20:11594825:G:A	4.47145e-06	-0.844515	-1.0873
11595314	chr20:11595314:T:C	5.09115e-06	-0.669408	-1.13261
11595348	chr20:11595348:C:T	5.34707e-06	-1.25528	-0.497695
11596313	chr20:11596313:G:A	9.71897e-06	-1.09928e-10	-1.15545
11596508	chr20:11596508:T:C	4.27799e-06	-0.867199	-1.10884
11596751	chr20:11596751:T:C	3.09274e-06	-1.15263	-1.14784
11596947	chr20:11596947:T:C	5.2041e-06	-0.674411	-1.10567
11597140	chr20:11597140:C:T	4.58323e-06	-0.765776	-1.14134
11597216	chr20:11597216:T:A	4.81835e-06	-0.704041	-1.15305
11597748	chr20:11597748:A:C	9.83656e-06	-1.09928e-10	-1.14342
11598218	chr20:11598218:T:C	3.0951e-06	-1.35175	-0.947952
11598698	chr20:11598698:C:A	9.69433e-06	-1.09928e-10	-1.15798
11598712	chr20:11598712:C:T	2.86964e-06	-1.26308	-1.11226
11598873	chr20:11598873:C:A	4.55225e-06	-0.790145	-1.12376
11599171	chr20:11599171:A:G	3.89993e-06	-0.926172	-1.14239
11599186	chr20:11599186:A:G	3.35702e-06	-1.18905	-1.02942
11599333	chr20:11599333:T:G	2.77794e-05	-0.105232	-2.28909e-10
11599391	chr20:11599391:G:A	2.20969e-06	-1.52195	-1.11472
11599572	chr20:11599572:A:G	4.56975e-06	-0.853129	-1.05694
11599688	chr20:11599688:T:C	2.0836e-06	-1.54794	-1.14749
11599888	chr20:11599888:A:T	4.44564e-06	-0.829849	-1.10775
11599910	chr20:11599910:T:G	2.16378e-06	-1.56093	-1.09674
11599948	chr20:11599948:G:T	1.14954e-05	-1.09928e-10	-0.987582
11600197	chr20:11600197:T:C	4.51258e-06	-0.808493	-1.11416
11600275	chr20:11600275:A:G	7.50177e-06	-1.30021	-0.114173
11600415	chr20:11600415:C:A	3.22493e-06	-1.10963	-1.14899
11600463	chr20:11600463:G:A	2.06851e-06	-1.56034	-1.14236
11601139	chr20:11601139:G:A	1.88787e-05	-1.09928e-10	-0.491492
11601289	chr20:11601289:T:C	2.86696e-06	-1.22067	-1.15561
11601421	chr20:11601421:T:C	2.35298e-06	-1.55118	-1.02266
11601639	chr20:11601639:T:G	1.16354e-05	-1.09928e-10	-0.975475
11601686	chr20:11601686:TAAC:T	1.83247e-05	-1.09928e-10	-0.521277
11601693	chr20:11601693:T:C	2.74761e-06	-1.43441	-0.984383
11601758	chr20:11601758:A:T	3.13248e-06	-1.13434	-1.15336
11601797	chr20:11601797:T:A	3.29671e-06	-1.08331	-1.15329
11602550	chr20:11602550:A:G	1.04363e-05	-1.08424	-2.28909e-10
11602686	chr20:11602686:C:G	1.15001e-05	-1.09928e-10	-0.987171
11602691	chr20:11602691:T:G	1.14809e-05	-1.09928e-10	-0.988837
11602964	chr20:11602964:G:C	3.10065e-06	-1.15097	-1.14694
11603353	chr20:11603353:A:T	2.87632e-06	-1.21875	-1.15426
11603416	chr20:11603416:T:C	2.25713e-05	-1.09928e-10	-0.312845
11603433	chr20:11603433:T:C	1.02621e-05	-1.09928e-10	-1.10107
11603773	chr20:11603773:A:G	2.83406e-06	-1.23422	-1.1536
11603917	chr20:11603917:T:C	2.85046e-06	-1.22738	-1.15467
11603988	chr20:11603988:G:A	2.85738e-06	-1.22368	-1.15594
11604305	chr20:11604305:C:T	2.9427e-06	-1.19982	-1.15038
11604320	chr20:11604320:G:A	2.82937e-06	-1.2413	-1.14817
11604560	chr20:11604560:T:C	1.62746e-05	-1.09928e-10	-0.639921
11604698	chr20:11604698:AG:A	2.87158e-06	-1.225	-1.14967
11604749	chr20:11604749:C:A	3.05459e-06	-1.16941	-1.14347
11604903	chr20:11604903:T:C	6.69657e-06	-0.385356	-1.14257
11604920	chr20:11604920:C:T	9.82549e-06	-1.09928e-10	-1.14455
11604942	chr20:11604942:A:G	2.88988e-06	-1.2134	-1.15491
11605000	chr20:11605000:T:A	1.15786e-05	-1.09928e-10	-0.980364
11605114	chr20:11605114:C:T	5.17695e-05	-1.09928e-10	0.517277
11605167	chr20:11605167:G:A	2.88474e-06	-1.21414	-1.15595
11605402	chr20:11605402:C:A	2.2015e-06	-1.5518	-1.08859
11605520	chr20:11605520:G:A	2.93312e-06	-1.19915	-1.1543
11605589	chr20:11605589:A:G	2.2075e-06	-1.50895	-1.12872
11605619	chr20:11605619:C:T	2.94948e-06	-1.19367	-1.15423
11605903	chr20:11605903:C:T	1.78931e-05	-1.09928e-10	-0.545109
11606228	chr20:11606228:G:A	3.22061e-06	-1.11751	-1.14244
11606370	chr20:11606370:G:A	1.14896e-05	-1.09928e-10	-0.988083
11607118	chr20:11607118:G:A	3.01665e-05	-1.09928e-10	-0.022794
11608169	chr20:11608169:T:C	4.91134e-06	-0.925295	-0.912683
11608426	chr20:11608426:G:T	1.25398e-05	-1.09928e-10	-0.900619
11608548	chr20:11608548:C:T	1.25406e-05	-1.09928e-10	-0.900553
11608892	chr20:11608892:A:G	3.3143e-06	-1.32123	-0.910051
11609737	chr20:11609737:G:A	1.80633e-05	-1.09928e-10	-0.53564
11609802	chr20:11609802:T:C	3.50735e-05	-1.26709	1.39501
11609819	chr20:11609819:T:G	8.03483e-06	-0.202595	-1.14314
11609858	chr20:11609858:C:A	1.38409e-05	-1.09928e-10	-0.8019
11610108	chr20:11610108:G:A	1.11463e-05	-1.09928e-10	-1.01842
11610511	chr20:11610511:T:C	1.32312e-05	-1.09928e-10	-0.846947
11610594	chr20:11610594:C:T	7.72815e-06	-1.38466	-2.28909e-10
11610773	chr20:11610773:A:G	3.28483e-05	-1.3234	1.38577
11610827	chr20:11610827:C:T	2.07719e-06	-1.54369	-1.15482
11610873	chr20:11610873:C:T	1.3113e-05	-0.855924	-2.28909e-10
11611433	chr20:11611433:G:A	1.15506e-05	-1.09928e-10	-0.982788
11612162	chr20:11612162:C:T	1.25933e-05	-0.89636	-2.28909e-10
11612259	chr20:11612259:T:C	2.87297e-05	-1.23059	1.15899
11612296	chr20:11612296:C:T	2.10103e-05	-1.09928e-10	-0.384511
11612908	chr20:11612908:G:A	1.19574e-05	-0.948179	-2.28909e-10
11613146	chr20:11613146:G:A	1.08046e-05	-1.09928e-10	-1.04956
11613443	chr20:11613443:T:C	8.69313e-06	-1.26699	-2.28909e-10
11614556	chr20:11614556:G:A	9.71428e-06	-1.09928e-10	-1.15593
11614742	chr20:11614742:T:C	1.46688e-05	-1.09928e-10	-0.743799
11614943	chr20:11614943:T:G	8.67586e-06	-1.08514	-0.183841
11615059	chr20:11615059:C:T	9.96341e-06	-1.09928e-10	-1.13061
11615289	chr20:11615289:A:G	8.781e-06	-1.25694	-2.28909e-10
11615565	chr20:11615565:A:G	8.10391e-06	-0.183975	-1.1532
11615689	chr20:11615689:G:A	9.69544e-06	-1.09928e-10	-1.15787
11616008	chr20:11616008:T:G	3.99394e-05	-0.905107	1.16295
11616107	chr20:11616107:G:A	1.39022e-05	-0.775427	-0.0220539
11616401	chr20:11616401:C:T	9.69533e-06	-1.09928e-10	-1.15788
11616586	chr20:11616586:G:GA	6.47919e-06	-1.56093	-2.28909e-10
11616788	chr20:11616788:G:A	1.46138e-05	-0.653851	-0.0937075
11616823	chr20:11616823:C:G	1.29673e-05	-0.867096	-2.28909e-10
11617178	chr20:11617178:G:A	1.06222e-05	-1.09928e-10	-1.06658
11617290	chr20:11617290:G:T	1.53254e-05	-0.65979	-0.0402218
11617306	chr20:11617306:A:T	9.75028e-06	-1.09928e-10	-1.15223
11617323	chr20:11617323:T:C	1.05048e-05	-0.446276	-0.631417
11617582	chr20:11617582:A:G	6.86775e-06	-1.50269	-2.28909e-10
11618298	chr20:11618298:C:T	3.06054e-05	-0.900045	0.891696
11618552	chr20:11618552:T:C	3.27337e-06	-1.1926	-1.05111
11618664	chr20:11618664:C:T	9.7666e-06	-1.09928e-10	-1.15056
11618978	chr20:11618978:C:A	1.02735e-05	-1.09928e-10	-1.09996
11618981	chr20:11618981:A:G	3.90563e-05	-0.921585	1.15706
11619005	chr20:11619005:T:C	1.06232e-05	-0.00989819	-1.05659
11619186	chr20:11619186:T:C	2.35557e-06	-1.50603	-1.06671
11619232	chr20:11619232:A:G	1.14097e-05	-1.09928e-10	-0.995062
11619674	chr20:11619674:A:G	9.75743e-06	-1.09928e-10	-1.1515
11619768	chr20:11619768:T:C	1.08349e-05	-1.09928e-10	-1.04676
11621031	chr20:11621031:C:T	3.0687e-05	-0.669999	0.664314
11621032	chr20:11621032:A:G	9.77465e-06	-0.078905	-1.07083
11621111	chr20:11621111:C:T	9.77535e-06	-1.09928e-10	-1.14966
11621158	chr20:11621158:G:A	9.74903e-06	-1.09928e-10	-1.15236
11621354	chr20:11621354:C:G	1.76795e-05	-0.941926	0.384805
11621355	chr20:11621355:A:G	1.79036e-05	-0.941495	0.396974
11621383	chr20:11621383:T:C	9.0711e-06	-0.14816	-1.07627
11622112	chr20:11622112:A:ACACACACACACAC	3.22189e-05	0.0430281	-2.28909e-10
11622219	chr20:11622219:G:A	2.80903e-06	-1.44138	-0.955309
11623504	chr20:11623504:G:A	1.36046e-05	-1.09928e-10	-0.819115
11624023	chr20:11624023:C:T	5.09061e-05	-0.819902	1.32036
11624318	chr20:11624318:A:C	9.87206e-06	-0.0874866	-1.05233
11624840	chr20:11624840:G:A	1.32491e-05	-0.845594	-2.28909e-10
11624867	chr20:11624867:G:A	6.50524e-06	-1.55692	-2.28909e-10
11625232	chr20:11625232:A:T	1.34984e-05	-1.09928e-10	-0.826955
11625289	chr20:11625289:T:G	2.10372e-05	-0.937362	0.554129
11625678	chr20:11625678:A:G	1.85516e-05	-1.09928e-10	-0.508967
11625977	chr20:11625977:T:C	2.04471e-05	0.00576944	-0.417451
11626000	chr20:11626000:A:T	1.06377e-05	-0.0712922	-0.993829
11626294	chr20:11626294:A:T	3.8359e-05	-1.09928e-10	0.217463
11626439	chr20:11626439:A:G	6.17248e-06	-0.48933	-1.12009
11626535	chr20:11626535:A:G	1.19576e-05	-0.948155	-2.28909e-10
11626595	chr20:11626595:C:T	2.09138e-05	-1.09928e-10	-0.389117
11626688	chr20:11626688:G:A	1.00425e-05	-1.09928e-10	-1.12269
11627021	chr20:11627021:C:A	1.58617e-05	-1.09928e-10	-0.665616
11627323	chr20:11627323:A:G	4.55985e-06	-1.52632	-0.385914
11627483	chr20:11627483:G:A	4.25638e-06	-0.823727	-1.15738
11627635	chr20:11627635:A:G	1.60341e-05	-1.09928e-10	-0.654808
11627784	chr20:11627784:C:T	1.03315e-05	-1.09928e-10	-1.09433
11627830	chr20:11627830:T:A	1.66204e-05	0.506345	-1.12524
11627906	chr20:11627906:T:A	1.71183e-05	0.547727	-1.1371
11628797	chr20:11628797:A:C	1.91798e-05	-1.09928e-10	-0.475669
11629042	chr20:11629042:T:A	1.08183e-05	-1.09928e-10	-1.04828
11629340	chr20:11629340:T:A	1.01248e-05	-1.09928e-10	-1.11453
11629457	chr20:11629457:G:T	1.10799e-05	-1.09928e-10	-1.02439
11629806	chr20:11629806:A:G	8.97054e-06	-0.211445	-1.02413
11630374	chr20:11630374:A:C	4.19927e-05	-1.08151	1.38948
11630501	chr20:11630501:G:C	6.50198e-06	-1.55742	-2.28909e-10
11630503	chr20:11630503:G:C	6.48092e-06	-1.56066	-2.28909e-10
11630509	chr20:11630509:G:C	6.72167e-06	-1.52419	-2.28909e-10
11631009	chr20:11631009:G:T	6.51199e-06	-0.626542	-0.929338
11631043	chr20:11631043:A:T	8.68712e-06	-0.233489	-1.0342
11631399	chr20:11631399:T:C	1.47508e-05	-1.09928e-10	-0.738229
11631675	chr20:11631675:A:T	3.71875e-06	-0.965843	-1.15029
11631733	chr20:11631733:A:C	1.68422e-05	-0.962541	0.356904
11631959	chr20:11631959:C:T	3.83729e-05	-1.09928e-10	0.217825
11632552	chr20:11632552:G:A	2.56847e-06	-1.43071	-1.0555
11639316	chr20:11639316:A:C	1.43164e-05	-1.09928e-10	-0.768119
11639350	chr20:11639350:A:G	1.88571e-05	-1.09928e-10	-0.492638
11639357	chr20:11639357:A:T	9.79986e-06	-1.09928e-10	-1.14716
11639360	chr20:11639360:A:G	1.14046e-05	-1.09928e-10	-0.995505
11639669	chr20:11639669:C:T	3.312e-06	-1.37851	-0.853463
11639863	chr20:11639863:A:G	2.42168e-05	-1.09928e-10	-0.242478
11639935	chr20:11639935:T:A	9.71011e-06	-1.09928e-10	-1.15636
11640092	chr20:11640092:G:A	6.78804e-06	-0.405628	-1.10873
11640216	chr20:11640216:C:G	9.76657e-06	-1.09928e-10	-1.15056
11640948	chr20:11640948:A:T	5.72785e-06	-1.16714	-0.517045
11641222	chr20:11641222:C:G	1.19928e-05	-1.09928e-10	-0.945219
11641243	chr20:11641243:C:T	3.361e-05	0.085298	-2.28909e-10
11641479	chr20:11641479:C:A	1.04264e-05	-1.08518	-2.28909e-10
11641523	chr20:11641523:A:G	1.1694e-05	-0.970452	-2.28909e-10
11641595	chr20:11641595:G:A	1.51504e-05	-1.09928e-10	-0.711499
11641683	chr20:11641683:A:G	2.95914e-05	-0.0420401	-2.28909e-10
11642278	chr20:11642278:T:C	2.45662e-05	-1.09928e-10	-0.228152
11642289	chr20:11642289:G:A	4.74846e-06	-1.53066	-0.341047
11642620	chr20:11642620:C:T	1.58504e-05	-1.09928e-10	-0.666332
11643032	chr20:11643032:T:G	4.97797e-06	-1.53344	-0.291062
11643336	chr20:11643336:T:C	3.48425e-06	-1.3954	-0.785867
11643589	chr20:11643589:G:T	2.12919e-06	-1.56038	-1.1134
11644413	chr20:11644413:T:C	2.04054e-05	-1.09928e-10	-0.413723
11645424	chr20:11645424:CT:C	1.10941e-05	-1.49774	0.474624
11645552	chr20:11645552:C:A	3.37159e-06	-1.40183	-0.812308
11645743	chr20:11645743:C:T	1.3575e-05	-1.09928e-10	-0.821295
11645976	chr20:11645976:A:G	1.51206e-05	-1.09928e-10	-0.713468
11645992	chr20:11645992:G:A	1.40904e-05	-1.09928e-10	-0.784031
11646024	chr20:11646024:C:G	1.95873e-05	-1.09928e-10	-0.454645
11646226	chr20:11646226:C:G	3.97144e-06	-1.3729	-0.677493
11646233	chr20:11646233:C:T	7.29148e-06	-1.55924	0.116418
11646336	chr20:11646336:G:C	2.42037e-06	-1.41245	-1.13316
11646494	chr20:11646494:C:T	1.47589e-05	-0.737681	-2.28909e-10
11646519	chr20:11646519:C:T	2.15147e-05	-1.09928e-10	-0.360788
11646610	chr20:11646610:G:C	1.0193e-05	-1.51812	0.410291
11646763	chr20:11646763:G:A	1.00116e-05	-1.09928e-10	-1.12578
11646895	chr20:11646895:C:T	1.44647e-05	-0.757817	-2.28909e-10
11647022	chr20:11647022:G:A	7.4075e-05	0.875553	-2.28909e-10
11647027	chr20:11647027:G:T	1.07775e-05	-1.09928e-10	-1.05207
11647092	chr20:11647092:A:G	1.3681e-05	-0.759811	-0.0537063
11647340	chr20:11647340:G:A	8.5046e-05	1.01367	-2.28909e-10
11647480	chr20:11647480:C:T	2.79251e-06	-1.53386	-0.868723
11647522	chr20:11647522:G:A	1.87919e-05	-0.496099	-2.28909e-10
11647528	chr20:11647528:C:T	7.40083e-05	0.874652	-2.28909e-10
11647710	chr20:11647710:G:A	1.48288e-05	-1.09928e-10	-0.732957
11647825	chr20:11647825:AGGAGAAAC:A	1.02219e-05	-1.09928e-10	-1.10499
11648197	chr20:11648197:G:A	2.61273e-05	-1.09928e-10	-0.166544
11648350	chr20:11648350:A:G	9.11619e-05	1.08311	-2.28909e-10
11648522	chr20:11648522:T:C	1.4502e-05	-1.09928e-10	-0.755241
11648586	chr20:11648586:C:T	4.53676e-06	-1.55096	-0.366353
11648682	chr20:11648682:C:T	2.73108e-06	-1.48858	-0.936246
11648730	chr20:11648730:AACT:A	7.44615e-05	0.880757	-2.28909e-10
11648741	chr20:11648741:G:T	1.76491e-05	-1.09928e-10	-0.558839
11648749	chr20:11648749:C:T	7.76185e-06	-1.38031	-2.28909e-10
11648872	chr20:11648872:C:A	1.42225e-05	-1.09928e-10	-0.774697
11648909	chr20:11648909:A:G	1.23554e-05	-1.09928e-10	-0.915429
11649164	chr20:11649164:G:A	6.63371e-06	-0.419284	-1.11808
11649219	chr20:11649219:T:C	6.65784e-05	0.768855	-2.28909e-10
11649944	chr20:11649944:C:T	1.20385e-05	-1.09928e-10	-0.941415
11649983	chr20:11649983:C:T	2.63007e-06	-1.35012	-1.1124
11650368	chr20:11650368:G:A	1.05074e-05	-1.07744	-2.28909e-10
11650665	chr20:11650665:A:G	2.6297e-06	-1.3535	-1.10915
11650963	chr20:11650963:A:G	1.47482e-05	-1.09928e-10	-0.738402
11651032	chr20:11651032:A:G	1.29812e-05	-1.09928e-10	-0.86602
11651041	chr20:11651041:T:C	1.3496e-05	-1.09928e-10	-0.82713
11651071	chr20:11651071:C:A	1.07775e-05	-1.09928e-10	-1.05207
11651101	chr20:11651101:C:T	2.85179e-05	-1.09928e-10	-0.0789921
11651199	chr20:11651199:C:G	2.1668e-06	-1.55605	-1.10022
11651471	chr20:11651471:T:G	9.71204e-06	-1.09928e-10	-1.15616
11651823	chr20:11651823:T:C	9.97528e-06	-1.12942	-2.28909e-10
11652080	chr20:11652080:C:T	1.53019e-05	-1.09928e-10	-0.701549
11652316	chr20:11652316:A:G	1.40158e-05	-1.09928e-10	-0.789338
11652697	chr20:11652697:T:C	1.34761e-05	-1.09928e-10	-0.828606
11652836	chr20:11652836:C:T	9.79529e-06	-1.09928e-10	-1.14762
11652849	chr20:11652849:C:A	2.02463e-05	-1.09928e-10	-0.421552
11653189	chr20:11653189:G:GT	2.64091e-06	-1.38174	-1.07667
11653804	chr20:11653804:G:C	1.27104e-05	-0.887108	-2.28909e-10
11654223	chr20:11654223:G:C	3.99735e-06	-1.54181	-0.502088
11654395	chr20:11654395:T:C	2.18198e-06	-1.54735	-1.10194
11654445	chr20:11654445:A:T	7.3127e-06	-0.3023	-1.13761
11654540	chr20:11654540:G:A	1.31645e-05	-1.09928e-10	-0.851999
11655037	chr20:11655037:AT:A	4.10011e-06	-1.54128	-0.477234
11655393	chr20:11655393:C:A	1.7284e-05	-1.53797	0.958228
11655571	chr20:11655571:T:C	1.3991e-05	-1.09928e-10	-0.79111
11655909	chr20:11655909:T:C	4.17047e-06	-1.54639	-0.455103
11656060	chr20:11656060:A:G	1.34613e-05	-1.09928e-10	-0.829705
11656115	chr20:11656115:A:G	2.30763e-05	-1.09928e-10	-0.290721
11656301	chr20:11656301:T:C	1.27775e-05	-1.09928e-10	-0.881842
11656948	chr20:11656948:G:C	1.5363e-05	-1.09928e-10	-0.697565
11657051	chr20:11657051:G:A	1.06419e-05	-1.06472	-2.28909e-10
11657079	chr20:11657079:C:T	1.01883e-05	-1.09928e-10	-1.10829
11657101	chr20:11657101:A:G	4.77609e-06	-1.05529	-0.81061
11657299	chr20:11657299:C:A	1.93581e-05	-1.09928e-10	-0.466414
11657531	chr20:11657531:G:A	1.06586e-05	-1.06315	-2.28909e-10
11657961	chr20:11657961:A:T	1.73757e-05	-1.53105	0.956599
11657967	chr20:11657967:T:C	1.07375e-05	-1.05578	-2.28909e-10
11657968	chr20:11657968:T:C	2.66089e-06	-1.36937	-1.08149
11658093	chr20:11658093:A:C	2.22468e-05	-1.09928e-10	-0.327325
11658195	chr20:11658195:G:T	1.42439e-05	-1.09928e-10	-0.773198
11658212	chr20:11658212:A:G	2.21375e-05	-1.09928e-10	-0.332251
11658230	chr20:11658230:T:A	1.37686e-05	-1.09928e-10	-0.807132
11658831	chr20:11658831:T:C	9.89834e-06	-1.09928e-10	-1.13716
11659299	chr20:11659299:A:AT	1.0032e-05	-1.09928e-10	-1.12375
11659416	chr20:11659416:T:C	4.29739e-06	-1.54979	-0.421723
11659987	chr20:11659987:A:G	3.82837e-05	-1.09928e-10	0.2155
11660183	chr20:11660183:C:A	1.25464e-05	-1.09928e-10	-0.90009
11660235	chr20:11660235:AC:A	2.66551e-05	-1.54213	1.39558
11660735	chr20:11660735:A:G	1.25777e-05	-1.09928e-10	-0.897602
11661192	chr20:11661192:C:T	1.92131e-05	-1.09928e-10	-0.47393
11661308	chr20:11661308:C:A	2.70677e-06	-1.377	-1.05677
11661446	chr20:11661446:T:C	2.71582e-06	-1.35776	-1.07267
11661934	chr20:11661934:C:T	1.31653e-05	-1.09928e-10	-0.85194
11662052	chr20:11662052:C:T	1.42405e-05	-1.09928e-10	-0.773437
11662184	chr20:11662184:G:A	1.05332e-05	-1.07499	-2.28909e-10
11662350	chr20:11662350:T:G	1.59099e-05	-1.09928e-10	-0.662583
11662528	chr20:11662528:T:C	6.70993e-06	-1.52594	-2.28909e-10
11662535	chr20:11662535:G:A	1.43511e-05	0.386137	-1.15183
11662909	chr20:11662909:A:G	3.75902e-06	-1.54309	-0.56228
11663003	chr20:11663003:T:C	1.41056e-05	-1.09928e-10	-0.782951
11663034	chr20:11663034:C:A	1.24013e-05	-1.09928e-10	-0.911724
11663169	chr20:11663169:G:A	7.21463e-06	-1.35116	-0.102255
11663310	chr20:11663310:A:G	1.12525e-05	-1.09928e-10	-1.00894
11663338	chr20:11663338:G:A	2.7804e-05	-1.09928e-10	-0.104347
11663392	chr20:11663392:C:G	6.7705e-06	-0.360966	-1.15598
11663500	chr20:11663500:A:T	7.70464e-06	-0.238738	-1.14896
11663550	chr20:11663550:T:C	1.08437e-05	-1.09928e-10	-1.04594
11663760	chr20:11663760:A:G	1.00053e-05	-1.09928e-10	-1.12641
11664230	chr20:11664230:G:A	1.37264e-05	-1.09928e-10	-0.810206
11664408	chr20:11664408:G:C	1.6865e-05	-1.09928e-10	-0.604286
11664455	chr20:11664455:C:T	2.3005e-05	-1.09928e-10	-0.293815
11665158	chr20:11665158:T:C	3.05747e-06	-1.21634	-1.09559
11665304	chr20:11665304:TAATG:T	1.33713e-05	-1.09928e-10	-0.836416
11665486	chr20:11665486:G:A	2.78337e-05	-1.09928e-10	-0.103279
11665944	chr20:11665944:A:G	1.42701e-05	-1.09928e-10	-0.771359
11666176	chr20:11666176:T:C	1.14338e-05	-1.09928e-10	-0.992947
11666248	chr20:11666248:C:A	1.25844e-05	-1.09928e-10	-0.897067
11666444	chr20:11666444:G:A	2.35603e-05	-1.09928e-10	-0.269961
11666486	chr20:11666486:T:C	1.15842e-05	-1.09928e-10	-0.979884
11666506	chr20:11666506:A:G	3.78684e-05	0.204592	-2.28909e-10
11667077	chr20:11667077:C:T	1.13069e-05	-1.09928e-10	-1.00411
11667114	chr20:11667114:A:G	1.05689e-05	-1.09928e-10	-1.07161
11667403	chr20:11667403:T:C	1.11323e-05	-1.09928e-10	-1.01967
11667694	chr20:11667694:T:G	2.27877e-05	-0.303305	-2.28909e-10
11667924	chr20:11667924:C:T	1.18812e-05	-1.09928e-10	-0.954572
11667934	chr20:11667934:G:A	2.33608e-06	-1.55811	-1.02294
11667944	chr20:11667944:T:C	2.03546e-05	-1.09928e-10	-0.416216
11668012	chr20:11668012:G:A	3.03725e-06	-1.17007	-1.1485
11668206	chr20:11668206:C:T	2.65277e-06	-1.55789	-0.896035
11668380	chr20:11668380:T:G	1.26451e-05	-1.09928e-10	-0.892253
11668461	chr20:11668461:A:C	3.2024e-06	-1.11593	-1.14969
11668761	chr20:11668761:A:G	5.72812e-06	-1.17251	-0.511626
11668821	chr20:11668821:G:A	1.06917e-05	-1.09928e-10	-1.06006
11668885	chr20:11668885:T:C	2.3646e-05	-1.09928e-10	-0.266331
11668968	chr20:11668968:C:T	3.04853e-06	-1.15771	-1.15715
11669292	chr20:11669292:T:G	1.95035e-05	-0.458933	-2.28909e-10
11669394	chr20:11669394:A:G	1.4232e-05	-0.061504	-0.712531
11669407	chr20:11669407:T:C	2.25414e-05	-1.09928e-10	-0.314172
11669640	chr20:11669640:C:G	9.6928e-06	-1.09928e-10	-1.15814
11670215	chr20:11670215:A:G	3.08667e-06	-1.14866	-1.15377
11670235	chr20:11670235:C:T	3.15528e-06	-1.13519	-1.14526
11670962	chr20:11670962:G:A	7.06757e-06	-1.47401	-2.28909e-10
11670986	chr20:11670986:C:T	3.13321e-06	-1.1366	-1.15087
11671046	chr20:11671046:G:T	2.69435e-06	-1.55145	-0.886921
11671508	chr20:11671508:G:C	2.64048e-06	-1.55677	-0.9018
11671592	chr20:11671592:G:A	1.08865e-05	-1.09928e-10	-1.042
11671638	chr20:11671638:T:C	2.70012e-06	-1.55253	-0.883697
11671642	chr20:11671642:A:G	1.47967e-05	-0.735123	-2.28909e-10
11671836	chr20:11671836:G:C	1.26039e-05	-1.09928e-10	-0.895519
11671934	chr20:11671934:C:T	1.81836e-05	-1.09928e-10	-0.529006
11672276	chr20:11672276:T:C	3.88549e-06	-0.974886	-1.09739
11672310	chr20:11672310:T:C	4.46818e-06	-1.54969	-0.382849
11672359	chr20:11672359:A:T	1.25559e-05	-1.09928e-10	-0.899338
11672427	chr20:11672427:T:C	2.82995e-05	-1.09928e-10	-0.0866798
11672614	chr20:11672614:G:C	1.04726e-05	-1.09928e-10	-1.08076
11672856	chr20:11672856:C:T	2.25377e-05	-1.09928e-10	-0.314335
11672918	chr20:11672918:G:A	3.72851e-06	-1.10011	-1.01341
11673688	chr20:11673688:A:G	3.80446e-06	-1.09224	-1.00111
11673877	chr20:11673877:G:T	2.22883e-05	-1.09928e-10	-0.325463
11673940	chr20:11673940:A:T	1.25643e-05	-1.09928e-10	-0.89867
11674356	chr20:11674356:T:G	2.4942e-05	-1.09928e-10	-0.21297
11674403	chr20:11674403:C:A	1.00095e-05	-1.09928e-10	-1.12599
11674581	chr20:11674581:C:T	2.26664e-05	-1.09928e-10	-0.308643
11674609	chr20:11674609:A:T	5.44563e-06	-1.25148	-0.483229
11674758	chr20:11674758:T:C	4.64055e-06	-1.49742	-0.397268
11674761	chr20:11674761:T:C	3.93473e-05	-1.09928e-10	0.242902
11675172	chr20:11675172:A:G	6.5558e-06	-1.54918	-2.28909e-10
11675178	chr20:11675178:A:C	5.46454e-06	-1.09689	-0.634357
11675607	chr20:11675607:C:T	2.03951e-06	-1.5593	-1.15752
11675794	chr20:11675794:G:A	1.61736e-05	-0.646147	-2.28909e-10
11675995	chr20:11675995:T:A	4.41548e-06	-1.52311	-0.421299
11676106	chr20:11676106:C:T	1.90178e-05	-1.09928e-10	-0.48415
11676109	chr20:11676109:C:G	3.91271e-06	-1.07511	-0.99018
11676210	chr20:11676210:A:G	4.29565e-06	-1.2206	-0.751317
11676303	chr20:11676303:C:T	1.24092e-05	-1.09928e-10	-0.911086
11676780	chr20:11676780:G:T	3.09704e-06	-1.23482	-1.06426
11676871	chr20:11676871:C:T	2.25131e-05	-1.09928e-10	-0.315428
11676976	chr20:11676976:T:C	1.66651e-05	-0.616209	-2.28909e-10
11677191	chr20:11677191:T:C	7.87963e-06	-1.36524	-2.28909e-10
11677559	chr20:11677559:T:C	1.54601e-05	-1.13885	0.447588
11677684	chr20:11677684:C:T	5.28912e-06	-1.54532	-0.218551
11677718	chr20:11677718:A:T	9.69691e-06	-1.09928e-10	-1.15772
11678171	chr20:11678171:G:C	3.96355e-06	-1.51856	-0.533826
11678406	chr20:11678406:G:A	4.87399e-06	-1.42718	-0.418436
11679421	chr20:11679421:A:C	9.94809e-06	-1.09928e-10	-1.13214
11679460	chr20:11679460:T:C	1.23686e-05	-1.09928e-10	-0.914361
11679461	chr20:11679461:G:A	2.43763e-05	-1.09928e-10	-0.235912
11679540	chr20:11679540:C:T	1.58521e-05	-0.666221	-2.28909e-10
11679736	chr20:11679736:T:G	1.16173e-05	-1.09928e-10	-0.977033
11680098	chr20:11680098:T:C	2.34438e-05	-0.568824	0.293905
11680421	chr20:11680421:G:A	2.4845e-06	-1.49122	-1.02824
11680535	chr20:11680535:C:T	2.53995e-05	-1.09928e-10	-0.194796
11680566	chr20:11680566:T:C	2.03019e-05	0.158127	-0.576936
11680729	chr20:11680729:C:T	1.06222e-05	-1.09928e-10	-1.06658
11681105	chr20:11681105:A:G	9.00097e-06	-1.21139	-0.0208055
11681111	chr20:11681111:T:C	8.97896e-06	-1.20984	-0.0247985
11681184	chr20:11681184:T:C	0.000192134	1.82867	-2.28909e-10
11681370	chr20:11681370:G:T	2.83905e-05	-1.09928e-10	-0.0834695
11681469	chr20:11681469:G:A	1.02732e-05	-1.09999	-2.28909e-10
11681752	chr20:11681752:A:C	6.49405e-06	-1.55864	-2.28909e-10
11682226	chr20:11682226:T:G	2.48779e-06	-1.54236	-0.975769
11682227	chr20:11682227:T:C	1.08759e-05	-1.09928e-10	-1.04298
11682833	chr20:11682833:G:T	1.88292e-05	-0.494114	-2.28909e-10
11683383	chr20:11683383:A:C	1.13908e-05	-1.09928e-10	-0.99672
11683665	chr20:11683665:T:A	1.13322e-05	-1.09928e-10	-1.00188
11684045	chr20:11684045:A:G	2.50445e-06	-1.53967	-0.971782
11684125	chr20:11684125:G:A	1.08993e-05	-1.09928e-10	-1.04083
11684183	chr20:11684183:G:A	2.83237e-05	-1.09928e-10	-0.0858264
11684244	chr20:11684244:A:T	1.2947e-05	-1.09928e-10	-0.868662
11684709	chr20:11684709:G:A	1.43648e-05	-1.09928e-10	-0.764745
11684935	chr20:11684935:A:C	6.13568e-06	-1.25811	-0.357292
11685265	chr20:11685265:T:G	6.64079e-06	-1.53629	-2.28909e-10
11685278	chr20:11685278:A:C	4.08392e-06	-1.48953	-0.532934
11685659	chr20:11685659:C:G	5.19738e-06	-0.675351	-1.10602
11685675	chr20:11685675:T:A	1.85312e-05	-0.51007	-2.28909e-10
11685678	chr20:11685678:GCC:G	1.83534e-05	-0.51971	-2.28909e-10
11685787	chr20:11685787:G:A	1.32902e-05	-1.09928e-10	-0.842499
11685792	chr20:11685792:C:G	1.18927e-05	-1.09928e-10	-0.953603
11685878	chr20:11685878:T:C	2.26054e-06	-1.5561	-1.05782
11685887	chr20:11685887:A:T	1.71942e-05	-0.584951	-2.28909e-10
11685890	chr20:11685890:T:A	1.11645e-05	-1.09928e-10	-1.01678
11686332	chr20:11686332:T:A	2.85088e-05	0.102177	-0.181491
11686444	chr20:11686444:CTGGGGCTGGGAGGA:C	1.0301e-05	-1.09928e-10	-1.09728
11686459	chr20:11686459:A:G	2.44196e-05	-0.153947	-0.0801922
11686488	chr20:11686488:C:T	4.70602e-05	0.160943	0.26096
11686570	chr20:11686570:G:T	5.50115e-06	-1.23698	-0.487587
11686646	chr20:11686646:C:T	1.39483e-05	-1.09928e-10	-0.794169
11686895	chr20:11686895:G:C	3.4121e-05	-1.09928e-10	0.100388
11686961	chr20:11686961:A:G	2.68761e-05	-1.09928e-10	-0.138289
11687019	chr20:11687019:C:G	4.59738e-06	-1.49271	-0.411329
11688005	chr20:11688005:C:T	5.2998e-06	-1.51296	-0.248893
11688538	chr20:11688538:T:C	1.27005e-05	-1.17461	0.286725
11689173	chr20:11689173:T:A	1.49818e-05	-1.14024	0.417552
11689689	chr20:11689689:G:A	7.22791e-06	-1.45157	-2.28909e-10
11689948	chr20:11689948:C:G	1.03392e-05	-1.09928e-10	-1.09358
11690033	chr20:11690033:C:G	1.33617e-05	-1.09928e-10	-0.837132
11690278	chr20:11690278:G:C	1.21035e-05	-1.09928e-10	-0.936027
11690696	chr20:11690696:C:T	1.62318e-05	-1.09928e-10	-0.642553
11690702	chr20:11690702:T:C	1.17149e-05	-1.09928e-10	-0.968664
11690945	chr20:11690945:T:C	1.33809e-05	-1.09928e-10	-0.835699
11690977	chr20:11690977:C:T	9.84617e-06	-1.09928e-10	-1.14244
11691093	chr20:11691093:G:A	8.75299e-05	-1.09928e-10	1.04246
11691451	chr20:11691451:C:T	1.32977e-05	-1.09928e-10	-0.841933
11691509	chr20:11691509:C:T	1.38677e-05	-1.09928e-10	-0.799962
11691575	chr20:11691575:T:A	1.38556e-05	-1.09928e-10	-0.800836
11691758	chr20:11691758:A:G	1.37209e-05	-1.17685	0.366244
11691939	chr20:11691939:G:A	3.90592e-05	0.235552	-2.28909e-10
11691955	chr20:11691955:C:T	1.29579e-05	-1.09928e-10	-0.867816
11691972	chr20:11691972:G:A	1.34651e-05	-1.09928e-10	-0.829421
11692067	chr20:11692067:A:G	4.51076e-06	-1.53037	-0.392685
11692130	chr20:11692130:G:A	1.3705e-05	-1.09928e-10	-0.811761
11692131	chr20:11692131:A:G	1.36755e-05	-1.09928e-10	-0.813919
11692156	chr20:11692156:G:A	7.48857e-06	-1.41615	-2.28909e-10
11692426	chr20:11692426:G:A	1.34323e-05	-1.09928e-10	-0.831861
11692508	chr20:11692508:C:T	1.14131e-05	-0.99476	-2.28909e-10
11692537	chr20:11692537:T:C	1.01873e-05	-1.09928e-10	-1.10838
11692731	chr20:11692731:C:G	1.92834e-05	-1.20052	0.730243
11693007	chr20:11693007:C:T	1.36367e-05	-1.09928e-10	-0.816757
11693142	chr20:11693142:C:T	1.33011e-05	-1.09928e-10	-0.841677
11693169	chr20:11693169:G:A	1.91936e-05	-1.16801	0.693063
11693331	chr20:11693331:G:T	1.66126e-05	-1.09928e-10	-0.619363
11693482	chr20:11693482:C:A	2.30581e-05	-0.291509	-2.28909e-10
11693649	chr20:11693649:C:T	8.05143e-06	-1.34367	-2.28909e-10
11693658	chr20:11693658:A:G	7.59055e-06	-1.40262	-2.28909e-10
11694002	chr20:11694002:G:A	2.63203e-05	-1.09928e-10	-0.159183
11694536	chr20:11694536:A:G	1.30961e-05	-1.09928e-10	-0.857213
11694546	chr20:11694546:A:G	1.37352e-05	-1.09928e-10	-0.809567
11694738	chr20:11694738:G:A	3.24884e-06	-1.47188	-0.779351
11694942	chr20:11694942:T:C	2.70024e-06	-1.4382	-0.997984
11695460	chr20:11695460:C:T	1.00898e-05	-1.09928e-10	-1.118
11695707	chr20:11695707:C:A	2.46343e-06	-1.45924	-1.06873
11695710	chr20:11695710:T:A	9.75982e-06	-1.09928e-10	-1.15125
11695840	chr20:11695840:G:A	1.13031e-05	-1.00445	-2.28909e-10
```
