## Supplementary material for "Characterization of shared and ancestry-specific signals driving complex traits using multi-ancestry fine-mapping": susiex_nc3.cs80.snp

```
BP	SNP
24697497	chr20:24697497:T:C
24697515	chr20:24697515:G:A
24697730	chr20:24697730:A:T
24697731	chr20:24697731:CAG:C
24698127	chr20:24698127:G:A
24698776	chr20:24698776:G:A
24699512	chr20:24699512:G:C
24699545	chr20:24699545:T:TGTA
24700085	chr20:24700085:A:G
24700260	chr20:24700260:G:A
24700661	chr20:24700661:A:G
24700716	chr20:24700716:G:A
24700891	chr20:24700891:T:A
24701182	chr20:24701182:G:A
24701274	chr20:24701274:C:G
24701506	chr20:24701506:T:C
24701523	chr20:24701523:C:T
24702257	chr20:24702257:A:G
24702411	chr20:24702411:C:G
24702919	chr20:24702919:G:A
24703256	chr20:24703256:C:T
24704263	chr20:24704263:A:G
24704548	chr20:24704548:C:T
24704804	chr20:24704804:G:A
24704953	chr20:24704953:C:G
24705215	chr20:24705215:A:G
24705409	chr20:24705409:T:C
24705634	chr20:24705634:T:C
24705979	chr20:24705979:A:C
24706037	chr20:24706037:A:G
24706089	chr20:24706089:T:C
24706662	chr20:24706662:C:A
24707147	chr20:24707147:C:T
24707273	chr20:24707273:C:T
24707359	chr20:24707359:A:C
24707408	chr20:24707408:A:G
24707460	chr20:24707460:G:A
24707604	chr20:24707604:A:G
24707631	chr20:24707631:G:C
24707836	chr20:24707836:C:T
24707916	chr20:24707916:G:A
24707961	chr20:24707961:G:A
24708166	chr20:24708166:C:T
24708356	chr20:24708356:G:A
24708469	chr20:24708469:A:C
24708713	chr20:24708713:C:T
24708727	chr20:24708727:G:A
24709141	chr20:24709141:C:T
24710193	chr20:24710193:C:A
24710430	chr20:24710430:T:C
24710496	chr20:24710496:C:T
24710509	chr20:24710509:G:A
24710616	chr20:24710616:G:T
24710820	chr20:24710820:C:T
24711212	chr20:24711212:A:G
24711215	chr20:24711215:G:C
24711225	chr20:24711225:T:C
24711832	chr20:24711832:T:G
24711867	chr20:24711867:C:T
24711982	chr20:24711982:T:C
24712318	chr20:24712318:G:A
24712335	chr20:24712335:C:T
24712629	chr20:24712629:T:C
24712694	chr20:24712694:A:G
24713223	chr20:24713223:T:G
24713385	chr20:24713385:C:T
24713518	chr20:24713518:A:T
24713539	chr20:24713539:T:C
24714103	chr20:24714103:C:G
24714292	chr20:24714292:AG:A
24714541	chr20:24714541:C:T
24714889	chr20:24714889:C:T
24715153	chr20:24715153:G:A
24715280	chr20:24715280:C:T
24715413	chr20:24715413:C:A
24715688	chr20:24715688:A:G
24715825	chr20:24715825:G:A
24716441	chr20:24716441:T:C
24717022	chr20:24717022:A:G
24717322	chr20:24717322:T:C
24717480	chr20:24717480:C:A
24717687	chr20:24717687:T:G
24717720	chr20:24717720:T:C
24718024	chr20:24718024:A:G
24718112	chr20:24718112:A:C
24718215	chr20:24718215:A:G
24718233	chr20:24718233:T:G
24718409	chr20:24718409:C:T
24719608	chr20:24719608:A:T
24720057	chr20:24720057:A:G
24720178	chr20:24720178:C:G
24720288	chr20:24720288:C:T
24720345	chr20:24720345:A:G
24720398	chr20:24720398:G:A
24720416	chr20:24720416:G:T
24720494	chr20:24720494:A:G
24720584	chr20:24720584:A:C
24720759	chr20:24720759:A:G
24720923	chr20:24720923:A:G
24720969	chr20:24720969:G:A
24720982	chr20:24720982:G:C
24721152	chr20:24721152:C:T
24721180	chr20:24721180:G:A
24721183	chr20:24721183:T:C
24721282	chr20:24721282:G:A
24721303	chr20:24721303:G:A
24721356	chr20:24721356:A:G
24721382	chr20:24721382:A:C
24721441	chr20:24721441:G:A
24721553	chr20:24721553:A:G
24721561	chr20:24721561:C:T
24721652	chr20:24721652:C:T
24721907	chr20:24721907:T:C
24722167	chr20:24722167:C:T
24722226	chr20:24722226:G:T
24722227	chr20:24722227:A:G
24722386	chr20:24722386:G:A
24722504	chr20:24722504:T:C
24722871	chr20:24722871:C:G
24723205	chr20:24723205:G:A
24723283	chr20:24723283:G:A
24723342	chr20:24723342:G:A
24723355	chr20:24723355:G:A
24723425	chr20:24723425:A:G
24723758	chr20:24723758:C:G
24724174	chr20:24724174:G:A
24724709	chr20:24724709:A:G
24725004	chr20:24725004:G:A
24725313	chr20:24725313:G:A
24725687	chr20:24725687:A:G
24725830	chr20:24725830:A:G
24725848	chr20:24725848:C:T
24726075	chr20:24726075:T:C
24726432	chr20:24726432:C:T
24726694	chr20:24726694:C:T
24726947	chr20:24726947:G:T
24727140	chr20:24727140:G:A
24727276	chr20:24727276:C:T
24728017	chr20:24728017:G:A
24728041	chr20:24728041:T:C
24728062	chr20:24728062:G:A
24728187	chr20:24728187:A:G
24728208	chr20:24728208:G:T
24728235	chr20:24728235:C:T
24728322	chr20:24728322:C:T
24728335	chr20:24728335:C:T
24728336	chr20:24728336:G:A
24728430	chr20:24728430:G:A
24728687	chr20:24728687:A:G
24728885	chr20:24728885:C:G
24729033	chr20:24729033:C:T
24729081	chr20:24729081:G:C
24729351	chr20:24729351:G:A
24729499	chr20:24729499:T:A
24729521	chr20:24729521:G:A
24729615	chr20:24729615:G:A
24730149	chr20:24730149:G:T
24730429	chr20:24730429:G:A
24730591	chr20:24730591:T:G
24730833	chr20:24730833:C:T
24730834	chr20:24730834:G:A
24730844	chr20:24730844:T:A
24730981	chr20:24730981:A:G
24731570	chr20:24731570:AC:A
24731850	chr20:24731850:A:G
24731900	chr20:24731900:A:G
24732396	chr20:24732396:G:A
24732440	chr20:24732440:G:A
24732677	chr20:24732677:A:C
24732806	chr20:24732806:T:A
24732894	chr20:24732894:G:T
24732945	chr20:24732945:G:A
24733016	chr20:24733016:G:A
24733187	chr20:24733187:G:A
24733458	chr20:24733458:C:CA
24733566	chr20:24733566:T:A
24733704	chr20:24733704:C:T
24733790	chr20:24733790:A:G
24734003	chr20:24734003:G:A
24734520	chr20:24734520:G:A
24734584	chr20:24734584:AG:A
24734795	chr20:24734795:C:G
24734830	chr20:24734830:C:T
24734864	chr20:24734864:T:G
24734908	chr20:24734908:A:C
24734952	chr20:24734952:A:G
24734959	chr20:24734959:C:T
24735652	chr20:24735652:A:C
24735813	chr20:24735813:C:T
24735820	chr20:24735820:A:G
24735832	chr20:24735832:G:T
24735926	chr20:24735926:AT:A
24736205	chr20:24736205:G:A
24736259	chr20:24736259:C:T
24736321	chr20:24736321:G:A
24736449	chr20:24736449:C:A
24736472	chr20:24736472:G:A
24736489	chr20:24736489:T:C
24736711	chr20:24736711:G:A
24736729	chr20:24736729:C:T
24737038	chr20:24737038:T:C
24737041	chr20:24737041:C:T
24737052	chr20:24737052:G:T
24737123	chr20:24737123:G:A
24737158	chr20:24737158:A:G
24737394	chr20:24737394:A:C
24737472	chr20:24737472:C:T
24737557	chr20:24737557:C:T
24737753	chr20:24737753:T:C
24737795	chr20:24737795:G:A
24737823	chr20:24737823:C:T
24738060	chr20:24738060:G:C
24738093	chr20:24738093:A:G
24738139	chr20:24738139:G:T
24738149	chr20:24738149:T:C
24738387	chr20:24738387:C:T
24738618	chr20:24738618:A:T
24738626	chr20:24738626:T:A
24738702	chr20:24738702:C:T
24739334	chr20:24739334:A:C
24739390	chr20:24739390:A:G
24739542	chr20:24739542:G:C
24739755	chr20:24739755:T:G
24739983	chr20:24739983:C:T
24740102	chr20:24740102:C:A
24740154	chr20:24740154:CTG:C
24740156	chr20:24740156:G:A
24740228	chr20:24740228:C:G
24740295	chr20:24740295:T:C
24740541	chr20:24740541:A:G
24740685	chr20:24740685:A:G
24740829	chr20:24740829:G:A
24741032	chr20:24741032:G:T
24741184	chr20:24741184:A:G
24741255	chr20:24741255:G:A
24741315	chr20:24741315:C:T
24741325	chr20:24741325:T:C
24741728	chr20:24741728:C:T
24742018	chr20:24742018:T:G
24742053	chr20:24742053:G:A
24742109	chr20:24742109:A:G
24742125	chr20:24742125:G:A
24742191	chr20:24742191:C:T
24742195	chr20:24742195:AG:A
24742303	chr20:24742303:T:C
24742713	chr20:24742713:G:T
24742786	chr20:24742786:A:G
24742973	chr20:24742973:G:A
24743048	chr20:24743048:C:T
24743105	chr20:24743105:G:A
24743292	chr20:24743292:T:G
24743830	chr20:24743830:A:G
24744077	chr20:24744077:G:A
24744095	chr20:24744095:G:A
24744134	chr20:24744134:T:C
24744193	chr20:24744193:C:T
24744231	chr20:24744231:T:C
24744374	chr20:24744374:C:T
24744444	chr20:24744444:C:T
24744473	chr20:24744473:AG:A
24744593	chr20:24744593:C:T
24744595	chr20:24744595:A:G
24745123	chr20:24745123:C:T
24745479	chr20:24745479:G:T
24745507	chr20:24745507:G:A
24745630	chr20:24745630:A:G
24745679	chr20:24745679:A:C
24745788	chr20:24745788:T:G
24745801	chr20:24745801:T:C
24745839	chr20:24745839:G:A
24745863	chr20:24745863:T:A
24745922	chr20:24745922:GT:G
24746134	chr20:24746134:G:A
24746276	chr20:24746276:G:A
24746432	chr20:24746432:G:A
24746466	chr20:24746466:G:A
24746706	chr20:24746706:G:A
24746849	chr20:24746849:A:T
24746870	chr20:24746870:C:T
24746884	chr20:24746884:G:A
24746888	chr20:24746888:G:A
24747097	chr20:24747097:A:G
24747168	chr20:24747168:A:C
24747239	chr20:24747239:C:T
24747249	chr20:24747249:C:T
24747351	chr20:24747351:CA:C
24747353	chr20:24747353:A:C
24747356	chr20:24747356:T:C
24747443	chr20:24747443:T:G
24747489	chr20:24747489:G:A
24747537	chr20:24747537:A:G
24747561	chr20:24747561:A:G
24747653	chr20:24747653:T:C
24747830	chr20:24747830:T:A
24748057	chr20:24748057:G:T
24748149	chr20:24748149:AG:A
24748178	chr20:24748178:T:C
24748268	chr20:24748268:A:G
24748425	chr20:24748425:G:A
24748534	chr20:24748534:A:G
24748682	chr20:24748682:A:G
24748772	chr20:24748772:A:G
24749035	chr20:24749035:A:G
24749285	chr20:24749285:A:G
24749434	chr20:24749434:A:C
24749600	chr20:24749600:T:C
24749870	chr20:24749870:C:T
24749992	chr20:24749992:A:G
24750312	chr20:24750312:A:G
24750625	chr20:24750625:T:C
24751183	chr20:24751183:T:C
24751243	chr20:24751243:C:T
24751263	chr20:24751263:G:A
24751423	chr20:24751423:T:C
24751458	chr20:24751458:A:G
24751476	chr20:24751476:G:A
24751566	chr20:24751566:G:A
24751568	chr20:24751568:G:A
24751629	chr20:24751629:C:T
24751855	chr20:24751855:A:G
24751894	chr20:24751894:C:G
24751897	chr20:24751897:T:C
24752032	chr20:24752032:G:A
24752272	chr20:24752272:C:T
24752333	chr20:24752333:G:A
24752372	chr20:24752372:T:C
24752380	chr20:24752380:G:C
24752458	chr20:24752458:G:T
24752724	chr20:24752724:G:T
24752728	chr20:24752728:G:T
24753014	chr20:24753014:C:T
24753031	chr20:24753031:G:A
24753237	chr20:24753237:A:C
24753347	chr20:24753347:T:C
24753390	chr20:24753390:T:C
24754300	chr20:24754300:G:A
24754537	chr20:24754537:A:G
24754644	chr20:24754644:C:T
24754829	chr20:24754829:C:T
24755030	chr20:24755030:A:G
24755245	chr20:24755245:C:T
24755310	chr20:24755310:T:G
24755899	chr20:24755899:C:T
24756370	chr20:24756370:C:T
24756752	chr20:24756752:T:C
24757181	chr20:24757181:G:C
24757214	chr20:24757214:G:A
24757272	chr20:24757272:A:G
24757307	chr20:24757307:C:T
24757518	chr20:24757518:G:T
24757590	chr20:24757590:C:T
24757674	chr20:24757674:T:C
24757771	chr20:24757771:G:A
24757851	chr20:24757851:A:G
24757916	chr20:24757916:G:A
24758049	chr20:24758049:A:G
24758070	chr20:24758070:A:T
24758340	chr20:24758340:C:A
24759288	chr20:24759288:A:G
24759469	chr20:24759469:T:G
24759703	chr20:24759703:A:G
24760222	chr20:24760222:G:A
24760265	chr20:24760265:T:G
24760278	chr20:24760278:T:C
24760884	chr20:24760884:A:G
24761239	chr20:24761239:C:T
24761468	chr20:24761468:G:A
24762027	chr20:24762027:G:A
24762033	chr20:24762033:A:G
24762143	chr20:24762143:T:C
24762200	chr20:24762200:A:G
24762457	chr20:24762457:G:A
24762474	chr20:24762474:C:T
24762507	chr20:24762507:A:G
24763117	chr20:24763117:G:T
24763252	chr20:24763252:G:A
24763271	chr20:24763271:G:A
24763535	chr20:24763535:G:A
24763640	chr20:24763640:G:A
24763757	chr20:24763757:A:G
24763858	chr20:24763858:G:A
24764063	chr20:24764063:G:A
24764291	chr20:24764291:T:A
24764538	chr20:24764538:G:A
24764592	chr20:24764592:T:G
24764754	chr20:24764754:G:A
24764767	chr20:24764767:A:G
24764842	chr20:24764842:C:T
24764892	chr20:24764892:T:C
24764982	chr20:24764982:G:A
24765025	chr20:24765025:G:A
24765087	chr20:24765087:A:G
24765180	chr20:24765180:G:A
24765297	chr20:24765297:T:G
24765471	chr20:24765471:G:A
24765959	chr20:24765959:G:A
24765980	chr20:24765980:C:T
24766219	chr20:24766219:G:A
24766387	chr20:24766387:G:T
24766548	chr20:24766548:G:A
24766584	chr20:24766584:T:A
24766692	chr20:24766692:A:G
24766852	chr20:24766852:A:G
24766901	chr20:24766901:T:C
24766904	chr20:24766904:A:G
24767023	chr20:24767023:C:A
24767243	chr20:24767243:T:C
24767491	chr20:24767491:A:T
24767633	chr20:24767633:C:T
24767796	chr20:24767796:A:G
24767807	chr20:24767807:G:A
24767954	chr20:24767954:T:A
24768193	chr20:24768193:T:C
24768288	chr20:24768288:C:T
24768296	chr20:24768296:A:G
24768549	chr20:24768549:C:T
24768592	chr20:24768592:T:C
24769012	chr20:24769012:G:C
24769084	chr20:24769084:C:T
24769152	chr20:24769152:T:C
24769281	chr20:24769281:G:A
24769310	chr20:24769310:A:G
24769637	chr20:24769637:T:C
24769973	chr20:24769973:G:A
24770196	chr20:24770196:G:A
24770483	chr20:24770483:A:G
24770647	chr20:24770647:T:C
24770921	chr20:24770921:G:A
24771093	chr20:24771093:C:T
24771139	chr20:24771139:G:A
24771224	chr20:24771224:T:G
24771303	chr20:24771303:G:A
24771590	chr20:24771590:A:C
24771767	chr20:24771767:G:A
24771810	chr20:24771810:A:C
24771989	chr20:24771989:G:A
24772588	chr20:24772588:G:C
24772716	chr20:24772716:A:G
24772774	chr20:24772774:G:A
24772891	chr20:24772891:A:G
24773150	chr20:24773150:C:T
24773510	chr20:24773510:G:A
24774170	chr20:24774170:G:A
24774286	chr20:24774286:G:A
24774732	chr20:24774732:C:T
24774795	chr20:24774795:C:T
24774833	chr20:24774833:C:A
24775142	chr20:24775142:G:A
24775293	chr20:24775293:G:A
24775559	chr20:24775559:A:C
24775562	chr20:24775562:G:T
24775911	chr20:24775911:G:T
24775979	chr20:24775979:A:C
24776029	chr20:24776029:A:G
24776094	chr20:24776094:G:A
24776427	chr20:24776427:G:A
24776711	chr20:24776711:T:C
24776984	chr20:24776984:G:A
24777076	chr20:24777076:C:T
24777128	chr20:24777128:C:T
24777131	chr20:24777131:G:T
24777266	chr20:24777266:G:A
24777767	chr20:24777767:C:T
24777909	chr20:24777909:C:T
24777910	chr20:24777910:G:A
24777940	chr20:24777940:TC:T
24777960	chr20:24777960:C:T
24778140	chr20:24778140:A:G
24778236	chr20:24778236:T:A
24778325	chr20:24778325:C:T
24778362	chr20:24778362:C:G
24778731	chr20:24778731:C:T
24778740	chr20:24778740:T:C
24778869	chr20:24778869:C:T
24778973	chr20:24778973:A:G
24778993	chr20:24778993:C:T
24779034	chr20:24779034:C:T
24779057	chr20:24779057:C:T
24779530	chr20:24779530:G:A
24779647	chr20:24779647:T:C
24779673	chr20:24779673:C:T
24779741	chr20:24779741:G:A
24779958	chr20:24779958:T:G
24779979	chr20:24779979:T:C
24780135	chr20:24780135:G:A
24780151	chr20:24780151:A:G
24780254	chr20:24780254:C:T
24780433	chr20:24780433:C:G
24780480	chr20:24780480:T:TGA
24780629	chr20:24780629:A:T
24780856	chr20:24780856:A:G
24780882	chr20:24780882:G:A
24780890	chr20:24780890:G:A
24780945	chr20:24780945:C:T
24781574	chr20:24781574:G:A
24781609	chr20:24781609:A:G
24781621	chr20:24781621:C:T
24781623	chr20:24781623:G:A
24781740	chr20:24781740:T:C
24781956	chr20:24781956:T:C
24782515	chr20:24782515:C:T
24782539	chr20:24782539:C:A
24782540	chr20:24782540:T:G
24782587	chr20:24782587:T:C
24782676	chr20:24782676:T:C
24782794	chr20:24782794:G:C
24782923	chr20:24782923:A:C
24782979	chr20:24782979:A:G
24783084	chr20:24783084:C:T
24783231	chr20:24783231:G:A
24783496	chr20:24783496:C:T
24783547	chr20:24783547:C:T
24783642	chr20:24783642:C:T
24783652	chr20:24783652:G:T
24783792	chr20:24783792:T:C
24783803	chr20:24783803:C:T
24783814	chr20:24783814:C:T
24784004	chr20:24784004:A:G
24784119	chr20:24784119:G:A
24784169	chr20:24784169:A:G
24784260	chr20:24784260:A:C
24784404	chr20:24784404:T:C
24784455	chr20:24784455:T:C
24784839	chr20:24784839:C:A
24784928	chr20:24784928:A:T
24784948	chr20:24784948:G:C
24785149	chr20:24785149:A:T
24785230	chr20:24785230:G:A
24785249	chr20:24785249:C:T
24785344	chr20:24785344:G:A
24785386	chr20:24785386:T:C
24785464	chr20:24785464:C:T
24785684	chr20:24785684:G:A
24785897	chr20:24785897:C:T
24785973	chr20:24785973:C:T
24786096	chr20:24786096:T:C
24786117	chr20:24786117:G:A
24786220	chr20:24786220:A:G
24786370	chr20:24786370:A:G
24786395	chr20:24786395:GACAAGGCAGCCACAA:G
24786495	chr20:24786495:C:T
24786960	chr20:24786960:C:T
24787395	chr20:24787395:G:A
24787762	chr20:24787762:A:G
24787846	chr20:24787846:C:T
24788960	chr20:24788960:C:A
24789092	chr20:24789092:C:A
24789109	chr20:24789109:T:G
24789135	chr20:24789135:ACCAT:A
24789220	chr20:24789220:C:T
24789350	chr20:24789350:T:C
24789513	chr20:24789513:C:T
24789595	chr20:24789595:A:G
24789733	chr20:24789733:C:T
24789745	chr20:24789745:A:C
24789922	chr20:24789922:G:A
24789975	chr20:24789975:A:G
24790082	chr20:24790082:C:A
24790222	chr20:24790222:G:A
24790278	chr20:24790278:A:G
24790331	chr20:24790331:C:T
24790382	chr20:24790382:C:T
24790402	chr20:24790402:CAT:C
24790534	chr20:24790534:A:G
24790567	chr20:24790567:C:T
24790872	chr20:24790872:T:C
24790922	chr20:24790922:G:C
24790958	chr20:24790958:G:A
24791155	chr20:24791155:C:T
24791291	chr20:24791291:G:A
24791837	chr20:24791837:C:T
24791838	chr20:24791838:A:G
24791869	chr20:24791869:C:T
24792368	chr20:24792368:G:A
24792444	chr20:24792444:C:T
24792487	chr20:24792487:T:G
24792875	chr20:24792875:C:T
24793268	chr20:24793268:C:A
24793287	chr20:24793287:G:A
24793295	chr20:24793295:A:G
24793300	chr20:24793300:C:T
24793539	chr20:24793539:C:G
24793835	chr20:24793835:A:G
24793955	chr20:24793955:G:A
24794548	chr20:24794548:G:A
24794586	chr20:24794586:A:T
24794749	chr20:24794749:A:G
24794911	chr20:24794911:A:G
24795306	chr20:24795306:T:C
24795400	chr20:24795400:G:T
24795517	chr20:24795517:C:T
24795867	chr20:24795867:A:T
24796272	chr20:24796272:T:C
24796276	chr20:24796276:T:C
24796345	chr20:24796345:G:A
24796527	chr20:24796527:G:A
24796541	chr20:24796541:A:G
24796629	chr20:24796629:A:T
24797325	chr20:24797325:T:A
24797751	chr20:24797751:T:C
24797834	chr20:24797834:G:A
24797859	chr20:24797859:G:A
24798091	chr20:24798091:C:T
24798211	chr20:24798211:C:T
24798238	chr20:24798238:C:T
24798455	chr20:24798455:G:A
24798479	chr20:24798479:C:T
24798483	chr20:24798483:C:T
24798600	chr20:24798600:T:G
24798782	chr20:24798782:A:G
24798999	chr20:24798999:A:G
24799264	chr20:24799264:G:A
24799445	chr20:24799445:G:A
24799485	chr20:24799485:G:A
24799576	chr20:24799576:G:T
24799577	chr20:24799577:C:T
24799611	chr20:24799611:T:C
24799782	chr20:24799782:T:C
24800719	chr20:24800719:T:C
24801017	chr20:24801017:A:G
24801307	chr20:24801307:G:A
24801450	chr20:24801450:A:G
24801455	chr20:24801455:G:A
24801519	chr20:24801519:A:G
24802355	chr20:24802355:G:A
24802383	chr20:24802383:G:A
24802483	chr20:24802483:C:A
24802555	chr20:24802555:G:A
24802562	chr20:24802562:G:A
24802742	chr20:24802742:A:G
24802818	chr20:24802818:C:G
24802847	chr20:24802847:T:C
24802910	chr20:24802910:G:A
24803085	chr20:24803085:G:A
24803240	chr20:24803240:G:T
24803250	chr20:24803250:C:T
24803303	chr20:24803303:A:C
24803474	chr20:24803474:G:T
24803475	chr20:24803475:C:G
24803580	chr20:24803580:C:T
24803846	chr20:24803846:T:TTTG
24804034	chr20:24804034:C:T
24804179	chr20:24804179:C:G
24804383	chr20:24804383:T:C
24804788	chr20:24804788:TAAGGCCTGGGTCAGGATTC:T
24804811	chr20:24804811:T:C
24804905	chr20:24804905:G:A
24805344	chr20:24805344:T:C
24805359	chr20:24805359:AG:A
24805443	chr20:24805443:C:T
24805495	chr20:24805495:G:C
24805500	chr20:24805500:G:T
24805546	chr20:24805546:T:C
24805563	chr20:24805563:A:C
24805610	chr20:24805610:T:C
24805691	chr20:24805691:T:G
24805756	chr20:24805756:T:C
24805795	chr20:24805795:G:A
24805969	chr20:24805969:G:T
24806109	chr20:24806109:G:A
24806233	chr20:24806233:T:A
24806297	chr20:24806297:A:G
24806971	chr20:24806971:C:T
24807004	chr20:24807004:T:C
24807029	chr20:24807029:G:A
24807052	chr20:24807052:A:G
24807448	chr20:24807448:C:T
24807749	chr20:24807749:G:A
24808194	chr20:24808194:G:A
24808369	chr20:24808369:G:A
24808576	chr20:24808576:G:T
24809052	chr20:24809052:T:C
24809109	chr20:24809109:C:T
24809768	chr20:24809768:G:A
24810065	chr20:24810065:C:T
24810076	chr20:24810076:A:G
24810152	chr20:24810152:G:A
24810854	chr20:24810854:G:A
24810987	chr20:24810987:A:C
24811115	chr20:24811115:T:TATTATA
24811143	chr20:24811143:G:C
24811151	chr20:24811151:T:A
24812190	chr20:24812190:C:A
24812397	chr20:24812397:A:G
24812828	chr20:24812828:A:G
24812865	chr20:24812865:TCAACA:T
24812871	chr20:24812871:GTCGGAAACA:G
24813010	chr20:24813010:A:G
24813057	chr20:24813057:C:T
24813404	chr20:24813404:A:G
24813407	chr20:24813407:T:C
24813637	chr20:24813637:C:A
24814063	chr20:24814063:A:G
24814307	chr20:24814307:G:C
24814308	chr20:24814308:C:T
24814339	chr20:24814339:T:C
24814457	chr20:24814457:G:T
24814627	chr20:24814627:G:A
24815134	chr20:24815134:T:C
24815582	chr20:24815582:C:A
24815662	chr20:24815662:C:T
24816060	chr20:24816060:C:T
24816305	chr20:24816305:G:A
24816326	chr20:24816326:G:A
24816436	chr20:24816436:A:G
24816539	chr20:24816539:C:T
24816721	chr20:24816721:C:A
24816749	chr20:24816749:A:G
24816866	chr20:24816866:C:T
24817009	chr20:24817009:C:T
24817157	chr20:24817157:G:A
24817175	chr20:24817175:C:T
24817204	chr20:24817204:G:A
24817523	chr20:24817523:C:T
24817615	chr20:24817615:G:A
24817729	chr20:24817729:G:A
24818220	chr20:24818220:A:G
24818230	chr20:24818230:C:T
24818630	chr20:24818630:G:A
24818728	chr20:24818728:G:T
24818832	chr20:24818832:T:C
24818900	chr20:24818900:G:T
24818912	chr20:24818912:C:T
24819121	chr20:24819121:C:T
24819221	chr20:24819221:G:A
24819292	chr20:24819292:C:T
24819367	chr20:24819367:C:T
24819406	chr20:24819406:G:C
24819520	chr20:24819520:T:C
24819779	chr20:24819779:C:T
24819895	chr20:24819895:G:A
24820111	chr20:24820111:C:A
24820307	chr20:24820307:G:T
24820333	chr20:24820333:T:C
24820356	chr20:24820356:G:C
24820511	chr20:24820511:C:T
24820543	chr20:24820543:T:C
24820572	chr20:24820572:G:A
24820865	chr20:24820865:G:A
24820888	chr20:24820888:G:C
24821007	chr20:24821007:T:C
24821765	chr20:24821765:C:G
24821872	chr20:24821872:C:T
24821884	chr20:24821884:T:G
24821952	chr20:24821952:G:A
24822167	chr20:24822167:T:C
24822323	chr20:24822323:C:T
24822332	chr20:24822332:T:C
24822517	chr20:24822517:G:T
24822922	chr20:24822922:G:A
24823011	chr20:24823011:C:A
24823189	chr20:24823189:C:T
24823321	chr20:24823321:C:T
24823619	chr20:24823619:A:T
24823695	chr20:24823695:G:A
24823957	chr20:24823957:C:T
24824007	chr20:24824007:T:C
24824082	chr20:24824082:A:C
24824644	chr20:24824644:G:A
24824658	chr20:24824658:A:G
24824965	chr20:24824965:A:T
24825014	chr20:24825014:G:A
24825068	chr20:24825068:A:G
24825178	chr20:24825178:G:A
24825194	chr20:24825194:G:A
24825265	chr20:24825265:T:C
24825271	chr20:24825271:T:C
24825755	chr20:24825755:C:T
24825830	chr20:24825830:G:A
24826069	chr20:24826069:C:T
24826317	chr20:24826317:A:G
24826463	chr20:24826463:A:ATATATGAGTGCCGCT
24826496	chr20:24826496:C:A
24826518	chr20:24826518:A:G
24827084	chr20:24827084:A:G
24827121	chr20:24827121:T:C
24827192	chr20:24827192:A:T
24827224	chr20:24827224:C:T
24827393	chr20:24827393:A:G
24827503	chr20:24827503:G:A
24828260	chr20:24828260:A:G
24828717	chr20:24828717:A:G
24829063	chr20:24829063:C:T
24829109	chr20:24829109:C:G
24829200	chr20:24829200:C:T
24829210	chr20:24829210:G:A
24829263	chr20:24829263:G:A
24829678	chr20:24829678:T:C
24830129	chr20:24830129:C:T
24830284	chr20:24830284:C:T
24830470	chr20:24830470:C:A
24830643	chr20:24830643:C:T
24830832	chr20:24830832:G:A
24830965	chr20:24830965:C:T
24831110	chr20:24831110:T:C
24831214	chr20:24831214:A:G
24831321	chr20:24831321:C:T
24831418	chr20:24831418:T:C
24831532	chr20:24831532:G:T
24831537	chr20:24831537:G:A
24831581	chr20:24831581:C:T
24831618	chr20:24831618:T:C
24831718	chr20:24831718:T:A
24832233	chr20:24832233:G:A
24832238	chr20:24832238:C:T
24832526	chr20:24832526:C:A
24832709	chr20:24832709:G:A
24832772	chr20:24832772:G:A
24833292	chr20:24833292:G:C
24833488	chr20:24833488:C:T
24833856	chr20:24833856:A:G
24833935	chr20:24833935:T:G
24834042	chr20:24834042:C:T
24834128	chr20:24834128:T:C
24834216	chr20:24834216:C:T
24834319	chr20:24834319:T:C
24834340	chr20:24834340:T:C
24834386	chr20:24834386:G:T
24834396	chr20:24834396:A:G
24834503	chr20:24834503:C:G
24834640	chr20:24834640:C:T
24834661	chr20:24834661:A:C
24834754	chr20:24834754:T:C
24834888	chr20:24834888:G:A
24835036	chr20:24835036:T:C
24835278	chr20:24835278:G:C
24835377	chr20:24835377:T:A
24835757	chr20:24835757:C:T
24835850	chr20:24835850:C:T
24835909	chr20:24835909:C:T
24836697	chr20:24836697:G:A
24836916	chr20:24836916:A:G
24836961	chr20:24836961:T:C
24837305	chr20:24837305:A:G
24837306	chr20:24837306:C:G
24837444	chr20:24837444:A:G
24837724	chr20:24837724:G:T
24838238	chr20:24838238:G:A
24838341	chr20:24838341:T:C
24838474	chr20:24838474:A:G
24838624	chr20:24838624:T:C
24839205	chr20:24839205:C:A
24839249	chr20:24839249:C:A
24839923	chr20:24839923:A:G
24840337	chr20:24840337:C:T
24840752	chr20:24840752:A:G
24840999	chr20:24840999:A:G
24841199	chr20:24841199:G:A
24841209	chr20:24841209:C:G
24841218	chr20:24841218:G:A
24841374	chr20:24841374:C:T
24841443	chr20:24841443:C:T
24841446	chr20:24841446:T:C
24841518	chr20:24841518:G:C
24841520	chr20:24841520:A:T
24841781	chr20:24841781:T:C
24842071	chr20:24842071:G:T
24842296	chr20:24842296:T:C
24842566	chr20:24842566:T:C
24843326	chr20:24843326:A:G
24844035	chr20:24844035:G:A
24844644	chr20:24844644:T:G
24844799	chr20:24844799:T:C
24844920	chr20:24844920:T:C
24845145	chr20:24845145:C:T
24845637	chr20:24845637:T:A
24845848	chr20:24845848:C:A
24845916	chr20:24845916:A:C
24845985	chr20:24845985:A:T
24846085	chr20:24846085:C:T
24846439	chr20:24846439:G:C
24846506	chr20:24846506:G:A
24846841	chr20:24846841:G:A
24847034	chr20:24847034:G:A
24847269	chr20:24847269:A:T
24847388	chr20:24847388:A:AT
24847413	chr20:24847413:C:T
24847593	chr20:24847593:T:C
24847704	chr20:24847704:A:G
24847777	chr20:24847777:CA:C
24847786	chr20:24847786:A:G
24847996	chr20:24847996:T:C
24848025	chr20:24848025:A:G
24848066	chr20:24848066:C:A
24848657	chr20:24848657:T:C
24848675	chr20:24848675:G:A
24848728	chr20:24848728:T:C
24849063	chr20:24849063:T:C
24849160	chr20:24849160:T:A
24849328	chr20:24849328:C:T
24849611	chr20:24849611:G:T
24850177	chr20:24850177:C:T
24850499	chr20:24850499:T:C
24850510	chr20:24850510:C:T
24850616	chr20:24850616:A:T
24850677	chr20:24850677:G:A
24851215	chr20:24851215:T:C
24851265	chr20:24851265:T:G
24851298	chr20:24851298:G:A
24851444	chr20:24851444:C:T
24851466	chr20:24851466:A:G
24851592	chr20:24851592:A:G
24851714	chr20:24851714:C:A
24851987	chr20:24851987:T:C
24852559	chr20:24852559:G:A
24852564	chr20:24852564:G:A
24852884	chr20:24852884:C:T
24853188	chr20:24853188:T:TA
24853375	chr20:24853375:G:A
24853377	chr20:24853377:GA:G
24853926	chr20:24853926:C:T
24854461	chr20:24854461:C:T
24854782	chr20:24854782:C:T
24854885	chr20:24854885:T:C
24854910	chr20:24854910:T:C
24855032	chr20:24855032:A:G
24855098	chr20:24855098:C:T
24855124	chr20:24855124:AAAG:A
24855371	chr20:24855371:C:A
24855380	chr20:24855380:G:A
24855424	chr20:24855424:G:A
24855864	chr20:24855864:A:C
24856041	chr20:24856041:C:T
24856453	chr20:24856453:T:C
24856846	chr20:24856846:A:G
24857086	chr20:24857086:C:T
24857111	chr20:24857111:C:T
24857252	chr20:24857252:T:C
24857560	chr20:24857560:G:A
24857699	chr20:24857699:C:T
24857700	chr20:24857700:A:G
24857876	chr20:24857876:C:T
24857899	chr20:24857899:C:T
24857929	chr20:24857929:T:C
24857940	chr20:24857940:C:T
24857941	chr20:24857941:G:A
24858167	chr20:24858167:G:A
24858301	chr20:24858301:C:T
24858578	chr20:24858578:C:T
24858690	chr20:24858690:C:T
24858813	chr20:24858813:G:A
24858868	chr20:24858868:G:A
24858984	chr20:24858984:G:C
24859010	chr20:24859010:T:C
24859060	chr20:24859060:C:T
24859359	chr20:24859359:C:T
24859451	chr20:24859451:C:T
24859711	chr20:24859711:T:C
24859826	chr20:24859826:C:T
24859901	chr20:24859901:C:T
24860054	chr20:24860054:G:A
24860506	chr20:24860506:C:T
24860636	chr20:24860636:C:T
24860663	chr20:24860663:A:T
24861079	chr20:24861079:T:A
24861104	chr20:24861104:G:T
24861166	chr20:24861166:C:T
24861257	chr20:24861257:G:T
24861264	chr20:24861264:T:C
24861673	chr20:24861673:C:T
24861969	chr20:24861969:C:T
24862080	chr20:24862080:T:C
24862506	chr20:24862506:A:G
24862511	chr20:24862511:C:T
24862631	chr20:24862631:A:G
24862841	chr20:24862841:G:A
24862951	chr20:24862951:C:G
24863027	chr20:24863027:A:G
24863151	chr20:24863151:T:C
24863165	chr20:24863165:C:T
24863349	chr20:24863349:C:T
24863404	chr20:24863404:G:T
24863616	chr20:24863616:T:C
24863684	chr20:24863684:T:C
24864061	chr20:24864061:T:C
24864301	chr20:24864301:T:C
24864390	chr20:24864390:A:G
24864469	chr20:24864469:T:C
24864477	chr20:24864477:T:C
24865009	chr20:24865009:G:C
24865349	chr20:24865349:C:G
24865544	chr20:24865544:C:T
24865596	chr20:24865596:T:C
24865649	chr20:24865649:A:G
24865860	chr20:24865860:G:A
24865916	chr20:24865916:G:A
24865946	chr20:24865946:AAGGGAGTGGAAAGTGTGGATGG:A
24865972	chr20:24865972:G:A
24866269	chr20:24866269:T:C
24866497	chr20:24866497:A:G
24866790	chr20:24866790:T:C
24866901	chr20:24866901:C:G
24866951	chr20:24866951:C:T
24866965	chr20:24866965:G:T
24867290	chr20:24867290:G:A
24867444	chr20:24867444:A:T
24867592	chr20:24867592:G:A
24867922	chr20:24867922:A:G
24867937	chr20:24867937:G:T
24868043	chr20:24868043:G:A
24868079	chr20:24868079:T:C
24868105	chr20:24868105:C:T
24868449	chr20:24868449:C:T
24868565	chr20:24868565:C:T
24868613	chr20:24868613:G:T
24868957	chr20:24868957:A:G
24869225	chr20:24869225:G:A
24869344	chr20:24869344:GC:G
24869386	chr20:24869386:T:G
24869725	chr20:24869725:G:C
24869779	chr20:24869779:G:A
24869845	chr20:24869845:G:A
24870287	chr20:24870287:C:T
24870645	chr20:24870645:C:T
24870686	chr20:24870686:T:C
24870768	chr20:24870768:C:T
24870884	chr20:24870884:T:C
24870897	chr20:24870897:G:A
24870935	chr20:24870935:C:T
24871024	chr20:24871024:G:C
24871055	chr20:24871055:A:G
24871128	chr20:24871128:T:C
24871142	chr20:24871142:C:A
24871187	chr20:24871187:T:C
24871249	chr20:24871249:T:A
24871309	chr20:24871309:T:C
24871685	chr20:24871685:G:C
24871697	chr20:24871697:G:A
24871737	chr20:24871737:A:G
24871981	chr20:24871981:G:A
24871999	chr20:24871999:A:C
24872026	chr20:24872026:G:A
24872482	chr20:24872482:G:A
24872594	chr20:24872594:G:A
24872772	chr20:24872772:G:A
24872792	chr20:24872792:G:A
24873058	chr20:24873058:G:A
24873295	chr20:24873295:C:A
24873369	chr20:24873369:G:A
24873422	chr20:24873422:G:A
24873593	chr20:24873593:A:T
24873636	chr20:24873636:C:T
24873801	chr20:24873801:C:T
24874120	chr20:24874120:C:T
24874326	chr20:24874326:T:C
24874380	chr20:24874380:C:T
24874424	chr20:24874424:A:G
24874584	chr20:24874584:C:T
24874652	chr20:24874652:G:A
24874735	chr20:24874735:C:G
24874822	chr20:24874822:G:A
24875041	chr20:24875041:C:T
24875088	chr20:24875088:C:T
24875093	chr20:24875093:A:G
24875289	chr20:24875289:C:T
24875365	chr20:24875365:C:T
24875602	chr20:24875602:G:A
24875664	chr20:24875664:T:C
24875947	chr20:24875947:A:G
24876098	chr20:24876098:C:A
24876318	chr20:24876318:C:A
24876506	chr20:24876506:T:C
24876554	chr20:24876554:C:T
24876846	chr20:24876846:T:A
24877005	chr20:24877005:A:G
24877076	chr20:24877076:G:A
24877099	chr20:24877099:T:A
24877358	chr20:24877358:C:T
24877587	chr20:24877587:G:A
24877612	chr20:24877612:C:T
24877779	chr20:24877779:A:T
24878141	chr20:24878141:G:A
24878701	chr20:24878701:G:A
24878937	chr20:24878937:C:T
24879133	chr20:24879133:C:T
24879154	chr20:24879154:G:A
24879249	chr20:24879249:C:G
24879254	chr20:24879254:A:G
24879281	chr20:24879281:A:G
24879381	chr20:24879381:C:T
24879385	chr20:24879385:C:T
24879942	chr20:24879942:C:G
24880206	chr20:24880206:A:G
24880517	chr20:24880517:G:A
24880530	chr20:24880530:G:A
24880690	chr20:24880690:GAGGTATGGGA:G
24880702	chr20:24880702:ATC:A
24880956	chr20:24880956:A:G
24880988	chr20:24880988:C:A
24881334	chr20:24881334:A:G
24881366	chr20:24881366:G:A
24881501	chr20:24881501:G:C
24881913	chr20:24881913:C:A
24882150	chr20:24882150:A:G
24882176	chr20:24882176:T:C
24882180	chr20:24882180:C:G
24882190	chr20:24882190:T:C
24882276	chr20:24882276:A:G
24882442	chr20:24882442:CA:C
24882669	chr20:24882669:T:C
24882698	chr20:24882698:C:T
24882773	chr20:24882773:G:C
24882785	chr20:24882785:C:T
24882990	chr20:24882990:C:A
24883078	chr20:24883078:C:T
24883243	chr20:24883243:C:A
24883328	chr20:24883328:T:C
24883412	chr20:24883412:C:G
24884128	chr20:24884128:G:A
24884133	chr20:24884133:A:T
24884350	chr20:24884350:C:T
24884573	chr20:24884573:G:C
24884675	chr20:24884675:C:T
24884719	chr20:24884719:G:A
24884823	chr20:24884823:T:C
24885364	chr20:24885364:C:T
24886295	chr20:24886295:C:T
24886466	chr20:24886466:G:A
24886548	chr20:24886548:AACT:A
24886555	chr20:24886555:C:A
24886564	chr20:24886564:A:T
24886925	chr20:24886925:C:G
24887174	chr20:24887174:G:A
24887251	chr20:24887251:C:A
24887385	chr20:24887385:T:C
24887588	chr20:24887588:G:T
24887769	chr20:24887769:A:G
24887850	chr20:24887850:A:C
24888329	chr20:24888329:C:T
24888330	chr20:24888330:G:A
24888377	chr20:24888377:A:G
24888645	chr20:24888645:T:C
24888662	chr20:24888662:C:T
24888917	chr20:24888917:T:A
24888929	chr20:24888929:T:G
24889154	chr20:24889154:G:A
24889177	chr20:24889177:C:T
24889249	chr20:24889249:A:G
24889496	chr20:24889496:TTTG:T
24889930	chr20:24889930:T:C
24890384	chr20:24890384:TAA:T
24890556	chr20:24890556:C:T
24890715	chr20:24890715:G:C
24890749	chr20:24890749:A:C
24890780	chr20:24890780:C:T
24890973	chr20:24890973:C:T
24891132	chr20:24891132:C:T
24891496	chr20:24891496:C:T
24891505	chr20:24891505:C:G
24891673	chr20:24891673:A:G
24891755	chr20:24891755:C:T
24891765	chr20:24891765:C:G
24891808	chr20:24891808:T:G
24891809	chr20:24891809:C:T
24892117	chr20:24892117:C:T
24892188	chr20:24892188:G:A
24892252	chr20:24892252:C:T
24892359	chr20:24892359:G:A
24892562	chr20:24892562:G:A
24892623	chr20:24892623:A:G
24892732	chr20:24892732:A:C
24892917	chr20:24892917:G:A
24892948	chr20:24892948:T:C
24893028	chr20:24893028:CCAGACTCGGGCATCCCGGCGTGGGGTCCTCGCCTGGGGCCACCTGATGAGTGCTCGGGATGAGGT:C
24893167	chr20:24893167:G:C
24893262	chr20:24893262:G:A
24893272	chr20:24893272:G:A
24893459	chr20:24893459:C:T
24893636	chr20:24893636:G:A
24893668	chr20:24893668:C:T
24893672	chr20:24893672:A:G
24893697	chr20:24893697:C:T
24893702	chr20:24893702:A:G
24893798	chr20:24893798:G:A
24893832	chr20:24893832:C:T
24894029	chr20:24894029:T:C
24894046	chr20:24894046:G:T
24894157	chr20:24894157:G:A
24894167	chr20:24894167:G:C
24894299	chr20:24894299:G:A
24894437	chr20:24894437:C:T
24894538	chr20:24894538:T:G
24894603	chr20:24894603:C:T
24894623	chr20:24894623:A:G
24894748	chr20:24894748:C:G
24894900	chr20:24894900:C:T
24894944	chr20:24894944:G:A
24895030	chr20:24895030:A:G
24895361	chr20:24895361:T:C
24895471	chr20:24895471:T:C
24895642	chr20:24895642:C:T
24895718	chr20:24895718:A:T
24895751	chr20:24895751:T:C
24896092	chr20:24896092:G:A
24896177	chr20:24896177:G:A
24896255	chr20:24896255:T:G
24896387	chr20:24896387:C:T
24896433	chr20:24896433:G:A
24896449	chr20:24896449:T:G
24896582	chr20:24896582:G:A
24896593	chr20:24896593:G:A
24897002	chr20:24897002:G:T
24897268	chr20:24897268:G:A
24897329	chr20:24897329:C:T
24897348	chr20:24897348:C:T
24897400	chr20:24897400:A:G
24897570	chr20:24897570:G:GT
24897673	chr20:24897673:C:T
24897753	chr20:24897753:G:A
24897985	chr20:24897985:C:A
24898053	chr20:24898053:G:A
24898387	chr20:24898387:T:C
24898561	chr20:24898561:G:A
24898781	chr20:24898781:A:G
24898917	chr20:24898917:A:T
24899161	chr20:24899161:G:A
24899406	chr20:24899406:T:C
24899445	chr20:24899445:A:G
24899593	chr20:24899593:A:G
24899779	chr20:24899779:C:T
24899867	chr20:24899867:A:T
24900143	chr20:24900143:C:A
24900443	chr20:24900443:G:C
24900756	chr20:24900756:G:A
24900757	chr20:24900757:T:C
24900766	chr20:24900766:C:T
24900874	chr20:24900874:G:T
24900981	chr20:24900981:A:G
24901083	chr20:24901083:A:G
24901091	chr20:24901091:G:A
24901210	chr20:24901210:T:G
24901541	chr20:24901541:C:T
24901557	chr20:24901557:G:A
24901585	chr20:24901585:T:C
24902001	chr20:24902001:G:A
24902124	chr20:24902124:C:T
24902147	chr20:24902147:A:G
24902240	chr20:24902240:G:A
24902491	chr20:24902491:G:A
24902601	chr20:24902601:T:A
24902670	chr20:24902670:TAA:T
24902755	chr20:24902755:G:A
24902944	chr20:24902944:A:C
24903061	chr20:24903061:T:C
24903092	chr20:24903092:T:C
24903104	chr20:24903104:G:C
24903204	chr20:24903204:G:A
24903240	chr20:24903240:A:G
24903264	chr20:24903264:A:G
24903298	chr20:24903298:G:T
24903371	chr20:24903371:G:A
24903412	chr20:24903412:A:G
24903426	chr20:24903426:T:C
24903479	chr20:24903479:A:G
24903512	chr20:24903512:T:A
24903649	chr20:24903649:A:G
24903878	chr20:24903878:A:G
24904039	chr20:24904039:A:G
24904047	chr20:24904047:C:T
24904128	chr20:24904128:C:T
24904343	chr20:24904343:G:A
24904611	chr20:24904611:C:T
24904722	chr20:24904722:C:A
24904860	chr20:24904860:T:C
24905172	chr20:24905172:A:G
24905203	chr20:24905203:CA:C
24905303	chr20:24905303:C:T
24905381	chr20:24905381:T:C
24905465	chr20:24905465:T:C
24905571	chr20:24905571:C:T
24905906	chr20:24905906:A:G
24905942	chr20:24905942:A:G
24905964	chr20:24905964:G:A
24906196	chr20:24906196:G:C
24906383	chr20:24906383:T:C
24906503	chr20:24906503:C:T
24906805	chr20:24906805:C:T
24907102	chr20:24907102:C:T
24907104	chr20:24907104:G:A
24907106	chr20:24907106:A:G
24907151	chr20:24907151:T:C
24907442	chr20:24907442:G:A
24907884	chr20:24907884:A:C
24908106	chr20:24908106:A:G
24908139	chr20:24908139:T:C
24908628	chr20:24908628:G:T
24908825	chr20:24908825:C:T
24908906	chr20:24908906:T:G
24908970	chr20:24908970:C:G
24909149	chr20:24909149:G:A
24909274	chr20:24909274:C:T
24909328	chr20:24909328:C:T
24909385	chr20:24909385:G:A
24909452	chr20:24909452:T:C
24909591	chr20:24909591:A:G
24909929	chr20:24909929:C:A
24910029	chr20:24910029:C:T
24910117	chr20:24910117:C:A
24910309	chr20:24910309:C:T
24910371	chr20:24910371:G:A
24910595	chr20:24910595:T:C
24910598	chr20:24910598:C:T
24910638	chr20:24910638:C:T
24910732	chr20:24910732:C:T
24910762	chr20:24910762:C:T
24910828	chr20:24910828:A:T
24911102	chr20:24911102:T:A
24911135	chr20:24911135:G:A
24911259	chr20:24911259:C:T
24911332	chr20:24911332:G:A
24911521	chr20:24911521:A:G
24911526	chr20:24911526:A:G
24911883	chr20:24911883:GA:G
24911916	chr20:24911916:G:A
24912079	chr20:24912079:C:T
24912599	chr20:24912599:T:C
24912733	chr20:24912733:A:G
24912938	chr20:24912938:G:A
24913000	chr20:24913000:T:C
24913030	chr20:24913030:G:A
24913071	chr20:24913071:A:G
24913105	chr20:24913105:C:T
24913282	chr20:24913282:G:A
24913311	chr20:24913311:G:A
24913431	chr20:24913431:C:T
24913473	chr20:24913473:C:T
24913628	chr20:24913628:G:A
24913817	chr20:24913817:C:T
24913992	chr20:24913992:C:T
24914130	chr20:24914130:T:C
24914261	chr20:24914261:TAGA:T
24914436	chr20:24914436:C:A
24914472	chr20:24914472:G:A
24914544	chr20:24914544:G:A
24914613	chr20:24914613:G:A
24914627	chr20:24914627:C:T
24914782	chr20:24914782:C:T
24914996	chr20:24914996:G:A
24915304	chr20:24915304:C:T
24915729	chr20:24915729:G:A
24916119	chr20:24916119:C:T
24916468	chr20:24916468:A:G
24916519	chr20:24916519:C:G
24916657	chr20:24916657:C:T
24916719	chr20:24916719:C:T
24916731	chr20:24916731:G:A
24916770	chr20:24916770:T:C
24916990	chr20:24916990:G:C
24917261	chr20:24917261:C:G
24917306	chr20:24917306:G:A
24917480	chr20:24917480:G:GT
24917599	chr20:24917599:A:T
24917849	chr20:24917849:G:A
24917857	chr20:24917857:G:A
24918018	chr20:24918018:G:C
24918220	chr20:24918220:G:A
24918342	chr20:24918342:G:C
24918415	chr20:24918415:T:C
24918423	chr20:24918423:T:G
24918620	chr20:24918620:A:C
24919140	chr20:24919140:A:G
24919149	chr20:24919149:G:A
24919269	chr20:24919269:C:T
24919270	chr20:24919270:C:T
24919358	chr20:24919358:G:C
24919370	chr20:24919370:G:A
24919623	chr20:24919623:T:C
24919627	chr20:24919627:G:A
24919728	chr20:24919728:A:ATT
24919808	chr20:24919808:T:C
24919899	chr20:24919899:A:G
24920013	chr20:24920013:A:G
24920190	chr20:24920190:T:C
24920237	chr20:24920237:G:A
24920368	chr20:24920368:T:C
24920510	chr20:24920510:C:T
24920511	chr20:24920511:G:A
24920617	chr20:24920617:C:T
24920629	chr20:24920629:C:T
24920647	chr20:24920647:G:A
24920787	chr20:24920787:C:T
24920826	chr20:24920826:C:G
24920864	chr20:24920864:C:T
24921032	chr20:24921032:C:T
24921172	chr20:24921172:G:T
24921448	chr20:24921448:T:C
24921449	chr20:24921449:G:A
24921483	chr20:24921483:T:A
24921758	chr20:24921758:C:T
24922054	chr20:24922054:G:A
24922139	chr20:24922139:G:A
24922146	chr20:24922146:T:C
24922230	chr20:24922230:T:G
24922243	chr20:24922243:G:A
24922333	chr20:24922333:A:G
24922374	chr20:24922374:C:T
24922549	chr20:24922549:T:C
24922814	chr20:24922814:C:A
24922983	chr20:24922983:T:C
24923943	chr20:24923943:G:C
24924011	chr20:24924011:G:A
24924129	chr20:24924129:G:A
24924202	chr20:24924202:T:C
24924600	chr20:24924600:C:T
24924635	chr20:24924635:A:G
24924973	chr20:24924973:T:C
24924980	chr20:24924980:G:T
24924995	chr20:24924995:GAAGAAGAAAAAA:G
24925132	chr20:24925132:G:A
24925138	chr20:24925138:G:C
24925140	chr20:24925140:A:T
24925228	chr20:24925228:T:G
24925240	chr20:24925240:G:C
24925286	chr20:24925286:G:A
24925486	chr20:24925486:G:A
24925970	chr20:24925970:C:T
24926061	chr20:24926061:A:C
24926078	chr20:24926078:A:G
24926456	chr20:24926456:C:G
24926473	chr20:24926473:C:T
24926601	chr20:24926601:C:T
24926786	chr20:24926786:A:G
24926811	chr20:24926811:A:G
24926942	chr20:24926942:C:T
24927112	chr20:24927112:A:G
24927184	chr20:24927184:T:A
24927215	chr20:24927215:G:C
24927522	chr20:24927522:T:C
24927573	chr20:24927573:T:G
24928085	chr20:24928085:T:C
24928144	chr20:24928144:C:T
24928175	chr20:24928175:T:C
24928328	chr20:24928328:C:T
24928329	chr20:24928329:A:G
24928385	chr20:24928385:T:C
24928491	chr20:24928491:G:A
24928651	chr20:24928651:C:A
24928941	chr20:24928941:G:A
24929255	chr20:24929255:CT:C
24929309	chr20:24929309:A:G
24929597	chr20:24929597:G:A
24929986	chr20:24929986:C:A
24930023	chr20:24930023:C:T
24930277	chr20:24930277:T:A
24930408	chr20:24930408:G:A
24930982	chr20:24930982:T:C
24931077	chr20:24931077:G:A
24931471	chr20:24931471:T:C
24931808	chr20:24931808:A:G
24931997	chr20:24931997:T:C
24932110	chr20:24932110:T:G
24932398	chr20:24932398:T:C
24932554	chr20:24932554:C:T
24932866	chr20:24932866:T:C
24933023	chr20:24933023:C:T
24933093	chr20:24933093:G:A
24933129	chr20:24933129:C:T
24933269	chr20:24933269:G:A
24933478	chr20:24933478:C:T
24933506	chr20:24933506:A:G
24933816	chr20:24933816:T:C
24933852	chr20:24933852:T:G
24933901	chr20:24933901:G:C
24934027	chr20:24934027:G:T
24934076	chr20:24934076:A:G
24934302	chr20:24934302:G:A
24934323	chr20:24934323:G:A
24934625	chr20:24934625:T:C
24934635	chr20:24934635:C:T
24934659	chr20:24934659:A:G
24934703	chr20:24934703:C:T
24934742	chr20:24934742:G:A
24934864	chr20:24934864:A:G
24934877	chr20:24934877:T:A
24934884	chr20:24934884:G:A
24934919	chr20:24934919:A:G
24935025	chr20:24935025:C:T
24935203	chr20:24935203:G:A
24935247	chr20:24935247:A:G
24935576	chr20:24935576:C:T
24935680	chr20:24935680:G:A
24936231	chr20:24936231:C:T
24936776	chr20:24936776:T:C
24937018	chr20:24937018:C:T
24937060	chr20:24937060:C:T
24937145	chr20:24937145:G:A
24937278	chr20:24937278:ATG:A
24937412	chr20:24937412:G:A
24937562	chr20:24937562:A:G
24937622	chr20:24937622:AAC:A
24937726	chr20:24937726:G:A
24937733	chr20:24937733:C:T
24937858	chr20:24937858:T:C
24937903	chr20:24937903:A:G
24938227	chr20:24938227:T:C
24938295	chr20:24938295:T:C
24938410	chr20:24938410:T:C
24938464	chr20:24938464:TG:T
24938509	chr20:24938509:T:C
24938544	chr20:24938544:T:C
24938799	chr20:24938799:G:A
24938801	chr20:24938801:A:G
24938829	chr20:24938829:A:T
24938971	chr20:24938971:G:T
24939352	chr20:24939352:A:G
24939409	chr20:24939409:G:A
24939775	chr20:24939775:G:A
24940134	chr20:24940134:T:C
24940896	chr20:24940896:C:T
24941275	chr20:24941275:T:C
24941287	chr20:24941287:C:A
24941527	chr20:24941527:T:C
24941600	chr20:24941600:C:T
24941670	chr20:24941670:A:T
24941699	chr20:24941699:G:A
24941731	chr20:24941731:C:T
24941742	chr20:24941742:T:G
24941940	chr20:24941940:A:G
24942248	chr20:24942248:G:A
24942332	chr20:24942332:A:C
24942397	chr20:24942397:T:C
24942509	chr20:24942509:C:T
24942564	chr20:24942564:C:T
24942621	chr20:24942621:T:C
24942697	chr20:24942697:G:C
24942769	chr20:24942769:A:G
24943024	chr20:24943024:C:A
24943027	chr20:24943027:G:A
24943182	chr20:24943182:A:G
24943221	chr20:24943221:G:A
24943255	chr20:24943255:C:A
24943333	chr20:24943333:T:G
24943344	chr20:24943344:TTCTGAC:T
24943446	chr20:24943446:A:G
24943465	chr20:24943465:C:T
24943623	chr20:24943623:G:A
24943686	chr20:24943686:G:A
24943694	chr20:24943694:A:G
24943716	chr20:24943716:G:A
24943725	chr20:24943725:C:A
24944012	chr20:24944012:G:A
24944058	chr20:24944058:G:C
24944090	chr20:24944090:G:A
24944478	chr20:24944478:C:T
24944601	chr20:24944601:G:T
24944623	chr20:24944623:T:C
24944689	chr20:24944689:T:C
24944893	chr20:24944893:C:T
24945045	chr20:24945045:G:A
24945082	chr20:24945082:A:G
24945094	chr20:24945094:CA:C
24945275	chr20:24945275:T:C
24945305	chr20:24945305:AC:A
24945419	chr20:24945419:A:G
24945427	chr20:24945427:T:C
24945488	chr20:24945488:T:C
24945509	chr20:24945509:C:T
24945558	chr20:24945558:G:A
24945867	chr20:24945867:A:G
24945968	chr20:24945968:A:C
24946099	chr20:24946099:G:C
24946108	chr20:24946108:T:C
24946191	chr20:24946191:C:A
24946203	chr20:24946203:A:G
24946205	chr20:24946205:C:T
24946233	chr20:24946233:G:A
24946269	chr20:24946269:G:A
24946360	chr20:24946360:C:G
24946546	chr20:24946546:C:T
24946589	chr20:24946589:C:A
24946915	chr20:24946915:T:C
24946939	chr20:24946939:A:T
24947017	chr20:24947017:A:G
24947048	chr20:24947048:C:T
24947055	chr20:24947055:A:T
24947065	chr20:24947065:T:G
24947066	chr20:24947066:C:T
24947183	chr20:24947183:G:A
24947278	chr20:24947278:C:T
24947295	chr20:24947295:A:T
24947325	chr20:24947325:G:A
24947327	chr20:24947327:T:C
24947543	chr20:24947543:C:T
24947748	chr20:24947748:C:T
24947768	chr20:24947768:T:A
24948107	chr20:24948107:T:C
24948209	chr20:24948209:G:A
24948452	chr20:24948452:C:T
24948462	chr20:24948462:C:T
24948645	chr20:24948645:A:C
24948668	chr20:24948668:G:A
24948816	chr20:24948816:G:T
24948821	chr20:24948821:A:G
24949060	chr20:24949060:G:A
24949110	chr20:24949110:T:C
24949171	chr20:24949171:G:A
24949178	chr20:24949178:C:T
24949197	chr20:24949197:C:T
24949198	chr20:24949198:A:G
24949204	chr20:24949204:C:T
24949267	chr20:24949267:C:T
24949277	chr20:24949277:A:G
24949311	chr20:24949311:C:T
24949510	chr20:24949510:G:A
24949585	chr20:24949585:G:A
24949994	chr20:24949994:C:T
24950138	chr20:24950138:CAA:C
24950165	chr20:24950165:T:C
24950199	chr20:24950199:G:A
24950366	chr20:24950366:G:A
24950521	chr20:24950521:G:A
24950668	chr20:24950668:G:A
24950675	chr20:24950675:A:G
24950709	chr20:24950709:C:CCTT
24950949	chr20:24950949:T:G
24951086	chr20:24951086:T:C
24951219	chr20:24951219:T:C
24951281	chr20:24951281:G:A
24951392	chr20:24951392:A:G
24951801	chr20:24951801:C:T
24951837	chr20:24951837:C:G
24952084	chr20:24952084:G:T
24952234	chr20:24952234:T:C
24952254	chr20:24952254:C:T
24952435	chr20:24952435:TCCG:T
24952482	chr20:24952482:G:A
24952491	chr20:24952491:A:G
24952887	chr20:24952887:G:A
24952978	chr20:24952978:G:A
24953139	chr20:24953139:T:C
24953195	chr20:24953195:A:C
24953287	chr20:24953287:G:A
24953460	chr20:24953460:A:AG
24953534	chr20:24953534:A:C
24953702	chr20:24953702:G:C
24953882	chr20:24953882:G:A
24953884	chr20:24953884:C:CA
24953889	chr20:24953889:C:T
24954103	chr20:24954103:G:T
24954193	chr20:24954193:T:C
24954334	chr20:24954334:C:T
24954381	chr20:24954381:G:A
24954412	chr20:24954412:T:G
24954437	chr20:24954437:C:T
24955054	chr20:24955054:AC:A
24955265	chr20:24955265:A:C
24955392	chr20:24955392:C:T
24955593	chr20:24955593:G:C
24955598	chr20:24955598:C:T
24955696	chr20:24955696:G:A
24956287	chr20:24956287:C:T
24956292	chr20:24956292:G:A
24956649	chr20:24956649:A:C
24956662	chr20:24956662:G:A
24956717	chr20:24956717:A:G
24956758	chr20:24956758:G:T
24956772	chr20:24956772:A:T
24956795	chr20:24956795:T:TG
24956831	chr20:24956831:C:T
24956909	chr20:24956909:GGGACA:G
24957186	chr20:24957186:C:T
24957485	chr20:24957485:A:G
24957523	chr20:24957523:G:A
24957543	chr20:24957543:G:A
24957559	chr20:24957559:C:T
24957636	chr20:24957636:T:C
24957653	chr20:24957653:C:T
24957750	chr20:24957750:G:A
24957751	chr20:24957751:G:C
24957880	chr20:24957880:T:C
24957890	chr20:24957890:G:C
24957964	chr20:24957964:G:A
24958080	chr20:24958080:G:A
24958196	chr20:24958196:A:G
24958247	chr20:24958247:T:C
24958297	chr20:24958297:C:A
24958333	chr20:24958333:T:G
24958569	chr20:24958569:C:A
24958710	chr20:24958710:T:A
24958712	chr20:24958712:T:C
24958740	chr20:24958740:G:C
24959128	chr20:24959128:C:T
24959194	chr20:24959194:T:C
24959461	chr20:24959461:G:A
24959569	chr20:24959569:C:T
24959781	chr20:24959781:C:T
24959855	chr20:24959855:G:A
24960112	chr20:24960112:G:A
24960337	chr20:24960337:G:A
24960578	chr20:24960578:G:A
24960718	chr20:24960718:T:C
24960745	chr20:24960745:G:C
24960836	chr20:24960836:G:A
24961015	chr20:24961015:G:C
24961050	chr20:24961050:C:CA
24961160	chr20:24961160:T:C
24961162	chr20:24961162:A:T
24961182	chr20:24961182:A:G
24961273	chr20:24961273:A:AG
24961454	chr20:24961454:G:A
24961544	chr20:24961544:G:A
24961602	chr20:24961602:C:T
24961647	chr20:24961647:T:C
24961784	chr20:24961784:C:T
24961864	chr20:24961864:G:A
24961920	chr20:24961920:A:G
24962083	chr20:24962083:C:T
24962104	chr20:24962104:G:A
24962321	chr20:24962321:C:T
24962445	chr20:24962445:GC:G
24962745	chr20:24962745:T:C
24962800	chr20:24962800:G:A
24962835	chr20:24962835:C:G
24963439	chr20:24963439:G:A
24963530	chr20:24963530:C:T
24963544	chr20:24963544:T:C
24963761	chr20:24963761:C:A
24963811	chr20:24963811:G:A
24963847	chr20:24963847:G:A
24963944	chr20:24963944:G:A
24964028	chr20:24964028:G:A
24964071	chr20:24964071:CTG:C
24964298	chr20:24964298:G:A
24964443	chr20:24964443:AGGC:A
24964764	chr20:24964764:T:C
24964840	chr20:24964840:C:G
24964866	chr20:24964866:G:A
24965470	chr20:24965470:G:A
24965981	chr20:24965981:G:A
24965983	chr20:24965983:G:A
24966042	chr20:24966042:C:T
24966185	chr20:24966185:G:A
24966225	chr20:24966225:A:T
24966468	chr20:24966468:C:G
24966562	chr20:24966562:G:C
24966606	chr20:24966606:T:C
24966834	chr20:24966834:G:A
24966840	chr20:24966840:C:A
24966874	chr20:24966874:T:C
24966903	chr20:24966903:C:T
24967045	chr20:24967045:G:C
24967110	chr20:24967110:A:G
24967841	chr20:24967841:G:C
24967994	chr20:24967994:A:G
24968101	chr20:24968101:C:T
24968215	chr20:24968215:T:C
24968309	chr20:24968309:A:T
24968523	chr20:24968523:G:A
24968616	chr20:24968616:C:CCAGAAA
24968838	chr20:24968838:T:A
24969185	chr20:24969185:G:A
24969289	chr20:24969289:C:G
24969737	chr20:24969737:A:C
24969947	chr20:24969947:T:C
24970145	chr20:24970145:A:G
24970199	chr20:24970199:C:T
24970238	chr20:24970238:T:C
24970445	chr20:24970445:C:T
24970506	chr20:24970506:T:C
24970850	chr20:24970850:G:A
24970942	chr20:24970942:T:C
24971401	chr20:24971401:C:T
24971624	chr20:24971624:A:G
24971728	chr20:24971728:G:A
24972258	chr20:24972258:G:A
24972920	chr20:24972920:G:A
24972960	chr20:24972960:G:A
24973358	chr20:24973358:C:T
24973465	chr20:24973465:G:A
24973526	chr20:24973526:AG:A
24973936	chr20:24973936:G:C
24974001	chr20:24974001:G:A
24974251	chr20:24974251:A:T
24974349	chr20:24974349:TAAGA:T
24974718	chr20:24974718:A:G
24975345	chr20:24975345:T:C
24975425	chr20:24975425:T:G
24975497	chr20:24975497:T:C
24975502	chr20:24975502:T:A
24975550	chr20:24975550:A:G
24975570	chr20:24975570:T:C
24975685	chr20:24975685:T:C
24975770	chr20:24975770:G:C
24976059	chr20:24976059:A:G
24976145	chr20:24976145:T:C
24976528	chr20:24976528:C:T
24976762	chr20:24976762:G:A
24977101	chr20:24977101:A:G
24977255	chr20:24977255:G:A
24977831	chr20:24977831:T:G
24977904	chr20:24977904:A:C
24978033	chr20:24978033:T:C
24978226	chr20:24978226:T:C
24978311	chr20:24978311:C:T
24978583	chr20:24978583:G:A
24978663	chr20:24978663:C:T
24978679	chr20:24978679:C:T
24979335	chr20:24979335:C:T
24979609	chr20:24979609:C:A
24979973	chr20:24979973:G:A
24979978	chr20:24979978:C:T
24980113	chr20:24980113:G:T
24980152	chr20:24980152:T:C
24980213	chr20:24980213:A:G
24980399	chr20:24980399:C:T
24980606	chr20:24980606:G:A
24980646	chr20:24980646:A:G
24980661	chr20:24980661:C:T
24980710	chr20:24980710:C:T
24980775	chr20:24980775:G:A
24981103	chr20:24981103:T:C
24981651	chr20:24981651:T:C
24981912	chr20:24981912:G:A
24982593	chr20:24982593:A:G
24983374	chr20:24983374:C:T
24983566	chr20:24983566:T:C
24983712	chr20:24983712:T:C
24983779	chr20:24983779:A:G
24983830	chr20:24983830:C:T
24983911	chr20:24983911:C:T
24983922	chr20:24983922:T:C
24984086	chr20:24984086:G:A
24984300	chr20:24984300:G:T
24984490	chr20:24984490:G:A
24984837	chr20:24984837:A:G
24985205	chr20:24985205:G:A
24985269	chr20:24985269:G:A
24985454	chr20:24985454:C:G
24985721	chr20:24985721:T:G
24985829	chr20:24985829:C:T
24985915	chr20:24985915:G:A
24985983	chr20:24985983:C:T
24986324	chr20:24986324:G:A
24986341	chr20:24986341:A:G
24986579	chr20:24986579:T:C
24986623	chr20:24986623:G:A
24986846	chr20:24986846:C:T
24987190	chr20:24987190:A:C
24987381	chr20:24987381:T:C
24989028	chr20:24989028:C:A
24989170	chr20:24989170:T:C
24989405	chr20:24989405:T:C
24989575	chr20:24989575:G:T
24989628	chr20:24989628:T:C
24989673	chr20:24989673:AT:A
24990231	chr20:24990231:T:C
24990420	chr20:24990420:T:G
24990759	chr20:24990759:G:C
24990813	chr20:24990813:C:T
24990987	chr20:24990987:G:C
24991109	chr20:24991109:A:G
24991744	chr20:24991744:A:C
24991906	chr20:24991906:T:C
24992063	chr20:24992063:G:T
24992110	chr20:24992110:G:A
24992710	chr20:24992710:C:G
24992727	chr20:24992727:A:G
24992747	chr20:24992747:A:G
24992832	chr20:24992832:C:T
24992864	chr20:24992864:C:T
24993133	chr20:24993133:G:A
24993478	chr20:24993478:T:C
24993652	chr20:24993652:A:G
24993765	chr20:24993765:T:C
24993958	chr20:24993958:A:G
24994114	chr20:24994114:A:C
24994551	chr20:24994551:C:G
24994579	chr20:24994579:C:G
24994656	chr20:24994656:G:A
24994691	chr20:24994691:C:G
24994742	chr20:24994742:T:C
24994847	chr20:24994847:G:T
24994919	chr20:24994919:A:G
24994997	chr20:24994997:G:A
24995002	chr20:24995002:C:T
24995047	chr20:24995047:A:C
24995166	chr20:24995166:C:G
24995199	chr20:24995199:A:C
24995560	chr20:24995560:T:G
24995702	chr20:24995702:G:A
24995974	chr20:24995974:A:G
24996293	chr20:24996293:C:A
24996370	chr20:24996370:T:C
24996429	chr20:24996429:A:C
24996930	chr20:24996930:G:A
24996950	chr20:24996950:C:T
24997353	chr20:24997353:G:C
24997919	chr20:24997919:G:A
24998096	chr20:24998096:GGCAAT:G
24998511	chr20:24998511:A:G
24998765	chr20:24998765:G:A
24998806	chr20:24998806:T:C
24998874	chr20:24998874:C:G
24999233	chr20:24999233:A:G
24999300	chr20:24999300:C:A
24999703	chr20:24999703:G:T
24999709	chr20:24999709:G:A
24999746	chr20:24999746:G:A
24999944	chr20:24999944:A:G
24999960	chr20:24999960:G:A
25000029	chr20:25000029:T:C
25000313	chr20:25000313:C:T
25000484	chr20:25000484:T:C
25001026	chr20:25001026:T:C
25001786	chr20:25001786:T:C
25001855	chr20:25001855:G:A
25001900	chr20:25001900:T:G
25001903	chr20:25001903:A:G
25001967	chr20:25001967:C:T
25002256	chr20:25002256:A:G
25002698	chr20:25002698:A:G
25003263	chr20:25003263:G:A
25003279	chr20:25003279:T:C
25003525	chr20:25003525:T:G
25003569	chr20:25003569:TAGAG:T
25003645	chr20:25003645:T:C
25003777	chr20:25003777:A:G
25004622	chr20:25004622:T:C
25004725	chr20:25004725:G:A
25004808	chr20:25004808:T:C
25004988	chr20:25004988:G:A
25005021	chr20:25005021:C:T
25005029	chr20:25005029:T:C
25005182	chr20:25005182:G:T
25005291	chr20:25005291:G:A
25005542	chr20:25005542:G:A
25005659	chr20:25005659:T:C
25005821	chr20:25005821:C:T
25006802	chr20:25006802:C:T
25007108	chr20:25007108:G:A
25007151	chr20:25007151:A:G
25007446	chr20:25007446:C:T
25008162	chr20:25008162:G:A
25008337	chr20:25008337:C:G
25008780	chr20:25008780:A:G
25008897	chr20:25008897:C:T
25008911	chr20:25008911:T:C
25009109	chr20:25009109:C:A
25009161	chr20:25009161:G:A
25010165	chr20:25010165:G:A
25010277	chr20:25010277:TGA:T
25010506	chr20:25010506:T:A
25010555	chr20:25010555:C:T
25010653	chr20:25010653:G:A
25011482	chr20:25011482:A:G
25011580	chr20:25011580:G:A
25011597	chr20:25011597:T:G
25012061	chr20:25012061:C:T
25012417	chr20:25012417:G:A
25012584	chr20:25012584:A:G
25012778	chr20:25012778:T:C
25013052	chr20:25013052:G:A
25013653	chr20:25013653:C:T
25013657	chr20:25013657:G:A
25013862	chr20:25013862:C:G
25013871	chr20:25013871:A:G
25013978	chr20:25013978:C:T
25014180	chr20:25014180:C:A
25014378	chr20:25014378:A:G
25014449	chr20:25014449:C:T
25014471	chr20:25014471:C:T
25014802	chr20:25014802:C:T
25016077	chr20:25016077:G:A
25016140	chr20:25016140:T:G
25016159	chr20:25016159:C:T
25016266	chr20:25016266:ACT:A
25016496	chr20:25016496:G:A
25016501	chr20:25016501:A:G
25016544	chr20:25016544:T:C
25016570	chr20:25016570:C:T
25017226	chr20:25017226:A:G
25017730	chr20:25017730:C:A
25017800	chr20:25017800:G:A
25018271	chr20:25018271:A:G
25018549	chr20:25018549:C:G
25018827	chr20:25018827:AT:A
25019159	chr20:25019159:A:G
25019203	chr20:25019203:G:A
25019237	chr20:25019237:G:A
25020004	chr20:25020004:G:A
25020098	chr20:25020098:G:A
25020666	chr20:25020666:G:T
25021076	chr20:25021076:A:G
25021682	chr20:25021682:A:T
25021756	chr20:25021756:G:A
25021883	chr20:25021883:A:G
25022402	chr20:25022402:C:T
25022658	chr20:25022658:A:G
25022848	chr20:25022848:C:T
25023069	chr20:25023069:A:C
25023216	chr20:25023216:TTCAATTCCAAATG:T
25023300	chr20:25023300:G:A
25023303	chr20:25023303:T:C
25023435	chr20:25023435:G:T
25024193	chr20:25024193:T:C
25024422	chr20:25024422:G:A
25024452	chr20:25024452:G:T
25024895	chr20:25024895:C:A
25024966	chr20:25024966:T:C
25025054	chr20:25025054:T:C
25025108	chr20:25025108:C:T
25025147	chr20:25025147:C:T
25025312	chr20:25025312:T:C
25025534	chr20:25025534:G:A
25025686	chr20:25025686:G:A
25025725	chr20:25025725:G:A
25025782	chr20:25025782:A:T
25025948	chr20:25025948:A:G
25026059	chr20:25026059:C:T
25026453	chr20:25026453:A:G
25026592	chr20:25026592:C:T
25026971	chr20:25026971:A:G
25028409	chr20:25028409:T:C
25028687	chr20:25028687:C:T
25028970	chr20:25028970:T:A
25029248	chr20:25029248:A:G
25029306	chr20:25029306:G:T
25029690	chr20:25029690:T:C
25029866	chr20:25029866:A:C
25030536	chr20:25030536:A:G
25030787	chr20:25030787:T:C
25031003	chr20:25031003:A:G
25031791	chr20:25031791:T:A
25032173	chr20:25032173:T:C
25032601	chr20:25032601:G:A
25032721	chr20:25032721:A:G
25033038	chr20:25033038:G:C
25033233	chr20:25033233:T:TG
25033570	chr20:25033570:C:T
25033749	chr20:25033749:A:G
25034457	chr20:25034457:C:T
25034856	chr20:25034856:T:C
25034979	chr20:25034979:G:A
25035022	chr20:25035022:G:C
25035395	chr20:25035395:C:T
25035453	chr20:25035453:T:A
25035474	chr20:25035474:C:G
25035475	chr20:25035475:C:T
25036147	chr20:25036147:A:G
25036671	chr20:25036671:A:G
25036856	chr20:25036856:A:G
25036962	chr20:25036962:AAAAG:A
25037071	chr20:25037071:T:C
25037458	chr20:25037458:T:A
25037743	chr20:25037743:C:T
25037756	chr20:25037756:C:T
25037990	chr20:25037990:A:G
25038112	chr20:25038112:G:A
25038352	chr20:25038352:C:T
25038387	chr20:25038387:G:T
25038463	chr20:25038463:G:A
25039805	chr20:25039805:C:T
25039866	chr20:25039866:C:T
25040828	chr20:25040828:A:G
25041029	chr20:25041029:C:T
25041384	chr20:25041384:G:A
25041388	chr20:25041388:G:A
25041562	chr20:25041562:T:C
25041694	chr20:25041694:CAAAAATCTAATGGGTTTCTAATGTGAAGAT:C
25041927	chr20:25041927:A:T
25041985	chr20:25041985:A:G
25042206	chr20:25042206:G:A
25042312	chr20:25042312:C:T
25042613	chr20:25042613:A:G
25043084	chr20:25043084:G:A
25043159	chr20:25043159:TC:T
25043383	chr20:25043383:A:G
25043419	chr20:25043419:G:C
25043890	chr20:25043890:G:A
25044243	chr20:25044243:G:A
25044504	chr20:25044504:T:C
25044686	chr20:25044686:C:T
25044788	chr20:25044788:C:T
25044820	chr20:25044820:C:T
25044893	chr20:25044893:C:G
25045405	chr20:25045405:C:G
25045925	chr20:25045925:TA:T
25045929	chr20:25045929:T:A
25046114	chr20:25046114:C:T
25046257	chr20:25046257:G:A
25046437	chr20:25046437:T:C
25046530	chr20:25046530:C:T
25046695	chr20:25046695:G:A
25046789	chr20:25046789:C:T
25046871	chr20:25046871:G:T
25046890	chr20:25046890:G:A
25046994	chr20:25046994:G:A
25047164	chr20:25047164:G:A
25047404	chr20:25047404:T:TC
25047523	chr20:25047523:A:G
25047824	chr20:25047824:AC:A
25047829	chr20:25047829:AC:A
25047830	chr20:25047830:C:A
25048049	chr20:25048049:C:T
25048057	chr20:25048057:G:A
25048259	chr20:25048259:C:T
25048628	chr20:25048628:T:C
25048726	chr20:25048726:G:A
25049140	chr20:25049140:G:C
25049211	chr20:25049211:G:T
25049260	chr20:25049260:G:A
25049292	chr20:25049292:A:G
25049431	chr20:25049431:C:G
25049703	chr20:25049703:G:A
25049797	chr20:25049797:T:G
25049857	chr20:25049857:G:A
25050094	chr20:25050094:C:T
25050280	chr20:25050280:A:T
25050288	chr20:25050288:A:G
25050336	chr20:25050336:C:T
25050381	chr20:25050381:C:T
25050398	chr20:25050398:G:A
25050590	chr20:25050590:G:A
25050670	chr20:25050670:G:A
25050767	chr20:25050767:C:T
25050997	chr20:25050997:G:A
25051170	chr20:25051170:G:A
25051439	chr20:25051439:T:C
25051507	chr20:25051507:C:T
25051715	chr20:25051715:A:G
25051902	chr20:25051902:C:T
25052503	chr20:25052503:T:C
25052699	chr20:25052699:A:G
25052983	chr20:25052983:A:T
25053528	chr20:25053528:C:T
25053635	chr20:25053635:G:A
25053844	chr20:25053844:T:C
25054041	chr20:25054041:C:T
25054485	chr20:25054485:A:G
25054674	chr20:25054674:A:C
25054860	chr20:25054860:G:A
25055075	chr20:25055075:G:A
25055460	chr20:25055460:G:T
25055603	chr20:25055603:C:T
25055607	chr20:25055607:T:C
25055987	chr20:25055987:G:A
25056151	chr20:25056151:G:A
25056457	chr20:25056457:T:G
25057478	chr20:25057478:G:A
25057637	chr20:25057637:G:C
25057736	chr20:25057736:G:A
25058077	chr20:25058077:C:T
25058162	chr20:25058162:C:T
25058203	chr20:25058203:C:G
25058351	chr20:25058351:A:G
25058410	chr20:25058410:A:C
25058631	chr20:25058631:C:T
25059305	chr20:25059305:AGGGCTTGCAGAG:A
25059788	chr20:25059788:G:A
25059870	chr20:25059870:G:A
25060248	chr20:25060248:C:T
25060899	chr20:25060899:T:C
25061229	chr20:25061229:G:A
25061317	chr20:25061317:C:T
25061324	chr20:25061324:A:T
25061351	chr20:25061351:C:G
25061465	chr20:25061465:C:T
25061921	chr20:25061921:G:A
25061961	chr20:25061961:T:C
25062343	chr20:25062343:G:A
25062374	chr20:25062374:G:A
25062760	chr20:25062760:G:A
25062847	chr20:25062847:G:A
25062974	chr20:25062974:A:G
25063387	chr20:25063387:G:T
25063522	chr20:25063522:G:A
25063700	chr20:25063700:C:T
25063798	chr20:25063798:G:A
25063891	chr20:25063891:G:A
25065015	chr20:25065015:T:C
25065118	chr20:25065118:T:C
25065650	chr20:25065650:G:A
25065974	chr20:25065974:A:T
25066579	chr20:25066579:A:G
25067480	chr20:25067480:C:T
25067722	chr20:25067722:C:A
25067789	chr20:25067789:ACACACATGCACACACCG:A
25067883	chr20:25067883:A:T
25068108	chr20:25068108:A:AG
25068647	chr20:25068647:A:G
25068943	chr20:25068943:T:C
25069226	chr20:25069226:TAGA:T
25069273	chr20:25069273:G:T
25069455	chr20:25069455:C:T
25069615	chr20:25069615:G:C
25069913	chr20:25069913:G:A
25070573	chr20:25070573:C:T
25070695	chr20:25070695:G:A
25070970	chr20:25070970:G:A
25071075	chr20:25071075:G:A
25071463	chr20:25071463:C:T
25071881	chr20:25071881:C:T
25071907	chr20:25071907:C:A
25072307	chr20:25072307:G:A
25072469	chr20:25072469:G:A
25072559	chr20:25072559:C:T
25072747	chr20:25072747:C:T
25072874	chr20:25072874:A:G
25072966	chr20:25072966:G:A
25072978	chr20:25072978:CA:C
25073075	chr20:25073075:C:T
25073228	chr20:25073228:TTAA:T
25073265	chr20:25073265:A:T
25073429	chr20:25073429:T:C
25073447	chr20:25073447:A:G
25073741	chr20:25073741:A:G
25074789	chr20:25074789:C:T
25074809	chr20:25074809:A:G
25075286	chr20:25075286:T:A
25075361	chr20:25075361:A:G
25075516	chr20:25075516:C:T
25075765	chr20:25075765:T:C
25075807	chr20:25075807:TC:T
25076157	chr20:25076157:G:A
25076647	chr20:25076647:G:C
25076726	chr20:25076726:G:A
25077184	chr20:25077184:G:A
25077499	chr20:25077499:T:C
25078075	chr20:25078075:TCA:T
25078157	chr20:25078157:A:T
25078235	chr20:25078235:C:T
25078483	chr20:25078483:A:G
25078745	chr20:25078745:A:T
25078910	chr20:25078910:T:C
25079094	chr20:25079094:AAT:A
25079202	chr20:25079202:A:C
25079221	chr20:25079221:T:C
25079234	chr20:25079234:C:T
25079685	chr20:25079685:C:T
25079827	chr20:25079827:T:C
25080183	chr20:25080183:AAAG:A
25080396	chr20:25080396:A:T
25080672	chr20:25080672:C:T
25080774	chr20:25080774:A:T
25080872	chr20:25080872:G:A
25080875	chr20:25080875:G:A
25080894	chr20:25080894:G:A
25081162	chr20:25081162:C:T
25081177	chr20:25081177:A:G
25081229	chr20:25081229:AATC:A
25081239	chr20:25081239:T:C
25081344	chr20:25081344:G:A
25081509	chr20:25081509:C:T
25081782	chr20:25081782:G:T
25082079	chr20:25082079:C:A
25082293	chr20:25082293:C:T
25082845	chr20:25082845:G:A
25083406	chr20:25083406:G:C
25083858	chr20:25083858:G:A
25083889	chr20:25083889:A:C
25083922	chr20:25083922:G:T
25084228	chr20:25084228:A:G
25084320	chr20:25084320:G:A
25084515	chr20:25084515:T:C
25084540	chr20:25084540:G:A
25084882	chr20:25084882:G:A
25084883	chr20:25084883:G:C
25085097	chr20:25085097:C:G
25085817	chr20:25085817:C:T
25086496	chr20:25086496:G:A
25086531	chr20:25086531:C:T
25086647	chr20:25086647:C:T
25087022	chr20:25087022:T:C
25087214	chr20:25087214:C:A
25087667	chr20:25087667:C:T
25087814	chr20:25087814:C:T
25087884	chr20:25087884:G:A
25088288	chr20:25088288:C:T
25088595	chr20:25088595:G:A
25089132	chr20:25089132:C:T
25089461	chr20:25089461:T:A
25089662	chr20:25089662:T:C
25090116	chr20:25090116:C:CAGG
25090294	chr20:25090294:C:G
25090307	chr20:25090307:C:T
25090511	chr20:25090511:C:T
25090568	chr20:25090568:A:G
25090576	chr20:25090576:G:A
25090818	chr20:25090818:G:A
25090868	chr20:25090868:T:C
25090877	chr20:25090877:G:A
25090996	chr20:25090996:C:T
25091057	chr20:25091057:C:T
25091485	chr20:25091485:G:A
25092046	chr20:25092046:G:T
25092205	chr20:25092205:T:G
25092453	chr20:25092453:T:C
25092789	chr20:25092789:C:A
25092985	chr20:25092985:G:A
25093131	chr20:25093131:G:A
25093285	chr20:25093285:G:A
25093405	chr20:25093405:C:CT
25093537	chr20:25093537:A:G
25093546	chr20:25093546:T:C
25093953	chr20:25093953:A:T
25094543	chr20:25094543:C:T
25094615	chr20:25094615:C:T
25094778	chr20:25094778:G:A
25094809	chr20:25094809:G:A
25094839	chr20:25094839:A:T
25095062	chr20:25095062:C:A
25095106	chr20:25095106:A:G
25095285	chr20:25095285:C:T
25095415	chr20:25095415:A:C
25095459	chr20:25095459:G:A
25095510	chr20:25095510:A:G
25095671	chr20:25095671:T:C
25095810	chr20:25095810:G:C
25095963	chr20:25095963:C:A
25096021	chr20:25096021:T:A
25096442	chr20:25096442:T:C
25096889	chr20:25096889:A:C
25097259	chr20:25097259:C:G
25097862	chr20:25097862:T:C
25097868	chr20:25097868:A:G
25097887	chr20:25097887:A:G
25097920	chr20:25097920:T:A
25098004	chr20:25098004:G:A
25098121	chr20:25098121:A:T
25098149	chr20:25098149:C:T
25098248	chr20:25098248:A:G
25098711	chr20:25098711:C:T
25098758	chr20:25098758:C:T
25098970	chr20:25098970:A:G
25099067	chr20:25099067:A:T
25100654	chr20:25100654:T:C
25101402	chr20:25101402:G:A
25101413	chr20:25101413:G:C
25101525	chr20:25101525:G:A
25101620	chr20:25101620:G:A
25102047	chr20:25102047:C:T
25102153	chr20:25102153:C:T
25102228	chr20:25102228:A:T
25102311	chr20:25102311:G:A
25103195	chr20:25103195:G:C
25103350	chr20:25103350:A:G
25104061	chr20:25104061:C:T
25104145	chr20:25104145:G:A
25104444	chr20:25104444:G:A
25104490	chr20:25104490:G:A
25104592	chr20:25104592:T:C
25105124	chr20:25105124:A:G
25105178	chr20:25105178:T:C
25105429	chr20:25105429:G:A
25105681	chr20:25105681:G:A
25105689	chr20:25105689:C:T
25106433	chr20:25106433:A:T
25106614	chr20:25106614:C:T
25106932	chr20:25106932:T:A
25107103	chr20:25107103:G:A
25107228	chr20:25107228:C:A
25107244	chr20:25107244:G:A
25107303	chr20:25107303:C:T
25107411	chr20:25107411:G:A
25107672	chr20:25107672:T:G
25107710	chr20:25107710:T:C
25107952	chr20:25107952:C:T
25108121	chr20:25108121:G:A
25108293	chr20:25108293:G:A
25108381	chr20:25108381:A:G
25108681	chr20:25108681:C:T
25108744	chr20:25108744:C:T
25109113	chr20:25109113:C:T
25109154	chr20:25109154:T:A
25109209	chr20:25109209:C:A
25109340	chr20:25109340:G:A
25109502	chr20:25109502:C:T
25109527	chr20:25109527:A:C
25109541	chr20:25109541:C:A
25109686	chr20:25109686:A:G
25110081	chr20:25110081:G:C
25110127	chr20:25110127:C:G
25110211	chr20:25110211:G:A
25110674	chr20:25110674:G:T
25110696	chr20:25110696:C:T
25110701	chr20:25110701:C:T
25110795	chr20:25110795:A:T
25110923	chr20:25110923:C:T
25110948	chr20:25110948:A:T
25111651	chr20:25111651:T:G
25112086	chr20:25112086:A:G
25112976	chr20:25112976:A:T
25113008	chr20:25113008:T:A
25113670	chr20:25113670:T:G
25113729	chr20:25113729:A:G
25113807	chr20:25113807:G:A
25114242	chr20:25114242:G:A
25114273	chr20:25114273:G:T
25114480	chr20:25114480:G:C
25114608	chr20:25114608:T:C
25115136	chr20:25115136:T:C
25115380	chr20:25115380:T:C
25115382	chr20:25115382:T:A
25115688	chr20:25115688:A:G
25115746	chr20:25115746:T:C
25115921	chr20:25115921:C:T
25115956	chr20:25115956:T:C
25115971	chr20:25115971:T:A
25116153	chr20:25116153:A:C
25117156	chr20:25117156:A:G
25117171	chr20:25117171:G:A
25117240	chr20:25117240:A:G
25117355	chr20:25117355:A:G
25117424	chr20:25117424:C:T
25117436	chr20:25117436:G:A
25117599	chr20:25117599:T:A
25117774	chr20:25117774:T:C
25117856	chr20:25117856:G:T
25117864	chr20:25117864:A:G
25118140	chr20:25118140:A:G
25118407	chr20:25118407:C:T
25118684	chr20:25118684:ACT:A
25118881	chr20:25118881:C:T
25119717	chr20:25119717:A:G
25119907	chr20:25119907:T:A
25120182	chr20:25120182:TG:T
25120594	chr20:25120594:G:A
25120856	chr20:25120856:T:G
25121069	chr20:25121069:T:C
25121572	chr20:25121572:G:A
25121721	chr20:25121721:C:T
25121770	chr20:25121770:A:C
25121845	chr20:25121845:G:A
25122285	chr20:25122285:C:G
25122582	chr20:25122582:G:A
25122700	chr20:25122700:G:A
25122821	chr20:25122821:C:T
25123162	chr20:25123162:G:T
25123645	chr20:25123645:T:C
25123818	chr20:25123818:T:TA
25124044	chr20:25124044:G:A
25124173	chr20:25124173:G:A
25124316	chr20:25124316:C:A
25124341	chr20:25124341:A:T
25124374	chr20:25124374:C:T
25124632	chr20:25124632:G:A
25125793	chr20:25125793:G:A
25126015	chr20:25126015:G:A
25126209	chr20:25126209:C:A
25126652	chr20:25126652:C:T
25126731	chr20:25126731:T:C
25126792	chr20:25126792:G:T
25126995	chr20:25126995:G:A
25127329	chr20:25127329:G:A
25127496	chr20:25127496:A:G
25127747	chr20:25127747:A:G
25127803	chr20:25127803:G:A
25128205	chr20:25128205:G:A
25128216	chr20:25128216:T:C
25128448	chr20:25128448:T:C
25128912	chr20:25128912:G:A
25129760	chr20:25129760:A:G
25129777	chr20:25129777:G:A
25130059	chr20:25130059:T:C
25130450	chr20:25130450:C:A
25130511	chr20:25130511:C:A
25131177	chr20:25131177:C:T
25131252	chr20:25131252:C:T
25131480	chr20:25131480:C:A
25131682	chr20:25131682:G:T
25131884	chr20:25131884:C:T
25131948	chr20:25131948:A:G
25132100	chr20:25132100:T:A
25132233	chr20:25132233:T:G
25132312	chr20:25132312:A:G
25132324	chr20:25132324:C:T
25132535	chr20:25132535:A:G
25132603	chr20:25132603:T:C
25132771	chr20:25132771:C:T
25132794	chr20:25132794:G:A
25132951	chr20:25132951:A:G
25133554	chr20:25133554:A:C
25133972	chr20:25133972:G:A
25133986	chr20:25133986:G:A
25134352	chr20:25134352:G:C
25134370	chr20:25134370:A:G
25134389	chr20:25134389:A:G
25134498	chr20:25134498:C:T
25134594	chr20:25134594:G:A
25134719	chr20:25134719:G:T
25135000	chr20:25135000:G:A
25135014	chr20:25135014:C:A
25135324	chr20:25135324:G:A
25135325	chr20:25135325:G:A
25135411	chr20:25135411:C:A
25135473	chr20:25135473:G:C
25135900	chr20:25135900:C:A
25135910	chr20:25135910:G:A
25135974	chr20:25135974:A:G
25136140	chr20:25136140:A:G
25136592	chr20:25136592:C:T
25136633	chr20:25136633:A:G
25136655	chr20:25136655:TTC:T
25137041	chr20:25137041:G:A
25137251	chr20:25137251:AAAT:A
25137382	chr20:25137382:G:A
25137432	chr20:25137432:T:C
25137635	chr20:25137635:C:T
25137700	chr20:25137700:G:A
25137857	chr20:25137857:G:T
25137869	chr20:25137869:A:G
25138304	chr20:25138304:C:T
25138510	chr20:25138510:C:T
25138516	chr20:25138516:C:T
25138606	chr20:25138606:C:T
25138740	chr20:25138740:C:A
25138805	chr20:25138805:G:C
25138862	chr20:25138862:A:G
25139254	chr20:25139254:G:A
25139365	chr20:25139365:A:G
25139417	chr20:25139417:A:G
25139465	chr20:25139465:C:T
25139480	chr20:25139480:A:T
25139482	chr20:25139482:A:T
25139584	chr20:25139584:A:G
25139813	chr20:25139813:C:T
25139864	chr20:25139864:T:A
25139962	chr20:25139962:C:A
25140244	chr20:25140244:C:T
25140288	chr20:25140288:C:T
25140310	chr20:25140310:G:A
25140314	chr20:25140314:T:A
25140625	chr20:25140625:G:A
25141006	chr20:25141006:T:C
25141085	chr20:25141085:C:T
25141641	chr20:25141641:C:T
25142091	chr20:25142091:C:T
25142175	chr20:25142175:A:G
25142309	chr20:25142309:T:C
25142732	chr20:25142732:G:A
25143392	chr20:25143392:C:T
25143452	chr20:25143452:G:A
25143577	chr20:25143577:A:G
25143729	chr20:25143729:A:G
25143814	chr20:25143814:G:A
25143828	chr20:25143828:CT:C
25143936	chr20:25143936:A:G
25144708	chr20:25144708:A:G
25144717	chr20:25144717:T:G
25144763	chr20:25144763:C:T
25144805	chr20:25144805:A:C
25145141	chr20:25145141:T:C
25145179	chr20:25145179:T:C
25145360	chr20:25145360:G:A
25145367	chr20:25145367:G:A
25145381	chr20:25145381:TAGG:T
25145384	chr20:25145384:G:A
25145436	chr20:25145436:G:T
25145611	chr20:25145611:G:A
25145693	chr20:25145693:T:C
25145796	chr20:25145796:T:G
25145842	chr20:25145842:T:C
25145922	chr20:25145922:G:A
25145984	chr20:25145984:G:A
25146192	chr20:25146192:C:T
25146658	chr20:25146658:G:A
25146942	chr20:25146942:G:A
25147205	chr20:25147205:C:A
25147598	chr20:25147598:C:T
25147699	chr20:25147699:G:A
25147822	chr20:25147822:G:A
25147902	chr20:25147902:G:A
25147934	chr20:25147934:G:A
25148080	chr20:25148080:AC:A
25148392	chr20:25148392:C:T
25148849	chr20:25148849:T:G
25149747	chr20:25149747:T:C
25149759	chr20:25149759:G:A
25149960	chr20:25149960:A:G
25150100	chr20:25150100:A:G
25150624	chr20:25150624:G:T
25150932	chr20:25150932:G:A
25151350	chr20:25151350:C:T
25152010	chr20:25152010:T:C
25152043	chr20:25152043:A:G
25152194	chr20:25152194:T:C
25152349	chr20:25152349:C:T
25152589	chr20:25152589:A:G
25152693	chr20:25152693:C:T
25152729	chr20:25152729:A:G
25152813	chr20:25152813:A:G
25152908	chr20:25152908:T:C
25153029	chr20:25153029:C:T
25153330	chr20:25153330:G:T
25153646	chr20:25153646:T:C
25153683	chr20:25153683:C:T
25153741	chr20:25153741:C:T
25153867	chr20:25153867:AGACGT:A
25154035	chr20:25154035:G:A
25154050	chr20:25154050:TG:T
25154093	chr20:25154093:A:C
25154131	chr20:25154131:A:G
25154522	chr20:25154522:A:G
25154727	chr20:25154727:C:T
25155727	chr20:25155727:A:C
25155917	chr20:25155917:A:T
25156172	chr20:25156172:A:G
25156188	chr20:25156188:A:G
25157576	chr20:25157576:A:G
25157788	chr20:25157788:T:C
25158286	chr20:25158286:T:C
25158418	chr20:25158418:C:T
25159022	chr20:25159022:G:C
25159042	chr20:25159042:C:A
25159790	chr20:25159790:T:C
25159836	chr20:25159836:G:C
25160205	chr20:25160205:T:A
25160763	chr20:25160763:G:C
25160902	chr20:25160902:G:A
25161187	chr20:25161187:G:A
25161305	chr20:25161305:G:A
25161319	chr20:25161319:T:C
25161379	chr20:25161379:A:G
25161797	chr20:25161797:A:G
25161976	chr20:25161976:T:G
25162163	chr20:25162163:G:A
25162441	chr20:25162441:G:A
25162458	chr20:25162458:C:T
25162659	chr20:25162659:G:A
25162768	chr20:25162768:C:G
25162888	chr20:25162888:T:G
25163121	chr20:25163121:T:C
25163297	chr20:25163297:T:C
25163538	chr20:25163538:G:A
25163696	chr20:25163696:G:A
25163712	chr20:25163712:C:T
25163889	chr20:25163889:C:T
25164222	chr20:25164222:C:T
25164315	chr20:25164315:T:A
25164497	chr20:25164497:C:T
25164595	chr20:25164595:C:T
25164765	chr20:25164765:G:T
25165440	chr20:25165440:T:C
25165509	chr20:25165509:C:T
25165564	chr20:25165564:G:A
25165644	chr20:25165644:C:T
25165649	chr20:25165649:T:C
25165748	chr20:25165748:T:C
25165826	chr20:25165826:C:T
25165940	chr20:25165940:C:T
25165962	chr20:25165962:G:A
25165966	chr20:25165966:C:T
25165979	chr20:25165979:G:A
25166078	chr20:25166078:G:T
25166125	chr20:25166125:G:A
25166145	chr20:25166145:G:A
25166159	chr20:25166159:T:C
25166353	chr20:25166353:C:A
25166613	chr20:25166613:TC:T
25166632	chr20:25166632:C:T
25166749	chr20:25166749:G:T
25166754	chr20:25166754:G:A
25166899	chr20:25166899:G:A
25167044	chr20:25167044:A:G
25167102	chr20:25167102:T:G
25167359	chr20:25167359:A:G
25167441	chr20:25167441:C:G
25167445	chr20:25167445:CTT:C
25167459	chr20:25167459:G:A
25167531	chr20:25167531:TC:T
25167535	chr20:25167535:CA:C
25167858	chr20:25167858:A:G
25168098	chr20:25168098:C:T
25168388	chr20:25168388:T:G
25168398	chr20:25168398:A:G
25168578	chr20:25168578:C:T
25168870	chr20:25168870:A:G
25168971	chr20:25168971:C:T
25169302	chr20:25169302:T:C
25169477	chr20:25169477:C:T
25169478	chr20:25169478:G:A
25169899	chr20:25169899:A:T
25169952	chr20:25169952:T:C
25170175	chr20:25170175:T:C
25170205	chr20:25170205:G:A
25170333	chr20:25170333:G:A
25171185	chr20:25171185:A:G
25171776	chr20:25171776:A:G
25171847	chr20:25171847:T:C
25171917	chr20:25171917:C:T
25172010	chr20:25172010:C:T
25172318	chr20:25172318:G:A
25172393	chr20:25172393:A:T
25172584	chr20:25172584:C:G
25172723	chr20:25172723:C:T
25172872	chr20:25172872:G:T
25173160	chr20:25173160:A:G
25173220	chr20:25173220:T:C
25173786	chr20:25173786:G:A
25173915	chr20:25173915:G:A
25173925	chr20:25173925:T:C
25174507	chr20:25174507:T:C
25174523	chr20:25174523:A:C
25175011	chr20:25175011:A:G
25175350	chr20:25175350:C:T
25175537	chr20:25175537:A:G
25175589	chr20:25175589:G:C
25175758	chr20:25175758:AC:A
25175837	chr20:25175837:A:G
25175898	chr20:25175898:T:G
25175915	chr20:25175915:C:T
25176120	chr20:25176120:A:G
25176214	chr20:25176214:C:T
25176302	chr20:25176302:C:A
25176417	chr20:25176417:C:T
25176514	chr20:25176514:G:A
25176652	chr20:25176652:C:A
25176811	chr20:25176811:C:T
25177202	chr20:25177202:A:G
25177372	chr20:25177372:G:T
25177561	chr20:25177561:A:C
25177605	chr20:25177605:C:T
25177626	chr20:25177626:G:A
25178047	chr20:25178047:G:C
25178060	chr20:25178060:A:G
25178263	chr20:25178263:C:T
25178481	chr20:25178481:G:A
25178614	chr20:25178614:C:A
25178957	chr20:25178957:G:A
25179398	chr20:25179398:G:A
25179478	chr20:25179478:A:C
25179874	chr20:25179874:C:T
25180124	chr20:25180124:A:G
25180219	chr20:25180219:A:G
25180287	chr20:25180287:T:G
25180887	chr20:25180887:C:T
25180912	chr20:25180912:C:T
25181446	chr20:25181446:A:G
25181508	chr20:25181508:T:G
25182158	chr20:25182158:G:A
25182301	chr20:25182301:T:G
25182353	chr20:25182353:T:C
25182668	chr20:25182668:C:T
25183153	chr20:25183153:C:G
25183168	chr20:25183168:G:C
25183338	chr20:25183338:C:A
25184217	chr20:25184217:T:C
25184372	chr20:25184372:T:C
25184529	chr20:25184529:A:G
25184643	chr20:25184643:G:A
25185167	chr20:25185167:C:G
25185407	chr20:25185407:G:A
25185763	chr20:25185763:T:C
25185858	chr20:25185858:C:T
25185958	chr20:25185958:C:T
25186124	chr20:25186124:T:C
25186361	chr20:25186361:G:A
25186443	chr20:25186443:C:A
25186642	chr20:25186642:G:A
25186653	chr20:25186653:C:T
25186756	chr20:25186756:T:C
25186775	chr20:25186775:G:A
25187088	chr20:25187088:C:T
25187523	chr20:25187523:G:C
25187558	chr20:25187558:C:T
25187639	chr20:25187639:T:C
25188173	chr20:25188173:T:C
25188305	chr20:25188305:A:C
25188598	chr20:25188598:A:G
25188628	chr20:25188628:A:G
25188653	chr20:25188653:T:A
25188812	chr20:25188812:C:A
25188864	chr20:25188864:G:T
25189050	chr20:25189050:TAAAC:T
25189764	chr20:25189764:T:A
25190007	chr20:25190007:C:T
25190151	chr20:25190151:G:A
25190410	chr20:25190410:T:G
25191194	chr20:25191194:T:C
25191862	chr20:25191862:C:T
25192123	chr20:25192123:T:G
25192427	chr20:25192427:T:G
25192779	chr20:25192779:A:G
25193035	chr20:25193035:C:T
25193407	chr20:25193407:G:A
25193494	chr20:25193494:G:A
25193794	chr20:25193794:A:G
25193838	chr20:25193838:T:C
25195119	chr20:25195119:G:A
25195384	chr20:25195384:A:G
25195465	chr20:25195465:A:C
25195763	chr20:25195763:C:T
25195784	chr20:25195784:G:C
25195928	chr20:25195928:TC:T
25195983	chr20:25195983:C:T
25195987	chr20:25195987:T:C
25196219	chr20:25196219:G:C
25196628	chr20:25196628:C:G
25196655	chr20:25196655:G:A
25196836	chr20:25196836:C:T
25196880	chr20:25196880:T:C
25197003	chr20:25197003:C:T
25197008	chr20:25197008:G:A
25197067	chr20:25197067:G:A
25197169	chr20:25197169:T:C
25197284	chr20:25197284:A:G
25197483	chr20:25197483:G:A
25197685	chr20:25197685:A:T
25197905	chr20:25197905:G:A
25197908	chr20:25197908:T:C
25197966	chr20:25197966:G:A
25197998	chr20:25197998:CT:C
25198136	chr20:25198136:C:G
25198471	chr20:25198471:G:A
25198519	chr20:25198519:A:G
25198730	chr20:25198730:GCCACGTCTCTTCTC:G
25198968	chr20:25198968:G:C
25199370	chr20:25199370:A:G
25199410	chr20:25199410:C:G
25199477	chr20:25199477:G:T
25199478	chr20:25199478:G:T
25199737	chr20:25199737:CT:C
25200351	chr20:25200351:CT:C
25200365	chr20:25200365:TC:T
25201006	chr20:25201006:G:A
25201362	chr20:25201362:T:C
25201419	chr20:25201419:T:C
25201453	chr20:25201453:T:C
25201499	chr20:25201499:T:C
25201964	chr20:25201964:C:T
25202012	chr20:25202012:A:G
25202281	chr20:25202281:A:T
25202422	chr20:25202422:G:A
25202558	chr20:25202558:A:G
25203073	chr20:25203073:T:G
25203268	chr20:25203268:C:T
25203272	chr20:25203272:C:T
25203309	chr20:25203309:T:C
25203392	chr20:25203392:T:C
25203830	chr20:25203830:A:G
25203890	chr20:25203890:A:G
25204726	chr20:25204726:C:T
25205271	chr20:25205271:C:T
25205480	chr20:25205480:G:A
25205501	chr20:25205501:CACAGGGGCCAGCAGGG:C
25205683	chr20:25205683:C:T
25205850	chr20:25205850:G:A
25206437	chr20:25206437:A:G
25206577	chr20:25206577:G:A
25206699	chr20:25206699:C:T
25206939	chr20:25206939:A:G
25207481	chr20:25207481:G:A
25208140	chr20:25208140:G:A
25208453	chr20:25208453:T:A
25208618	chr20:25208618:T:C
25208812	chr20:25208812:C:T
25208954	chr20:25208954:C:T
25209164	chr20:25209164:C:A
25209227	chr20:25209227:A:T
25209400	chr20:25209400:G:A
25209410	chr20:25209410:G:A
25210141	chr20:25210141:C:T
25210323	chr20:25210323:C:T
25210338	chr20:25210338:T:C
25210353	chr20:25210353:A:T
25210452	chr20:25210452:C:A
25210678	chr20:25210678:A:C
25211413	chr20:25211413:G:A
25211549	chr20:25211549:C:T
25211670	chr20:25211670:C:T
25211695	chr20:25211695:T:C
25211714	chr20:25211714:A:G
25211901	chr20:25211901:C:T
25212061	chr20:25212061:C:T
25212350	chr20:25212350:C:T
25212563	chr20:25212563:T:C
25212682	chr20:25212682:C:T
25212688	chr20:25212688:T:C
25212895	chr20:25212895:C:T
25213107	chr20:25213107:G:A
25213213	chr20:25213213:C:A
25213227	chr20:25213227:T:C
25213234	chr20:25213234:A:G
25213279	chr20:25213279:G:A
25213313	chr20:25213313:G:A
25213445	chr20:25213445:CAG:C
25213489	chr20:25213489:C:T
25213690	chr20:25213690:C:T
25213760	chr20:25213760:G:T
25213975	chr20:25213975:G:A
25214102	chr20:25214102:C:T
25214132	chr20:25214132:A:G
25214382	chr20:25214382:C:T
25214506	chr20:25214506:G:A
25214810	chr20:25214810:T:C
25214890	chr20:25214890:G:A
25215097	chr20:25215097:C:T
25215277	chr20:25215277:T:C
25215987	chr20:25215987:AC:A
25216403	chr20:25216403:G:A
25216405	chr20:25216405:C:T
25216499	chr20:25216499:A:G
25216528	chr20:25216528:A:G
25217004	chr20:25217004:C:T
25217085	chr20:25217085:G:A
25217346	chr20:25217346:T:C
25218049	chr20:25218049:A:G
25218087	chr20:25218087:CCTT:C
25218094	chr20:25218094:C:T
25218136	chr20:25218136:T:G
25218275	chr20:25218275:A:G
25218512	chr20:25218512:C:T
25218540	chr20:25218540:A:G
25218677	chr20:25218677:C:T
25218972	chr20:25218972:G:A
25219356	chr20:25219356:G:A
25219686	chr20:25219686:C:T
25220033	chr20:25220033:G:T
25220052	chr20:25220052:C:T
25220098	chr20:25220098:A:G
25220638	chr20:25220638:G:A
25220848	chr20:25220848:ATGGTGGCACC:A
25220939	chr20:25220939:C:A
25220960	chr20:25220960:C:T
25221063	chr20:25221063:G:A
25221527	chr20:25221527:C:T
25221713	chr20:25221713:T:C
25221872	chr20:25221872:A:G
25222003	chr20:25222003:T:G
25222227	chr20:25222227:C:T
25222256	chr20:25222256:G:A
25222314	chr20:25222314:C:T
25222519	chr20:25222519:G:A
25222676	chr20:25222676:C:T
25222680	chr20:25222680:G:T
25222824	chr20:25222824:G:A
25222991	chr20:25222991:G:A
25223126	chr20:25223126:G:C
25223501	chr20:25223501:T:A
25223526	chr20:25223526:C:T
25223859	chr20:25223859:C:T
25224026	chr20:25224026:C:T
25224216	chr20:25224216:G:A
25224311	chr20:25224311:TG:T
25224646	chr20:25224646:GA:G
25225245	chr20:25225245:C:T
25225654	chr20:25225654:T:C
25225663	chr20:25225663:C:T
25226018	chr20:25226018:A:G
25226258	chr20:25226258:T:C
25226438	chr20:25226438:T:C
25226538	chr20:25226538:C:T
25226740	chr20:25226740:G:A
25226759	chr20:25226759:T:C
25226848	chr20:25226848:C:G
25227086	chr20:25227086:G:A
25227295	chr20:25227295:A:G
25227427	chr20:25227427:G:C
25227636	chr20:25227636:C:T
25228213	chr20:25228213:T:C
25228354	chr20:25228354:G:A
25228663	chr20:25228663:C:A
25228775	chr20:25228775:A:G
25229090	chr20:25229090:C:A
25229366	chr20:25229366:A:T
25229527	chr20:25229527:A:C
25229531	chr20:25229531:A:G
25230094	chr20:25230094:C:T
25230191	chr20:25230191:A:G
25230314	chr20:25230314:T:C
25230521	chr20:25230521:G:A
25230727	chr20:25230727:G:A
25230873	chr20:25230873:G:A
25231461	chr20:25231461:C:G
25231536	chr20:25231536:A:G
25231885	chr20:25231885:G:A
25232049	chr20:25232049:T:C
25232118	chr20:25232118:G:A
25232326	chr20:25232326:G:A
25232404	chr20:25232404:A:G
25232539	chr20:25232539:ATGG:A
25232612	chr20:25232612:A:T
25232635	chr20:25232635:G:A
25233041	chr20:25233041:C:T
25233366	chr20:25233366:T:C
25233419	chr20:25233419:G:C
25233503	chr20:25233503:C:A
25233544	chr20:25233544:G:C
25233831	chr20:25233831:A:G
25233837	chr20:25233837:G:A
25233891	chr20:25233891:A:G
25234023	chr20:25234023:T:G
25234193	chr20:25234193:A:T
25234400	chr20:25234400:T:G
25234490	chr20:25234490:G:A
25234789	chr20:25234789:C:G
25235085	chr20:25235085:C:A
25235180	chr20:25235180:C:T
25235317	chr20:25235317:A:C
25235331	chr20:25235331:CTACCAACCAGTTATAACCGGT:C
25235379	chr20:25235379:C:T
25235477	chr20:25235477:A:C
25235524	chr20:25235524:C:T
25235646	chr20:25235646:C:T
25235898	chr20:25235898:G:A
25236124	chr20:25236124:C:G
25236128	chr20:25236128:G:A
25236173	chr20:25236173:C:T
25236695	chr20:25236695:G:A
25237265	chr20:25237265:G:T
25237982	chr20:25237982:G:C
25238561	chr20:25238561:C:T
25238664	chr20:25238664:G:A
25238915	chr20:25238915:A:G
25239216	chr20:25239216:A:G
25239357	chr20:25239357:A:G
25239473	chr20:25239473:G:A
25239749	chr20:25239749:C:A
25240029	chr20:25240029:C:T
25240612	chr20:25240612:CA:C
25240690	chr20:25240690:AAAG:A
25240693	chr20:25240693:G:A
25240750	chr20:25240750:T:C
25240911	chr20:25240911:T:C
25241185	chr20:25241185:C:T
25241277	chr20:25241277:A:G
25241589	chr20:25241589:A:G
25241662	chr20:25241662:G:A
25241814	chr20:25241814:T:TA
25241927	chr20:25241927:C:T
25242296	chr20:25242296:G:A
25242786	chr20:25242786:T:C
25242794	chr20:25242794:C:T
25242868	chr20:25242868:A:G
25242969	chr20:25242969:G:T
25242978	chr20:25242978:C:T
25243107	chr20:25243107:G:A
25243526	chr20:25243526:T:G
25243734	chr20:25243734:A:G
25243758	chr20:25243758:T:C
25243910	chr20:25243910:AATGGC:A
25243944	chr20:25243944:C:T
25244167	chr20:25244167:C:T
25244535	chr20:25244535:G:A
25244718	chr20:25244718:G:C
25245302	chr20:25245302:C:A
25245309	chr20:25245309:A:G
25245394	chr20:25245394:C:CAA
25245556	chr20:25245556:A:G
25245691	chr20:25245691:C:T
25245892	chr20:25245892:A:G
25245939	chr20:25245939:T:A
25246263	chr20:25246263:C:T
25246413	chr20:25246413:G:C
25246738	chr20:25246738:T:G
25246901	chr20:25246901:C:T
25247004	chr20:25247004:C:A
25247275	chr20:25247275:C:T
25247508	chr20:25247508:C:A
25247610	chr20:25247610:A:G
25247641	chr20:25247641:C:T
25248560	chr20:25248560:A:AT
25248577	chr20:25248577:A:G
25248693	chr20:25248693:G:T
25249010	chr20:25249010:G:A
25249388	chr20:25249388:T:G
25250141	chr20:25250141:A:T
25250489	chr20:25250489:G:C
25250727	chr20:25250727:G:T
25250850	chr20:25250850:T:C
25251222	chr20:25251222:G:A
25251393	chr20:25251393:G:A
25251494	chr20:25251494:A:G
25251717	chr20:25251717:T:C
25251770	chr20:25251770:A:G
25251858	chr20:25251858:T:G
25251938	chr20:25251938:G:GA
25251968	chr20:25251968:C:G
25251975	chr20:25251975:C:T
25252114	chr20:25252114:C:T
25252516	chr20:25252516:G:A
25253349	chr20:25253349:C:T
25253530	chr20:25253530:C:T
25253853	chr20:25253853:C:T
25254096	chr20:25254096:A:G
25254176	chr20:25254176:T:A
25254205	chr20:25254205:C:T
25254604	chr20:25254604:T:G
25254640	chr20:25254640:A:G
25254886	chr20:25254886:C:G
25255100	chr20:25255100:A:T
25255536	chr20:25255536:G:A
25255664	chr20:25255664:AGG:A
25255763	chr20:25255763:T:C
25255808	chr20:25255808:A:G
25256176	chr20:25256176:A:G
25256400	chr20:25256400:T:C
25256684	chr20:25256684:G:T
25256754	chr20:25256754:A:G
25256895	chr20:25256895:A:G
25256923	chr20:25256923:A:G
25256979	chr20:25256979:C:T
25257024	chr20:25257024:C:T
25257131	chr20:25257131:T:C
25257193	chr20:25257193:A:C
25257403	chr20:25257403:G:A
25257537	chr20:25257537:T:C
25258594	chr20:25258594:C:T
25258630	chr20:25258630:G:A
25258633	chr20:25258633:C:T
25258915	chr20:25258915:G:A
25258949	chr20:25258949:C:G
25259453	chr20:25259453:G:A
25259552	chr20:25259552:C:T
25259808	chr20:25259808:A:G
25259897	chr20:25259897:G:A
25260079	chr20:25260079:G:A
25260358	chr20:25260358:C:T
25260447	chr20:25260447:A:G
25260519	chr20:25260519:T:C
25260659	chr20:25260659:A:G
25260847	chr20:25260847:A:G
25260913	chr20:25260913:C:T
25260937	chr20:25260937:G:A
25261033	chr20:25261033:G:C
25261075	chr20:25261075:C:A
25261113	chr20:25261113:T:G
25261260	chr20:25261260:C:T
25261612	chr20:25261612:A:G
25261700	chr20:25261700:C:T
25261855	chr20:25261855:C:T
25261976	chr20:25261976:T:C
25262031	chr20:25262031:T:C
25262082	chr20:25262082:C:T
25262168	chr20:25262168:T:A
25262188	chr20:25262188:A:G
25262202	chr20:25262202:G:A
25262274	chr20:25262274:G:A
25262501	chr20:25262501:C:T
25262663	chr20:25262663:T:A
25262669	chr20:25262669:C:T
25262670	chr20:25262670:T:TGGC
25262674	chr20:25262674:C:T
25263121	chr20:25263121:A:G
25263465	chr20:25263465:C:G
25263484	chr20:25263484:C:A
25263607	chr20:25263607:T:C
25263750	chr20:25263750:A:G
25263770	chr20:25263770:G:T
25263908	chr20:25263908:A:G
25264027	chr20:25264027:T:TC
25264208	chr20:25264208:C:T
25264814	chr20:25264814:A:G
25265352	chr20:25265352:G:C
25265392	chr20:25265392:T:G
25265518	chr20:25265518:T:G
25265838	chr20:25265838:AC:A
25265926	chr20:25265926:A:G
25265958	chr20:25265958:T:C
25266097	chr20:25266097:T:C
25266098	chr20:25266098:G:A
25266130	chr20:25266130:C:T
25266617	chr20:25266617:T:C
25266809	chr20:25266809:C:T
25266813	chr20:25266813:G:A
25266827	chr20:25266827:A:G
25266921	chr20:25266921:A:G
25268012	chr20:25268012:G:A
25268089	chr20:25268089:C:T
25268108	chr20:25268108:C:G
25268302	chr20:25268302:G:A
25268346	chr20:25268346:T:C
25268675	chr20:25268675:T:C
25268717	chr20:25268717:C:T
25269098	chr20:25269098:A:G
25269470	chr20:25269470:C:T
25269801	chr20:25269801:T:C
25269910	chr20:25269910:T:A
25270210	chr20:25270210:T:G
25270352	chr20:25270352:G:A
25270554	chr20:25270554:C:G
25270568	chr20:25270568:G:A
25270573	chr20:25270573:C:CT
25270917	chr20:25270917:T:C
25270927	chr20:25270927:G:A
25270944	chr20:25270944:A:G
25271109	chr20:25271109:C:T
25271179	chr20:25271179:C:T
25271195	chr20:25271195:C:T
25271269	chr20:25271269:C:CT
25272263	chr20:25272263:A:G
25272602	chr20:25272602:C:T
25272617	chr20:25272617:G:A
25272836	chr20:25272836:G:A
25273360	chr20:25273360:G:A
25273459	chr20:25273459:C:T
25273739	chr20:25273739:G:A
25273916	chr20:25273916:T:C
25274204	chr20:25274204:C:T
25274569	chr20:25274569:C:T
25274702	chr20:25274702:C:T
25274779	chr20:25274779:C:T
25274906	chr20:25274906:C:T
25274939	chr20:25274939:C:T
25275133	chr20:25275133:C:T
25275470	chr20:25275470:C:T
25275630	chr20:25275630:G:T
25275962	chr20:25275962:A:G
25276097	chr20:25276097:G:A
25276365	chr20:25276365:A:G
25276384	chr20:25276384:C:G
25276391	chr20:25276391:G:A
25276425	chr20:25276425:G:A
25276551	chr20:25276551:C:T
25276566	chr20:25276566:A:G
25276624	chr20:25276624:G:C
25276775	chr20:25276775:TG:T
25276826	chr20:25276826:G:A
25277093	chr20:25277093:C:G
25277506	chr20:25277506:T:C
25277675	chr20:25277675:C:T
25278564	chr20:25278564:T:C
25278666	chr20:25278666:C:G
25278996	chr20:25278996:A:G
25279001	chr20:25279001:C:T
25279171	chr20:25279171:G:A
25279274	chr20:25279274:A:G
25279283	chr20:25279283:G:A
25279547	chr20:25279547:G:A
25279919	chr20:25279919:T:C
25280005	chr20:25280005:T:G
25280464	chr20:25280464:C:T
25280969	chr20:25280969:C:T
25281302	chr20:25281302:A:G
25281655	chr20:25281655:G:A
25281759	chr20:25281759:G:A
25281767	chr20:25281767:C:T
25281966	chr20:25281966:A:G
25282153	chr20:25282153:T:C
25282198	chr20:25282198:G:A
25282500	chr20:25282500:T:C
25282641	chr20:25282641:T:G
25282821	chr20:25282821:T:G
25282915	chr20:25282915:G:A
25283012	chr20:25283012:G:A
25283120	chr20:25283120:G:A
25283259	chr20:25283259:C:T
25283560	chr20:25283560:A:G
25283827	chr20:25283827:C:T
25284024	chr20:25284024:C:T
25284178	chr20:25284178:T:C
25284274	chr20:25284274:T:C
25284523	chr20:25284523:T:G
25284862	chr20:25284862:A:C
25284918	chr20:25284918:A:G
25285176	chr20:25285176:G:A
25285236	chr20:25285236:C:T
25285324	chr20:25285324:G:A
25285814	chr20:25285814:G:C
25285840	chr20:25285840:C:T
25285877	chr20:25285877:A:G
25286116	chr20:25286116:C:T
25286260	chr20:25286260:G:A
25286361	chr20:25286361:G:A
25286665	chr20:25286665:G:A
25286986	chr20:25286986:C:T
25287431	chr20:25287431:T:C
25287447	chr20:25287447:C:A
25287754	chr20:25287754:A:AG
25287981	chr20:25287981:A:G
25288025	chr20:25288025:C:T
25288247	chr20:25288247:G:C
25288284	chr20:25288284:T:C
25288317	chr20:25288317:G:A
25288803	chr20:25288803:C:T
25288888	chr20:25288888:GTCA:G
25288951	chr20:25288951:C:T
25288982	chr20:25288982:T:C
25288994	chr20:25288994:A:G
25289367	chr20:25289367:T:C
25289488	chr20:25289488:G:A
25289703	chr20:25289703:T:C
25289928	chr20:25289928:C:T
25290098	chr20:25290098:C:T
25290267	chr20:25290267:G:A
25290363	chr20:25290363:C:T
25290450	chr20:25290450:T:C
25290650	chr20:25290650:A:G
25290690	chr20:25290690:C:T
25291406	chr20:25291406:G:A
25291599	chr20:25291599:G:A
25291662	chr20:25291662:C:T
25291946	chr20:25291946:G:A
25291997	chr20:25291997:T:C
25292110	chr20:25292110:G:C
25292117	chr20:25292117:G:A
25292210	chr20:25292210:G:T
25292289	chr20:25292289:A:G
25292314	chr20:25292314:G:A
25292989	chr20:25292989:A:C
25293293	chr20:25293293:A:G
25293485	chr20:25293485:A:G
25293682	chr20:25293682:C:T
25293896	chr20:25293896:TCTG:T
25294420	chr20:25294420:G:C
25294469	chr20:25294469:C:T
25294594	chr20:25294594:G:A
25294874	chr20:25294874:AG:A
25294917	chr20:25294917:GTTAGTT:G
25294981	chr20:25294981:G:A
25295159	chr20:25295159:C:G
25295234	chr20:25295234:A:G
25295472	chr20:25295472:G:A
25295707	chr20:25295707:G:A
25295907	chr20:25295907:G:A
25296595	chr20:25296595:C:T
25296608	chr20:25296608:A:G
25296729	chr20:25296729:G:A
25297625	chr20:25297625:A:G
25297642	chr20:25297642:C:T
25297964	chr20:25297964:G:A
25298268	chr20:25298268:TG:T
25298501	chr20:25298501:C:T
25298577	chr20:25298577:T:C
25298903	chr20:25298903:C:T
25298908	chr20:25298908:G:A
25299893	chr20:25299893:C:T
25300145	chr20:25300145:A:G
25300391	chr20:25300391:C:T
25300548	chr20:25300548:G:C
25300697	chr20:25300697:G:A
25300762	chr20:25300762:C:T
25300982	chr20:25300982:C:T
25301097	chr20:25301097:T:C
25301470	chr20:25301470:C:T
25301529	chr20:25301529:C:T
25301797	chr20:25301797:A:G
25301892	chr20:25301892:T:C
25301990	chr20:25301990:T:G
25302092	chr20:25302092:C:T
25302117	chr20:25302117:C:T
25302308	chr20:25302308:A:G
25302331	chr20:25302331:C:T
25302521	chr20:25302521:A:T
25302612	chr20:25302612:A:G
25303339	chr20:25303339:C:G
25303707	chr20:25303707:T:C
25303881	chr20:25303881:T:G
25304008	chr20:25304008:A:G
25304422	chr20:25304422:C:A
25304584	chr20:25304584:T:G
25304871	chr20:25304871:C:A
25305199	chr20:25305199:G:A
25305423	chr20:25305423:C:T
25305524	chr20:25305524:G:A
25305690	chr20:25305690:A:T
25305937	chr20:25305937:G:A
25305972	chr20:25305972:C:T
25305976	chr20:25305976:G:A
25306146	chr20:25306146:G:A
25307001	chr20:25307001:A:T
25307869	chr20:25307869:C:T
25307996	chr20:25307996:G:A
25308377	chr20:25308377:C:A
25308753	chr20:25308753:C:T
25308778	chr20:25308778:C:CT
25308807	chr20:25308807:T:G
25309021	chr20:25309021:T:A
25309241	chr20:25309241:G:A
25309360	chr20:25309360:G:A
25309907	chr20:25309907:T:C
25310749	chr20:25310749:A:G
25311021	chr20:25311021:G:C
25311190	chr20:25311190:A:G
25311212	chr20:25311212:A:G
25311760	chr20:25311760:G:A
25311872	chr20:25311872:T:C
25311897	chr20:25311897:G:A
25311909	chr20:25311909:C:T
25312076	chr20:25312076:C:T
25312179	chr20:25312179:C:T
25312249	chr20:25312249:C:T
25312326	chr20:25312326:G:A
25312468	chr20:25312468:CG:C
25312519	chr20:25312519:C:T
25312828	chr20:25312828:G:A
25313012	chr20:25313012:C:T
25313276	chr20:25313276:A:T
25314011	chr20:25314011:C:T
25314134	chr20:25314134:G:A
25314570	chr20:25314570:T:C
25315118	chr20:25315118:C:T
25315400	chr20:25315400:C:T
25315699	chr20:25315699:A:G
25316334	chr20:25316334:G:T
25316478	chr20:25316478:A:G
25317004	chr20:25317004:A:G
25317273	chr20:25317273:G:A
25317451	chr20:25317451:A:G
25317506	chr20:25317506:C:T
25317690	chr20:25317690:C:T
25317998	chr20:25317998:G:A
25318223	chr20:25318223:G:A
25318305	chr20:25318305:ACT:A
25318352	chr20:25318352:G:A
25319101	chr20:25319101:C:T
25319120	chr20:25319120:T:C
25319477	chr20:25319477:C:T
25319680	chr20:25319680:G:A
25319880	chr20:25319880:G:A
25320399	chr20:25320399:A:G
25320949	chr20:25320949:G:A
25321209	chr20:25321209:T:G
25321285	chr20:25321285:C:T
25321736	chr20:25321736:C:T
25321896	chr20:25321896:C:T
25322211	chr20:25322211:A:AAGTC
25322504	chr20:25322504:C:T
25322743	chr20:25322743:C:G
25323296	chr20:25323296:G:A
25323475	chr20:25323475:A:G
25323653	chr20:25323653:G:A
25323759	chr20:25323759:G:A
25323871	chr20:25323871:G:A
25323922	chr20:25323922:C:T
25324458	chr20:25324458:G:A
25324566	chr20:25324566:C:T
25325003	chr20:25325003:TGATACCAGCCTGG:T
25325120	chr20:25325120:C:T
25325285	chr20:25325285:G:A
25325361	chr20:25325361:T:C
25325526	chr20:25325526:A:C
25325613	chr20:25325613:G:A
25325702	chr20:25325702:A:G
25325923	chr20:25325923:T:C
25326880	chr20:25326880:A:G
25326938	chr20:25326938:C:T
25327376	chr20:25327376:A:T
25328233	chr20:25328233:G:A
25328345	chr20:25328345:T:C
25328384	chr20:25328384:C:T
25328487	chr20:25328487:C:A
25328924	chr20:25328924:G:A
25328971	chr20:25328971:C:T
25329353	chr20:25329353:C:T
25329429	chr20:25329429:CTGTCCACCCCCCAGTTTTCAT:C
25329567	chr20:25329567:T:C
25329618	chr20:25329618:T:C
25330068	chr20:25330068:G:A
25330283	chr20:25330283:T:C
25330314	chr20:25330314:C:T
25330421	chr20:25330421:A:G
25330908	chr20:25330908:T:A
25331085	chr20:25331085:A:G
25331273	chr20:25331273:C:T
25331578	chr20:25331578:G:A
25331603	chr20:25331603:C:T
25331691	chr20:25331691:C:T
25331915	chr20:25331915:A:G
25332067	chr20:25332067:C:T
25332080	chr20:25332080:A:G
25332796	chr20:25332796:C:T
25333975	chr20:25333975:A:G
25334468	chr20:25334468:C:T
25334886	chr20:25334886:T:C
25334896	chr20:25334896:C:A
25335061	chr20:25335061:C:A
25335699	chr20:25335699:T:C
25336168	chr20:25336168:A:G
25336609	chr20:25336609:G:A
25336659	chr20:25336659:C:T
25336856	chr20:25336856:T:C
25337368	chr20:25337368:G:C
25338243	chr20:25338243:T:C
25338576	chr20:25338576:C:T
25338931	chr20:25338931:C:G
25339341	chr20:25339341:C:T
25340045	chr20:25340045:G:A
25340564	chr20:25340564:G:A
25340567	chr20:25340567:C:T
25341124	chr20:25341124:C:T
25341418	chr20:25341418:CTTTT:C
25341422	chr20:25341422:T:TAAAA
25342867	chr20:25342867:T:C
25343197	chr20:25343197:T:C
25343348	chr20:25343348:T:C
25343421	chr20:25343421:A:T
25343476	chr20:25343476:T:C
25343575	chr20:25343575:C:T
25343774	chr20:25343774:A:G
25343834	chr20:25343834:C:T
25344647	chr20:25344647:G:A
25344698	chr20:25344698:G:T
25344931	chr20:25344931:T:C
25345162	chr20:25345162:T:C
25345496	chr20:25345496:C:A
25346064	chr20:25346064:T:C
25346143	chr20:25346143:C:T
25346515	chr20:25346515:T:C
25346757	chr20:25346757:GC:G
25346841	chr20:25346841:T:C
25347650	chr20:25347650:A:T
25347710	chr20:25347710:T:C
25347719	chr20:25347719:C:G
25347790	chr20:25347790:T:C
25347907	chr20:25347907:A:G
25348192	chr20:25348192:A:G
25348564	chr20:25348564:T:A
25348673	chr20:25348673:A:G
25348685	chr20:25348685:T:C
25348825	chr20:25348825:G:A
25348858	chr20:25348858:G:A
25349016	chr20:25349016:G:A
25349123	chr20:25349123:T:A
25349279	chr20:25349279:G:A
25349664	chr20:25349664:G:A
25349684	chr20:25349684:C:T
25349948	chr20:25349948:T:C
25350016	chr20:25350016:T:C
25350038	chr20:25350038:T:A
25350806	chr20:25350806:C:T
25350894	chr20:25350894:A:G
25351080	chr20:25351080:A:T
25351499	chr20:25351499:T:C
25351939	chr20:25351939:C:T
25352249	chr20:25352249:C:T
25352270	chr20:25352270:A:G
25352391	chr20:25352391:C:T
25352635	chr20:25352635:C:T
25353072	chr20:25353072:G:A
25353305	chr20:25353305:T:A
25353561	chr20:25353561:A:G
25353685	chr20:25353685:C:G
25354219	chr20:25354219:C:T
25354654	chr20:25354654:C:G
25354834	chr20:25354834:G:A
25354938	chr20:25354938:T:C
25355027	chr20:25355027:G:A
25355051	chr20:25355051:A:G
25355613	chr20:25355613:C:G
25355809	chr20:25355809:A:G
25356578	chr20:25356578:T:C
25356838	chr20:25356838:G:A
25357565	chr20:25357565:C:T
25358191	chr20:25358191:T:C
25358219	chr20:25358219:G:A
25358624	chr20:25358624:A:G
25358688	chr20:25358688:A:G
25358867	chr20:25358867:A:T
25358877	chr20:25358877:C:T
25359310	chr20:25359310:G:C
25359471	chr20:25359471:T:C
25359534	chr20:25359534:A:G
25359657	chr20:25359657:T:C
25360141	chr20:25360141:G:A
25360150	chr20:25360150:A:G
25360201	chr20:25360201:T:C
25360536	chr20:25360536:G:A
25360681	chr20:25360681:A:G
25360842	chr20:25360842:G:C
25360988	chr20:25360988:A:G
25360997	chr20:25360997:T:C
25361064	chr20:25361064:G:A
25361198	chr20:25361198:G:A
25361381	chr20:25361381:TAA:T
25361798	chr20:25361798:A:G
25361821	chr20:25361821:G:A
25361884	chr20:25361884:G:A
25361887	chr20:25361887:G:A
25361923	chr20:25361923:C:A
25361924	chr20:25361924:C:A
25362008	chr20:25362008:C:T
25362117	chr20:25362117:A:C
25362297	chr20:25362297:G:A
25362313	chr20:25362313:A:G
25362883	chr20:25362883:G:A
25363453	chr20:25363453:G:A
25363496	chr20:25363496:C:T
25363595	chr20:25363595:G:A
25364523	chr20:25364523:G:A
25365125	chr20:25365125:T:C
25365803	chr20:25365803:A:C
25365988	chr20:25365988:T:C
25366042	chr20:25366042:C:T
25366061	chr20:25366061:C:A
25366585	chr20:25366585:T:C
25366654	chr20:25366654:G:A
25366927	chr20:25366927:T:G
25367507	chr20:25367507:C:T
25367641	chr20:25367641:T:G
25367702	chr20:25367702:CATA:C
25367905	chr20:25367905:G:A
25368076	chr20:25368076:T:C
25368533	chr20:25368533:G:A
25368711	chr20:25368711:C:T
25368714	chr20:25368714:G:A
25369194	chr20:25369194:C:T
25369232	chr20:25369232:A:G
25369277	chr20:25369277:G:A
25369337	chr20:25369337:T:A
25369568	chr20:25369568:T:C
25369587	chr20:25369587:A:G
25369689	chr20:25369689:G:A
25369858	chr20:25369858:T:C
25369862	chr20:25369862:A:G
25370041	chr20:25370041:C:T
25370301	chr20:25370301:C:G
25370308	chr20:25370308:T:C
25370435	chr20:25370435:G:A
25370815	chr20:25370815:T:C
25370955	chr20:25370955:G:A
25371186	chr20:25371186:G:A
25371503	chr20:25371503:G:A
25371952	chr20:25371952:G:A
25372532	chr20:25372532:C:T
25373246	chr20:25373246:G:A
25373313	chr20:25373313:G:A
25373433	chr20:25373433:G:A
25373484	chr20:25373484:T:C
25373542	chr20:25373542:G:A
25373787	chr20:25373787:G:A
25373792	chr20:25373792:C:T
25374069	chr20:25374069:A:G
25374327	chr20:25374327:T:C
25374654	chr20:25374654:C:T
25375363	chr20:25375363:C:A
25375503	chr20:25375503:C:T
25375694	chr20:25375694:T:TAACAAAGGACAC
25375695	chr20:25375695:TG:T
25375698	chr20:25375698:T:TAAAC
25375699	chr20:25375699:G:A
25375774	chr20:25375774:C:T
25376240	chr20:25376240:T:G
25376480	chr20:25376480:G:A
25376787	chr20:25376787:G:A
25376806	chr20:25376806:AATGG:A
25376964	chr20:25376964:C:A
25377539	chr20:25377539:G:A
25377991	chr20:25377991:C:T
25378407	chr20:25378407:T:C
25378593	chr20:25378593:G:T
25378785	chr20:25378785:C:T
25379122	chr20:25379122:A:C
25379140	chr20:25379140:T:C
25379195	chr20:25379195:A:C
25380039	chr20:25380039:T:C
25380357	chr20:25380357:A:G
25380580	chr20:25380580:T:C
25381065	chr20:25381065:A:G
25381918	chr20:25381918:A:G
25382421	chr20:25382421:G:A
25382606	chr20:25382606:C:T
25382773	chr20:25382773:A:G
25382790	chr20:25382790:C:T
25382955	chr20:25382955:A:G
25382995	chr20:25382995:TC:T
25382999	chr20:25382999:GGCCCA:G
25383005	chr20:25383005:G:T
25383227	chr20:25383227:G:A
25383304	chr20:25383304:G:C
25383497	chr20:25383497:C:T
25383549	chr20:25383549:G:A
25384095	chr20:25384095:T:G
25384396	chr20:25384396:C:T
25385788	chr20:25385788:T:C
25385838	chr20:25385838:C:T
25386096	chr20:25386096:G:A
25386617	chr20:25386617:C:T
25386623	chr20:25386623:A:G
25387376	chr20:25387376:C:A
25387688	chr20:25387688:C:G
25387737	chr20:25387737:A:G
25387904	chr20:25387904:G:A
25388149	chr20:25388149:TGAA:T
25388178	chr20:25388178:A:C
25388762	chr20:25388762:GT:G
25389036	chr20:25389036:C:T
25389176	chr20:25389176:A:G
25389184	chr20:25389184:T:TA
25389282	chr20:25389282:T:C
25389701	chr20:25389701:G:T
25390751	chr20:25390751:C:T
25390797	chr20:25390797:G:A
25390923	chr20:25390923:C:T
25391770	chr20:25391770:C:T
25392020	chr20:25392020:G:A
25392254	chr20:25392254:G:A
25392478	chr20:25392478:C:G
25392798	chr20:25392798:G:A
25393537	chr20:25393537:ATCTT:A
25393563	chr20:25393563:C:A
25393587	chr20:25393587:G:T
25393599	chr20:25393599:G:A
25394038	chr20:25394038:A:G
25394246	chr20:25394246:G:A
25394513	chr20:25394513:TGA:T
25395127	chr20:25395127:A:T
25395284	chr20:25395284:A:G
25395482	chr20:25395482:G:T
25395868	chr20:25395868:T:C
25395993	chr20:25395993:A:G
25396019	chr20:25396019:C:T
25396027	chr20:25396027:C:T
25396332	chr20:25396332:T:C
25396353	chr20:25396353:A:G
25396423	chr20:25396423:T:G
25396705	chr20:25396705:C:T
25396706	chr20:25396706:G:A
25396807	chr20:25396807:A:C
25397052	chr20:25397052:A:T
25397151	chr20:25397151:T:C
25397536	chr20:25397536:A:G
25397682	chr20:25397682:A:G
25398124	chr20:25398124:C:T
25398166	chr20:25398166:C:T
25398368	chr20:25398368:T:C
25398433	chr20:25398433:C:T
25398824	chr20:25398824:C:G
25398890	chr20:25398890:C:T
25399260	chr20:25399260:C:G
25399694	chr20:25399694:A:C
25399957	chr20:25399957:G:A
25400887	chr20:25400887:C:T
25401527	chr20:25401527:T:C
25401541	chr20:25401541:C:T
25401632	chr20:25401632:C:T
25401854	chr20:25401854:G:A
25402532	chr20:25402532:A:G
25402651	chr20:25402651:A:G
25402915	chr20:25402915:C:T
25404337	chr20:25404337:G:A
25404416	chr20:25404416:T:C
25404844	chr20:25404844:G:A
25404876	chr20:25404876:A:G
25405253	chr20:25405253:T:A
25405353	chr20:25405353:G:A
25405474	chr20:25405474:T:C
25405543	chr20:25405543:G:A
25405829	chr20:25405829:G:T
25405873	chr20:25405873:G:A
25406196	chr20:25406196:C:T
25406271	chr20:25406271:C:G
25406606	chr20:25406606:G:A
25406654	chr20:25406654:C:T
25406829	chr20:25406829:A:G
25406885	chr20:25406885:A:G
25406938	chr20:25406938:T:G
25407550	chr20:25407550:G:C
25407795	chr20:25407795:GGCC:G
25407800	chr20:25407800:C:CTT
25408081	chr20:25408081:G:A
25408694	chr20:25408694:A:G
25408931	chr20:25408931:CAG:C
25409177	chr20:25409177:A:T
25409281	chr20:25409281:G:A
25409736	chr20:25409736:T:A
25410657	chr20:25410657:G:C
25410966	chr20:25410966:T:A
25411037	chr20:25411037:G:GGA
25411257	chr20:25411257:A:G
25411261	chr20:25411261:T:A
25411333	chr20:25411333:C:T
25411491	chr20:25411491:C:G
25411748	chr20:25411748:A:G
25411893	chr20:25411893:A:G
25412282	chr20:25412282:A:G
25412338	chr20:25412338:G:A
25412398	chr20:25412398:AC:A
25412400	chr20:25412400:A:T
25412650	chr20:25412650:A:G
25412778	chr20:25412778:A:G
25413245	chr20:25413245:C:T
25413362	chr20:25413362:A:G
25413363	chr20:25413363:T:C
25413818	chr20:25413818:A:G
25414005	chr20:25414005:C:T
25414021	chr20:25414021:C:G
25414561	chr20:25414561:G:A
25414939	chr20:25414939:A:G
25414941	chr20:25414941:A:G
25415083	chr20:25415083:C:G
25415229	chr20:25415229:G:A
25415242	chr20:25415242:G:A
25415316	chr20:25415316:G:C
25415402	chr20:25415402:C:T
25416102	chr20:25416102:T:A
25416335	chr20:25416335:G:C
25416521	chr20:25416521:A:T
25416749	chr20:25416749:T:A
25417593	chr20:25417593:T:C
25417794	chr20:25417794:T:C
25417973	chr20:25417973:T:C
25418020	chr20:25418020:G:A
25418154	chr20:25418154:G:A
25418240	chr20:25418240:G:C
25419350	chr20:25419350:A:AC
25419371	chr20:25419371:T:A
25419518	chr20:25419518:C:T
25419535	chr20:25419535:G:A
25419601	chr20:25419601:A:G
25419604	chr20:25419604:T:C
25419851	chr20:25419851:A:G
25420237	chr20:25420237:G:A
25420367	chr20:25420367:G:C
25420567	chr20:25420567:A:G
25420835	chr20:25420835:C:T
25421126	chr20:25421126:T:A
25421191	chr20:25421191:A:G
25421226	chr20:25421226:A:C
25421735	chr20:25421735:C:T
25421771	chr20:25421771:A:C
25421882	chr20:25421882:G:A
25422142	chr20:25422142:A:G
25422516	chr20:25422516:T:C
25422662	chr20:25422662:A:G
25422814	chr20:25422814:T:C
25423257	chr20:25423257:G:T
25423905	chr20:25423905:T:C
25423910	chr20:25423910:G:A
25424450	chr20:25424450:T:A
25424482	chr20:25424482:A:G
25424585	chr20:25424585:T:G
25424589	chr20:25424589:C:G
25424833	chr20:25424833:C:T
25425142	chr20:25425142:G:A
25425730	chr20:25425730:G:C
25426126	chr20:25426126:CTTTT:C
25426602	chr20:25426602:C:T
25426611	chr20:25426611:C:T
25426912	chr20:25426912:C:T
25426949	chr20:25426949:C:T
25427958	chr20:25427958:G:C
25428007	chr20:25428007:G:A
25428162	chr20:25428162:C:T
25428163	chr20:25428163:G:A
25428234	chr20:25428234:C:T
25428365	chr20:25428365:C:G
25428506	chr20:25428506:C:G
25428557	chr20:25428557:C:T
25428587	chr20:25428587:G:A
25428651	chr20:25428651:A:G
25428699	chr20:25428699:C:T
25429232	chr20:25429232:C:T
25429391	chr20:25429391:G:T
25429392	chr20:25429392:G:T
25429584	chr20:25429584:AACT:A
25429631	chr20:25429631:T:C
25429684	chr20:25429684:C:T
25430450	chr20:25430450:A:T
25431056	chr20:25431056:A:T
25431081	chr20:25431081:C:T
25431115	chr20:25431115:A:G
25431180	chr20:25431180:T:C
25431499	chr20:25431499:C:T
25431607	chr20:25431607:G:T
25431666	chr20:25431666:G:T
25431904	chr20:25431904:A:G
25432036	chr20:25432036:C:A
25432389	chr20:25432389:G:A
25433268	chr20:25433268:T:G
25433618	chr20:25433618:C:T
25433752	chr20:25433752:A:C
25433783	chr20:25433783:C:T
25433903	chr20:25433903:T:G
25434419	chr20:25434419:G:A
25434596	chr20:25434596:A:G
25434620	chr20:25434620:C:T
25435378	chr20:25435378:A:G
25435623	chr20:25435623:T:C
25436137	chr20:25436137:A:G
25436306	chr20:25436306:T:C
25436400	chr20:25436400:T:A
25437418	chr20:25437418:CAG:C
25437549	chr20:25437549:TG:T
25437846	chr20:25437846:C:T
25438045	chr20:25438045:T:G
25438313	chr20:25438313:C:T
25438373	chr20:25438373:A:T
25438728	chr20:25438728:C:T
25439441	chr20:25439441:A:G
25439751	chr20:25439751:C:G
25440094	chr20:25440094:T:C
25440152	chr20:25440152:C:T
25440575	chr20:25440575:C:T
25440862	chr20:25440862:CAG:C
25441012	chr20:25441012:C:T
25441044	chr20:25441044:A:G
25441351	chr20:25441351:T:C
25441430	chr20:25441430:A:AG
25441847	chr20:25441847:A:C
25441897	chr20:25441897:A:C
25442036	chr20:25442036:A:T
25442521	chr20:25442521:A:G
25442615	chr20:25442615:T:A
25442666	chr20:25442666:G:A
25442902	chr20:25442902:G:A
25443149	chr20:25443149:G:C
25443185	chr20:25443185:T:C
25443424	chr20:25443424:C:T
25444077	chr20:25444077:T:A
25444442	chr20:25444442:A:G
25444916	chr20:25444916:G:C
25445172	chr20:25445172:A:G
25445307	chr20:25445307:G:A
25445332	chr20:25445332:C:T
25445537	chr20:25445537:C:T
25445538	chr20:25445538:G:A
25445598	chr20:25445598:C:T
25445671	chr20:25445671:C:T
25445771	chr20:25445771:C:T
25446057	chr20:25446057:CA:C
25446332	chr20:25446332:G:A
25446445	chr20:25446445:G:T
25446977	chr20:25446977:A:G
25447106	chr20:25447106:C:T
25447326	chr20:25447326:G:A
25447625	chr20:25447625:T:C
25447641	chr20:25447641:T:C
25447675	chr20:25447675:G:A
25447999	chr20:25447999:T:C
25448150	chr20:25448150:T:C
25448316	chr20:25448316:A:G
25448454	chr20:25448454:G:A
25448709	chr20:25448709:G:T
25448807	chr20:25448807:G:T
25449880	chr20:25449880:C:T
25449998	chr20:25449998:C:T
25450001	chr20:25450001:T:C
25450044	chr20:25450044:G:A
25450109	chr20:25450109:A:G
25450207	chr20:25450207:AAG:A
25450649	chr20:25450649:G:A
25451534	chr20:25451534:G:T
25451538	chr20:25451538:ATTAT:A
25451734	chr20:25451734:G:A
25451786	chr20:25451786:A:G
25451812	chr20:25451812:G:A
25452900	chr20:25452900:T:C
25453378	chr20:25453378:C:T
25453423	chr20:25453423:C:T
25453715	chr20:25453715:A:G
25454031	chr20:25454031:A:G
25454223	chr20:25454223:C:T
25454431	chr20:25454431:C:T
25454708	chr20:25454708:C:T
25454752	chr20:25454752:A:G
25455088	chr20:25455088:C:T
25455298	chr20:25455298:G:C
25455665	chr20:25455665:T:C
25455736	chr20:25455736:C:T
25455830	chr20:25455830:C:T
25455997	chr20:25455997:G:A
25456191	chr20:25456191:C:T
25456599	chr20:25456599:A:T
25456691	chr20:25456691:G:A
25456702	chr20:25456702:G:A
25456862	chr20:25456862:G:A
25457021	chr20:25457021:G:T
25457594	chr20:25457594:CT:C
25457951	chr20:25457951:G:A
25457972	chr20:25457972:T:C
25458232	chr20:25458232:T:C
25458316	chr20:25458316:G:A
25458400	chr20:25458400:G:A
25458753	chr20:25458753:T:C
25459402	chr20:25459402:C:T
25459568	chr20:25459568:G:A
25459633	chr20:25459633:G:A
25459734	chr20:25459734:A:G
25459760	chr20:25459760:G:A
25459842	chr20:25459842:C:T
25459957	chr20:25459957:G:A
25460012	chr20:25460012:G:A
25460102	chr20:25460102:C:T
25460797	chr20:25460797:C:T
25461090	chr20:25461090:G:A
25461413	chr20:25461413:G:A
25461461	chr20:25461461:G:A
25461752	chr20:25461752:T:A
25462079	chr20:25462079:G:A
25462247	chr20:25462247:A:G
25462355	chr20:25462355:T:TGGTG
25462356	chr20:25462356:C:G
25462361	chr20:25462361:C:G
25462874	chr20:25462874:C:T
25463449	chr20:25463449:C:T
25463519	chr20:25463519:G:A
25463982	chr20:25463982:T:C
25464590	chr20:25464590:C:T
25464810	chr20:25464810:G:C
25464955	chr20:25464955:T:C
25465111	chr20:25465111:C:T
25465407	chr20:25465407:G:A
25465516	chr20:25465516:A:C
25465586	chr20:25465586:C:T
25466316	chr20:25466316:C:T
25466525	chr20:25466525:T:C
25466528	chr20:25466528:A:G
25466754	chr20:25466754:C:T
25466759	chr20:25466759:C:T
25466980	chr20:25466980:C:T
25467075	chr20:25467075:G:A
25467155	chr20:25467155:C:T
25467224	chr20:25467224:G:A
25467232	chr20:25467232:T:C
25467260	chr20:25467260:A:G
25467295	chr20:25467295:A:G
25467384	chr20:25467384:G:A
25467517	chr20:25467517:C:T
25467640	chr20:25467640:C:T
25467740	chr20:25467740:G:GT
25468212	chr20:25468212:GT:G
25469460	chr20:25469460:T:G
25469678	chr20:25469678:C:T
25470218	chr20:25470218:C:T
25470528	chr20:25470528:G:GAT
25470544	chr20:25470544:C:T
25471153	chr20:25471153:G:A
25471514	chr20:25471514:T:C
25471668	chr20:25471668:G:A
25471910	chr20:25471910:C:T
25472004	chr20:25472004:T:C
25472542	chr20:25472542:T:C
25472676	chr20:25472676:G:A
25472908	chr20:25472908:G:C
25473849	chr20:25473849:C:T
25474385	chr20:25474385:G:A
25474604	chr20:25474604:C:T
25474718	chr20:25474718:G:A
25474975	chr20:25474975:G:T
25474984	chr20:25474984:C:T
25475594	chr20:25475594:G:A
25475629	chr20:25475629:TG:T
25475631	chr20:25475631:TGAG:T
25475682	chr20:25475682:A:G
25476062	chr20:25476062:C:T
25476252	chr20:25476252:A:G
25476374	chr20:25476374:C:T
25476386	chr20:25476386:T:C
25476999	chr20:25476999:C:T
25477135	chr20:25477135:C:A
25477460	chr20:25477460:A:G
25477469	chr20:25477469:T:G
25477627	chr20:25477627:T:C
25477661	chr20:25477661:T:C
25477684	chr20:25477684:T:C
25478967	chr20:25478967:C:T
25479128	chr20:25479128:T:G
25479283	chr20:25479283:G:A
25479884	chr20:25479884:G:A
25480089	chr20:25480089:C:T
25480170	chr20:25480170:C:T
25480225	chr20:25480225:G:A
25480450	chr20:25480450:A:G
25480539	chr20:25480539:G:A
25480621	chr20:25480621:C:T
25480845	chr20:25480845:G:A
25481828	chr20:25481828:A:G
25481836	chr20:25481836:C:A
25482200	chr20:25482200:G:A
25482512	chr20:25482512:T:A
25482571	chr20:25482571:G:A
25482746	chr20:25482746:G:A
25482810	chr20:25482810:G:A
25483249	chr20:25483249:G:A
25483478	chr20:25483478:G:A
25483886	chr20:25483886:C:T
25484612	chr20:25484612:G:A
25484953	chr20:25484953:C:T
25485030	chr20:25485030:GA:G
25486449	chr20:25486449:G:A
25486458	chr20:25486458:T:C
25486628	chr20:25486628:T:TC
25487003	chr20:25487003:C:T
25487495	chr20:25487495:C:G
25489208	chr20:25489208:A:G
25489420	chr20:25489420:T:C
25489434	chr20:25489434:G:A
25490188	chr20:25490188:A:C
25490356	chr20:25490356:C:T
25490469	chr20:25490469:A:G
25490933	chr20:25490933:C:A
25491808	chr20:25491808:G:A
25492287	chr20:25492287:T:C
25492547	chr20:25492547:G:C
25492835	chr20:25492835:G:C
25493127	chr20:25493127:G:T
25493690	chr20:25493690:A:T
25493774	chr20:25493774:C:T
25493976	chr20:25493976:C:T
25494127	chr20:25494127:C:T
25494343	chr20:25494343:CAT:C
25494364	chr20:25494364:C:G
25494401	chr20:25494401:G:A
25494776	chr20:25494776:T:C
25494790	chr20:25494790:G:A
25494832	chr20:25494832:G:A
25494914	chr20:25494914:G:A
25495418	chr20:25495418:A:G
25495752	chr20:25495752:C:T
25496226	chr20:25496226:G:A
25496633	chr20:25496633:AAGAATCCACCACCTGGGCCC:A
25497233	chr20:25497233:C:T
25497234	chr20:25497234:G:A
25497247	chr20:25497247:C:T
25497730	chr20:25497730:C:T
25497849	chr20:25497849:C:T
25498034	chr20:25498034:G:A
25498609	chr20:25498609:A:G
25499057	chr20:25499057:T:G
25499064	chr20:25499064:G:A
25499418	chr20:25499418:A:G
25499498	chr20:25499498:G:A
25499607	chr20:25499607:T:C
25500481	chr20:25500481:A:G
25500623	chr20:25500623:G:A
25500741	chr20:25500741:T:C
25500826	chr20:25500826:AC:A
25500986	chr20:25500986:T:C
25501469	chr20:25501469:G:A
25502143	chr20:25502143:G:A
25502980	chr20:25502980:A:G
25503809	chr20:25503809:T:C
25504703	chr20:25504703:C:T
25505023	chr20:25505023:G:C
25505397	chr20:25505397:C:T
25506132	chr20:25506132:G:C
25506887	chr20:25506887:C:T
25507223	chr20:25507223:T:A
25508248	chr20:25508248:C:T
25508573	chr20:25508573:C:T
25508775	chr20:25508775:C:T
25509056	chr20:25509056:G:C
25509418	chr20:25509418:C:T
25509477	chr20:25509477:G:A
25509710	chr20:25509710:G:T
25510100	chr20:25510100:G:A
25510286	chr20:25510286:C:T
25510455	chr20:25510455:C:G
25510478	chr20:25510478:G:A
25510693	chr20:25510693:A:G
25510924	chr20:25510924:T:G
25511100	chr20:25511100:T:G
25511211	chr20:25511211:C:T
25511554	chr20:25511554:C:T
25511679	chr20:25511679:A:C
25511759	chr20:25511759:G:A
25512704	chr20:25512704:C:T
25513104	chr20:25513104:C:T
25513422	chr20:25513422:T:C
25514151	chr20:25514151:T:G
25514241	chr20:25514241:A:G
25514599	chr20:25514599:A:G
25515046	chr20:25515046:T:A
25515572	chr20:25515572:G:A
25515747	chr20:25515747:TA:T
25515920	chr20:25515920:G:A
25515968	chr20:25515968:G:A
25516009	chr20:25516009:C:T
25516361	chr20:25516361:A:T
25516871	chr20:25516871:A:C
25516902	chr20:25516902:G:A
25517794	chr20:25517794:C:A
25518165	chr20:25518165:C:T
25518626	chr20:25518626:A:G
25518792	chr20:25518792:T:G
25519533	chr20:25519533:G:T
25519852	chr20:25519852:T:C
25519869	chr20:25519869:C:T
25520285	chr20:25520285:T:C
25520678	chr20:25520678:A:G
25520706	chr20:25520706:A:G
25521172	chr20:25521172:A:G
25521522	chr20:25521522:T:C
25521689	chr20:25521689:C:T
25522187	chr20:25522187:C:A
25522190	chr20:25522190:G:A
25523631	chr20:25523631:T:C
25523856	chr20:25523856:A:G
25523918	chr20:25523918:T:C
25524011	chr20:25524011:C:T
25524310	chr20:25524310:G:A
25524342	chr20:25524342:G:A
25525262	chr20:25525262:A:T
25525392	chr20:25525392:T:C
25525431	chr20:25525431:T:C
25525820	chr20:25525820:G:A
25525824	chr20:25525824:T:C
25525946	chr20:25525946:T:C
25526072	chr20:25526072:C:T
25526125	chr20:25526125:C:T
25526248	chr20:25526248:T:C
25526772	chr20:25526772:C:T
25526855	chr20:25526855:T:G
25526859	chr20:25526859:T:C
25526930	chr20:25526930:A:C
25527346	chr20:25527346:G:A
25527369	chr20:25527369:G:A
25527981	chr20:25527981:C:T
25528552	chr20:25528552:A:G
25528936	chr20:25528936:A:G
25528996	chr20:25528996:G:A
25529002	chr20:25529002:T:C
25529030	chr20:25529030:T:C
25529231	chr20:25529231:C:T
25529504	chr20:25529504:TCAGA:T
25529542	chr20:25529542:C:T
25529611	chr20:25529611:AAAC:A
25530042	chr20:25530042:C:G
25530139	chr20:25530139:T:C
25530722	chr20:25530722:T:G
25530744	chr20:25530744:T:C
25530981	chr20:25530981:C:T
25531040	chr20:25531040:C:T
25531341	chr20:25531341:G:A
25531594	chr20:25531594:C:T
25531783	chr20:25531783:C:T
25531791	chr20:25531791:A:G
25531985	chr20:25531985:C:G
25531995	chr20:25531995:T:C
25532384	chr20:25532384:G:A
25532410	chr20:25532410:C:T
25532587	chr20:25532587:C:T
25532900	chr20:25532900:C:T
25533018	chr20:25533018:G:A
25533112	chr20:25533112:C:T
25533136	chr20:25533136:C:T
25533219	chr20:25533219:C:T
25533389	chr20:25533389:T:C
25533631	chr20:25533631:T:G
25533673	chr20:25533673:C:T
25534425	chr20:25534425:A:G
25534630	chr20:25534630:T:C
25534673	chr20:25534673:G:A
25534769	chr20:25534769:A:G
25535558	chr20:25535558:G:T
25535888	chr20:25535888:G:T
25536052	chr20:25536052:A:G
25536158	chr20:25536158:A:G
25536311	chr20:25536311:C:G
25536413	chr20:25536413:T:C
25536551	chr20:25536551:A:G
25536645	chr20:25536645:G:T
25536789	chr20:25536789:T:G
25537351	chr20:25537351:G:A
25537522	chr20:25537522:A:T
25537605	chr20:25537605:G:A
25537606	chr20:25537606:C:T
25537801	chr20:25537801:G:A
25537937	chr20:25537937:C:T
25537948	chr20:25537948:G:C
25538452	chr20:25538452:T:C
25538527	chr20:25538527:C:G
25538606	chr20:25538606:C:A
25540055	chr20:25540055:T:A
25540303	chr20:25540303:G:C
25540438	chr20:25540438:G:A
25540619	chr20:25540619:A:G
25540710	chr20:25540710:A:T
25540975	chr20:25540975:T:C
25541107	chr20:25541107:T:C
25542106	chr20:25542106:G:A
25542170	chr20:25542170:T:G
25542323	chr20:25542323:C:T
25543000	chr20:25543000:A:G
25543043	chr20:25543043:A:AG
25543221	chr20:25543221:T:C
25543861	chr20:25543861:G:A
25544258	chr20:25544258:C:T
25544346	chr20:25544346:G:C
25544582	chr20:25544582:A:AT
25545282	chr20:25545282:T:C
25545763	chr20:25545763:A:G
25546032	chr20:25546032:A:G
25546416	chr20:25546416:T:C
25546433	chr20:25546433:C:G
25546852	chr20:25546852:G:GA
25546915	chr20:25546915:G:A
25546940	chr20:25546940:A:G
25546985	chr20:25546985:C:A
25547179	chr20:25547179:A:AT
25547348	chr20:25547348:G:A
25547478	chr20:25547478:A:G
25547866	chr20:25547866:G:A
25547880	chr20:25547880:G:A
25548110	chr20:25548110:T:C
25548172	chr20:25548172:G:A
25548503	chr20:25548503:G:A
25548673	chr20:25548673:G:A
25549414	chr20:25549414:G:A
25549475	chr20:25549475:CTG:C
25549717	chr20:25549717:C:A
25549763	chr20:25549763:A:G
25549983	chr20:25549983:A:C
25550145	chr20:25550145:C:G
25550202	chr20:25550202:G:A
25550584	chr20:25550584:A:G
25550879	chr20:25550879:C:T
25550992	chr20:25550992:TG:T
25551175	chr20:25551175:CAT:C
25551366	chr20:25551366:G:A
25551831	chr20:25551831:G:A
25552856	chr20:25552856:C:G
25553237	chr20:25553237:G:A
25553880	chr20:25553880:A:T
25554182	chr20:25554182:A:G
25554248	chr20:25554248:T:TG
25554642	chr20:25554642:A:C
25554648	chr20:25554648:A:C
25555702	chr20:25555702:A:G
25555791	chr20:25555791:C:T
25555832	chr20:25555832:G:A
25555955	chr20:25555955:G:A
25556305	chr20:25556305:T:C
25556454	chr20:25556454:T:C
25556458	chr20:25556458:T:C
25556638	chr20:25556638:TA:T
25557191	chr20:25557191:T:A
25557517	chr20:25557517:C:T
25557662	chr20:25557662:A:G
25558107	chr20:25558107:C:T
25558351	chr20:25558351:AC:A
25558850	chr20:25558850:G:A
25558900	chr20:25558900:T:A
25559001	chr20:25559001:G:T
25559302	chr20:25559302:G:A
25559413	chr20:25559413:G:A
25559780	chr20:25559780:C:T
25559921	chr20:25559921:C:T
25559951	chr20:25559951:G:A
25560379	chr20:25560379:G:A
25560397	chr20:25560397:C:T
25561403	chr20:25561403:T:C
25561427	chr20:25561427:G:A
25561429	chr20:25561429:G:C
25561642	chr20:25561642:A:G
25561702	chr20:25561702:A:G
25562615	chr20:25562615:TC:T
25562772	chr20:25562772:A:T
25563000	chr20:25563000:A:T
25563378	chr20:25563378:A:G
25563479	chr20:25563479:A:G
25563583	chr20:25563583:CA:C
25563721	chr20:25563721:C:T
25563857	chr20:25563857:G:T
25563945	chr20:25563945:G:A
25564608	chr20:25564608:G:A
25564613	chr20:25564613:C:T
25565147	chr20:25565147:G:A
25565667	chr20:25565667:T:G
25565879	chr20:25565879:A:G
25566011	chr20:25566011:C:T
25566111	chr20:25566111:T:C
25566531	chr20:25566531:G:A
25566787	chr20:25566787:C:T
25566840	chr20:25566840:G:A
25567129	chr20:25567129:C:G
25567131	chr20:25567131:A:G
25567561	chr20:25567561:C:G
25567839	chr20:25567839:C:T
25568006	chr20:25568006:C:T
25568463	chr20:25568463:T:C
25569184	chr20:25569184:C:T
25569311	chr20:25569311:C:A
25569653	chr20:25569653:C:T
25569738	chr20:25569738:A:G
25569983	chr20:25569983:A:G
25570985	chr20:25570985:G:A
25571251	chr20:25571251:A:G
25572049	chr20:25572049:C:T
25572362	chr20:25572362:T:C
25573171	chr20:25573171:C:T
25573172	chr20:25573172:C:A
25573518	chr20:25573518:C:T
25573613	chr20:25573613:T:C
25574075	chr20:25574075:G:A
25574150	chr20:25574150:TC:T
25574215	chr20:25574215:C:T
25574689	chr20:25574689:C:T
25575189	chr20:25575189:C:T
25575426	chr20:25575426:A:G
25575695	chr20:25575695:G:A
25575767	chr20:25575767:A:C
25575775	chr20:25575775:A:C
25576165	chr20:25576165:T:C
25576512	chr20:25576512:T:G
25576658	chr20:25576658:C:A
25577197	chr20:25577197:G:A
25577459	chr20:25577459:G:A
25577662	chr20:25577662:C:T
25577701	chr20:25577701:A:G
25577788	chr20:25577788:T:C
25577800	chr20:25577800:CAG:C
25577854	chr20:25577854:T:C
25577989	chr20:25577989:C:T
25578054	chr20:25578054:A:C
25578108	chr20:25578108:A:G
25578256	chr20:25578256:C:T
25579573	chr20:25579573:C:T
25579785	chr20:25579785:A:C
25579808	chr20:25579808:C:T
25580037	chr20:25580037:TAAG:T
25580149	chr20:25580149:G:A
25580525	chr20:25580525:C:A
25581009	chr20:25581009:C:T
25581092	chr20:25581092:T:G
25581429	chr20:25581429:G:A
25581864	chr20:25581864:C:T
25581866	chr20:25581866:C:T
25581875	chr20:25581875:GA:G
25582039	chr20:25582039:C:T
25582122	chr20:25582122:G:A
25582209	chr20:25582209:C:T
25583198	chr20:25583198:C:T
25583359	chr20:25583359:A:T
25583362	chr20:25583362:T:C
25583632	chr20:25583632:C:T
25583774	chr20:25583774:C:A
25584416	chr20:25584416:C:T
25584603	chr20:25584603:C:T
25584758	chr20:25584758:G:A
25584916	chr20:25584916:C:T
25585034	chr20:25585034:CG:C
25585094	chr20:25585094:C:T
25585422	chr20:25585422:T:C
25585519	chr20:25585519:G:A
25585570	chr20:25585570:G:A
25585673	chr20:25585673:G:T
25585849	chr20:25585849:A:G
25586138	chr20:25586138:T:G
25586273	chr20:25586273:T:C
25586425	chr20:25586425:C:G
25586684	chr20:25586684:G:C
25586734	chr20:25586734:C:T
25586800	chr20:25586800:G:A
25586868	chr20:25586868:C:T
25587011	chr20:25587011:AG:A
25587186	chr20:25587186:G:A
25588738	chr20:25588738:CCT:C
25589012	chr20:25589012:C:T
25589426	chr20:25589426:G:A
25589582	chr20:25589582:A:G
25590328	chr20:25590328:T:A
25590383	chr20:25590383:A:G
25590612	chr20:25590612:CTCT:C
25591104	chr20:25591104:C:T
25592787	chr20:25592787:G:A
25592897	chr20:25592897:G:A
25593186	chr20:25593186:T:C
25593246	chr20:25593246:C:T
25593707	chr20:25593707:G:A
25594092	chr20:25594092:C:T
25595616	chr20:25595616:C:T
25595617	chr20:25595617:G:A
25595845	chr20:25595845:C:A
25596121	chr20:25596121:ATAACATTTG:A
25596147	chr20:25596147:G:A
25596347	chr20:25596347:G:A
25596729	chr20:25596729:G:A
25597003	chr20:25597003:A:G
25597771	chr20:25597771:G:A
25598698	chr20:25598698:C:T
25599242	chr20:25599242:G:T
25599282	chr20:25599282:T:C
25599602	chr20:25599602:T:C
25599857	chr20:25599857:G:C
25599962	chr20:25599962:A:G
25600323	chr20:25600323:A:G
25600447	chr20:25600447:C:T
25600788	chr20:25600788:G:A
25600888	chr20:25600888:T:C
25601225	chr20:25601225:G:C
25601336	chr20:25601336:C:T
25603100	chr20:25603100:A:G
25603127	chr20:25603127:G:T
25603500	chr20:25603500:A:T
25603605	chr20:25603605:C:G
25603690	chr20:25603690:T:C
25603906	chr20:25603906:A:G
25604116	chr20:25604116:C:T
25604579	chr20:25604579:C:T
25604739	chr20:25604739:G:T
25604740	chr20:25604740:C:T
25604843	chr20:25604843:G:A
25605228	chr20:25605228:A:T
25605275	chr20:25605275:A:C
25605375	chr20:25605375:A:C
25605537	chr20:25605537:T:C
25605571	chr20:25605571:G:A
25605816	chr20:25605816:G:A
25605831	chr20:25605831:A:G
25605848	chr20:25605848:C:T
25606103	chr20:25606103:T:A
25606330	chr20:25606330:C:T
25607306	chr20:25607306:G:A
25607771	chr20:25607771:T:C
25608483	chr20:25608483:T:C
25608571	chr20:25608571:G:T
25608591	chr20:25608591:C:T
25608643	chr20:25608643:C:T
25608889	chr20:25608889:G:A
25609605	chr20:25609605:G:A
25609651	chr20:25609651:G:A
25609756	chr20:25609756:G:C
25610108	chr20:25610108:A:G
25610824	chr20:25610824:T:A
25610832	chr20:25610832:T:A
25610874	chr20:25610874:T:A
25611015	chr20:25611015:G:A
25611050	chr20:25611050:C:T
25611225	chr20:25611225:TA:T
25611232	chr20:25611232:A:T
25611573	chr20:25611573:T:C
25613052	chr20:25613052:C:T
25613384	chr20:25613384:C:A
25613452	chr20:25613452:G:A
25613463	chr20:25613463:G:T
25614147	chr20:25614147:A:T
25614212	chr20:25614212:T:C
25614409	chr20:25614409:T:G
25614487	chr20:25614487:G:A
25614720	chr20:25614720:G:A
25614841	chr20:25614841:T:C
25615193	chr20:25615193:C:T
25615232	chr20:25615232:G:A
25615341	chr20:25615341:A:T
25615522	chr20:25615522:A:T
25615845	chr20:25615845:T:C
25615883	chr20:25615883:C:T
25616600	chr20:25616600:C:G
25618049	chr20:25618049:G:A
25618791	chr20:25618791:C:T
25618924	chr20:25618924:C:T
25619019	chr20:25619019:A:G
25619348	chr20:25619348:T:C
25619939	chr20:25619939:A:G
25619965	chr20:25619965:G:A
25620199	chr20:25620199:T:A
25620373	chr20:25620373:T:C
25620410	chr20:25620410:A:T
25620528	chr20:25620528:A:C
25620732	chr20:25620732:C:T
25620824	chr20:25620824:T:C
25620834	chr20:25620834:T:C
25621020	chr20:25621020:C:T
25621023	chr20:25621023:C:T
25621416	chr20:25621416:G:T
25621692	chr20:25621692:C:G
25621713	chr20:25621713:C:T
25621846	chr20:25621846:C:A
25621962	chr20:25621962:CAT:C
25622836	chr20:25622836:C:T
25624019	chr20:25624019:A:C
25624392	chr20:25624392:T:C
25624582	chr20:25624582:A:G
25624869	chr20:25624869:C:T
25624891	chr20:25624891:A:G
25624914	chr20:25624914:C:T
25625446	chr20:25625446:C:T
25625545	chr20:25625545:C:T
25625733	chr20:25625733:A:G
25626175	chr20:25626175:C:A
25626435	chr20:25626435:A:G
25626839	chr20:25626839:A:G
25626850	chr20:25626850:G:A
25626898	chr20:25626898:C:T
25627006	chr20:25627006:G:A
25627446	chr20:25627446:G:A
25627597	chr20:25627597:C:G
25627765	chr20:25627765:T:C
25627768	chr20:25627768:A:T
25627917	chr20:25627917:A:G
25629197	chr20:25629197:C:A
25629821	chr20:25629821:A:G
25629997	chr20:25629997:G:A
25630070	chr20:25630070:T:G
25630362	chr20:25630362:C:G
25630431	chr20:25630431:C:T
25630432	chr20:25630432:G:A
25630449	chr20:25630449:T:G
25631138	chr20:25631138:C:T
25631417	chr20:25631417:A:C
25631476	chr20:25631476:T:A
25631517	chr20:25631517:T:C
25632131	chr20:25632131:GT:G
25632278	chr20:25632278:C:T
25632705	chr20:25632705:A:T
25632980	chr20:25632980:C:T
25633965	chr20:25633965:C:A
25634036	chr20:25634036:TC:T
25634216	chr20:25634216:T:G
25634564	chr20:25634564:G:A
25634566	chr20:25634566:T:C
25635059	chr20:25635059:G:A
25635282	chr20:25635282:A:T
25635377	chr20:25635377:T:C
25635700	chr20:25635700:G:A
25635746	chr20:25635746:C:T
25636040	chr20:25636040:T:G
25636098	chr20:25636098:C:T
25636163	chr20:25636163:T:C
25636291	chr20:25636291:G:A
25636389	chr20:25636389:G:A
25636868	chr20:25636868:G:C
25637178	chr20:25637178:T:G
25637428	chr20:25637428:T:G
25637724	chr20:25637724:A:G
25638730	chr20:25638730:T:C
25638893	chr20:25638893:A:T
25638958	chr20:25638958:A:G
25639366	chr20:25639366:C:T
25639370	chr20:25639370:C:T
25639926	chr20:25639926:C:T
25640272	chr20:25640272:T:C
25640799	chr20:25640799:C:T
25640855	chr20:25640855:CT:C
25640916	chr20:25640916:C:G
25641170	chr20:25641170:T:C
25641203	chr20:25641203:T:C
25641264	chr20:25641264:G:A
25641590	chr20:25641590:A:C
25641779	chr20:25641779:A:G
25642133	chr20:25642133:T:C
25643087	chr20:25643087:T:C
25643353	chr20:25643353:CT:C
25643522	chr20:25643522:A:G
25643577	chr20:25643577:C:CT
25644710	chr20:25644710:G:A
25644952	chr20:25644952:T:C
25645111	chr20:25645111:A:G
25645199	chr20:25645199:G:A
25645419	chr20:25645419:T:C
25645770	chr20:25645770:T:G
25645834	chr20:25645834:T:C
25645970	chr20:25645970:T:G
25646110	chr20:25646110:G:A
25646176	chr20:25646176:G:A
25646256	chr20:25646256:C:T
25646271	chr20:25646271:A:G
25646671	chr20:25646671:C:T
25646723	chr20:25646723:A:G
25646867	chr20:25646867:T:C
25648032	chr20:25648032:T:C
25648478	chr20:25648478:C:T
25648634	chr20:25648634:A:T
25649164	chr20:25649164:G:A
25649298	chr20:25649298:C:A
25649887	chr20:25649887:A:G
25649935	chr20:25649935:C:T
25650328	chr20:25650328:C:T
25650347	chr20:25650347:G:A
25650890	chr20:25650890:TG:T
25651054	chr20:25651054:G:C
25651627	chr20:25651627:C:CATTT
25651743	chr20:25651743:A:G
25652037	chr20:25652037:A:G
25652254	chr20:25652254:T:C
25652620	chr20:25652620:G:A
25653377	chr20:25653377:C:T
25653699	chr20:25653699:GGTGGCTCATGCC:G
25654635	chr20:25654635:G:A
25654684	chr20:25654684:C:G
25654866	chr20:25654866:TACCACTGC:T
25655159	chr20:25655159:C:T
25655315	chr20:25655315:G:A
25655670	chr20:25655670:G:A
25655755	chr20:25655755:G:A
25655915	chr20:25655915:G:A
25656262	chr20:25656262:C:G
25656552	chr20:25656552:CA:C
25657484	chr20:25657484:CTTCT:C
25657502	chr20:25657502:C:T
25657727	chr20:25657727:C:T
25657944	chr20:25657944:C:T
25657947	chr20:25657947:G:A
25658372	chr20:25658372:G:A
25658534	chr20:25658534:C:T
25658904	chr20:25658904:C:T
25659069	chr20:25659069:A:G
25659199	chr20:25659199:G:A
25659261	chr20:25659261:G:A
25660289	chr20:25660289:G:T
25660692	chr20:25660692:TTGTGTTTGTC:T
25660804	chr20:25660804:G:C
25661143	chr20:25661143:G:T
25661652	chr20:25661652:C:T
25661918	chr20:25661918:G:A
25662611	chr20:25662611:A:G
25662664	chr20:25662664:A:G
25662778	chr20:25662778:T:C
25662976	chr20:25662976:T:C
25663590	chr20:25663590:C:T
25663719	chr20:25663719:T:C
25663764	chr20:25663764:C:T
25664320	chr20:25664320:A:C
25664639	chr20:25664639:A:G
25664748	chr20:25664748:C:T
25665022	chr20:25665022:G:A
25665023	chr20:25665023:T:C
25665397	chr20:25665397:A:G
25665848	chr20:25665848:T:C
25665950	chr20:25665950:A:G
25666304	chr20:25666304:A:G
25666342	chr20:25666342:C:T
25666438	chr20:25666438:TTTTTTTGTAGCTACTA:T
25666617	chr20:25666617:T:G
25667177	chr20:25667177:G:A
25667380	chr20:25667380:A:T
25667573	chr20:25667573:G:A
25667752	chr20:25667752:T:C
25667829	chr20:25667829:C:T
25667867	chr20:25667867:C:T
25668063	chr20:25668063:T:C
25668419	chr20:25668419:T:G
25668812	chr20:25668812:A:G
25668842	chr20:25668842:C:T
25668988	chr20:25668988:G:GA
25669206	chr20:25669206:C:T
25669214	chr20:25669214:A:T
25669595	chr20:25669595:TGTAA:T
25669744	chr20:25669744:A:G
25669753	chr20:25669753:G:A
25669810	chr20:25669810:C:T
25670243	chr20:25670243:A:G
25670323	chr20:25670323:G:A
25670652	chr20:25670652:A:T
25670660	chr20:25670660:A:C
25670744	chr20:25670744:G:A
25670921	chr20:25670921:C:T
25670951	chr20:25670951:G:C
25671123	chr20:25671123:C:T
25671307	chr20:25671307:C:A
25671510	chr20:25671510:G:C
25671561	chr20:25671561:C:T
25672062	chr20:25672062:T:C
25672301	chr20:25672301:T:C
25672512	chr20:25672512:C:G
25673082	chr20:25673082:G:A
25673544	chr20:25673544:T:C
25673573	chr20:25673573:T:G
25673869	chr20:25673869:T:C
25673943	chr20:25673943:A:G
25674384	chr20:25674384:A:G
25674385	chr20:25674385:G:A
25674628	chr20:25674628:G:A
25674809	chr20:25674809:T:C
25675129	chr20:25675129:C:T
25677021	chr20:25677021:A:G
25677452	chr20:25677452:A:G
25677498	chr20:25677498:G:GA
25677848	chr20:25677848:A:G
25678010	chr20:25678010:TTA:T
25678141	chr20:25678141:G:A
25678367	chr20:25678367:G:A
25679165	chr20:25679165:C:T
25679607	chr20:25679607:G:C
25680259	chr20:25680259:T:C
25680339	chr20:25680339:T:C
25681080	chr20:25681080:C:T
25681545	chr20:25681545:A:T
25681634	chr20:25681634:T:C
25681944	chr20:25681944:A:C
25682285	chr20:25682285:G:C
25682691	chr20:25682691:C:T
25682730	chr20:25682730:G:A
25682791	chr20:25682791:C:T
25683851	chr20:25683851:A:G
25683917	chr20:25683917:A:G
25684068	chr20:25684068:T:C
25684095	chr20:25684095:T:C
25684502	chr20:25684502:T:C
25684567	chr20:25684567:C:T
25684635	chr20:25684635:G:A
25684685	chr20:25684685:C:T
25684714	chr20:25684714:T:C
25685901	chr20:25685901:T:C
25686006	chr20:25686006:C:T
25686084	chr20:25686084:G:A
25686101	chr20:25686101:C:T
25686242	chr20:25686242:G:A
25686746	chr20:25686746:TA:T
25686787	chr20:25686787:C:CAGG
25686982	chr20:25686982:G:A
25687118	chr20:25687118:G:A
25687319	chr20:25687319:C:T
25687707	chr20:25687707:A:C
25688009	chr20:25688009:T:C
25688308	chr20:25688308:CTG:C
25688368	chr20:25688368:G:A
25689010	chr20:25689010:G:A
25689012	chr20:25689012:C:T
25689018	chr20:25689018:T:C
25689040	chr20:25689040:G:A
25689579	chr20:25689579:C:T
25689622	chr20:25689622:A:C
25689665	chr20:25689665:A:G
25690122	chr20:25690122:CA:C
25690841	chr20:25690841:C:T
25691404	chr20:25691404:A:G
25691705	chr20:25691705:A:G
25692351	chr20:25692351:G:A
25692608	chr20:25692608:A:T
25692712	chr20:25692712:G:A
25692773	chr20:25692773:A:G
25692823	chr20:25692823:G:A
25694001	chr20:25694001:G:A
25694076	chr20:25694076:C:T
25694682	chr20:25694682:G:A
25694694	chr20:25694694:G:A
25694966	chr20:25694966:T:C
25695065	chr20:25695065:A:G
25695337	chr20:25695337:T:C
25695651	chr20:25695651:A:G
25696173	chr20:25696173:G:A
25696564	chr20:25696564:C:A
25696833	chr20:25696833:C:T
```
