## Supplementary material for "Characterization of shared and ancestry-specific signals driving complex traits using multi-ancestry fine-mapping": susiex_nc1.cs80.snp

```
BP	SNP
34802360	chr20:34802360:G:A
34802668	chr20:34802668:A:G
34802836	chr20:34802836:C:G
34803338	chr20:34803338:T:C
34804480	chr20:34804480:A:G
34804704	chr20:34804704:ATTATT:A
34804936	chr20:34804936:C:T
34805215	chr20:34805215:A:G
34806474	chr20:34806474:T:C
34807065	chr20:34807065:A:T
34807137	chr20:34807137:C:T
34807611	chr20:34807611:C:T
34808192	chr20:34808192:A:C
34810681	chr20:34810681:G:A
34810705	chr20:34810705:G:A
34810766	chr20:34810766:G:A
34811280	chr20:34811280:T:C
34811379	chr20:34811379:T:C
34812010	chr20:34812010:G:A
34812231	chr20:34812231:G:A
34812552	chr20:34812552:C:G
34812576	chr20:34812576:A:T
34812671	chr20:34812671:T:C
34812883	chr20:34812883:A:G
34812939	chr20:34812939:A:T
34813110	chr20:34813110:G:T
34813174	chr20:34813174:C:A
34813231	chr20:34813231:C:T
34813904	chr20:34813904:G:A
34814112	chr20:34814112:C:T
34814121	chr20:34814121:G:C
34814428	chr20:34814428:C:T
34815366	chr20:34815366:G:C
34815383	chr20:34815383:A:T
34815706	chr20:34815706:T:C
34816041	chr20:34816041:C:T
34816127	chr20:34816127:A:G
34816145	chr20:34816145:G:A
34817094	chr20:34817094:GC:G
34817424	chr20:34817424:A:G
34817460	chr20:34817460:A:T
34817548	chr20:34817548:A:ACT
34817561	chr20:34817561:G:GAA
34817562	chr20:34817562:T:TG
34817612	chr20:34817612:T:C
34817861	chr20:34817861:C:T
34818153	chr20:34818153:G:T
34818536	chr20:34818536:C:G
34819427	chr20:34819427:G:A
34819901	chr20:34819901:A:C
34819912	chr20:34819912:G:C
34820233	chr20:34820233:G:A
34820334	chr20:34820334:A:G
34821160	chr20:34821160:A:G
34822848	chr20:34822848:T:C
34823622	chr20:34823622:G:C
34823991	chr20:34823991:C:G
34824068	chr20:34824068:A:G
34824219	chr20:34824219:A:G
34824558	chr20:34824558:C:G
34824586	chr20:34824586:C:T
34825156	chr20:34825156:C:A
34825214	chr20:34825214:C:A
34826006	chr20:34826006:G:A
34827323	chr20:34827323:A:T
34827944	chr20:34827944:C:T
34828572	chr20:34828572:C:A
34828860	chr20:34828860:T:C
34828953	chr20:34828953:G:C
34829808	chr20:34829808:C:T
34830821	chr20:34830821:T:C
34830937	chr20:34830937:C:T
34831103	chr20:34831103:G:C
34831997	chr20:34831997:G:A
34832083	chr20:34832083:A:G
34832174	chr20:34832174:C:A
34832440	chr20:34832440:G:A
34832553	chr20:34832553:T:C
34833008	chr20:34833008:T:C
34834624	chr20:34834624:T:C
34834811	chr20:34834811:G:A
34835625	chr20:34835625:C:T
34836108	chr20:34836108:A:G
34836109	chr20:34836109:A:G
34836348	chr20:34836348:A:G
34836568	chr20:34836568:C:G
34836660	chr20:34836660:G:A
34836868	chr20:34836868:G:A
34837750	chr20:34837750:T:C
34837997	chr20:34837997:A:G
34838161	chr20:34838161:A:G
34838312	chr20:34838312:G:A
34838499	chr20:34838499:T:G
34838765	chr20:34838765:G:A
34839178	chr20:34839178:AT:A
34839976	chr20:34839976:G:A
34840587	chr20:34840587:C:T
34841881	chr20:34841881:G:C
34842104	chr20:34842104:A:C
34842691	chr20:34842691:A:T
34842882	chr20:34842882:G:A
34844313	chr20:34844313:G:A
34844497	chr20:34844497:C:T
34845826	chr20:34845826:A:G
34846620	chr20:34846620:C:G
34847358	chr20:34847358:G:T
34848024	chr20:34848024:T:C
34848995	chr20:34848995:G:A
34849012	chr20:34849012:CCT:C
34849049	chr20:34849049:T:A
34849288	chr20:34849288:G:A
34849818	chr20:34849818:G:A
34850007	chr20:34850007:G:A
34850153	chr20:34850153:C:T
34850520	chr20:34850520:G:A
34850718	chr20:34850718:A:G
34851103	chr20:34851103:A:G
34851164	chr20:34851164:G:A
34851772	chr20:34851772:T:G
34853454	chr20:34853454:C:T
34853780	chr20:34853780:T:C
34854006	chr20:34854006:G:A
34854227	chr20:34854227:G:A
34854244	chr20:34854244:G:A
34854492	chr20:34854492:C:T
34855120	chr20:34855120:G:C
34855183	chr20:34855183:G:A
34855593	chr20:34855593:C:G
34855918	chr20:34855918:C:T
34856063	chr20:34856063:G:A
34856901	chr20:34856901:G:A
34856960	chr20:34856960:G:A
34857186	chr20:34857186:C:G
34858469	chr20:34858469:A:G
34858526	chr20:34858526:A:G
34858806	chr20:34858806:G:A
34859101	chr20:34859101:C:T
34859359	chr20:34859359:G:A
34859511	chr20:34859511:C:T
34859818	chr20:34859818:G:T
34860213	chr20:34860213:T:C
34860614	chr20:34860614:C:T
34860693	chr20:34860693:A:G
34860757	chr20:34860757:T:C
34861124	chr20:34861124:G:T
34861966	chr20:34861966:T:C
34862160	chr20:34862160:C:T
34862178	chr20:34862178:A:G
34862429	chr20:34862429:AG:A
34862431	chr20:34862431:G:C
34862476	chr20:34862476:C:T
34863257	chr20:34863257:C:T
34863345	chr20:34863345:G:A
34863910	chr20:34863910:C:T
34864237	chr20:34864237:T:C
34864628	chr20:34864628:T:C
34864791	chr20:34864791:T:C
34864797	chr20:34864797:C:T
34865112	chr20:34865112:G:A
34865196	chr20:34865196:C:G
34865649	chr20:34865649:A:G
34865673	chr20:34865673:G:T
34867205	chr20:34867205:G:A
34868105	chr20:34868105:ATCCGCCCGCCTTGG:A
34869118	chr20:34869118:G:C
34869303	chr20:34869303:G:T
34869564	chr20:34869564:G:A
34869634	chr20:34869634:G:A
34869682	chr20:34869682:A:C
34871048	chr20:34871048:A:G
34871324	chr20:34871324:G:A
34871551	chr20:34871551:C:A
34872362	chr20:34872362:C:G
34872563	chr20:34872563:G:C
34873007	chr20:34873007:T:C
34873106	chr20:34873106:C:T
34873786	chr20:34873786:C:T
34874187	chr20:34874187:C:T
34874941	chr20:34874941:C:A
34875039	chr20:34875039:A:G
34875148	chr20:34875148:G:T
34875846	chr20:34875846:A:G
34875867	chr20:34875867:T:G
34876033	chr20:34876033:C:A
34876385	chr20:34876385:C:T
34876566	chr20:34876566:G:A
34877486	chr20:34877486:A:C
34877567	chr20:34877567:C:T
34877629	chr20:34877629:C:T
34877769	chr20:34877769:C:A
34877831	chr20:34877831:A:T
34877837	chr20:34877837:A:T
34878698	chr20:34878698:A:G
34878900	chr20:34878900:T:C
34878918	chr20:34878918:T:G
34879069	chr20:34879069:TA:T
34879317	chr20:34879317:T:G
34879914	chr20:34879914:T:C
34880181	chr20:34880181:CT:C
34880570	chr20:34880570:A:T
34880990	chr20:34880990:G:A
34881943	chr20:34881943:C:T
34882355	chr20:34882355:G:A
34882711	chr20:34882711:T:C
34882891	chr20:34882891:C:T
34884706	chr20:34884706:C:T
34886659	chr20:34886659:C:T
34887271	chr20:34887271:G:A
34887459	chr20:34887459:G:A
34887507	chr20:34887507:A:G
34889087	chr20:34889087:C:T
34889094	chr20:34889094:A:G
34889168	chr20:34889168:G:C
34889257	chr20:34889257:G:A
34890418	chr20:34890418:A:C
34890540	chr20:34890540:G:A
34890578	chr20:34890578:A:G
34891642	chr20:34891642:T:A
34891685	chr20:34891685:G:C
34891973	chr20:34891973:T:C
34892951	chr20:34892951:G:A
34893114	chr20:34893114:G:C
34893572	chr20:34893572:A:T
34893606	chr20:34893606:C:G
34894069	chr20:34894069:CATG:C
34894237	chr20:34894237:C:T
34894386	chr20:34894386:T:A
34894569	chr20:34894569:G:A
34895881	chr20:34895881:C:T
34896020	chr20:34896020:C:CT
34896485	chr20:34896485:A:G
34896742	chr20:34896742:G:T
34896770	chr20:34896770:G:A
34896954	chr20:34896954:C:T
34897009	chr20:34897009:A:G
34897375	chr20:34897375:T:C
34898136	chr20:34898136:A:G
34898793	chr20:34898793:G:A
34898860	chr20:34898860:C:T
34899066	chr20:34899066:T:C
34899287	chr20:34899287:C:T
34899528	chr20:34899528:C:T
34899786	chr20:34899786:C:T
34900276	chr20:34900276:T:C
34900579	chr20:34900579:T:G
34900849	chr20:34900849:G:A
34900968	chr20:34900968:C:T
34901006	chr20:34901006:C:T
34901131	chr20:34901131:G:A
34901340	chr20:34901340:C:A
34901473	chr20:34901473:A:T
34902103	chr20:34902103:T:TC
34903118	chr20:34903118:A:G
34903367	chr20:34903367:T:C
34903878	chr20:34903878:A:C
34903897	chr20:34903897:G:T
34904720	chr20:34904720:C:T
34905010	chr20:34905010:C:T
34905473	chr20:34905473:C:T
34905861	chr20:34905861:C:T
34905874	chr20:34905874:G:C
34906074	chr20:34906074:A:G
34906291	chr20:34906291:C:T
34906672	chr20:34906672:T:G
34906758	chr20:34906758:G:A
34906812	chr20:34906812:G:A
34907266	chr20:34907266:C:T
34907268	chr20:34907268:C:T
34907342	chr20:34907342:T:G
34907707	chr20:34907707:C:T
34908366	chr20:34908366:C:T
34908422	chr20:34908422:T:C
34908580	chr20:34908580:A:C
34908668	chr20:34908668:C:T
34908825	chr20:34908825:T:C
34909004	chr20:34909004:A:G
34909274	chr20:34909274:G:A
34909591	chr20:34909591:G:A
34910531	chr20:34910531:C:T
34911249	chr20:34911249:A:G
34911571	chr20:34911571:A:G
34911685	chr20:34911685:CTATTTA:C
34911884	chr20:34911884:G:T
34911893	chr20:34911893:T:C
34911969	chr20:34911969:C:T
34912181	chr20:34912181:G:A
34912442	chr20:34912442:C:A
34912571	chr20:34912571:C:T
34912575	chr20:34912575:G:A
34914317	chr20:34914317:C:T
34915006	chr20:34915006:A:G
34917711	chr20:34917711:A:G
34918134	chr20:34918134:T:C
34918194	chr20:34918194:T:C
34918597	chr20:34918597:C:G
34918660	chr20:34918660:A:C
34919161	chr20:34919161:G:A
34919263	chr20:34919263:A:T
34919498	chr20:34919498:T:A
34920785	chr20:34920785:G:T
34920831	chr20:34920831:G:C
34921023	chr20:34921023:A:G
34921271	chr20:34921271:G:C
34921472	chr20:34921472:G:A
34921720	chr20:34921720:C:T
34922076	chr20:34922076:G:A
34922317	chr20:34922317:T:C
34922444	chr20:34922444:A:G
34922859	chr20:34922859:A:G
34923024	chr20:34923024:T:C
34924412	chr20:34924412:G:A
34924603	chr20:34924603:C:T
34924663	chr20:34924663:T:G
34924982	chr20:34924982:G:A
34925046	chr20:34925046:AACTTTGCTGG:A
34925478	chr20:34925478:C:T
34926180	chr20:34926180:G:C
34926372	chr20:34926372:C:T
34926630	chr20:34926630:G:C
34926662	chr20:34926662:T:C
34928268	chr20:34928268:T:C
34929208	chr20:34929208:G:T
34929211	chr20:34929211:A:G
34929810	chr20:34929810:TCTC:T
34929873	chr20:34929873:G:A
34930135	chr20:34930135:G:A
34930516	chr20:34930516:C:T
34930814	chr20:34930814:C:T
34931031	chr20:34931031:G:T
34931535	chr20:34931535:A:G
34932251	chr20:34932251:C:T
34932518	chr20:34932518:T:C
34932995	chr20:34932995:G:A
34932999	chr20:34932999:C:A
34933134	chr20:34933134:C:A
34933172	chr20:34933172:A:G
34933580	chr20:34933580:A:T
34934251	chr20:34934251:T:C
34934339	chr20:34934339:T:C
34935066	chr20:34935066:T:C
34935079	chr20:34935079:T:C
34935215	chr20:34935215:C:T
34935253	chr20:34935253:A:G
34935352	chr20:34935352:G:T
34935457	chr20:34935457:C:T
34935718	chr20:34935718:G:A
34937388	chr20:34937388:C:G
34937604	chr20:34937604:G:A
34939180	chr20:34939180:T:C
34939922	chr20:34939922:G:A
34940035	chr20:34940035:A:G
34940398	chr20:34940398:C:T
34941427	chr20:34941427:CCT:C
34941456	chr20:34941456:A:G
34941963	chr20:34941963:T:G
34944803	chr20:34944803:G:T
34945123	chr20:34945123:C:T
34945779	chr20:34945779:G:C
34945884	chr20:34945884:C:T
34945885	chr20:34945885:G:A
34945927	chr20:34945927:C:T
34948257	chr20:34948257:T:A
34948742	chr20:34948742:C:T
34949094	chr20:34949094:C:A
34949354	chr20:34949354:A:G
34949868	chr20:34949868:G:A
34950112	chr20:34950112:A:G
34950182	chr20:34950182:G:A
34950224	chr20:34950224:C:A
34950351	chr20:34950351:T:C
34950411	chr20:34950411:G:A
34950581	chr20:34950581:C:T
34950718	chr20:34950718:A:G
34950918	chr20:34950918:G:T
34951196	chr20:34951196:G:C
34951296	chr20:34951296:T:C
34952197	chr20:34952197:G:A
34952732	chr20:34952732:C:A
34952762	chr20:34952762:T:C
34952784	chr20:34952784:C:T
34952813	chr20:34952813:C:T
34953072	chr20:34953072:G:C
34953595	chr20:34953595:T:G
34953762	chr20:34953762:C:T
34953943	chr20:34953943:A:AAG
34954278	chr20:34954278:G:C
34954802	chr20:34954802:T:C
34955151	chr20:34955151:T:C
34955781	chr20:34955781:C:G
34956118	chr20:34956118:G:A
34956272	chr20:34956272:C:G
34956549	chr20:34956549:TG:T
34957170	chr20:34957170:A:T
34957252	chr20:34957252:G:A
34957737	chr20:34957737:G:A
34957777	chr20:34957777:A:C
34957799	chr20:34957799:T:C
34957942	chr20:34957942:C:T
34958013	chr20:34958013:C:T
34958357	chr20:34958357:T:C
34958358	chr20:34958358:G:A
34959067	chr20:34959067:T:C
34959422	chr20:34959422:C:T
34959830	chr20:34959830:T:G
34959867	chr20:34959867:C:A
34959940	chr20:34959940:G:A
34960288	chr20:34960288:T:G
34960376	chr20:34960376:C:T
34961516	chr20:34961516:C:T
34961604	chr20:34961604:C:T
34962084	chr20:34962084:G:A
34962143	chr20:34962143:C:T
34962198	chr20:34962198:GC:G
34962835	chr20:34962835:C:T
34962971	chr20:34962971:A:G
34963297	chr20:34963297:G:A
34963415	chr20:34963415:C:G
34963659	chr20:34963659:G:A
34963929	chr20:34963929:A:G
34964521	chr20:34964521:A:G
34964839	chr20:34964839:C:A
34964850	chr20:34964850:G:A
34964960	chr20:34964960:TTGAACTCTTATGTGCCAGGC:T
34965874	chr20:34965874:A:G
34966208	chr20:34966208:G:A
34966517	chr20:34966517:T:C
34966685	chr20:34966685:A:G
34967297	chr20:34967297:A:C
34967564	chr20:34967564:G:A
34967819	chr20:34967819:G:A
34967880	chr20:34967880:C:G
34967993	chr20:34967993:G:A
34968012	chr20:34968012:C:T
34968892	chr20:34968892:G:A
34969014	chr20:34969014:G:T
34969480	chr20:34969480:A:G
34969747	chr20:34969747:G:A
34969761	chr20:34969761:T:C
34969796	chr20:34969796:C:T
34970208	chr20:34970208:T:C
34970865	chr20:34970865:G:A
34971036	chr20:34971036:C:T
34971092	chr20:34971092:T:C
34971105	chr20:34971105:G:A
34971129	chr20:34971129:T:A
34971237	chr20:34971237:G:A
34971448	chr20:34971448:T:C
34971482	chr20:34971482:C:T
34971772	chr20:34971772:G:A
34971891	chr20:34971891:G:C
34972006	chr20:34972006:G:A
34972153	chr20:34972153:C:G
34972369	chr20:34972369:G:A
34972511	chr20:34972511:C:A
34973479	chr20:34973479:A:G
34973692	chr20:34973692:G:A
34974373	chr20:34974373:TCTTA:T
34974673	chr20:34974673:C:T
34974971	chr20:34974971:A:C
34975296	chr20:34975296:C:T
34975808	chr20:34975808:C:T
34976129	chr20:34976129:A:T
34976133	chr20:34976133:A:G
34976767	chr20:34976767:A:G
34976886	chr20:34976886:G:A
34976935	chr20:34976935:G:A
34976968	chr20:34976968:G:A
34976972	chr20:34976972:C:A
34977366	chr20:34977366:T:C
34977725	chr20:34977725:G:C
34977862	chr20:34977862:C:T
34977952	chr20:34977952:G:A
34978087	chr20:34978087:C:A
34978696	chr20:34978696:T:C
34978704	chr20:34978704:G:A
34979315	chr20:34979315:T:C
34979588	chr20:34979588:G:T
34979907	chr20:34979907:G:C
34980057	chr20:34980057:T:C
34980652	chr20:34980652:T:C
34980773	chr20:34980773:G:A
34981185	chr20:34981185:C:T
34981256	chr20:34981256:G:C
34981708	chr20:34981708:T:C
34982204	chr20:34982204:T:C
34982742	chr20:34982742:A:C
34983021	chr20:34983021:A:G
34983179	chr20:34983179:C:T
34983517	chr20:34983517:G:A
34983891	chr20:34983891:TC:T
34983946	chr20:34983946:A:G
34984037	chr20:34984037:C:T
34984116	chr20:34984116:A:T
34984228	chr20:34984228:A:G
34984293	chr20:34984293:A:G
34984375	chr20:34984375:G:A
34984789	chr20:34984789:G:A
34985176	chr20:34985176:C:T
34985574	chr20:34985574:G:A
34985697	chr20:34985697:G:A
34985952	chr20:34985952:G:A
34985959	chr20:34985959:A:G
34986561	chr20:34986561:G:C
34986962	chr20:34986962:T:C
34986981	chr20:34986981:G:A
34987024	chr20:34987024:G:A
34987101	chr20:34987101:TGGAGGAGCCC:T
34987211	chr20:34987211:C:T
34987423	chr20:34987423:C:A
34987874	chr20:34987874:T:A
34988402	chr20:34988402:G:A
34988457	chr20:34988457:T:A
34988635	chr20:34988635:G:A
34988848	chr20:34988848:C:T
34989186	chr20:34989186:C:G
34989558	chr20:34989558:A:G
34990448	chr20:34990448:A:G
34990473	chr20:34990473:C:T
34990538	chr20:34990538:C:T
34990539	chr20:34990539:G:A
34990975	chr20:34990975:C:G
34991096	chr20:34991096:T:C
34991270	chr20:34991270:T:C
34991485	chr20:34991485:G:A
34992365	chr20:34992365:G:A
34992434	chr20:34992434:A:G
34992695	chr20:34992695:G:A
34993235	chr20:34993235:C:T
34993593	chr20:34993593:G:A
34993737	chr20:34993737:C:T
34993886	chr20:34993886:T:C
34994086	chr20:34994086:T:C
34994152	chr20:34994152:G:A
34994243	chr20:34994243:C:T
34994577	chr20:34994577:C:T
34994632	chr20:34994632:C:T
34994662	chr20:34994662:A:G
34994689	chr20:34994689:C:T
34994740	chr20:34994740:T:C
34994928	chr20:34994928:C:T
34995230	chr20:34995230:CAAA:C
34995311	chr20:34995311:T:C
34995318	chr20:34995318:G:A
34995913	chr20:34995913:C:T
34996016	chr20:34996016:A:AGCTTAGGTTCTCACAG
34996394	chr20:34996394:C:T
34996501	chr20:34996501:G:A
34997634	chr20:34997634:C:T
34997971	chr20:34997971:C:T
34998031	chr20:34998031:G:A
34998172	chr20:34998172:C:T
34998691	chr20:34998691:A:T
34998844	chr20:34998844:C:T
34999165	chr20:34999165:G:A
34999395	chr20:34999395:G:C
34999442	chr20:34999442:C:T
35000567	chr20:35000567:T:A
35000887	chr20:35000887:C:T
35000944	chr20:35000944:C:T
35001071	chr20:35001071:G:A
35001284	chr20:35001284:A:C
35001304	chr20:35001304:G:A
35001525	chr20:35001525:C:T
35001704	chr20:35001704:C:T
35001742	chr20:35001742:G:A
35002124	chr20:35002124:A:G
35002293	chr20:35002293:A:G
35002555	chr20:35002555:C:T
35003227	chr20:35003227:C:T
35003394	chr20:35003394:A:AG
35003788	chr20:35003788:C:A
35003824	chr20:35003824:G:A
35004319	chr20:35004319:T:C
35004345	chr20:35004345:G:A
35004445	chr20:35004445:C:T
35004671	chr20:35004671:A:G
35004710	chr20:35004710:G:A
35004785	chr20:35004785:C:T
35004918	chr20:35004918:A:G
35005158	chr20:35005158:C:T
35005313	chr20:35005313:C:T
35005580	chr20:35005580:G:A
35005654	chr20:35005654:T:C
35006044	chr20:35006044:G:A
35006172	chr20:35006172:C:T
35006595	chr20:35006595:G:T
35006608	chr20:35006608:C:T
35006799	chr20:35006799:C:T
35006832	chr20:35006832:T:C
35007156	chr20:35007156:G:T
35007497	chr20:35007497:C:T
35007722	chr20:35007722:T:C
35007868	chr20:35007868:C:CTT
35008110	chr20:35008110:C:T
35008461	chr20:35008461:G:A
35008802	chr20:35008802:G:A
35009073	chr20:35009073:G:A
35009225	chr20:35009225:T:C
35009308	chr20:35009308:G:A
35009394	chr20:35009394:C:T
35009886	chr20:35009886:C:T
35009917	chr20:35009917:A:T
35011287	chr20:35011287:A:T
35011798	chr20:35011798:A:C
35012603	chr20:35012603:T:C
35012757	chr20:35012757:A:G
35012937	chr20:35012937:C:T
35013351	chr20:35013351:G:A
35013798	chr20:35013798:A:G
35014156	chr20:35014156:T:G
35014244	chr20:35014244:C:T
35014434	chr20:35014434:G:A
35014648	chr20:35014648:T:C
35015116	chr20:35015116:C:T
35015386	chr20:35015386:C:T
35015608	chr20:35015608:A:C
35015652	chr20:35015652:C:T
35016239	chr20:35016239:T:C
35016604	chr20:35016604:T:C
35017295	chr20:35017295:C:T
35017950	chr20:35017950:A:C
35017999	chr20:35017999:C:T
35018054	chr20:35018054:G:A
35018199	chr20:35018199:G:A
35018401	chr20:35018401:T:G
35018691	chr20:35018691:G:C
35019174	chr20:35019174:G:C
35019623	chr20:35019623:T:C
35019661	chr20:35019661:C:T
35019748	chr20:35019748:C:T
35020344	chr20:35020344:C:A
35020639	chr20:35020639:G:A
35020640	chr20:35020640:C:T
35020813	chr20:35020813:A:G
35020979	chr20:35020979:C:T
35021118	chr20:35021118:A:G
35021829	chr20:35021829:A:T
35022302	chr20:35022302:T:C
35022315	chr20:35022315:C:T
35022743	chr20:35022743:A:G
35023189	chr20:35023189:C:T
35023405	chr20:35023405:T:G
35023658	chr20:35023658:C:G
35023686	chr20:35023686:G:A
35023935	chr20:35023935:T:C
35024414	chr20:35024414:T:C
35024873	chr20:35024873:T:A
35024977	chr20:35024977:T:C
35025568	chr20:35025568:A:G
35025769	chr20:35025769:AG:A
35025848	chr20:35025848:T:C
35026103	chr20:35026103:T:C
35026334	chr20:35026334:C:A
35026540	chr20:35026540:C:T
35026646	chr20:35026646:T:C
35027152	chr20:35027152:T:C
35027417	chr20:35027417:T:C
35027433	chr20:35027433:G:A
35027452	chr20:35027452:G:T
35027738	chr20:35027738:T:C
35028498	chr20:35028498:T:C
35028511	chr20:35028511:A:G
35028586	chr20:35028586:C:G
35028687	chr20:35028687:G:A
35028725	chr20:35028725:T:C
35028919	chr20:35028919:C:T
35029778	chr20:35029778:G:A
35030669	chr20:35030669:T:C
35031050	chr20:35031050:T:C
35031571	chr20:35031571:C:G
35032223	chr20:35032223:C:T
35032283	chr20:35032283:C:A
35032413	chr20:35032413:G:A
35032529	chr20:35032529:T:C
35032654	chr20:35032654:A:G
35032808	chr20:35032808:G:A
35032833	chr20:35032833:TTC:T
35033073	chr20:35033073:T:A
35033214	chr20:35033214:T:C
35033686	chr20:35033686:T:C
35034439	chr20:35034439:A:C
35034816	chr20:35034816:C:T
35034859	chr20:35034859:G:A
35035634	chr20:35035634:C:T
35035719	chr20:35035719:A:T
35035898	chr20:35035898:C:A
35036663	chr20:35036663:C:G
35036947	chr20:35036947:G:A
35037074	chr20:35037074:C:T
35037272	chr20:35037272:A:G
35037317	chr20:35037317:G:A
35037341	chr20:35037341:T:C
35037701	chr20:35037701:C:T
35037723	chr20:35037723:A:G
35037977	chr20:35037977:T:A
35038202	chr20:35038202:G:C
35038446	chr20:35038446:A:G
35038596	chr20:35038596:C:CAGAA
35038634	chr20:35038634:G:A
35038684	chr20:35038684:CT:C
35038783	chr20:35038783:A:T
35040109	chr20:35040109:G:A
35041279	chr20:35041279:C:T
35041303	chr20:35041303:T:C
35041624	chr20:35041624:T:C
35041807	chr20:35041807:T:C
35042345	chr20:35042345:T:A
35042753	chr20:35042753:C:T
35042798	chr20:35042798:A:G
35043055	chr20:35043055:C:CA
35043604	chr20:35043604:C:T
35044133	chr20:35044133:G:A
35044483	chr20:35044483:T:C
35044972	chr20:35044972:T:C
35045353	chr20:35045353:G:A
35045523	chr20:35045523:A:G
35045856	chr20:35045856:G:A
35045955	chr20:35045955:C:T
35046102	chr20:35046102:TTGTC:T
35046284	chr20:35046284:T:C
35046354	chr20:35046354:T:C
35046676	chr20:35046676:G:A
35047173	chr20:35047173:ACTT:A
35047972	chr20:35047972:T:G
35048416	chr20:35048416:G:C
35048681	chr20:35048681:T:C
35048723	chr20:35048723:G:C
35049257	chr20:35049257:T:G
35049740	chr20:35049740:T:C
35050080	chr20:35050080:C:T
35050210	chr20:35050210:A:G
35050785	chr20:35050785:A:G
35051401	chr20:35051401:G:C
35051403	chr20:35051403:G:T
35051453	chr20:35051453:G:A
35051751	chr20:35051751:A:G
35051809	chr20:35051809:C:T
35051849	chr20:35051849:C:T
35052439	chr20:35052439:G:A
35053037	chr20:35053037:A:T
35053117	chr20:35053117:C:T
35053447	chr20:35053447:G:A
35053548	chr20:35053548:T:C
35053564	chr20:35053564:G:A
35054239	chr20:35054239:G:A
35054309	chr20:35054309:T:C
35054593	chr20:35054593:C:T
35054677	chr20:35054677:C:T
35054934	chr20:35054934:G:A
35055453	chr20:35055453:A:G
35055493	chr20:35055493:T:C
35055837	chr20:35055837:T:G
35055910	chr20:35055910:T:C
35056508	chr20:35056508:TTAA:T
35056854	chr20:35056854:T:A
35057044	chr20:35057044:A:G
35057470	chr20:35057470:G:A
35057846	chr20:35057846:T:C
35057906	chr20:35057906:A:G
35059038	chr20:35059038:G:A
35059281	chr20:35059281:T:TA
35059700	chr20:35059700:G:T
35059851	chr20:35059851:GAAGATGAAGAA:G
35060384	chr20:35060384:T:C
35060436	chr20:35060436:C:A
35061330	chr20:35061330:G:A
35061414	chr20:35061414:G:C
35061790	chr20:35061790:G:C
35062127	chr20:35062127:T:C
35062266	chr20:35062266:A:G
35062519	chr20:35062519:T:C
35062835	chr20:35062835:A:G
35063140	chr20:35063140:A:G
35063650	chr20:35063650:G:A
35063818	chr20:35063818:A:G
35063922	chr20:35063922:G:A
35064084	chr20:35064084:A:G
35064164	chr20:35064164:C:T
35064176	chr20:35064176:G:T
35064447	chr20:35064447:G:A
35064559	chr20:35064559:CCA:C
35064568	chr20:35064568:G:A
35064927	chr20:35064927:G:A
35065070	chr20:35065070:G:A
35065161	chr20:35065161:G:C
35065235	chr20:35065235:T:C
35065589	chr20:35065589:G:A
35065965	chr20:35065965:G:A
35066033	chr20:35066033:T:C
35066173	chr20:35066173:G:A
35066512	chr20:35066512:C:T
35066670	chr20:35066670:T:C
35066781	chr20:35066781:C:T
35066863	chr20:35066863:A:C
35066970	chr20:35066970:A:G
35067505	chr20:35067505:G:C
35067891	chr20:35067891:G:A
35068010	chr20:35068010:A:G
35068469	chr20:35068469:T:C
35068757	chr20:35068757:C:T
35068785	chr20:35068785:G:A
35068800	chr20:35068800:G:A
35068863	chr20:35068863:G:A
35068907	chr20:35068907:C:G
35069323	chr20:35069323:G:A
35069424	chr20:35069424:A:T
35069596	chr20:35069596:G:A
35069707	chr20:35069707:A:G
35070677	chr20:35070677:C:T
35070855	chr20:35070855:T:C
35071028	chr20:35071028:AAAT:A
35071066	chr20:35071066:G:A
35071174	chr20:35071174:T:C
35071194	chr20:35071194:T:A
35071262	chr20:35071262:TTTTA:T
35071319	chr20:35071319:T:A
35071509	chr20:35071509:C:G
35071573	chr20:35071573:GT:G
35071894	chr20:35071894:CCCA:C
35071947	chr20:35071947:T:C
35072422	chr20:35072422:AT:A
35072528	chr20:35072528:T:C
35072909	chr20:35072909:T:C
35072949	chr20:35072949:T:C
35073050	chr20:35073050:G:A
35073340	chr20:35073340:A:G
35073485	chr20:35073485:G:A
35074092	chr20:35074092:T:C
35074466	chr20:35074466:C:T
35074548	chr20:35074548:A:G
35074566	chr20:35074566:G:A
35074934	chr20:35074934:C:T
35075344	chr20:35075344:T:C
35075349	chr20:35075349:G:A
35075608	chr20:35075608:A:C
35075712	chr20:35075712:T:C
35076251	chr20:35076251:C:CCTT
35076304	chr20:35076304:T:A
35076335	chr20:35076335:G:A
35076625	chr20:35076625:G:A
35076949	chr20:35076949:A:G
35077084	chr20:35077084:T:C
35077253	chr20:35077253:G:A
35078028	chr20:35078028:A:C
35078549	chr20:35078549:G:A
35079022	chr20:35079022:C:T
35079621	chr20:35079621:T:C
35079757	chr20:35079757:A:G
35079980	chr20:35079980:C:A
35080494	chr20:35080494:T:C
35080779	chr20:35080779:A:G
35081651	chr20:35081651:A:G
35082950	chr20:35082950:T:C
35083053	chr20:35083053:G:A
35083290	chr20:35083290:G:A
35083338	chr20:35083338:A:C
35083694	chr20:35083694:A:G
35083751	chr20:35083751:C:T
35084028	chr20:35084028:G:A
35084144	chr20:35084144:A:G
35084205	chr20:35084205:G:A
35084244	chr20:35084244:G:A
35084253	chr20:35084253:T:C
35084760	chr20:35084760:A:G
35085044	chr20:35085044:A:G
35085670	chr20:35085670:C:T
35086274	chr20:35086274:A:C
35086657	chr20:35086657:T:C
35087196	chr20:35087196:A:G
35087210	chr20:35087210:G:T
35087326	chr20:35087326:G:A
35088097	chr20:35088097:G:A
35088246	chr20:35088246:T:A
35088306	chr20:35088306:T:C
35089114	chr20:35089114:T:C
35089148	chr20:35089148:T:C
35089361	chr20:35089361:G:A
35089400	chr20:35089400:T:G
35089832	chr20:35089832:C:T
35089866	chr20:35089866:G:T
35090057	chr20:35090057:T:A
35090268	chr20:35090268:C:T
35090275	chr20:35090275:T:C
35090565	chr20:35090565:G:A
35090813	chr20:35090813:G:T
35090833	chr20:35090833:T:C
35091477	chr20:35091477:A:G
35091821	chr20:35091821:C:T
35092370	chr20:35092370:C:T
35092459	chr20:35092459:A:G
35092910	chr20:35092910:G:T
35093315	chr20:35093315:G:A
35093453	chr20:35093453:G:A
35094369	chr20:35094369:G:A
35094587	chr20:35094587:T:A
35094767	chr20:35094767:A:C
35094904	chr20:35094904:T:C
35095103	chr20:35095103:C:T
35095139	chr20:35095139:C:T
35095162	chr20:35095162:C:T
35095234	chr20:35095234:A:C
35095255	chr20:35095255:G:A
35095627	chr20:35095627:G:A
35096049	chr20:35096049:A:G
35096221	chr20:35096221:A:G
35097141	chr20:35097141:A:G
35097871	chr20:35097871:A:T
35097912	chr20:35097912:T:C
35098601	chr20:35098601:C:G
35099234	chr20:35099234:T:C
35099596	chr20:35099596:G:A
35099781	chr20:35099781:C:G
35100614	chr20:35100614:C:G
35100934	chr20:35100934:G:C
35101053	chr20:35101053:T:C
35101247	chr20:35101247:A:G
35101914	chr20:35101914:A:G
35102027	chr20:35102027:G:A
35102207	chr20:35102207:C:T
35103324	chr20:35103324:G:C
35103849	chr20:35103849:A:G
35104458	chr20:35104458:T:C
35104815	chr20:35104815:C:A
35104887	chr20:35104887:G:T
35105847	chr20:35105847:G:C
35105931	chr20:35105931:AAC:A
35106054	chr20:35106054:T:C
35106374	chr20:35106374:G:A
35106407	chr20:35106407:A:G
35106737	chr20:35106737:G:A
35106998	chr20:35106998:T:C
35107497	chr20:35107497:C:T
35107948	chr20:35107948:G:C
35107974	chr20:35107974:CCT:C
35108088	chr20:35108088:A:G
35108683	chr20:35108683:C:T
35108684	chr20:35108684:G:A
35109322	chr20:35109322:G:A
35109819	chr20:35109819:T:C
35110523	chr20:35110523:G:A
35110932	chr20:35110932:A:G
35110987	chr20:35110987:T:C
35111132	chr20:35111132:G:T
35111632	chr20:35111632:G:A
35111822	chr20:35111822:A:G
35112665	chr20:35112665:G:A
35112696	chr20:35112696:C:T
35112899	chr20:35112899:C:T
35112914	chr20:35112914:A:G
35113304	chr20:35113304:A:G
35113680	chr20:35113680:T:C
35113764	chr20:35113764:C:T
35113849	chr20:35113849:A:G
35114032	chr20:35114032:A:G
35114301	chr20:35114301:T:C
35114549	chr20:35114549:C:T
35114780	chr20:35114780:CG:C
35115028	chr20:35115028:T:C
35115193	chr20:35115193:G:C
35115195	chr20:35115195:G:C
35115331	chr20:35115331:G:A
35115804	chr20:35115804:C:T
35115984	chr20:35115984:T:TA
35116305	chr20:35116305:T:C
35116426	chr20:35116426:C:T
35117033	chr20:35117033:C:T
35117085	chr20:35117085:T:C
35117905	chr20:35117905:G:C
35117997	chr20:35117997:TTA:T
35118350	chr20:35118350:C:T
35118384	chr20:35118384:T:C
35118573	chr20:35118573:T:A
35118706	chr20:35118706:G:A
35118831	chr20:35118831:A:G
35119019	chr20:35119019:C:T
35119083	chr20:35119083:T:TAAC
35119332	chr20:35119332:T:C
35119374	chr20:35119374:C:T
35119557	chr20:35119557:C:T
35120186	chr20:35120186:C:T
35120276	chr20:35120276:T:C
35120794	chr20:35120794:C:T
35120834	chr20:35120834:T:C
35121545	chr20:35121545:T:C
35121917	chr20:35121917:G:A
35123368	chr20:35123368:G:A
35123522	chr20:35123522:G:A
35123540	chr20:35123540:C:T
35123588	chr20:35123588:A:G
35123621	chr20:35123621:A:G
35123762	chr20:35123762:C:A
35123858	chr20:35123858:T:C
35124109	chr20:35124109:A:T
35124366	chr20:35124366:G:A
35125112	chr20:35125112:C:T
35125252	chr20:35125252:A:G
35125448	chr20:35125448:A:G
35125460	chr20:35125460:C:A
35125747	chr20:35125747:T:C
35125836	chr20:35125836:G:A
35126160	chr20:35126160:T:C
35126172	chr20:35126172:A:C
35126384	chr20:35126384:G:A
35127002	chr20:35127002:T:C
35127171	chr20:35127171:G:A
35127264	chr20:35127264:G:A
35127763	chr20:35127763:A:G
35127789	chr20:35127789:T:C
35127883	chr20:35127883:G:A
35127974	chr20:35127974:G:T
35128260	chr20:35128260:G:C
35128281	chr20:35128281:G:GCCAAGGTGGGTGGAGATCAC
35128460	chr20:35128460:A:G
35128564	chr20:35128564:C:CT
35128795	chr20:35128795:G:A
35128821	chr20:35128821:GA:G
35128876	chr20:35128876:T:C
35128936	chr20:35128936:C:T
35129041	chr20:35129041:G:A
35129442	chr20:35129442:G:A
35130184	chr20:35130184:T:C
35130695	chr20:35130695:T:C
35130826	chr20:35130826:C:T
35130903	chr20:35130903:G:A
35130971	chr20:35130971:T:G
35131010	chr20:35131010:T:C
35131161	chr20:35131161:C:T
35131190	chr20:35131190:C:G
35131341	chr20:35131341:C:T
35131379	chr20:35131379:C:T
35131380	chr20:35131380:G:A
35131597	chr20:35131597:G:A
35131884	chr20:35131884:T:C
35132130	chr20:35132130:C:T
35132142	chr20:35132142:T:C
35132230	chr20:35132230:C:A
35132354	chr20:35132354:G:T
35132437	chr20:35132437:G:T
35132691	chr20:35132691:T:C
35132789	chr20:35132789:T:C
35132923	chr20:35132923:C:T
35133040	chr20:35133040:C:T
35133117	chr20:35133117:T:C
35133458	chr20:35133458:C:G
35133553	chr20:35133553:A:G
35133623	chr20:35133623:C:T
35133742	chr20:35133742:C:T
35133757	chr20:35133757:G:A
35134470	chr20:35134470:C:T
35135060	chr20:35135060:A:G
35135088	chr20:35135088:A:AT
35135360	chr20:35135360:TC:T
35135479	chr20:35135479:T:G
35135638	chr20:35135638:G:A
35136007	chr20:35136007:T:C
35136418	chr20:35136418:C:T
35136955	chr20:35136955:A:G
35137404	chr20:35137404:A:G
35137610	chr20:35137610:A:T
35138356	chr20:35138356:C:T
35138520	chr20:35138520:A:G
35138648	chr20:35138648:C:T
35138733	chr20:35138733:C:T
35138828	chr20:35138828:C:T
35139070	chr20:35139070:C:T
35139220	chr20:35139220:A:G
35139247	chr20:35139247:A:G
35139318	chr20:35139318:T:C
35139473	chr20:35139473:AC:A
35139628	chr20:35139628:C:T
35139851	chr20:35139851:CA:C
35140432	chr20:35140432:C:T
35140875	chr20:35140875:T:C
35141045	chr20:35141045:G:A
35141477	chr20:35141477:G:A
35141639	chr20:35141639:A:C
35141674	chr20:35141674:C:G
35141676	chr20:35141676:G:A
35141738	chr20:35141738:T:TCCAATTCATTAGGTTTAGGGTG
35141785	chr20:35141785:A:AAAGGTC
35141788	chr20:35141788:ACTTGGG:A
35141977	chr20:35141977:G:A
35142584	chr20:35142584:C:T
35142661	chr20:35142661:A:G
35142746	chr20:35142746:T:A
35142841	chr20:35142841:C:T
35142956	chr20:35142956:C:A
35143045	chr20:35143045:C:T
35143207	chr20:35143207:G:A
35143219	chr20:35143219:T:C
35143442	chr20:35143442:G:A
35143447	chr20:35143447:T:C
35143634	chr20:35143634:A:T
35143681	chr20:35143681:T:A
35143822	chr20:35143822:T:C
35144290	chr20:35144290:T:C
35144774	chr20:35144774:T:A
35144775	chr20:35144775:T:A
35145266	chr20:35145266:C:T
35145275	chr20:35145275:T:C
35145377	chr20:35145377:G:A
35145560	chr20:35145560:T:C
35145611	chr20:35145611:T:C
35145838	chr20:35145838:G:A
35145901	chr20:35145901:C:G
35146042	chr20:35146042:T:C
35146458	chr20:35146458:C:G
35146490	chr20:35146490:T:C
35146661	chr20:35146661:A:G
35146690	chr20:35146690:G:A
35147102	chr20:35147102:G:C
35147289	chr20:35147289:C:T
35148002	chr20:35148002:G:T
35148217	chr20:35148217:T:C
35148266	chr20:35148266:CTT:C
35148894	chr20:35148894:A:C
35148999	chr20:35148999:A:G
35149419	chr20:35149419:C:T
35149559	chr20:35149559:T:A
35149858	chr20:35149858:C:T
35150247	chr20:35150247:C:T
35150441	chr20:35150441:C:T
35150770	chr20:35150770:A:G
35150896	chr20:35150896:C:T
35151425	chr20:35151425:A:G
35151649	chr20:35151649:C:CT
35151653	chr20:35151653:C:T
35152097	chr20:35152097:A:G
35152202	chr20:35152202:T:C
35152342	chr20:35152342:C:T
35152363	chr20:35152363:G:T
35152382	chr20:35152382:T:C
35152406	chr20:35152406:T:G
35152446	chr20:35152446:C:A
35153219	chr20:35153219:A:C
35155517	chr20:35155517:C:T
35155518	chr20:35155518:G:A
35155522	chr20:35155522:G:A
35155946	chr20:35155946:G:A
35156331	chr20:35156331:C:T
35156639	chr20:35156639:A:G
35157048	chr20:35157048:C:G
35157101	chr20:35157101:A:G
35157243	chr20:35157243:A:T
35157423	chr20:35157423:T:C
35157659	chr20:35157659:C:T
35157873	chr20:35157873:C:T
35158088	chr20:35158088:A:G
35158135	chr20:35158135:A:G
35158308	chr20:35158308:T:C
35159585	chr20:35159585:T:C
35159891	chr20:35159891:A:T
35159911	chr20:35159911:T:C
35160562	chr20:35160562:C:A
35160921	chr20:35160921:G:A
35160966	chr20:35160966:T:C
35160976	chr20:35160976:G:A
35161032	chr20:35161032:G:A
35161211	chr20:35161211:A:G
35161854	chr20:35161854:A:G
35162339	chr20:35162339:T:C
35162676	chr20:35162676:T:C
35164307	chr20:35164307:G:T
35164681	chr20:35164681:A:G
35165094	chr20:35165094:A:T
35165459	chr20:35165459:T:C
35166054	chr20:35166054:C:T
35166169	chr20:35166169:T:C
35166602	chr20:35166602:G:A
35166801	chr20:35166801:G:T
35167275	chr20:35167275:T:C
35167612	chr20:35167612:T:A
35167694	chr20:35167694:A:G
35167972	chr20:35167972:A:G
35168227	chr20:35168227:CT:C
35168403	chr20:35168403:T:C
35169377	chr20:35169377:C:T
35171469	chr20:35171469:C:G
35171583	chr20:35171583:C:T
35173605	chr20:35173605:T:C
35173695	chr20:35173695:A:G
35174232	chr20:35174232:T:C
35174247	chr20:35174247:G:A
35174686	chr20:35174686:C:T
35175030	chr20:35175030:G:A
35175054	chr20:35175054:T:C
35175152	chr20:35175152:C:A
35175429	chr20:35175429:A:G
35175479	chr20:35175479:C:G
35175961	chr20:35175961:G:A
35176148	chr20:35176148:C:T
35177175	chr20:35177175:C:T
35177780	chr20:35177780:C:G
35177782	chr20:35177782:G:A
35177813	chr20:35177813:A:G
35177968	chr20:35177968:C:T
35178231	chr20:35178231:C:T
35179263	chr20:35179263:C:T
35179488	chr20:35179488:C:T
35179887	chr20:35179887:T:C
35179967	chr20:35179967:C:T
35180062	chr20:35180062:A:G
35180449	chr20:35180449:C:T
35180636	chr20:35180636:C:CT
35180720	chr20:35180720:T:C
35180875	chr20:35180875:G:A
35181268	chr20:35181268:A:AT
35181277	chr20:35181277:T:A
35181400	chr20:35181400:A:G
35181952	chr20:35181952:G:A
35182123	chr20:35182123:A:G
35182493	chr20:35182493:G:A
35183401	chr20:35183401:G:A
35183632	chr20:35183632:G:A
35184440	chr20:35184440:G:A
35184552	chr20:35184552:T:C
35184673	chr20:35184673:C:T
35184904	chr20:35184904:C:T
35184925	chr20:35184925:G:A
35185463	chr20:35185463:T:C
35185572	chr20:35185572:A:C
35185827	chr20:35185827:A:G
35185886	chr20:35185886:T:A
35186097	chr20:35186097:G:C
35186298	chr20:35186298:G:A
35186418	chr20:35186418:T:C
35186487	chr20:35186487:G:A
35186730	chr20:35186730:CA:C
35187044	chr20:35187044:T:C
35187397	chr20:35187397:G:A
35187566	chr20:35187566:G:A
35187574	chr20:35187574:T:A
35188809	chr20:35188809:G:T
35189084	chr20:35189084:A:G
35189148	chr20:35189148:T:C
35189176	chr20:35189176:T:C
35189809	chr20:35189809:G:C
35189953	chr20:35189953:C:T
35190484	chr20:35190484:A:C
35190574	chr20:35190574:C:T
35190631	chr20:35190631:T:C
35191044	chr20:35191044:G:C
35191079	chr20:35191079:C:T
35191188	chr20:35191188:C:A
35191315	chr20:35191315:T:G
35192233	chr20:35192233:G:A
35192494	chr20:35192494:A:G
35192531	chr20:35192531:G:A
35192624	chr20:35192624:A:G
35192705	chr20:35192705:A:G
35192720	chr20:35192720:CTCTT:C
35192966	chr20:35192966:G:A
35193167	chr20:35193167:T:C
35194233	chr20:35194233:C:T
35194783	chr20:35194783:A:AACC
35194822	chr20:35194822:A:C
35194839	chr20:35194839:C:T
35195349	chr20:35195349:T:A
35195361	chr20:35195361:G:T
35195439	chr20:35195439:G:T
35195690	chr20:35195690:G:A
35196002	chr20:35196002:G:A
35196485	chr20:35196485:C:G
35196617	chr20:35196617:A:G
35196696	chr20:35196696:C:T
35197247	chr20:35197247:C:T
35197311	chr20:35197311:T:C
35197625	chr20:35197625:T:C
35197692	chr20:35197692:G:T
35197712	chr20:35197712:C:T
35197962	chr20:35197962:C:T
35198153	chr20:35198153:A:G
35198240	chr20:35198240:T:C
35198328	chr20:35198328:A:G
35198453	chr20:35198453:T:C
35198874	chr20:35198874:C:T
35199518	chr20:35199518:A:T
35199639	chr20:35199639:C:T
35199783	chr20:35199783:G:T
35200390	chr20:35200390:A:G
35200547	chr20:35200547:A:T
35200671	chr20:35200671:G:A
35200735	chr20:35200735:C:A
35200779	chr20:35200779:A:G
35200809	chr20:35200809:G:A
35201332	chr20:35201332:T:C
35202060	chr20:35202060:T:A
35202317	chr20:35202317:C:G
35202368	chr20:35202368:T:C
35203190	chr20:35203190:C:T
35203219	chr20:35203219:T:C
35203439	chr20:35203439:T:A
35203478	chr20:35203478:G:A
35203507	chr20:35203507:T:C
35203787	chr20:35203787:T:C
35203853	chr20:35203853:A:G
35204582	chr20:35204582:C:T
35204679	chr20:35204679:A:G
35204723	chr20:35204723:A:C
35205089	chr20:35205089:G:A
35205129	chr20:35205129:T:C
35205197	chr20:35205197:C:T
35205356	chr20:35205356:C:A
35205546	chr20:35205546:G:A
35206112	chr20:35206112:A:T
35206289	chr20:35206289:A:G
35206575	chr20:35206575:G:A
35206707	chr20:35206707:T:C
35206991	chr20:35206991:C:G
35207101	chr20:35207101:T:C
35207820	chr20:35207820:A:G
35208389	chr20:35208389:G:C
35208495	chr20:35208495:A:G
35208531	chr20:35208531:C:A
35208639	chr20:35208639:G:C
35208700	chr20:35208700:C:T
35209243	chr20:35209243:T:C
35209341	chr20:35209341:T:C
35209685	chr20:35209685:A:G
35209728	chr20:35209728:A:G
35210534	chr20:35210534:G:A
35210902	chr20:35210902:A:G
35211113	chr20:35211113:G:C
35211477	chr20:35211477:T:G
35212033	chr20:35212033:A:T
35212829	chr20:35212829:C:T
35213480	chr20:35213480:T:C
35213888	chr20:35213888:A:G
35213961	chr20:35213961:G:C
35214091	chr20:35214091:A:G
35214097	chr20:35214097:A:T
35214442	chr20:35214442:T:G
35215055	chr20:35215055:C:T
35215180	chr20:35215180:G:A
35215300	chr20:35215300:T:C
35215403	chr20:35215403:C:T
35216418	chr20:35216418:T:C
35216476	chr20:35216476:A:G
35216706	chr20:35216706:T:TA
35216781	chr20:35216781:G:A
35216829	chr20:35216829:T:C
35216966	chr20:35216966:C:CAT
35216974	chr20:35216974:G:A
35217122	chr20:35217122:A:T
35217273	chr20:35217273:A:C
35217375	chr20:35217375:A:G
35217421	chr20:35217421:C:A
35217473	chr20:35217473:T:C
35217536	chr20:35217536:C:T
35218053	chr20:35218053:C:T
35218056	chr20:35218056:C:T
35218583	chr20:35218583:T:C
35219110	chr20:35219110:T:C
35219335	chr20:35219335:A:T
35219446	chr20:35219446:A:G
35219516	chr20:35219516:C:T
35219718	chr20:35219718:T:C
35219771	chr20:35219771:G:A
35219783	chr20:35219783:G:A
35220467	chr20:35220467:A:C
35221448	chr20:35221448:G:A
35221889	chr20:35221889:G:A
35221913	chr20:35221913:G:T
35221935	chr20:35221935:C:A
35222479	chr20:35222479:A:T
35222520	chr20:35222520:C:T
35222772	chr20:35222772:T:C
35222889	chr20:35222889:T:C
35222946	chr20:35222946:C:T
35223006	chr20:35223006:TA:T
35223021	chr20:35223021:T:C
35223066	chr20:35223066:C:T
35223258	chr20:35223258:T:C
35223259	chr20:35223259:A:G
35223855	chr20:35223855:T:C
35223904	chr20:35223904:GAGA:G
35224029	chr20:35224029:G:A
35224463	chr20:35224463:C:T
35225133	chr20:35225133:AG:A
35225226	chr20:35225226:T:C
35225983	chr20:35225983:A:G
35226063	chr20:35226063:T:G
35226190	chr20:35226190:G:A
35227883	chr20:35227883:A:G
35228216	chr20:35228216:G:A
35228231	chr20:35228231:C:T
35229164	chr20:35229164:C:T
35229505	chr20:35229505:TGAAA:T
35229625	chr20:35229625:G:A
35229678	chr20:35229678:T:A
35229835	chr20:35229835:T:C
35230359	chr20:35230359:T:C
35230374	chr20:35230374:A:AT
35230423	chr20:35230423:T:C
35230499	chr20:35230499:T:C
35230963	chr20:35230963:G:A
35231248	chr20:35231248:T:C
35231388	chr20:35231388:C:T
35231612	chr20:35231612:A:G
35232308	chr20:35232308:A:T
35232780	chr20:35232780:A:G
35232903	chr20:35232903:C:T
35233376	chr20:35233376:T:C
35233764	chr20:35233764:A:G
35233774	chr20:35233774:G:A
35234139	chr20:35234139:C:T
35234770	chr20:35234770:G:A
35234851	chr20:35234851:G:A
35235124	chr20:35235124:T:C
35235493	chr20:35235493:C:T
35235991	chr20:35235991:G:C
35236029	chr20:35236029:T:C
35236053	chr20:35236053:G:A
35236132	chr20:35236132:T:C
35237287	chr20:35237287:AG:A
35237354	chr20:35237354:C:T
35237575	chr20:35237575:G:A
35237984	chr20:35237984:A:G
35238387	chr20:35238387:A:G
35239579	chr20:35239579:A:G
35239794	chr20:35239794:C:T
35240453	chr20:35240453:T:C
35241067	chr20:35241067:T:G
35242945	chr20:35242945:A:C
35243384	chr20:35243384:T:C
35243591	chr20:35243591:TGTTAAA:T
35244302	chr20:35244302:GC:G
35244470	chr20:35244470:T:C
35244507	chr20:35244507:C:T
35244691	chr20:35244691:T:C
35244720	chr20:35244720:A:G
35245426	chr20:35245426:T:TTA
35245594	chr20:35245594:G:T
35245926	chr20:35245926:C:A
35245978	chr20:35245978:C:A
35246035	chr20:35246035:T:C
35246905	chr20:35246905:G:A
35247403	chr20:35247403:CAT:C
35247441	chr20:35247441:TC:T
35247579	chr20:35247579:C:A
35247624	chr20:35247624:G:A
35249611	chr20:35249611:C:T
35249657	chr20:35249657:C:T
35249738	chr20:35249738:G:A
35249835	chr20:35249835:C:T
35250696	chr20:35250696:T:TC
35251432	chr20:35251432:T:C
35251464	chr20:35251464:C:T
35251869	chr20:35251869:T:A
35252047	chr20:35252047:C:A
35252170	chr20:35252170:T:C
35252361	chr20:35252361:C:T
35252396	chr20:35252396:C:T
35253692	chr20:35253692:C:T
35253763	chr20:35253763:CCTCT:C
35254156	chr20:35254156:G:A
35254268	chr20:35254268:C:G
35255737	chr20:35255737:G:A
35256221	chr20:35256221:C:T
35256371	chr20:35256371:C:T
35256537	chr20:35256537:T:C
35257135	chr20:35257135:A:C
35257401	chr20:35257401:G:A
35257882	chr20:35257882:C:T
35258430	chr20:35258430:T:G
35259069	chr20:35259069:T:C
35259130	chr20:35259130:G:A
35259243	chr20:35259243:G:A
35259351	chr20:35259351:G:A
35259450	chr20:35259450:C:T
35259464	chr20:35259464:G:A
35259578	chr20:35259578:A:G
35260146	chr20:35260146:TCTC:T
35260269	chr20:35260269:C:T
35260410	chr20:35260410:A:G
35260426	chr20:35260426:T:C
35260620	chr20:35260620:C:T
35260653	chr20:35260653:T:G
35260803	chr20:35260803:G:C
35261207	chr20:35261207:C:A
35261366	chr20:35261366:C:T
35261376	chr20:35261376:G:A
35261458	chr20:35261458:G:A
35261490	chr20:35261490:G:A
35261587	chr20:35261587:C:G
35261841	chr20:35261841:C:T
35262094	chr20:35262094:G:A
35263050	chr20:35263050:A:G
35263072	chr20:35263072:C:A
35263122	chr20:35263122:G:A
35263145	chr20:35263145:T:G
35263148	chr20:35263148:C:T
35263189	chr20:35263189:A:T
35263229	chr20:35263229:G:C
35264208	chr20:35264208:T:C
35265212	chr20:35265212:C:T
35265306	chr20:35265306:G:A
35265343	chr20:35265343:G:A
35265470	chr20:35265470:C:T
35265486	chr20:35265486:G:C
35265488	chr20:35265488:T:G
35266308	chr20:35266308:C:T
35266833	chr20:35266833:T:G
35266878	chr20:35266878:G:C
35266940	chr20:35266940:C:T
35267481	chr20:35267481:T:C
35267651	chr20:35267651:T:C
35267723	chr20:35267723:G:A
35267823	chr20:35267823:T:C
35268016	chr20:35268016:T:C
35268068	chr20:35268068:G:A
35268178	chr20:35268178:G:C
35268824	chr20:35268824:A:G
35268872	chr20:35268872:A:C
35269203	chr20:35269203:T:G
35269439	chr20:35269439:C:T
35269908	chr20:35269908:A:C
35269972	chr20:35269972:A:G
35270408	chr20:35270408:G:A
35270486	chr20:35270486:T:A
35270528	chr20:35270528:G:C
35270626	chr20:35270626:C:G
35270766	chr20:35270766:G:A
35270780	chr20:35270780:C:T
35271066	chr20:35271066:AGAG:A
35271319	chr20:35271319:T:C
35271338	chr20:35271338:C:G
35271487	chr20:35271487:C:T
35271872	chr20:35271872:C:T
35272038	chr20:35272038:A:G
35272236	chr20:35272236:T:A
35272347	chr20:35272347:T:C
35272560	chr20:35272560:ACTC:A
35272678	chr20:35272678:G:A
35272984	chr20:35272984:TCA:T
35273256	chr20:35273256:C:T
35273352	chr20:35273352:C:T
35273425	chr20:35273425:G:A
35273741	chr20:35273741:C:G
35273794	chr20:35273794:TGTGAA:T
35274095	chr20:35274095:C:T
35274101	chr20:35274101:C:T
35274116	chr20:35274116:T:G
35274362	chr20:35274362:G:A
35274919	chr20:35274919:C:T
35275200	chr20:35275200:C:T
35275535	chr20:35275535:C:T
35275791	chr20:35275791:T:C
35275806	chr20:35275806:G:C
35275830	chr20:35275830:A:G
35276063	chr20:35276063:G:A
35276150	chr20:35276150:G:A
35276444	chr20:35276444:G:A
35276681	chr20:35276681:A:G
35277190	chr20:35277190:G:C
35277620	chr20:35277620:T:C
35277671	chr20:35277671:A:AG
35278049	chr20:35278049:G:A
35278092	chr20:35278092:G:A
35278225	chr20:35278225:A:G
35278247	chr20:35278247:C:A
35280121	chr20:35280121:G:A
35280899	chr20:35280899:T:C
35281110	chr20:35281110:T:G
35281258	chr20:35281258:C:T
35281259	chr20:35281259:G:A
35281498	chr20:35281498:C:T
35281932	chr20:35281932:C:T
35281951	chr20:35281951:T:C
35282288	chr20:35282288:C:G
35282390	chr20:35282390:A:G
35282601	chr20:35282601:T:G
35283507	chr20:35283507:T:C
35283858	chr20:35283858:T:C
35284412	chr20:35284412:C:A
35284569	chr20:35284569:G:A
35285581	chr20:35285581:CTT:C
35286348	chr20:35286348:A:G
35286805	chr20:35286805:G:A
35286917	chr20:35286917:C:T
35286981	chr20:35286981:A:G
35287599	chr20:35287599:G:C
35287759	chr20:35287759:C:T
35287867	chr20:35287867:C:T
35288166	chr20:35288166:AT:A
35288168	chr20:35288168:GGA:G
35288351	chr20:35288351:A:G
35288375	chr20:35288375:G:A
35289055	chr20:35289055:T:C
35289058	chr20:35289058:T:C
35289508	chr20:35289508:T:C
35290163	chr20:35290163:A:G
35291177	chr20:35291177:G:A
35291244	chr20:35291244:T:C
35291403	chr20:35291403:C:T
35291675	chr20:35291675:A:G
35292743	chr20:35292743:G:A
35292955	chr20:35292955:C:A
35293384	chr20:35293384:A:C
35293566	chr20:35293566:G:A
35293723	chr20:35293723:C:T
35293783	chr20:35293783:C:T
35293828	chr20:35293828:G:A
35293971	chr20:35293971:G:A
35294017	chr20:35294017:A:G
35294040	chr20:35294040:C:G
35294103	chr20:35294103:G:A
35294147	chr20:35294147:C:T
35294390	chr20:35294390:A:G
35294483	chr20:35294483:G:A
35294548	chr20:35294548:G:A
35294917	chr20:35294917:A:G
35294963	chr20:35294963:C:T
35294988	chr20:35294988:T:C
35295212	chr20:35295212:G:A
35296160	chr20:35296160:T:A
35296583	chr20:35296583:A:G
35297273	chr20:35297273:G:A
35297349	chr20:35297349:T:C
35297377	chr20:35297377:G:A
35297932	chr20:35297932:T:C
35298024	chr20:35298024:C:T
35298089	chr20:35298089:A:T
35298335	chr20:35298335:T:C
35298422	chr20:35298422:TC:T
35298425	chr20:35298425:C:T
35298443	chr20:35298443:A:C
35298749	chr20:35298749:C:G
35298885	chr20:35298885:T:C
35299346	chr20:35299346:G:A
35299511	chr20:35299511:C:T
35299709	chr20:35299709:C:T
35299730	chr20:35299730:G:A
35300152	chr20:35300152:G:A
35300180	chr20:35300180:G:A
35300405	chr20:35300405:G:C
35300815	chr20:35300815:T:C
35300816	chr20:35300816:AT:A
35301151	chr20:35301151:C:A
35301600	chr20:35301600:G:A
35301901	chr20:35301901:T:G
35302257	chr20:35302257:T:C
35302258	chr20:35302258:G:A
35302547	chr20:35302547:C:G
35303201	chr20:35303201:G:A
35303268	chr20:35303268:A:C
35303280	chr20:35303280:G:A
35303734	chr20:35303734:G:A
35304569	chr20:35304569:C:T
35304772	chr20:35304772:G:A
35304773	chr20:35304773:A:G
35306288	chr20:35306288:A:G
35306660	chr20:35306660:A:G
35307401	chr20:35307401:T:C
35307473	chr20:35307473:A:C
35308024	chr20:35308024:A:G
35308954	chr20:35308954:G:C
35308968	chr20:35308968:G:A
35309346	chr20:35309346:C:T
35309597	chr20:35309597:A:G
35310459	chr20:35310459:G:A
35310901	chr20:35310901:T:C
35310950	chr20:35310950:G:A
35311870	chr20:35311870:C:T
35312702	chr20:35312702:T:C
35313471	chr20:35313471:G:A
35313602	chr20:35313602:G:T
35314669	chr20:35314669:C:T
35315551	chr20:35315551:A:C
35315960	chr20:35315960:C:T
35316032	chr20:35316032:T:C
35316885	chr20:35316885:G:A
35317523	chr20:35317523:C:T
35317816	chr20:35317816:G:A
35318728	chr20:35318728:C:T
35318831	chr20:35318831:G:C
35318836	chr20:35318836:T:C
35319358	chr20:35319358:T:C
35319549	chr20:35319549:G:A
35320106	chr20:35320106:T:C
35320579	chr20:35320579:C:G
35320737	chr20:35320737:G:T
35321108	chr20:35321108:TAGAAAC:T
35321421	chr20:35321421:A:G
35321442	chr20:35321442:G:A
35321474	chr20:35321474:G:A
35321949	chr20:35321949:T:C
35321981	chr20:35321981:C:T
35322603	chr20:35322603:G:A
35322639	chr20:35322639:C:T
35322778	chr20:35322778:G:A
35323068	chr20:35323068:T:C
35323093	chr20:35323093:T:C
35323138	chr20:35323138:C:T
35323825	chr20:35323825:A:G
35324484	chr20:35324484:G:A
35324527	chr20:35324527:C:T
35324561	chr20:35324561:T:C
35324577	chr20:35324577:T:C
35324649	chr20:35324649:C:T
35324861	chr20:35324861:G:A
35325878	chr20:35325878:A:C
35326268	chr20:35326268:C:T
35326405	chr20:35326405:A:G
35326442	chr20:35326442:T:G
35326495	chr20:35326495:GTATT:G
35326577	chr20:35326577:A:G
35326611	chr20:35326611:T:C
35326749	chr20:35326749:G:A
35326845	chr20:35326845:C:T
35326898	chr20:35326898:T:C
35327661	chr20:35327661:T:G
35327768	chr20:35327768:A:G
35327835	chr20:35327835:T:G
35328344	chr20:35328344:C:T
35328600	chr20:35328600:AG:A
35328853	chr20:35328853:C:T
35328909	chr20:35328909:A:G
35328993	chr20:35328993:G:A
35329524	chr20:35329524:C:T
35329807	chr20:35329807:G:A
35330069	chr20:35330069:T:C
35330429	chr20:35330429:A:G
35330443	chr20:35330443:G:A
35330609	chr20:35330609:G:A
35331107	chr20:35331107:C:T
35331113	chr20:35331113:G:A
35332474	chr20:35332474:G:A
35333581	chr20:35333581:G:C
35335198	chr20:35335198:T:G
35335379	chr20:35335379:T:C
35335763	chr20:35335763:A:G
35335863	chr20:35335863:C:T
35336108	chr20:35336108:A:C
35336267	chr20:35336267:G:A
35336309	chr20:35336309:C:T
35336326	chr20:35336326:G:C
35336470	chr20:35336470:C:A
35336509	chr20:35336509:G:C
35338040	chr20:35338040:C:A
35338300	chr20:35338300:C:G
35338351	chr20:35338351:G:A
35338465	chr20:35338465:A:T
35338617	chr20:35338617:G:A
35338675	chr20:35338675:G:A
35339148	chr20:35339148:A:T
35339203	chr20:35339203:A:C
35339335	chr20:35339335:T:C
35339871	chr20:35339871:ATTTG:A
35341255	chr20:35341255:G:A
35342921	chr20:35342921:G:A
35343106	chr20:35343106:T:C
35343250	chr20:35343250:TG:T
35343541	chr20:35343541:A:G
35343993	chr20:35343993:T:C
35344584	chr20:35344584:C:A
35344781	chr20:35344781:T:C
35345077	chr20:35345077:C:G
35345594	chr20:35345594:G:A
35346043	chr20:35346043:T:C
35346153	chr20:35346153:T:C
35346498	chr20:35346498:T:C
35346818	chr20:35346818:T:C
35347635	chr20:35347635:G:C
35348173	chr20:35348173:C:G
35348475	chr20:35348475:T:C
35348535	chr20:35348535:G:A
35348821	chr20:35348821:T:C
35348915	chr20:35348915:G:A
35348940	chr20:35348940:G:A
35349901	chr20:35349901:G:A
35350804	chr20:35350804:G:A
35350844	chr20:35350844:C:A
35351111	chr20:35351111:C:T
35351161	chr20:35351161:T:G
35351686	chr20:35351686:C:A
35352170	chr20:35352170:G:C
35352586	chr20:35352586:A:G
35352692	chr20:35352692:T:TTC
35352877	chr20:35352877:G:T
35353059	chr20:35353059:A:G
35353245	chr20:35353245:A:C
35353389	chr20:35353389:C:G
35353906	chr20:35353906:T:C
35354416	chr20:35354416:A:T
35354418	chr20:35354418:A:T
35354436	chr20:35354436:G:A
35354704	chr20:35354704:C:A
35354845	chr20:35354845:G:A
35354882	chr20:35354882:G:A
35355478	chr20:35355478:C:T
35355807	chr20:35355807:ATG:A
35356094	chr20:35356094:G:A
35356131	chr20:35356131:C:T
35356377	chr20:35356377:C:T
35356560	chr20:35356560:TACA:T
35358096	chr20:35358096:G:A
35358761	chr20:35358761:T:C
35359076	chr20:35359076:A:G
35359482	chr20:35359482:C:G
35359927	chr20:35359927:T:C
35360956	chr20:35360956:G:T
35360961	chr20:35360961:G:A
35361116	chr20:35361116:A:G
35361457	chr20:35361457:T:C
35361479	chr20:35361479:T:C
35361480	chr20:35361480:TAAG:T
35362541	chr20:35362541:T:A
35362639	chr20:35362639:G:A
35362643	chr20:35362643:G:A
35363061	chr20:35363061:C:G
35363695	chr20:35363695:G:T
35363731	chr20:35363731:T:C
35363996	chr20:35363996:G:A
35364186	chr20:35364186:C:T
35364817	chr20:35364817:G:A
35365663	chr20:35365663:A:C
35365755	chr20:35365755:G:A
35365776	chr20:35365776:A:G
35366432	chr20:35366432:G:A
35367876	chr20:35367876:G:A
35368088	chr20:35368088:G:A
35368201	chr20:35368201:A:T
35368361	chr20:35368361:G:A
35369677	chr20:35369677:G:A
35370110	chr20:35370110:G:A
35370406	chr20:35370406:CA:C
35370450	chr20:35370450:A:T
35371072	chr20:35371072:T:C
35371431	chr20:35371431:G:A
35371512	chr20:35371512:T:C
35372112	chr20:35372112:C:T
35372141	chr20:35372141:C:T
35372647	chr20:35372647:T:C
35372648	chr20:35372648:G:A
35372996	chr20:35372996:A:G
35373181	chr20:35373181:A:T
35373238	chr20:35373238:G:T
35373401	chr20:35373401:A:G
35373452	chr20:35373452:G:A
35374042	chr20:35374042:C:A
35374064	chr20:35374064:T:C
35374124	chr20:35374124:A:T
35374926	chr20:35374926:T:C
35374984	chr20:35374984:A:G
35375114	chr20:35375114:T:C
35375371	chr20:35375371:T:G
35375415	chr20:35375415:C:T
35375990	chr20:35375990:G:A
35376345	chr20:35376345:G:C
35376834	chr20:35376834:G:A
35378457	chr20:35378457:T:C
35378522	chr20:35378522:C:T
35379468	chr20:35379468:T:C
35379720	chr20:35379720:T:C
35380264	chr20:35380264:T:C
35380912	chr20:35380912:T:C
35381727	chr20:35381727:C:T
35382493	chr20:35382493:T:C
35382612	chr20:35382612:C:A
35382659	chr20:35382659:A:G
35382724	chr20:35382724:A:G
35382750	chr20:35382750:T:G
35382995	chr20:35382995:T:A
35383066	chr20:35383066:A:T
35383282	chr20:35383282:A:G
35384073	chr20:35384073:T:C
35384111	chr20:35384111:C:T
35384175	chr20:35384175:A:C
35384250	chr20:35384250:C:T
35384677	chr20:35384677:T:C
35385096	chr20:35385096:A:C
35385119	chr20:35385119:T:C
35385145	chr20:35385145:G:A
35385575	chr20:35385575:G:A
35385596	chr20:35385596:G:A
35386248	chr20:35386248:T:C
35386360	chr20:35386360:T:A
35386404	chr20:35386404:A:G
35386466	chr20:35386466:A:G
35387127	chr20:35387127:A:G
35387378	chr20:35387378:C:A
35387971	chr20:35387971:T:C
35388033	chr20:35388033:T:C
35388036	chr20:35388036:G:A
35388228	chr20:35388228:C:T
35388423	chr20:35388423:C:T
35388449	chr20:35388449:C:T
35388836	chr20:35388836:G:A
35389285	chr20:35389285:A:C
35389296	chr20:35389296:G:A
35389336	chr20:35389336:G:A
35389544	chr20:35389544:G:C
35389546	chr20:35389546:G:A
35390799	chr20:35390799:C:T
35390960	chr20:35390960:T:C
35391152	chr20:35391152:C:T
35391289	chr20:35391289:G:A
35391539	chr20:35391539:G:A
35391612	chr20:35391612:C:T
35391736	chr20:35391736:A:AAT
35392009	chr20:35392009:C:T
35392105	chr20:35392105:T:C
35392147	chr20:35392147:C:T
35392313	chr20:35392313:C:T
35392442	chr20:35392442:G:A
35392458	chr20:35392458:T:C
35392585	chr20:35392585:G:C
35392867	chr20:35392867:C:T
35393057	chr20:35393057:T:C
35393131	chr20:35393131:G:C
35393647	chr20:35393647:G:GGAGAAAACCCCTC
35394184	chr20:35394184:T:C
35394632	chr20:35394632:G:A
35394984	chr20:35394984:T:A
35395042	chr20:35395042:A:T
35395341	chr20:35395341:T:C
35395400	chr20:35395400:A:C
35395682	chr20:35395682:A:G
35395879	chr20:35395879:C:T
35396166	chr20:35396166:G:A
35396765	chr20:35396765:A:T
35397119	chr20:35397119:A:G
35397173	chr20:35397173:T:C
35397254	chr20:35397254:A:G
35397312	chr20:35397312:G:A
35397329	chr20:35397329:C:T
35397402	chr20:35397402:G:A
35397432	chr20:35397432:C:T
35397472	chr20:35397472:C:T
35397580	chr20:35397580:CT:C
35398223	chr20:35398223:A:G
35398468	chr20:35398468:T:C
35398590	chr20:35398590:T:C
35399383	chr20:35399383:A:G
35399578	chr20:35399578:G:A
35400260	chr20:35400260:A:T
35400311	chr20:35400311:A:G
35400556	chr20:35400556:T:C
35400558	chr20:35400558:G:C
35402182	chr20:35402182:C:T
35402344	chr20:35402344:C:T
35402345	chr20:35402345:G:A
35402599	chr20:35402599:AC:A
35402602	chr20:35402602:AACAAACAAAC:A
35402649	chr20:35402649:C:T
35402785	chr20:35402785:C:G
35402821	chr20:35402821:T:C
35403025	chr20:35403025:C:T
35403587	chr20:35403587:T:C
35404104	chr20:35404104:G:A
35404110	chr20:35404110:A:G
35404327	chr20:35404327:A:G
35404397	chr20:35404397:G:A
35405288	chr20:35405288:A:G
35405301	chr20:35405301:AAAG:A
35405376	chr20:35405376:C:A
35405744	chr20:35405744:C:T
35406176	chr20:35406176:A:C
35406462	chr20:35406462:G:T
35406514	chr20:35406514:A:G
35407432	chr20:35407432:A:G
35407643	chr20:35407643:C:T
35407849	chr20:35407849:C:G
35407977	chr20:35407977:A:G
35408194	chr20:35408194:T:C
35408630	chr20:35408630:T:C
35408942	chr20:35408942:A:G
35409471	chr20:35409471:A:AG
35409473	chr20:35409473:A:G
35409760	chr20:35409760:C:G
35409980	chr20:35409980:AT:A
35410008	chr20:35410008:G:A
35410258	chr20:35410258:G:A
35410481	chr20:35410481:G:A
35410587	chr20:35410587:C:T
35411464	chr20:35411464:A:G
35411853	chr20:35411853:G:T
35411881	chr20:35411881:TTG:T
35412924	chr20:35412924:C:G
35413038	chr20:35413038:T:G
35413237	chr20:35413237:A:G
35413255	chr20:35413255:C:T
35413447	chr20:35413447:G:A
35414112	chr20:35414112:C:T
35414469	chr20:35414469:CAT:C
35414510	chr20:35414510:A:C
35414901	chr20:35414901:G:A
35415068	chr20:35415068:C:T
35415482	chr20:35415482:G:A
35415937	chr20:35415937:T:C
35416184	chr20:35416184:T:G
35416381	chr20:35416381:T:C
35416707	chr20:35416707:G:A
35416768	chr20:35416768:T:C
35416823	chr20:35416823:G:A
35416964	chr20:35416964:C:T
35417411	chr20:35417411:C:T
35417437	chr20:35417437:T:C
35417742	chr20:35417742:T:C
35417800	chr20:35417800:T:G
35417899	chr20:35417899:A:G
35418093	chr20:35418093:C:T
35418279	chr20:35418279:G:A
35418373	chr20:35418373:C:T
35418484	chr20:35418484:C:A
35418512	chr20:35418512:C:T
35418633	chr20:35418633:T:C
35418764	chr20:35418764:C:G
35419167	chr20:35419167:T:C
35419588	chr20:35419588:G:T
35419712	chr20:35419712:T:G
35419819	chr20:35419819:C:T
35419860	chr20:35419860:T:A
35420334	chr20:35420334:C:T
35420501	chr20:35420501:G:A
35420820	chr20:35420820:G:A
35421457	chr20:35421457:GA:G
35421733	chr20:35421733:G:A
35421832	chr20:35421832:C:T
35422104	chr20:35422104:A:G
35422288	chr20:35422288:C:T
35422328	chr20:35422328:G:C
35422367	chr20:35422367:G:A
35422483	chr20:35422483:T:C
35422593	chr20:35422593:T:C
35422754	chr20:35422754:G:A
35423033	chr20:35423033:G:A
35423039	chr20:35423039:C:T
35423675	chr20:35423675:G:A
35423848	chr20:35423848:C:T
35423852	chr20:35423852:T:C
35424336	chr20:35424336:C:T
35424346	chr20:35424346:G:A
35424431	chr20:35424431:T:C
35424484	chr20:35424484:G:A
35424700	chr20:35424700:G:T
35424703	chr20:35424703:G:A
35424852	chr20:35424852:G:A
35424932	chr20:35424932:A:G
35425119	chr20:35425119:G:A
35426166	chr20:35426166:G:A
35426178	chr20:35426178:G:A
35426224	chr20:35426224:G:A
35426268	chr20:35426268:T:C
35426313	chr20:35426313:C:T
35426329	chr20:35426329:G:A
35426395	chr20:35426395:G:A
35426443	chr20:35426443:G:A
35426958	chr20:35426958:C:T
35427265	chr20:35427265:T:C
35427504	chr20:35427504:C:T
35428107	chr20:35428107:A:G
35428403	chr20:35428403:C:T
35428410	chr20:35428410:G:A
35428486	chr20:35428486:A:G
35428880	chr20:35428880:C:T
35428999	chr20:35428999:T:C
35429123	chr20:35429123:G:A
35429383	chr20:35429383:T:C
35429387	chr20:35429387:T:C
35429799	chr20:35429799:G:A
35430171	chr20:35430171:G:T
35430322	chr20:35430322:C:T
35430703	chr20:35430703:G:A
35430885	chr20:35430885:G:A
35431221	chr20:35431221:T:C
35431781	chr20:35431781:T:C
35431843	chr20:35431843:T:C
35431901	chr20:35431901:C:T
35431990	chr20:35431990:T:C
35432489	chr20:35432489:C:A
35432561	chr20:35432561:T:A
35432828	chr20:35432828:A:G
35433441	chr20:35433441:C:T
35433484	chr20:35433484:A:G
35433716	chr20:35433716:C:A
35434398	chr20:35434398:T:C
35436939	chr20:35436939:A:G
35437196	chr20:35437196:C:T
35437580	chr20:35437580:C:A
35437976	chr20:35437976:G:A
35438063	chr20:35438063:C:T
35438203	chr20:35438203:G:A
35438501	chr20:35438501:A:C
35438630	chr20:35438630:A:G
35439402	chr20:35439402:C:T
35439470	chr20:35439470:G:A
35439530	chr20:35439530:T:G
35439561	chr20:35439561:G:A
35439830	chr20:35439830:G:A
35440624	chr20:35440624:A:G
35441704	chr20:35441704:C:T
35441749	chr20:35441749:G:A
35442075	chr20:35442075:A:T
35442295	chr20:35442295:T:C
35442617	chr20:35442617:C:T
35442798	chr20:35442798:G:A
35442817	chr20:35442817:A:T
35442917	chr20:35442917:G:T
35443581	chr20:35443581:G:A
35444024	chr20:35444024:T:C
35444198	chr20:35444198:G:A
35444209	chr20:35444209:T:C
35444411	chr20:35444411:G:A
35445722	chr20:35445722:C:A
35445740	chr20:35445740:C:T
35446325	chr20:35446325:A:C
35446649	chr20:35446649:T:C
35446793	chr20:35446793:C:T
35446908	chr20:35446908:C:CCT
35447135	chr20:35447135:C:T
35447335	chr20:35447335:G:A
35447535	chr20:35447535:G:T
35448887	chr20:35448887:C:A
35449053	chr20:35449053:A:G
35449426	chr20:35449426:A:G
35449637	chr20:35449637:C:T
35449712	chr20:35449712:G:A
35449892	chr20:35449892:G:A
35450025	chr20:35450025:G:A
35451302	chr20:35451302:T:C
35451505	chr20:35451505:T:C
35451528	chr20:35451528:G:A
35451981	chr20:35451981:C:T
35452433	chr20:35452433:T:C
35454060	chr20:35454060:T:TA
35454222	chr20:35454222:G:A
35454503	chr20:35454503:G:T
35454814	chr20:35454814:C:G
35455151	chr20:35455151:C:T
35455541	chr20:35455541:C:T
35455777	chr20:35455777:C:T
35455893	chr20:35455893:C:T
35456125	chr20:35456125:C:T
35456419	chr20:35456419:C:T
35456884	chr20:35456884:C:T
35457370	chr20:35457370:G:A
35457692	chr20:35457692:A:G
35457790	chr20:35457790:T:A
35458173	chr20:35458173:C:G
35458456	chr20:35458456:A:G
35458514	chr20:35458514:T:C
35458575	chr20:35458575:T:TAC
35458678	chr20:35458678:G:A
35459146	chr20:35459146:T:A
35460341	chr20:35460341:C:T
35460805	chr20:35460805:T:C
35460841	chr20:35460841:C:T
35460908	chr20:35460908:T:C
35461180	chr20:35461180:A:G
35462078	chr20:35462078:C:T
35462123	chr20:35462123:G:A
35463340	chr20:35463340:T:G
35463957	chr20:35463957:G:C
35463979	chr20:35463979:A:G
35464411	chr20:35464411:C:T
35464448	chr20:35464448:A:G
35464752	chr20:35464752:CT:C
35464779	chr20:35464779:G:A
35464936	chr20:35464936:A:G
35465210	chr20:35465210:A:G
35465407	chr20:35465407:G:A
35465530	chr20:35465530:A:G
35465536	chr20:35465536:C:T
35466584	chr20:35466584:C:T
35466724	chr20:35466724:T:C
35466784	chr20:35466784:C:G
35466801	chr20:35466801:G:A
35466929	chr20:35466929:C:A
35467383	chr20:35467383:G:A
35467577	chr20:35467577:A:G
35467628	chr20:35467628:AG:A
35467881	chr20:35467881:T:C
35468315	chr20:35468315:A:G
35468345	chr20:35468345:C:T
35468953	chr20:35468953:C:A
35469127	chr20:35469127:T:C
35470224	chr20:35470224:A:G
35470357	chr20:35470357:A:G
35470498	chr20:35470498:C:T
35470609	chr20:35470609:C:T
35470705	chr20:35470705:G:A
35470862	chr20:35470862:A:C
35470998	chr20:35470998:A:G
35471048	chr20:35471048:T:C
35471099	chr20:35471099:C:T
35471512	chr20:35471512:T:C
35471711	chr20:35471711:A:G
35471850	chr20:35471850:G:A
35472461	chr20:35472461:T:C
35473753	chr20:35473753:C:T
35474093	chr20:35474093:T:C
35474864	chr20:35474864:A:G
35475050	chr20:35475050:T:C
35475270	chr20:35475270:C:T
35475947	chr20:35475947:A:G
35476040	chr20:35476040:G:A
35476143	chr20:35476143:C:T
35476569	chr20:35476569:G:T
35476653	chr20:35476653:C:T
35476676	chr20:35476676:C:G
35476876	chr20:35476876:T:G
35477084	chr20:35477084:C:T
35477085	chr20:35477085:G:A
35477128	chr20:35477128:A:G
35477209	chr20:35477209:A:G
35477263	chr20:35477263:G:A
35477370	chr20:35477370:A:G
35477840	chr20:35477840:GCTTGTA:G
35478487	chr20:35478487:T:C
35478570	chr20:35478570:A:G
35478748	chr20:35478748:A:G
35478820	chr20:35478820:T:C
35479165	chr20:35479165:C:T
35480164	chr20:35480164:C:T
35480267	chr20:35480267:TC:T
35480335	chr20:35480335:A:G
35480537	chr20:35480537:T:C
35480557	chr20:35480557:C:G
35480870	chr20:35480870:G:A
35481006	chr20:35481006:T:C
35481545	chr20:35481545:A:G
35481729	chr20:35481729:G:T
35482259	chr20:35482259:T:C
35482321	chr20:35482321:T:C
35482555	chr20:35482555:T:A
35483026	chr20:35483026:T:A
35483039	chr20:35483039:G:T
35483179	chr20:35483179:G:A
35483327	chr20:35483327:A:G
35483343	chr20:35483343:TTTTA:T
35483595	chr20:35483595:C:A
35484024	chr20:35484024:T:C
35484295	chr20:35484295:T:C
35484859	chr20:35484859:T:G
35485125	chr20:35485125:C:A
35485555	chr20:35485555:A:G
35486286	chr20:35486286:TTGTACAACTGCAC:T
35486840	chr20:35486840:T:A
35486948	chr20:35486948:G:A
35487005	chr20:35487005:G:A
35487082	chr20:35487082:A:G
35487189	chr20:35487189:C:T
35487243	chr20:35487243:G:A
35487861	chr20:35487861:T:G
35487862	chr20:35487862:T:C
35488063	chr20:35488063:A:G
35488172	chr20:35488172:T:C
35488954	chr20:35488954:A:G
35489181	chr20:35489181:C:G
35490022	chr20:35490022:G:A
35490301	chr20:35490301:A:G
35491154	chr20:35491154:C:T
35491374	chr20:35491374:G:A
35491411	chr20:35491411:G:A
35491668	chr20:35491668:T:C
35492443	chr20:35492443:A:T
35492677	chr20:35492677:G:C
35492848	chr20:35492848:C:T
35492940	chr20:35492940:G:C
35493388	chr20:35493388:C:T
35493493	chr20:35493493:G:A
35493600	chr20:35493600:A:G
35494012	chr20:35494012:T:C
35494223	chr20:35494223:C:CT
35494855	chr20:35494855:T:C
35495288	chr20:35495288:C:T
35495335	chr20:35495335:T:C
35495380	chr20:35495380:G:A
35495923	chr20:35495923:T:G
35496215	chr20:35496215:C:T
35496586	chr20:35496586:C:G
35496623	chr20:35496623:C:G
35497230	chr20:35497230:T:C
35497699	chr20:35497699:G:A
35497793	chr20:35497793:G:A
35498319	chr20:35498319:A:G
35498351	chr20:35498351:G:C
35498470	chr20:35498470:T:G
35498491	chr20:35498491:C:T
35498753	chr20:35498753:A:G
35499141	chr20:35499141:G:A
35499165	chr20:35499165:C:T
35499321	chr20:35499321:C:T
35499409	chr20:35499409:T:C
35499452	chr20:35499452:C:T
35499480	chr20:35499480:C:G
35499612	chr20:35499612:A:G
35499648	chr20:35499648:C:T
35499853	chr20:35499853:A:G
35499909	chr20:35499909:A:G
35500322	chr20:35500322:T:C
35500630	chr20:35500630:T:G
35500803	chr20:35500803:T:G
35500857	chr20:35500857:C:T
35500904	chr20:35500904:T:C
35500935	chr20:35500935:A:G
35501623	chr20:35501623:G:A
35501852	chr20:35501852:T:C
35501891	chr20:35501891:G:T
35501913	chr20:35501913:G:A
35502305	chr20:35502305:A:C
35502691	chr20:35502691:G:A
35503151	chr20:35503151:G:A
35503847	chr20:35503847:G:A
35503939	chr20:35503939:G:A
35504248	chr20:35504248:G:A
35504519	chr20:35504519:G:A
35504526	chr20:35504526:C:T
35504580	chr20:35504580:G:A
35504727	chr20:35504727:A:G
35505080	chr20:35505080:C:G
35505188	chr20:35505188:A:C
35505237	chr20:35505237:C:T
35505325	chr20:35505325:G:A
35505485	chr20:35505485:T:G
35505791	chr20:35505791:G:A
35505999	chr20:35505999:A:G
35506524	chr20:35506524:G:A
35506859	chr20:35506859:TC:T
35507101	chr20:35507101:G:A
35507227	chr20:35507227:C:G
35507394	chr20:35507394:C:T
35507857	chr20:35507857:C:G
35508350	chr20:35508350:G:A
35508556	chr20:35508556:G:A
35508652	chr20:35508652:T:C
35508752	chr20:35508752:T:C
35508896	chr20:35508896:A:G
35508987	chr20:35508987:G:A
35509307	chr20:35509307:G:A
35509524	chr20:35509524:T:C
35510140	chr20:35510140:C:G
35510282	chr20:35510282:A:G
35510561	chr20:35510561:T:G
35510724	chr20:35510724:G:A
35510863	chr20:35510863:T:G
35511264	chr20:35511264:A:C
35511273	chr20:35511273:C:T
35511334	chr20:35511334:CG:C
35511960	chr20:35511960:G:A
35512184	chr20:35512184:C:G
35512278	chr20:35512278:A:G
35512514	chr20:35512514:G:C
35513012	chr20:35513012:A:G
35513193	chr20:35513193:T:C
35513324	chr20:35513324:G:A
35513389	chr20:35513389:T:G
35513395	chr20:35513395:A:G
35513420	chr20:35513420:G:A
35513464	chr20:35513464:A:G
35513485	chr20:35513485:C:T
35513486	chr20:35513486:G:A
35513893	chr20:35513893:G:C
35514360	chr20:35514360:T:C
35514748	chr20:35514748:A:G
35514767	chr20:35514767:G:A
35514796	chr20:35514796:C:T
35514840	chr20:35514840:G:A
35515304	chr20:35515304:C:T
35516476	chr20:35516476:A:G
35516756	chr20:35516756:G:A
35516911	chr20:35516911:G:A
35517281	chr20:35517281:T:C
35517549	chr20:35517549:C:G
35518177	chr20:35518177:C:T
35518209	chr20:35518209:A:G
35518666	chr20:35518666:C:T
35519288	chr20:35519288:A:G
35519943	chr20:35519943:C:G
35520128	chr20:35520128:G:A
35520245	chr20:35520245:G:A
35520427	chr20:35520427:C:T
35520432	chr20:35520432:C:T
35520717	chr20:35520717:G:A
35520775	chr20:35520775:A:G
35520777	chr20:35520777:A:G
35520888	chr20:35520888:A:G
35521162	chr20:35521162:C:G
35521360	chr20:35521360:A:G
35521599	chr20:35521599:G:A
35521628	chr20:35521628:G:A
35521694	chr20:35521694:C:T
35521786	chr20:35521786:T:G
35521887	chr20:35521887:C:T
35521890	chr20:35521890:G:A
35522363	chr20:35522363:C:T
35523365	chr20:35523365:C:T
35523482	chr20:35523482:C:T
35523774	chr20:35523774:G:T
35524033	chr20:35524033:G:T
35524312	chr20:35524312:C:T
35524728	chr20:35524728:C:T
35524823	chr20:35524823:T:C
35525045	chr20:35525045:CA:C
35525388	chr20:35525388:C:T
35525413	chr20:35525413:G:A
35525727	chr20:35525727:A:C
35526165	chr20:35526165:T:A
35526771	chr20:35526771:CAAG:C
35527442	chr20:35527442:A:G
35527594	chr20:35527594:A:G
35527603	chr20:35527603:G:A
35527606	chr20:35527606:G:C
35528223	chr20:35528223:TC:T
35528312	chr20:35528312:T:C
35528478	chr20:35528478:C:T
35528614	chr20:35528614:T:C
35528675	chr20:35528675:G:A
35529367	chr20:35529367:G:A
35529579	chr20:35529579:G:A
35529706	chr20:35529706:T:C
35530063	chr20:35530063:T:C
35530472	chr20:35530472:G:A
35530589	chr20:35530589:C:T
35530617	chr20:35530617:A:G
35532135	chr20:35532135:G:A
35532228	chr20:35532228:T:C
35532247	chr20:35532247:C:T
35532646	chr20:35532646:C:T
35532734	chr20:35532734:AC:A
35532786	chr20:35532786:AT:A
35532890	chr20:35532890:G:A
35533165	chr20:35533165:C:T
35533418	chr20:35533418:C:T
35533493	chr20:35533493:C:T
35533515	chr20:35533515:C:T
35533537	chr20:35533537:G:A
35533562	chr20:35533562:C:T
35533589	chr20:35533589:C:T
35533689	chr20:35533689:C:T
35533884	chr20:35533884:A:G
35534161	chr20:35534161:G:A
35534503	chr20:35534503:T:C
35534820	chr20:35534820:T:C
35535090	chr20:35535090:C:A
35535782	chr20:35535782:G:A
35535886	chr20:35535886:T:C
35536051	chr20:35536051:C:T
35536699	chr20:35536699:C:T
35536755	chr20:35536755:T:G
35537188	chr20:35537188:T:C
35537241	chr20:35537241:A:G
35537244	chr20:35537244:A:G
35537250	chr20:35537250:G:A
35537279	chr20:35537279:C:T
35537382	chr20:35537382:T:C
35537447	chr20:35537447:C:T
35537487	chr20:35537487:T:C
35537528	chr20:35537528:T:C
35538101	chr20:35538101:G:A
35538269	chr20:35538269:A:C
35538364	chr20:35538364:G:A
35538891	chr20:35538891:G:A
35539003	chr20:35539003:T:C
35539072	chr20:35539072:T:C
35539809	chr20:35539809:G:A
35539902	chr20:35539902:T:C
35540122	chr20:35540122:G:A
35540238	chr20:35540238:G:T
35541291	chr20:35541291:G:A
35542680	chr20:35542680:G:T
35542705	chr20:35542705:C:T
35543083	chr20:35543083:C:A
35543235	chr20:35543235:T:A
35543647	chr20:35543647:C:T
35543648	chr20:35543648:G:A
35543752	chr20:35543752:G:A
35543847	chr20:35543847:G:A
35544005	chr20:35544005:A:C
35544211	chr20:35544211:T:C
35544437	chr20:35544437:T:G
35544459	chr20:35544459:T:C
35544511	chr20:35544511:C:T
35544884	chr20:35544884:C:T
35544969	chr20:35544969:C:A
35545201	chr20:35545201:G:A
35545280	chr20:35545280:A:G
35545513	chr20:35545513:G:A
35545542	chr20:35545542:A:G
35545666	chr20:35545666:C:T
35545721	chr20:35545721:T:C
35546272	chr20:35546272:G:A
35546424	chr20:35546424:T:G
35546461	chr20:35546461:G:A
35546606	chr20:35546606:T:C
35546687	chr20:35546687:A:G
35547047	chr20:35547047:C:T
35547876	chr20:35547876:A:G
35548038	chr20:35548038:G:A
35548195	chr20:35548195:T:A
35549034	chr20:35549034:G:A
35549038	chr20:35549038:C:T
35549142	chr20:35549142:G:GA
35549464	chr20:35549464:CCTA:C
35549474	chr20:35549474:T:C
35549791	chr20:35549791:C:A
35550275	chr20:35550275:A:G
35550295	chr20:35550295:G:C
35550460	chr20:35550460:A:G
35550652	chr20:35550652:A:G
35550795	chr20:35550795:G:A
35550874	chr20:35550874:C:T
35551009	chr20:35551009:A:C
35551229	chr20:35551229:G:A
35551635	chr20:35551635:A:G
35551723	chr20:35551723:A:G
35552391	chr20:35552391:G:A
35552584	chr20:35552584:A:G
35552784	chr20:35552784:C:T
35553488	chr20:35553488:T:C
35553855	chr20:35553855:A:C
35554183	chr20:35554183:T:C
35554188	chr20:35554188:T:C
35554249	chr20:35554249:G:A
35554486	chr20:35554486:C:T
35554516	chr20:35554516:G:A
35554524	chr20:35554524:A:T
35554741	chr20:35554741:G:A
35554756	chr20:35554756:C:T
35554972	chr20:35554972:G:A
35555256	chr20:35555256:G:A
35555321	chr20:35555321:G:A
35556029	chr20:35556029:A:G
35556337	chr20:35556337:G:A
35556540	chr20:35556540:G:C
35556975	chr20:35556975:A:G
35556978	chr20:35556978:G:A
35557289	chr20:35557289:G:A
35557782	chr20:35557782:G:A
35557950	chr20:35557950:C:CTGAG
35558002	chr20:35558002:C:T
35558051	chr20:35558051:G:A
35558630	chr20:35558630:G:T
35558707	chr20:35558707:T:A
35558956	chr20:35558956:T:TAGC
35558972	chr20:35558972:G:A
35558984	chr20:35558984:C:T
35559009	chr20:35559009:T:C
35559032	chr20:35559032:T:C
35559057	chr20:35559057:TGAG:T
35559115	chr20:35559115:A:G
35559180	chr20:35559180:T:C
35559366	chr20:35559366:A:G
35559511	chr20:35559511:GGCA:G
35559613	chr20:35559613:G:A
35559863	chr20:35559863:G:A
35560231	chr20:35560231:G:A
35560251	chr20:35560251:G:A
35560385	chr20:35560385:C:T
35560555	chr20:35560555:T:G
35560590	chr20:35560590:G:A
35560658	chr20:35560658:G:T
35560926	chr20:35560926:A:G
35560936	chr20:35560936:T:C
35561025	chr20:35561025:A:G
35561336	chr20:35561336:G:A
35561412	chr20:35561412:A:G
35562250	chr20:35562250:A:G
35562647	chr20:35562647:CAG:C
35562984	chr20:35562984:G:A
35563730	chr20:35563730:G:A
35563977	chr20:35563977:A:G
35564031	chr20:35564031:C:T
35564041	chr20:35564041:G:T
35564250	chr20:35564250:T:A
35564670	chr20:35564670:GA:G
35564768	chr20:35564768:C:T
35564866	chr20:35564866:C:T
35565281	chr20:35565281:G:A
35565425	chr20:35565425:T:C
35565562	chr20:35565562:T:G
35565683	chr20:35565683:G:A
35565798	chr20:35565798:G:A
35565804	chr20:35565804:C:T
35565808	chr20:35565808:A:G
35565852	chr20:35565852:G:A
35566170	chr20:35566170:G:A
35566507	chr20:35566507:T:C
35566823	chr20:35566823:C:T
35567038	chr20:35567038:A:G
35567342	chr20:35567342:T:A
35567845	chr20:35567845:A:T
35567895	chr20:35567895:T:C
35568011	chr20:35568011:T:C
35568058	chr20:35568058:C:T
35568093	chr20:35568093:A:C
35570035	chr20:35570035:G:A
35570124	chr20:35570124:A:G
35570464	chr20:35570464:G:A
35570657	chr20:35570657:G:A
35570926	chr20:35570926:G:A
35571307	chr20:35571307:C:T
35571455	chr20:35571455:C:T
35572037	chr20:35572037:T:C
35572326	chr20:35572326:T:G
35572501	chr20:35572501:C:A
35572533	chr20:35572533:A:G
35572778	chr20:35572778:C:T
35572852	chr20:35572852:C:T
35572918	chr20:35572918:G:A
35572957	chr20:35572957:G:C
35573108	chr20:35573108:C:T
35573566	chr20:35573566:G:T
35574258	chr20:35574258:T:C
35574659	chr20:35574659:C:T
35574734	chr20:35574734:A:G
35574776	chr20:35574776:T:G
35574836	chr20:35574836:C:T
35575427	chr20:35575427:A:G
35575450	chr20:35575450:C:T
35575552	chr20:35575552:T:C
35575604	chr20:35575604:G:A
35575864	chr20:35575864:T:G
35577075	chr20:35577075:G:A
35577660	chr20:35577660:G:C
35577687	chr20:35577687:C:T
35577919	chr20:35577919:C:T
35578413	chr20:35578413:G:A
35579333	chr20:35579333:G:A
35579398	chr20:35579398:C:T
35579597	chr20:35579597:G:C
35579630	chr20:35579630:T:A
35579669	chr20:35579669:G:C
35580136	chr20:35580136:A:C
35580537	chr20:35580537:C:T
35580538	chr20:35580538:T:C
35580602	chr20:35580602:G:A
35580603	chr20:35580603:C:T
35581726	chr20:35581726:A:G
35582049	chr20:35582049:T:C
35582252	chr20:35582252:C:A
35582297	chr20:35582297:C:T
35582394	chr20:35582394:C:A
35582648	chr20:35582648:A:G
35583018	chr20:35583018:G:A
35583047	chr20:35583047:G:A
35583402	chr20:35583402:G:A
35583617	chr20:35583617:G:T
35583716	chr20:35583716:G:A
35584109	chr20:35584109:G:T
35584115	chr20:35584115:C:G
35584323	chr20:35584323:C:T
35585091	chr20:35585091:T:C
35585097	chr20:35585097:C:T
35585689	chr20:35585689:T:C
35586170	chr20:35586170:A:G
35586667	chr20:35586667:G:A
35587028	chr20:35587028:C:T
35587057	chr20:35587057:A:G
35587178	chr20:35587178:T:C
35587430	chr20:35587430:T:C
35587647	chr20:35587647:A:C
35587861	chr20:35587861:G:A
35587986	chr20:35587986:T:A
35590643	chr20:35590643:T:G
35591187	chr20:35591187:G:A
35591403	chr20:35591403:CTG:C
35591487	chr20:35591487:TA:T
35591588	chr20:35591588:C:T
35591683	chr20:35591683:C:T
35591985	chr20:35591985:C:T
35592501	chr20:35592501:T:G
35592534	chr20:35592534:A:G
35592613	chr20:35592613:G:A
35593068	chr20:35593068:G:T
35593631	chr20:35593631:G:A
35594147	chr20:35594147:G:A
35594324	chr20:35594324:G:A
35594595	chr20:35594595:T:G
35594598	chr20:35594598:T:C
35595079	chr20:35595079:G:A
35595557	chr20:35595557:C:T
35595735	chr20:35595735:C:T
35596198	chr20:35596198:C:G
35596375	chr20:35596375:T:A
35596433	chr20:35596433:T:C
35596589	chr20:35596589:G:C
35596623	chr20:35596623:C:T
35596948	chr20:35596948:A:G
35597239	chr20:35597239:G:T
35597246	chr20:35597246:A:G
35597374	chr20:35597374:C:G
35597553	chr20:35597553:T:C
35597676	chr20:35597676:C:T
35597804	chr20:35597804:T:A
35597956	chr20:35597956:C:T
35598409	chr20:35598409:G:A
35598595	chr20:35598595:C:T
35598756	chr20:35598756:C:T
35599391	chr20:35599391:G:A
35599518	chr20:35599518:C:T
35599630	chr20:35599630:C:T
35600132	chr20:35600132:G:C
35600359	chr20:35600359:C:T
35600883	chr20:35600883:A:G
35601214	chr20:35601214:G:A
35602119	chr20:35602119:G:A
35602155	chr20:35602155:G:A
35602664	chr20:35602664:C:T
35602745	chr20:35602745:A:C
35602777	chr20:35602777:C:T
35602800	chr20:35602800:C:T
35602841	chr20:35602841:C:A
35602948	chr20:35602948:A:G
35603048	chr20:35603048:C:T
35603049	chr20:35603049:G:A
35603368	chr20:35603368:C:T
35603637	chr20:35603637:C:T
35603707	chr20:35603707:T:C
35604127	chr20:35604127:G:A
35604418	chr20:35604418:C:G
35604531	chr20:35604531:T:C
35605077	chr20:35605077:C:T
35605416	chr20:35605416:TTTGCTCACCACGGAATCCTCA:T
35605499	chr20:35605499:A:G
35605750	chr20:35605750:T:C
35606132	chr20:35606132:T:C
35606501	chr20:35606501:G:A
35606768	chr20:35606768:A:G
35606889	chr20:35606889:T:C
35607349	chr20:35607349:A:C
35608288	chr20:35608288:T:C
35609133	chr20:35609133:G:A
35609697	chr20:35609697:T:C
35610412	chr20:35610412:A:G
35610449	chr20:35610449:T:A
35610508	chr20:35610508:A:G
35610549	chr20:35610549:T:A
35612055	chr20:35612055:G:A
35612446	chr20:35612446:G:A
35612473	chr20:35612473:C:T
35612685	chr20:35612685:C:T
35613159	chr20:35613159:T:C
35613898	chr20:35613898:C:A
35614096	chr20:35614096:A:C
35614129	chr20:35614129:A:C
35614278	chr20:35614278:C:T
35614723	chr20:35614723:C:G
35616246	chr20:35616246:G:A
35616334	chr20:35616334:G:T
35617003	chr20:35617003:T:A
35617158	chr20:35617158:C:T
35617467	chr20:35617467:G:GC
35617663	chr20:35617663:G:T
35618182	chr20:35618182:G:A
35619029	chr20:35619029:C:G
35619140	chr20:35619140:CCCCGACT:C
35619452	chr20:35619452:G:A
35619675	chr20:35619675:C:T
35619758	chr20:35619758:C:G
35619975	chr20:35619975:C:T
35620106	chr20:35620106:A:G
35620520	chr20:35620520:A:C
35621082	chr20:35621082:G:A
35621429	chr20:35621429:C:T
35621542	chr20:35621542:TTC:T
35622981	chr20:35622981:T:C
35623312	chr20:35623312:A:G
35623371	chr20:35623371:C:G
35623678	chr20:35623678:C:T
35623857	chr20:35623857:A:G
35624229	chr20:35624229:G:A
35624381	chr20:35624381:T:TG
35624405	chr20:35624405:C:A
35624571	chr20:35624571:C:T
35624668	chr20:35624668:T:G
35625198	chr20:35625198:C:G
35625213	chr20:35625213:G:A
35625370	chr20:35625370:G:C
35626251	chr20:35626251:G:A
35626446	chr20:35626446:T:C
35626801	chr20:35626801:T:C
35627300	chr20:35627300:C:T
35627312	chr20:35627312:C:CA
35627886	chr20:35627886:T:G
35627892	chr20:35627892:C:T
35628088	chr20:35628088:C:T
35628136	chr20:35628136:C:T
35628354	chr20:35628354:A:G
35628663	chr20:35628663:T:C
35628786	chr20:35628786:T:A
35629387	chr20:35629387:A:C
35629461	chr20:35629461:G:A
35629791	chr20:35629791:T:C
35630069	chr20:35630069:C:G
35630156	chr20:35630156:C:T
35630751	chr20:35630751:G:C
35630886	chr20:35630886:G:A
35631285	chr20:35631285:G:A
35631436	chr20:35631436:C:A
35631558	chr20:35631558:G:A
35631574	chr20:35631574:T:C
35631598	chr20:35631598:G:T
35631655	chr20:35631655:C:T
35631837	chr20:35631837:C:T
35631859	chr20:35631859:CTCTT:C
35632057	chr20:35632057:AG:A
35632065	chr20:35632065:A:C
35632068	chr20:35632068:A:C
35632072	chr20:35632072:T:C
35632138	chr20:35632138:T:C
35632280	chr20:35632280:G:C
35632368	chr20:35632368:T:C
35632585	chr20:35632585:T:C
35632641	chr20:35632641:A:C
35632833	chr20:35632833:C:T
35633101	chr20:35633101:G:A
35633558	chr20:35633558:T:TC
35633901	chr20:35633901:G:C
35634001	chr20:35634001:C:G
35635121	chr20:35635121:C:T
35635899	chr20:35635899:T:TG
35636076	chr20:35636076:A:G
35636426	chr20:35636426:T:C
35636445	chr20:35636445:G:A
35636604	chr20:35636604:G:A
35637380	chr20:35637380:C:T
35638055	chr20:35638055:G:A
35638354	chr20:35638354:G:T
35638604	chr20:35638604:TAACA:T
35638985	chr20:35638985:A:C
35639051	chr20:35639051:A:C
35639231	chr20:35639231:T:G
35639423	chr20:35639423:G:A
35639578	chr20:35639578:C:T
35639741	chr20:35639741:C:A
35639878	chr20:35639878:T:TCC
35639989	chr20:35639989:G:C
35640046	chr20:35640046:T:C
35640116	chr20:35640116:T:TCA
35640378	chr20:35640378:C:T
35640798	chr20:35640798:T:C
35640944	chr20:35640944:A:G
35641024	chr20:35641024:T:C
35641518	chr20:35641518:TA:T
35641702	chr20:35641702:A:G
35641723	chr20:35641723:T:C
35643080	chr20:35643080:A:G
35643124	chr20:35643124:T:C
35643541	chr20:35643541:G:A
35644071	chr20:35644071:GATA:G
35644227	chr20:35644227:T:C
35644896	chr20:35644896:T:C
35644948	chr20:35644948:A:T
35645356	chr20:35645356:T:C
35645915	chr20:35645915:G:A
35646047	chr20:35646047:G:A
35646698	chr20:35646698:T:G
35646878	chr20:35646878:A:G
35647470	chr20:35647470:T:C
35647792	chr20:35647792:C:T
35649065	chr20:35649065:T:C
35650012	chr20:35650012:G:A
35651086	chr20:35651086:G:A
35651460	chr20:35651460:C:T
35651545	chr20:35651545:A:G
35651548	chr20:35651548:T:C
35651847	chr20:35651847:A:G
35651901	chr20:35651901:C:A
35652162	chr20:35652162:G:A
35653608	chr20:35653608:T:C
35655095	chr20:35655095:C:T
35655688	chr20:35655688:G:A
35656124	chr20:35656124:CTA:C
35656182	chr20:35656182:T:A
35656384	chr20:35656384:T:C
35656907	chr20:35656907:T:C
35657085	chr20:35657085:A:C
35657457	chr20:35657457:A:G
35657476	chr20:35657476:GAGAGACT:G
35657652	chr20:35657652:A:G
35658156	chr20:35658156:C:T
35658195	chr20:35658195:T:G
35658647	chr20:35658647:G:A
35658715	chr20:35658715:G:A
35659780	chr20:35659780:G:A
35659847	chr20:35659847:G:A
35659927	chr20:35659927:C:T
35660144	chr20:35660144:C:T
35660212	chr20:35660212:T:C
35660359	chr20:35660359:G:A
35660448	chr20:35660448:A:G
35660794	chr20:35660794:G:A
35660847	chr20:35660847:T:C
35660877	chr20:35660877:C:G
35661138	chr20:35661138:C:A
35661139	chr20:35661139:C:T
35662726	chr20:35662726:G:T
35663500	chr20:35663500:A:G
35663783	chr20:35663783:T:C
35664023	chr20:35664023:G:A
35664355	chr20:35664355:C:T
35664732	chr20:35664732:A:G
35665096	chr20:35665096:G:C
35665734	chr20:35665734:C:G
35665814	chr20:35665814:A:G
35665881	chr20:35665881:C:T
35666057	chr20:35666057:C:T
35666939	chr20:35666939:G:A
35667085	chr20:35667085:A:C
35667454	chr20:35667454:G:A
35667475	chr20:35667475:G:C
35667659	chr20:35667659:C:G
35667752	chr20:35667752:T:C
35668718	chr20:35668718:A:C
35669362	chr20:35669362:G:T
35669429	chr20:35669429:T:C
35670802	chr20:35670802:G:A
35671120	chr20:35671120:T:C
35671535	chr20:35671535:C:T
35671774	chr20:35671774:C:T
35671937	chr20:35671937:T:C
35672076	chr20:35672076:A:AG
35672327	chr20:35672327:G:A
35672502	chr20:35672502:C:T
35672999	chr20:35672999:A:G
35673058	chr20:35673058:T:C
35673204	chr20:35673204:C:T
35673309	chr20:35673309:A:G
35673361	chr20:35673361:C:T
35674089	chr20:35674089:A:C
35674095	chr20:35674095:A:AC
35675364	chr20:35675364:T:C
35675594	chr20:35675594:G:C
35675660	chr20:35675660:T:A
35676474	chr20:35676474:T:C
35677257	chr20:35677257:C:G
35677386	chr20:35677386:C:T
35677585	chr20:35677585:A:T
35677951	chr20:35677951:G:A
35678418	chr20:35678418:C:T
35678436	chr20:35678436:G:A
35678961	chr20:35678961:A:T
35679464	chr20:35679464:A:G
35679496	chr20:35679496:A:G
35680048	chr20:35680048:T:C
35680259	chr20:35680259:G:T
35680292	chr20:35680292:G:A
35680952	chr20:35680952:T:TCCA
35681070	chr20:35681070:G:A
35681298	chr20:35681298:T:G
35681625	chr20:35681625:A:G
35681655	chr20:35681655:A:G
35681795	chr20:35681795:AACT:A
35682344	chr20:35682344:C:T
35682503	chr20:35682503:T:G
35682527	chr20:35682527:G:A
35683170	chr20:35683170:C:G
35683171	chr20:35683171:A:G
35683339	chr20:35683339:G:A
35683458	chr20:35683458:G:C
35683602	chr20:35683602:A:T
35683939	chr20:35683939:G:C
35684245	chr20:35684245:A:G
35684284	chr20:35684284:G:C
35685181	chr20:35685181:T:C
35685284	chr20:35685284:TGGGA:T
35685458	chr20:35685458:A:G
35685580	chr20:35685580:C:T
35686515	chr20:35686515:T:C
35686660	chr20:35686660:AG:A
35686838	chr20:35686838:T:C
35686958	chr20:35686958:AG:A
35687052	chr20:35687052:G:A
35687105	chr20:35687105:G:A
35687263	chr20:35687263:G:A
35687284	chr20:35687284:C:T
35687511	chr20:35687511:A:G
35688107	chr20:35688107:G:A
35688311	chr20:35688311:T:C
35689756	chr20:35689756:G:A
35689996	chr20:35689996:G:A
35690684	chr20:35690684:TA:T
35690968	chr20:35690968:T:C
35691880	chr20:35691880:C:T
35692431	chr20:35692431:G:A
35693690	chr20:35693690:G:A
35693971	chr20:35693971:T:A
35694006	chr20:35694006:C:T
35694131	chr20:35694131:A:G
35694694	chr20:35694694:T:C
35695280	chr20:35695280:C:T
35695325	chr20:35695325:G:C
35695704	chr20:35695704:A:G
35696033	chr20:35696033:T:C
35696631	chr20:35696631:C:A
35696767	chr20:35696767:G:A
35697012	chr20:35697012:A:G
35697055	chr20:35697055:G:A
35697372	chr20:35697372:A:G
35697520	chr20:35697520:C:T
35697600	chr20:35697600:T:A
35698329	chr20:35698329:G:T
35698393	chr20:35698393:A:T
35698396	chr20:35698396:T:A
35698522	chr20:35698522:G:A
35698734	chr20:35698734:A:C
35698944	chr20:35698944:TTG:T
35699657	chr20:35699657:G:A
35699965	chr20:35699965:A:G
35700304	chr20:35700304:T:C
35700328	chr20:35700328:G:C
35700469	chr20:35700469:AC:A
35700517	chr20:35700517:G:C
35700932	chr20:35700932:C:T
35701083	chr20:35701083:T:C
35701668	chr20:35701668:C:T
35701898	chr20:35701898:GGTT:G
35702080	chr20:35702080:C:T
35702115	chr20:35702115:C:T
35702451	chr20:35702451:TGGCACAGATGAGATTAACCACTAAA:T
35702809	chr20:35702809:C:A
35702819	chr20:35702819:CTG:C
35702987	chr20:35702987:CAA:C
35703244	chr20:35703244:A:C
35703248	chr20:35703248:T:C
35703556	chr20:35703556:T:A
35703557	chr20:35703557:C:G
35704799	chr20:35704799:C:T
35705198	chr20:35705198:A:G
35705437	chr20:35705437:T:TG
35705777	chr20:35705777:A:G
35706128	chr20:35706128:C:G
35706551	chr20:35706551:AAT:A
35707327	chr20:35707327:C:A
35708244	chr20:35708244:G:C
35708341	chr20:35708341:A:C
35708484	chr20:35708484:A:T
35708545	chr20:35708545:T:C
35708586	chr20:35708586:TC:T
35708894	chr20:35708894:TAAGAG:T
35709728	chr20:35709728:A:G
35709861	chr20:35709861:T:C
35709879	chr20:35709879:G:T
35710174	chr20:35710174:T:C
35710253	chr20:35710253:T:A
35710269	chr20:35710269:T:C
35710706	chr20:35710706:C:T
35710943	chr20:35710943:AT:A
35711561	chr20:35711561:A:T
35711856	chr20:35711856:A:G
35712534	chr20:35712534:C:T
35712650	chr20:35712650:T:C
35712842	chr20:35712842:G:A
35713137	chr20:35713137:C:T
35713169	chr20:35713169:C:A
35713305	chr20:35713305:T:C
35714044	chr20:35714044:AAAT:A
35714072	chr20:35714072:C:T
35714480	chr20:35714480:T:C
35715035	chr20:35715035:C:G
35715064	chr20:35715064:TAGCAACA:CAGCAACA
35715151	chr20:35715151:T:C
35715245	chr20:35715245:T:C
35715677	chr20:35715677:T:C
35715872	chr20:35715872:TCCTCTCTCTTCCTCTC:T
35716114	chr20:35716114:G:A
35716605	chr20:35716605:T:C
35716861	chr20:35716861:C:A
35717251	chr20:35717251:G:C
35717523	chr20:35717523:C:T
35717627	chr20:35717627:TTCAA:T
35717991	chr20:35717991:TG:T
35718196	chr20:35718196:A:C
35718435	chr20:35718435:G:T
35718602	chr20:35718602:A:G
35718801	chr20:35718801:A:G
35718953	chr20:35718953:C:T
35719052	chr20:35719052:G:A
35719325	chr20:35719325:C:G
35719606	chr20:35719606:G:A
35719956	chr20:35719956:T:C
35720028	chr20:35720028:T:C
35721004	chr20:35721004:C:T
35721721	chr20:35721721:T:C
35722069	chr20:35722069:A:AT
35722153	chr20:35722153:A:G
35722190	chr20:35722190:G:A
35722193	chr20:35722193:A:G
35722590	chr20:35722590:T:C
35722656	chr20:35722656:G:A
35722727	chr20:35722727:ATCAAGACCATCCTGG:A
35722835	chr20:35722835:C:G
35722942	chr20:35722942:A:G
35723104	chr20:35723104:CTT:C
35723785	chr20:35723785:G:A
35723870	chr20:35723870:GT:G
35724374	chr20:35724374:G:C
35724381	chr20:35724381:G:A
35724407	chr20:35724407:G:A
35724561	chr20:35724561:A:G
35724736	chr20:35724736:A:G
35725329	chr20:35725329:G:A
35725375	chr20:35725375:C:T
35725504	chr20:35725504:C:T
35725674	chr20:35725674:TTTTC:T
35726192	chr20:35726192:C:T
35726218	chr20:35726218:G:A
35726702	chr20:35726702:A:G
35726752	chr20:35726752:T:C
35726757	chr20:35726757:T:C
35726803	chr20:35726803:C:T
35726927	chr20:35726927:G:A
35726974	chr20:35726974:G:A
35727002	chr20:35727002:TTA:T
35727233	chr20:35727233:C:T
35727263	chr20:35727263:T:C
35727583	chr20:35727583:C:T
35727755	chr20:35727755:T:C
35728296	chr20:35728296:A:G
35728764	chr20:35728764:G:A
35728926	chr20:35728926:A:C
35729268	chr20:35729268:G:C
35730989	chr20:35730989:C:T
35731101	chr20:35731101:G:T
35731196	chr20:35731196:A:T
35731256	chr20:35731256:T:C
35731842	chr20:35731842:A:G
35731843	chr20:35731843:A:C
35731853	chr20:35731853:A:T
35732331	chr20:35732331:G:A
35732362	chr20:35732362:T:C
35732837	chr20:35732837:C:T
35733216	chr20:35733216:T:C
35733335	chr20:35733335:C:T
35733404	chr20:35733404:T:C
35733539	chr20:35733539:G:A
35733872	chr20:35733872:A:G
35733973	chr20:35733973:A:G
35734424	chr20:35734424:T:C
35734496	chr20:35734496:A:G
35735631	chr20:35735631:T:C
35735876	chr20:35735876:T:C
35736116	chr20:35736116:TA:T
35736176	chr20:35736176:G:A
35736294	chr20:35736294:C:A
35736562	chr20:35736562:A:C
35736726	chr20:35736726:T:C
35737092	chr20:35737092:A:G
35737465	chr20:35737465:CAGG:C
35737548	chr20:35737548:G:A
35737688	chr20:35737688:A:G
35737710	chr20:35737710:A:G
35737722	chr20:35737722:G:A
35737749	chr20:35737749:T:C
35737857	chr20:35737857:A:C
35737882	chr20:35737882:G:A
35738466	chr20:35738466:C:T
35738489	chr20:35738489:C:CT
35739237	chr20:35739237:T:A
35740352	chr20:35740352:G:A
35741625	chr20:35741625:A:G
35742661	chr20:35742661:G:C
35742677	chr20:35742677:G:A
35742795	chr20:35742795:G:A
35743132	chr20:35743132:G:C
35743808	chr20:35743808:T:C
35744115	chr20:35744115:T:C
35744478	chr20:35744478:C:T
35744742	chr20:35744742:G:A
35744994	chr20:35744994:A:G
35745016	chr20:35745016:A:G
35745093	chr20:35745093:C:G
35745343	chr20:35745343:T:C
35745508	chr20:35745508:C:T
35745560	chr20:35745560:A:C
35745840	chr20:35745840:T:A
35745842	chr20:35745842:T:A
35746078	chr20:35746078:C:T
35746094	chr20:35746094:A:G
35746393	chr20:35746393:G:C
35746767	chr20:35746767:G:A
35747137	chr20:35747137:A:G
35747705	chr20:35747705:T:C
35747822	chr20:35747822:A:G
35747966	chr20:35747966:G:A
35748165	chr20:35748165:G:A
35748505	chr20:35748505:A:G
35748798	chr20:35748798:C:T
35748815	chr20:35748815:A:G
35749227	chr20:35749227:A:G
35749380	chr20:35749380:G:A
35749406	chr20:35749406:C:T
35749458	chr20:35749458:A:G
35749478	chr20:35749478:T:C
35749558	chr20:35749558:G:A
35749611	chr20:35749611:C:T
35749976	chr20:35749976:G:A
35750637	chr20:35750637:A:G
35750749	chr20:35750749:G:A
35751196	chr20:35751196:T:C
35751278	chr20:35751278:G:A
35751289	chr20:35751289:C:T
35751517	chr20:35751517:G:A
35752353	chr20:35752353:T:C
35753557	chr20:35753557:AAAG:A
35754141	chr20:35754141:C:G
35754756	chr20:35754756:C:T
35755520	chr20:35755520:A:G
35755589	chr20:35755589:T:C
35755773	chr20:35755773:C:T
35756162	chr20:35756162:C:T
35756488	chr20:35756488:G:T
35756809	chr20:35756809:C:T
35757247	chr20:35757247:C:A
35757257	chr20:35757257:A:G
35757368	chr20:35757368:A:G
35757474	chr20:35757474:C:A
35757788	chr20:35757788:G:A
35758102	chr20:35758102:A:C
35758232	chr20:35758232:C:T
35758580	chr20:35758580:A:G
35759641	chr20:35759641:C:T
35759673	chr20:35759673:G:A
35759779	chr20:35759779:G:A
35760235	chr20:35760235:C:T
35761569	chr20:35761569:G:A
35761708	chr20:35761708:C:T
35762201	chr20:35762201:A:G
35762744	chr20:35762744:C:T
35762829	chr20:35762829:C:T
35763554	chr20:35763554:T:C
35763692	chr20:35763692:A:T
35764253	chr20:35764253:G:A
35764493	chr20:35764493:G:A
35765215	chr20:35765215:C:G
35765356	chr20:35765356:A:G
35765679	chr20:35765679:C:T
35766268	chr20:35766268:C:T
35767946	chr20:35767946:C:T
35768215	chr20:35768215:C:T
35768607	chr20:35768607:AAG:A
35768806	chr20:35768806:A:G
35769086	chr20:35769086:C:T
35769136	chr20:35769136:C:T
35769325	chr20:35769325:T:C
35769644	chr20:35769644:C:A
35770070	chr20:35770070:C:T
35770347	chr20:35770347:T:C
35770747	chr20:35770747:G:A
35771000	chr20:35771000:C:T
35771137	chr20:35771137:C:T
35771445	chr20:35771445:G:A
35771665	chr20:35771665:G:A
35772093	chr20:35772093:C:G
35772525	chr20:35772525:G:A
35774404	chr20:35774404:A:T
35774865	chr20:35774865:G:A
35775251	chr20:35775251:G:A
35775662	chr20:35775662:A:G
35777190	chr20:35777190:G:T
35777908	chr20:35777908:A:G
35778258	chr20:35778258:T:C
35778613	chr20:35778613:C:T
35779355	chr20:35779355:G:A
35779605	chr20:35779605:T:C
35779851	chr20:35779851:G:A
35780106	chr20:35780106:C:G
35780520	chr20:35780520:C:T
35780707	chr20:35780707:C:T
35780737	chr20:35780737:G:A
35780796	chr20:35780796:C:T
35780806	chr20:35780806:C:T
35780966	chr20:35780966:A:G
35781674	chr20:35781674:G:A
35782075	chr20:35782075:T:C
35782149	chr20:35782149:A:C
35782162	chr20:35782162:G:A
35782178	chr20:35782178:G:A
35782445	chr20:35782445:C:T
35783576	chr20:35783576:T:C
35783985	chr20:35783985:T:C
35784529	chr20:35784529:C:T
35784945	chr20:35784945:G:A
35785006	chr20:35785006:A:G
35785312	chr20:35785312:G:C
35785522	chr20:35785522:G:A
35785867	chr20:35785867:C:T
35785891	chr20:35785891:G:A
35786084	chr20:35786084:G:A
35786243	chr20:35786243:T:C
35786340	chr20:35786340:G:A
35786377	chr20:35786377:G:A
35786500	chr20:35786500:G:A
35786688	chr20:35786688:T:A
35787326	chr20:35787326:T:A
35787575	chr20:35787575:G:A
35787850	chr20:35787850:T:C
35787882	chr20:35787882:AT:A
35788564	chr20:35788564:A:G
35788600	chr20:35788600:C:T
35788680	chr20:35788680:C:T
35788786	chr20:35788786:C:G
35790136	chr20:35790136:C:T
35790210	chr20:35790210:T:G
35790284	chr20:35790284:T:G
35790432	chr20:35790432:C:A
35790512	chr20:35790512:C:T
35790707	chr20:35790707:C:T
35790770	chr20:35790770:A:G
35790863	chr20:35790863:T:G
35791584	chr20:35791584:G:A
35791602	chr20:35791602:T:C
35791860	chr20:35791860:A:G
35792432	chr20:35792432:G:A
35792665	chr20:35792665:G:A
35792928	chr20:35792928:TC:T
35793003	chr20:35793003:T:C
35794115	chr20:35794115:A:G
35794876	chr20:35794876:T:TACA
35795712	chr20:35795712:A:G
35795941	chr20:35795941:G:C
35796345	chr20:35796345:T:C
35796629	chr20:35796629:T:C
35796676	chr20:35796676:G:C
35796724	chr20:35796724:A:G
35797042	chr20:35797042:C:G
35797289	chr20:35797289:C:G
35797588	chr20:35797588:T:C
35797941	chr20:35797941:C:T
35798112	chr20:35798112:T:C
35798697	chr20:35798697:G:A
35799024	chr20:35799024:A:G
35799084	chr20:35799084:A:G
35799201	chr20:35799201:T:C
35800305	chr20:35800305:A:G
35800884	chr20:35800884:G:A
35800898	chr20:35800898:T:C
35801991	chr20:35801991:A:C
35802276	chr20:35802276:C:A
35802605	chr20:35802605:A:G
35802765	chr20:35802765:C:T
35803130	chr20:35803130:T:C
35803208	chr20:35803208:C:T
35803247	chr20:35803247:G:A
35803328	chr20:35803328:T:G
35803754	chr20:35803754:ATATATAT:A
35804200	chr20:35804200:C:T
35804436	chr20:35804436:C:T
35804542	chr20:35804542:A:G
35805121	chr20:35805121:C:T
35805483	chr20:35805483:C:T
35805507	chr20:35805507:C:T
35805894	chr20:35805894:C:G
35806081	chr20:35806081:T:A
35806345	chr20:35806345:G:A
35806412	chr20:35806412:C:T
35806540	chr20:35806540:A:G
35806619	chr20:35806619:C:T
35806867	chr20:35806867:C:T
35807166	chr20:35807166:G:A
35807272	chr20:35807272:C:A
35807438	chr20:35807438:C:T
35807935	chr20:35807935:A:G
35808317	chr20:35808317:T:A
35808667	chr20:35808667:G:A
35809267	chr20:35809267:G:T
35810016	chr20:35810016:G:A
35810624	chr20:35810624:G:C
35810706	chr20:35810706:T:C
35810825	chr20:35810825:A:G
35811192	chr20:35811192:G:A
35811336	chr20:35811336:C:T
35811514	chr20:35811514:C:G
35811592	chr20:35811592:G:A
35811975	chr20:35811975:G:A
35812196	chr20:35812196:T:G
35812835	chr20:35812835:T:A
35813128	chr20:35813128:C:T
35813151	chr20:35813151:T:C
35813178	chr20:35813178:G:A
35813264	chr20:35813264:C:T
35813475	chr20:35813475:C:T
35814192	chr20:35814192:A:G
35814478	chr20:35814478:C:T
35814745	chr20:35814745:T:C
35814900	chr20:35814900:T:A
35815495	chr20:35815495:CTG:C
35815731	chr20:35815731:C:T
35816799	chr20:35816799:TC:T
35816800	chr20:35816800:C:T
35816948	chr20:35816948:G:A
35817393	chr20:35817393:G:C
35817414	chr20:35817414:C:T
35817775	chr20:35817775:G:A
35818509	chr20:35818509:C:T
35818658	chr20:35818658:C:T
35818667	chr20:35818667:G:T
35818693	chr20:35818693:C:T
35818760	chr20:35818760:C:T
35819779	chr20:35819779:G:A
35820442	chr20:35820442:G:A
35820530	chr20:35820530:G:A
35821247	chr20:35821247:G:A
35821815	chr20:35821815:C:T
35822142	chr20:35822142:G:A
35822235	chr20:35822235:T:C
35822626	chr20:35822626:G:A
35822675	chr20:35822675:A:G
35823406	chr20:35823406:G:A
35823602	chr20:35823602:C:T
35824127	chr20:35824127:G:A
35824392	chr20:35824392:A:G
35825478	chr20:35825478:C:T
35825505	chr20:35825505:T:G
35825724	chr20:35825724:A:AG
35825725	chr20:35825725:T:C
35825736	chr20:35825736:C:T
35825741	chr20:35825741:A:G
35826263	chr20:35826263:C:T
35826396	chr20:35826396:C:T
35827151	chr20:35827151:G:T
35827165	chr20:35827165:G:A
35827192	chr20:35827192:C:T
35827250	chr20:35827250:C:T
35827271	chr20:35827271:TTCTG:T
35827277	chr20:35827277:T:C
35827292	chr20:35827292:G:T
35827644	chr20:35827644:C:T
35827654	chr20:35827654:G:A
35828116	chr20:35828116:T:C
35828275	chr20:35828275:T:C
35828510	chr20:35828510:A:G
35828842	chr20:35828842:A:G
35829137	chr20:35829137:G:A
35830024	chr20:35830024:C:T
35830074	chr20:35830074:T:C
35830075	chr20:35830075:G:A
35830730	chr20:35830730:C:T
35830913	chr20:35830913:C:G
35831038	chr20:35831038:A:G
35831605	chr20:35831605:C:T
35831783	chr20:35831783:T:C
35831925	chr20:35831925:G:C
35831962	chr20:35831962:G:A
35832948	chr20:35832948:G:A
35833307	chr20:35833307:TA:T
35834298	chr20:35834298:T:G
35834542	chr20:35834542:C:T
35835264	chr20:35835264:G:A
35835470	chr20:35835470:A:G
35835514	chr20:35835514:A:G
35835950	chr20:35835950:A:T
35836770	chr20:35836770:C:T
35837015	chr20:35837015:C:T
35837461	chr20:35837461:G:T
35838046	chr20:35838046:A:G
35839247	chr20:35839247:C:T
35839270	chr20:35839270:A:G
35839661	chr20:35839661:G:A
35839735	chr20:35839735:G:T
35839758	chr20:35839758:T:C
35839832	chr20:35839832:T:G
35839875	chr20:35839875:A:T
35840156	chr20:35840156:A:T
35840560	chr20:35840560:A:G
35840980	chr20:35840980:T:C
35841818	chr20:35841818:A:G
35842009	chr20:35842009:C:T
35843723	chr20:35843723:C:T
35843738	chr20:35843738:C:T
35844391	chr20:35844391:C:T
35844638	chr20:35844638:A:G
35844748	chr20:35844748:A:G
35844862	chr20:35844862:A:G
35845036	chr20:35845036:A:G
35846005	chr20:35846005:T:C
35846060	chr20:35846060:C:T
35846079	chr20:35846079:A:C
35846258	chr20:35846258:C:T
35846398	chr20:35846398:A:G
35846511	chr20:35846511:T:C
35846733	chr20:35846733:T:C
35846994	chr20:35846994:G:A
35847719	chr20:35847719:G:C
35847923	chr20:35847923:C:T
35848114	chr20:35848114:G:C
35848304	chr20:35848304:G:A
35848611	chr20:35848611:C:A
35848880	chr20:35848880:T:G
35849181	chr20:35849181:T:C
35849304	chr20:35849304:G:A
35850261	chr20:35850261:C:T
35850395	chr20:35850395:A:G
35850523	chr20:35850523:T:G
35850576	chr20:35850576:TTATGAGCTGTTTTTTTTTTTTTTTTTTTTTTTTTTTTTGAGACGGAGTCTC:T
35850671	chr20:35850671:T:C
35851469	chr20:35851469:G:A
35851635	chr20:35851635:G:T
35851829	chr20:35851829:C:T
35851872	chr20:35851872:A:G
35852371	chr20:35852371:A:G
35852621	chr20:35852621:C:T
35853093	chr20:35853093:G:A
35853154	chr20:35853154:G:A
35853435	chr20:35853435:T:C
35853627	chr20:35853627:G:A
35853816	chr20:35853816:G:A
35853846	chr20:35853846:C:T
35854343	chr20:35854343:T:C
35854602	chr20:35854602:T:TGATTAAAGGG
35854750	chr20:35854750:A:G
35854809	chr20:35854809:G:A
35855251	chr20:35855251:G:C
35855484	chr20:35855484:TATTTTTAATTTTTTTAAAA:T
35855521	chr20:35855521:G:A
35855655	chr20:35855655:A:G
35855952	chr20:35855952:TACA:T
35855956	chr20:35855956:GGCGTGAGCCATCACA:G
35855971	chr20:35855971:A:G
35856134	chr20:35856134:C:A
35856974	chr20:35856974:C:A
35857186	chr20:35857186:T:C
35857242	chr20:35857242:G:A
35857264	chr20:35857264:T:G
35857453	chr20:35857453:C:G
35857671	chr20:35857671:C:T
35857910	chr20:35857910:C:T
35858473	chr20:35858473:A:G
35858904	chr20:35858904:A:G
35858934	chr20:35858934:A:G
35858985	chr20:35858985:C:A
35859238	chr20:35859238:G:A
35859520	chr20:35859520:C:G
35859782	chr20:35859782:C:T
35859787	chr20:35859787:T:C
35859874	chr20:35859874:A:T
35860302	chr20:35860302:G:A
35860465	chr20:35860465:G:T
35860564	chr20:35860564:T:TG
35860791	chr20:35860791:A:G
35861340	chr20:35861340:A:G
35861918	chr20:35861918:G:T
35861929	chr20:35861929:C:T
35862383	chr20:35862383:A:G
35862699	chr20:35862699:T:C
35862784	chr20:35862784:G:A
35862869	chr20:35862869:T:C
35863471	chr20:35863471:G:T
35863618	chr20:35863618:G:C
35864173	chr20:35864173:C:T
35865220	chr20:35865220:G:A
35865221	chr20:35865221:G:A
35865440	chr20:35865440:T:A
35865725	chr20:35865725:T:C
35865727	chr20:35865727:G:A
35866536	chr20:35866536:A:C
35866885	chr20:35866885:G:A
35867552	chr20:35867552:C:T
35867661	chr20:35867661:G:T
35867860	chr20:35867860:TTC:T
35868051	chr20:35868051:T:C
35868217	chr20:35868217:C:T
35868638	chr20:35868638:AAAC:A
35868714	chr20:35868714:T:A
35868740	chr20:35868740:A:G
35868782	chr20:35868782:A:G
35869591	chr20:35869591:G:A
35869962	chr20:35869962:A:C
35870236	chr20:35870236:G:A
35870899	chr20:35870899:C:T
35871358	chr20:35871358:G:A
35871429	chr20:35871429:T:C
35872437	chr20:35872437:T:G
35872466	chr20:35872466:T:C
35872557	chr20:35872557:C:T
35872755	chr20:35872755:C:G
35873225	chr20:35873225:C:T
35873505	chr20:35873505:A:G
35874321	chr20:35874321:A:G
35874628	chr20:35874628:C:T
35874664	chr20:35874664:C:T
35874745	chr20:35874745:T:A
35875055	chr20:35875055:G:A
35875270	chr20:35875270:C:T
35875546	chr20:35875546:T:C
35875639	chr20:35875639:G:T
35875675	chr20:35875675:G:A
35875686	chr20:35875686:C:T
35875783	chr20:35875783:T:C
35876456	chr20:35876456:A:G
35876720	chr20:35876720:T:C
35877451	chr20:35877451:A:C
35877492	chr20:35877492:T:C
35877563	chr20:35877563:T:C
35877629	chr20:35877629:G:C
35877993	chr20:35877993:T:G
35878743	chr20:35878743:C:T
35879293	chr20:35879293:T:C
35879538	chr20:35879538:C:T
35879547	chr20:35879547:T:C
35880579	chr20:35880579:TA:T
35880950	chr20:35880950:ACT:A
35880981	chr20:35880981:T:A
35881617	chr20:35881617:G:A
35882090	chr20:35882090:T:G
35882650	chr20:35882650:A:G
35882709	chr20:35882709:C:T
35883367	chr20:35883367:T:C
35883547	chr20:35883547:TC:T
35884456	chr20:35884456:C:T
35884528	chr20:35884528:A:G
35884933	chr20:35884933:C:T
35885092	chr20:35885092:C:G
35885303	chr20:35885303:G:A
35885406	chr20:35885406:A:G
35885646	chr20:35885646:G:A
35885733	chr20:35885733:A:G
35885883	chr20:35885883:T:G
35886165	chr20:35886165:G:A
35886241	chr20:35886241:T:C
35886411	chr20:35886411:C:A
35886739	chr20:35886739:T:C
35887007	chr20:35887007:C:T
35887025	chr20:35887025:A:G
35887116	chr20:35887116:A:G
35887135	chr20:35887135:A:C
35887250	chr20:35887250:A:G
35887797	chr20:35887797:A:G
35887850	chr20:35887850:A:G
35888272	chr20:35888272:C:T
35888492	chr20:35888492:T:C
35889247	chr20:35889247:T:C
35889327	chr20:35889327:TC:T
35890927	chr20:35890927:C:T
35890962	chr20:35890962:T:C
35891032	chr20:35891032:C:T
35891355	chr20:35891355:C:T
35891845	chr20:35891845:A:G
35892046	chr20:35892046:T:G
35892089	chr20:35892089:G:A
35892345	chr20:35892345:G:A
35892635	chr20:35892635:G:T
35892740	chr20:35892740:T:C
35893121	chr20:35893121:G:T
35893221	chr20:35893221:C:T
35893239	chr20:35893239:TA:T
35893445	chr20:35893445:A:C
35893608	chr20:35893608:A:G
35893634	chr20:35893634:G:A
35893681	chr20:35893681:C:T
35893717	chr20:35893717:T:C
35893850	chr20:35893850:A:G
35894020	chr20:35894020:A:G
35894140	chr20:35894140:T:C
35894145	chr20:35894145:G:A
35894474	chr20:35894474:T:C
35894612	chr20:35894612:A:G
35894910	chr20:35894910:C:T
35895003	chr20:35895003:G:A
35895009	chr20:35895009:T:C
35895267	chr20:35895267:G:C
35895269	chr20:35895269:C:T
35895314	chr20:35895314:G:A
35895410	chr20:35895410:A:C
35895859	chr20:35895859:A:G
35896323	chr20:35896323:C:T
35896535	chr20:35896535:G:C
35897687	chr20:35897687:C:T
35897805	chr20:35897805:G:C
35898142	chr20:35898142:TGA:T
35898171	chr20:35898171:A:G
35898311	chr20:35898311:A:G
35898652	chr20:35898652:C:T
35899599	chr20:35899599:G:A
35899976	chr20:35899976:G:A
35899999	chr20:35899999:G:A
35900036	chr20:35900036:A:T
35901087	chr20:35901087:G:A
35901276	chr20:35901276:G:A
35901460	chr20:35901460:G:C
35901559	chr20:35901559:ATGTT:A
35901643	chr20:35901643:T:C
35901747	chr20:35901747:G:A
35902052	chr20:35902052:C:T
35902341	chr20:35902341:A:G
35902496	chr20:35902496:C:T
35902539	chr20:35902539:A:G
35902876	chr20:35902876:A:G
35903188	chr20:35903188:C:A
35903421	chr20:35903421:A:G
35903500	chr20:35903500:C:A
35903516	chr20:35903516:C:T
35903608	chr20:35903608:A:G
35903638	chr20:35903638:C:T
35903796	chr20:35903796:T:C
35904060	chr20:35904060:C:CTCT
35904094	chr20:35904094:T:C
35904226	chr20:35904226:G:A
35904638	chr20:35904638:A:T
35905052	chr20:35905052:C:T
35905333	chr20:35905333:T:C
35905357	chr20:35905357:C:G
35905638	chr20:35905638:T:G
35905692	chr20:35905692:C:T
35906191	chr20:35906191:G:C
35906789	chr20:35906789:A:G
35907076	chr20:35907076:A:G
35907109	chr20:35907109:C:T
35907497	chr20:35907497:T:C
35907690	chr20:35907690:G:T
35907861	chr20:35907861:A:G
35907971	chr20:35907971:G:A
35908717	chr20:35908717:A:G
35909167	chr20:35909167:T:C
35909217	chr20:35909217:G:A
35909738	chr20:35909738:G:C
35910172	chr20:35910172:C:G
35910356	chr20:35910356:G:A
35910375	chr20:35910375:C:G
35910629	chr20:35910629:T:C
35910876	chr20:35910876:A:G
35910964	chr20:35910964:C:T
35911088	chr20:35911088:T:C
35911189	chr20:35911189:C:T
35911715	chr20:35911715:A:G
35911856	chr20:35911856:G:A
35911906	chr20:35911906:G:C
35911954	chr20:35911954:C:T
35912040	chr20:35912040:A:G
35912074	chr20:35912074:G:A
35912285	chr20:35912285:G:A
35912591	chr20:35912591:G:A
35912617	chr20:35912617:A:T
35913076	chr20:35913076:C:T
35913229	chr20:35913229:A:G
35913946	chr20:35913946:G:A
35914185	chr20:35914185:G:A
35914319	chr20:35914319:C:T
35914510	chr20:35914510:G:A
35915054	chr20:35915054:A:G
35915801	chr20:35915801:A:C
35915864	chr20:35915864:A:G
35917132	chr20:35917132:A:G
35917164	chr20:35917164:G:T
35917186	chr20:35917186:T:C
35917390	chr20:35917390:A:G
35917521	chr20:35917521:T:C
35917749	chr20:35917749:T:G
35917778	chr20:35917778:G:A
35918225	chr20:35918225:T:C
35918409	chr20:35918409:G:A
35918782	chr20:35918782:A:C
35918974	chr20:35918974:C:A
35919174	chr20:35919174:G:A
35919435	chr20:35919435:G:A
35919968	chr20:35919968:G:C
35919999	chr20:35919999:C:T
35920256	chr20:35920256:G:A
35921185	chr20:35921185:T:C
35921725	chr20:35921725:A:G
35921810	chr20:35921810:C:T
35921993	chr20:35921993:G:A
35922944	chr20:35922944:GTC:G
35923191	chr20:35923191:C:CAA
35923267	chr20:35923267:T:C
35923901	chr20:35923901:A:G
35924101	chr20:35924101:G:A
35924250	chr20:35924250:A:G
35924579	chr20:35924579:C:T
35924616	chr20:35924616:G:A
35925089	chr20:35925089:T:G
35925290	chr20:35925290:C:T
35925733	chr20:35925733:G:A
35927472	chr20:35927472:C:A
35927568	chr20:35927568:A:G
35928220	chr20:35928220:A:G
35928312	chr20:35928312:G:A
35928363	chr20:35928363:C:G
35928497	chr20:35928497:T:G
35929127	chr20:35929127:G:A
35929213	chr20:35929213:T:C
35930240	chr20:35930240:A:G
35930670	chr20:35930670:C:T
35931686	chr20:35931686:C:T
35931760	chr20:35931760:G:A
35931856	chr20:35931856:C:T
35931883	chr20:35931883:G:A
35931939	chr20:35931939:G:A
35932516	chr20:35932516:T:C
35933200	chr20:35933200:C:A
35933443	chr20:35933443:C:T
35933635	chr20:35933635:G:A
35933752	chr20:35933752:C:T
35933829	chr20:35933829:G:A
35933901	chr20:35933901:C:T
35934138	chr20:35934138:C:T
35934321	chr20:35934321:A:G
35934598	chr20:35934598:T:C
35934612	chr20:35934612:CA:C
35934884	chr20:35934884:C:T
35935871	chr20:35935871:G:C
35935917	chr20:35935917:G:A
35936572	chr20:35936572:T:C
35937573	chr20:35937573:C:G
35937694	chr20:35937694:T:C
35937724	chr20:35937724:G:C
35938271	chr20:35938271:G:A
35938274	chr20:35938274:T:C
35938798	chr20:35938798:G:C
35938877	chr20:35938877:G:A
35939298	chr20:35939298:T:C
35939678	chr20:35939678:G:A
35940199	chr20:35940199:G:T
35940226	chr20:35940226:T:C
35940418	chr20:35940418:T:A
35940458	chr20:35940458:A:G
35941812	chr20:35941812:G:A
35942173	chr20:35942173:C:T
35942348	chr20:35942348:A:G
35942382	chr20:35942382:TG:T
35942817	chr20:35942817:A:G
35942867	chr20:35942867:G:A
35942883	chr20:35942883:G:A
35943127	chr20:35943127:A:G
35943175	chr20:35943175:T:C
35944204	chr20:35944204:G:C
35944592	chr20:35944592:C:T
35945022	chr20:35945022:G:A
35945602	chr20:35945602:A:G
35945783	chr20:35945783:G:A
35946613	chr20:35946613:C:G
35946754	chr20:35946754:G:C
35947328	chr20:35947328:C:T
35947451	chr20:35947451:T:C
35947479	chr20:35947479:C:T
35947793	chr20:35947793:C:T
35948100	chr20:35948100:A:G
35948133	chr20:35948133:A:G
35948222	chr20:35948222:A:G
35948687	chr20:35948687:A:G
35949238	chr20:35949238:G:A
35949933	chr20:35949933:A:G
35949965	chr20:35949965:G:A
35950019	chr20:35950019:C:T
35950072	chr20:35950072:G:T
35950488	chr20:35950488:A:C
35950761	chr20:35950761:T:C
35951027	chr20:35951027:G:A
35951405	chr20:35951405:T:C
35951655	chr20:35951655:T:C
35951674	chr20:35951674:G:A
35951761	chr20:35951761:C:T
35951979	chr20:35951979:A:G
35952296	chr20:35952296:C:T
35952540	chr20:35952540:T:A
35953713	chr20:35953713:C:A
35953722	chr20:35953722:C:T
35954378	chr20:35954378:T:C
35954438	chr20:35954438:C:T
35954443	chr20:35954443:C:G
35955203	chr20:35955203:G:A
35955837	chr20:35955837:C:T
35955912	chr20:35955912:A:G
35956352	chr20:35956352:A:G
35956725	chr20:35956725:T:C
35957141	chr20:35957141:A:G
35957561	chr20:35957561:C:T
35957573	chr20:35957573:A:G
35957639	chr20:35957639:T:C
35957936	chr20:35957936:T:C
35958091	chr20:35958091:A:C
35958114	chr20:35958114:C:T
35958117	chr20:35958117:A:G
35958329	chr20:35958329:G:A
35958578	chr20:35958578:A:G
35958736	chr20:35958736:G:A
35958877	chr20:35958877:G:A
35959559	chr20:35959559:T:C
35959685	chr20:35959685:C:G
35959827	chr20:35959827:G:C
35959841	chr20:35959841:T:C
35959862	chr20:35959862:A:G
35960378	chr20:35960378:T:C
35960414	chr20:35960414:A:C
35960442	chr20:35960442:A:G
35960487	chr20:35960487:G:A
35960492	chr20:35960492:G:A
35960943	chr20:35960943:C:T
35961210	chr20:35961210:C:T
35961820	chr20:35961820:C:T
35961824	chr20:35961824:C:T
35961950	chr20:35961950:T:C
35962025	chr20:35962025:G:C
35962703	chr20:35962703:T:C
35963191	chr20:35963191:A:G
35963585	chr20:35963585:A:G
35963735	chr20:35963735:G:A
35964157	chr20:35964157:C:A
35964283	chr20:35964283:C:T
35964306	chr20:35964306:T:C
35964616	chr20:35964616:C:T
35964978	chr20:35964978:T:G
35964985	chr20:35964985:G:A
35965386	chr20:35965386:C:T
35965748	chr20:35965748:G:A
35965950	chr20:35965950:G:C
35966026	chr20:35966026:C:T
35966363	chr20:35966363:T:C
35966637	chr20:35966637:C:A
35966706	chr20:35966706:G:A
35967064	chr20:35967064:A:G
35967152	chr20:35967152:G:A
35967349	chr20:35967349:A:G
35967523	chr20:35967523:C:A
35967956	chr20:35967956:C:T
35968078	chr20:35968078:G:A
35968083	chr20:35968083:T:C
35968148	chr20:35968148:A:G
35968152	chr20:35968152:A:G
35968294	chr20:35968294:A:G
35969082	chr20:35969082:G:C
35969526	chr20:35969526:CAT:C
35970391	chr20:35970391:T:C
35970581	chr20:35970581:G:A
35970627	chr20:35970627:GTC:G
35971018	chr20:35971018:G:A
35971073	chr20:35971073:A:G
35971216	chr20:35971216:G:T
35971709	chr20:35971709:C:T
35971986	chr20:35971986:A:G
35972604	chr20:35972604:G:A
35972634	chr20:35972634:G:A
35973351	chr20:35973351:T:C
35973368	chr20:35973368:C:T
35973558	chr20:35973558:C:T
35973684	chr20:35973684:C:T
35973891	chr20:35973891:C:A
35974483	chr20:35974483:A:G
35974659	chr20:35974659:T:C
35974992	chr20:35974992:T:A
35975002	chr20:35975002:T:A
35975003	chr20:35975003:T:A
35975063	chr20:35975063:G:A
35975592	chr20:35975592:G:A
35975596	chr20:35975596:A:G
35975733	chr20:35975733:C:G
35975857	chr20:35975857:T:C
35975934	chr20:35975934:C:T
35976011	chr20:35976011:A:G
35976281	chr20:35976281:G:A
35977276	chr20:35977276:A:G
35977429	chr20:35977429:G:GT
35977750	chr20:35977750:G:C
35978139	chr20:35978139:T:C
35978320	chr20:35978320:A:G
35978587	chr20:35978587:G:A
35978658	chr20:35978658:T:C
35979451	chr20:35979451:T:C
35979630	chr20:35979630:C:T
35979778	chr20:35979778:A:G
35979855	chr20:35979855:G:C
35980170	chr20:35980170:G:T
35980364	chr20:35980364:C:T
35981029	chr20:35981029:G:T
35981160	chr20:35981160:G:A
35981220	chr20:35981220:G:C
35981389	chr20:35981389:C:T
35982657	chr20:35982657:T:C
35982871	chr20:35982871:T:C
35982893	chr20:35982893:T:C
35982979	chr20:35982979:T:C
35983340	chr20:35983340:G:A
35983562	chr20:35983562:T:C
35983924	chr20:35983924:T:C
35985653	chr20:35985653:C:T
35985753	chr20:35985753:G:T
35985779	chr20:35985779:C:T
35985809	chr20:35985809:A:T
35985829	chr20:35985829:T:C
35986083	chr20:35986083:T:C
35986525	chr20:35986525:C:T
35986653	chr20:35986653:C:T
35986754	chr20:35986754:T:C
35986992	chr20:35986992:G:A
35987051	chr20:35987051:T:A
35987080	chr20:35987080:TGGA:T
35987147	chr20:35987147:G:A
35987217	chr20:35987217:C:T
35987621	chr20:35987621:C:A
35987667	chr20:35987667:T:C
35987958	chr20:35987958:C:T
35988597	chr20:35988597:G:A
35988780	chr20:35988780:G:A
35988833	chr20:35988833:CAA:C
35990302	chr20:35990302:C:T
35990347	chr20:35990347:T:C
35991391	chr20:35991391:G:T
35991475	chr20:35991475:T:C
35991619	chr20:35991619:T:A
35991806	chr20:35991806:C:T
35991944	chr20:35991944:G:A
35992173	chr20:35992173:G:A
35992419	chr20:35992419:T:C
35992770	chr20:35992770:G:A
35992825	chr20:35992825:T:C
35993294	chr20:35993294:T:C
35993829	chr20:35993829:A:G
35993944	chr20:35993944:G:C
35994292	chr20:35994292:C:T
35994837	chr20:35994837:C:T
35994884	chr20:35994884:A:G
35995025	chr20:35995025:T:G
35995343	chr20:35995343:C:T
35995371	chr20:35995371:C:T
35995754	chr20:35995754:C:T
35995954	chr20:35995954:G:C
35996217	chr20:35996217:A:G
35996396	chr20:35996396:C:CATACATCT
35996420	chr20:35996420:A:C
35996830	chr20:35996830:G:A
35997737	chr20:35997737:CA:C
35997951	chr20:35997951:C:T
35998141	chr20:35998141:G:A
35998731	chr20:35998731:G:A
35998741	chr20:35998741:C:T
35998851	chr20:35998851:C:T
35998941	chr20:35998941:A:T
35999052	chr20:35999052:A:C
35999122	chr20:35999122:T:C
35999563	chr20:35999563:T:C
36000323	chr20:36000323:G:A
36000445	chr20:36000445:C:T
36000480	chr20:36000480:G:A
36000509	chr20:36000509:C:T
36000899	chr20:36000899:C:T
36000940	chr20:36000940:GTGATGACTCTTAACGAGCATGCTGCCT:G
36001476	chr20:36001476:G:A
36001616	chr20:36001616:C:T
36002211	chr20:36002211:A:G
36002239	chr20:36002239:A:G
36002612	chr20:36002612:A:C
36004056	chr20:36004056:C:T
36004141	chr20:36004141:T:C
36004749	chr20:36004749:G:T
36004831	chr20:36004831:G:A
36004832	chr20:36004832:A:T
36005237	chr20:36005237:G:A
36005366	chr20:36005366:G:A
36005415	chr20:36005415:A:T
36005636	chr20:36005636:C:T
36006398	chr20:36006398:T:C
36007070	chr20:36007070:T:C
36007136	chr20:36007136:C:T
36007151	chr20:36007151:T:G
36007320	chr20:36007320:A:T
36007397	chr20:36007397:AC:A
36007514	chr20:36007514:T:C
36008126	chr20:36008126:C:T
36008172	chr20:36008172:T:A
36008173	chr20:36008173:T:A
36008174	chr20:36008174:A:T
36008449	chr20:36008449:C:T
36008917	chr20:36008917:G:GTGTCCCC
36008924	chr20:36008924:A:AG
36008934	chr20:36008934:CCTCTCTA:C
36009109	chr20:36009109:G:A
36009206	chr20:36009206:T:C
36009302	chr20:36009302:C:T
36009384	chr20:36009384:A:G
36009661	chr20:36009661:G:A
36009663	chr20:36009663:C:T
36009670	chr20:36009670:A:G
36009965	chr20:36009965:GTTGT:G
36010040	chr20:36010040:G:A
36010053	chr20:36010053:C:T
36010404	chr20:36010404:A:G
36010497	chr20:36010497:G:A
36010740	chr20:36010740:C:T
36010953	chr20:36010953:C:T
36010967	chr20:36010967:C:T
36011031	chr20:36011031:C:T
36011035	chr20:36011035:G:A
36011500	chr20:36011500:C:T
36011809	chr20:36011809:C:T
36011862	chr20:36011862:A:G
36012260	chr20:36012260:G:A
36012709	chr20:36012709:C:T
36013071	chr20:36013071:T:C
36013085	chr20:36013085:G:A
36013326	chr20:36013326:A:G
36013374	chr20:36013374:C:T
36013585	chr20:36013585:T:C
36014210	chr20:36014210:G:A
36014640	chr20:36014640:T:A
36014737	chr20:36014737:T:A
36015961	chr20:36015961:A:T
36018135	chr20:36018135:T:C
36019032	chr20:36019032:C:T
36019079	chr20:36019079:C:A
36019214	chr20:36019214:G:T
36020081	chr20:36020081:CTTTTTCTTTTT:C
36020113	chr20:36020113:C:T
36020238	chr20:36020238:C:T
36020271	chr20:36020271:T:C
36020314	chr20:36020314:C:T
36020445	chr20:36020445:A:G
36020800	chr20:36020800:A:G
36020935	chr20:36020935:A:G
36021778	chr20:36021778:C:T
36021939	chr20:36021939:CT:C
36021950	chr20:36021950:T:G
36022148	chr20:36022148:A:C
36022206	chr20:36022206:T:C
36022250	chr20:36022250:G:A
36022334	chr20:36022334:A:G
36022338	chr20:36022338:A:G
36022358	chr20:36022358:C:T
36022648	chr20:36022648:T:G
36023931	chr20:36023931:A:G
36024383	chr20:36024383:C:T
36024565	chr20:36024565:T:G
36024609	chr20:36024609:G:A
36024672	chr20:36024672:T:C
36024887	chr20:36024887:G:T
36024923	chr20:36024923:G:A
36025198	chr20:36025198:A:G
36025454	chr20:36025454:T:C
36025729	chr20:36025729:G:A
36025850	chr20:36025850:C:T
36027230	chr20:36027230:T:C
36027499	chr20:36027499:G:A
36027854	chr20:36027854:T:C
36028668	chr20:36028668:A:G
36029318	chr20:36029318:TG:T
36029585	chr20:36029585:G:A
36029780	chr20:36029780:A:C
36029888	chr20:36029888:G:A
36030042	chr20:36030042:G:A
36030087	chr20:36030087:G:T
36030108	chr20:36030108:C:A
36030763	chr20:36030763:G:T
36030980	chr20:36030980:C:T
36031405	chr20:36031405:G:C
36032039	chr20:36032039:C:G
36033018	chr20:36033018:G:A
36033049	chr20:36033049:G:A
36033501	chr20:36033501:C:T
36033859	chr20:36033859:G:A
36034088	chr20:36034088:C:T
36034091	chr20:36034091:G:A
36034994	chr20:36034994:T:C
36034995	chr20:36034995:TC:T
36035258	chr20:36035258:G:A
36035491	chr20:36035491:G:A
36035864	chr20:36035864:A:G
36035944	chr20:36035944:A:G
36036700	chr20:36036700:T:A
36036886	chr20:36036886:G:C
36037248	chr20:36037248:G:A
36038034	chr20:36038034:T:C
36038479	chr20:36038479:G:A
36039634	chr20:36039634:G:A
36039973	chr20:36039973:C:T
36040087	chr20:36040087:A:G
36040220	chr20:36040220:G:C
36040382	chr20:36040382:A:G
36040427	chr20:36040427:A:G
36041355	chr20:36041355:C:T
36041365	chr20:36041365:T:G
36041643	chr20:36041643:A:T
36041867	chr20:36041867:A:C
36042159	chr20:36042159:C:T
36042407	chr20:36042407:CA:C
36042944	chr20:36042944:A:AT
36043292	chr20:36043292:G:A
36044213	chr20:36044213:G:A
36044240	chr20:36044240:G:A
36044368	chr20:36044368:C:T
36044422	chr20:36044422:A:T
36044514	chr20:36044514:C:G
36044894	chr20:36044894:G:A
36045096	chr20:36045096:T:C
36045148	chr20:36045148:G:C
36045704	chr20:36045704:G:A
36045977	chr20:36045977:C:T
36045995	chr20:36045995:T:C
36046118	chr20:36046118:A:G
36046829	chr20:36046829:A:G
36047070	chr20:36047070:T:C
36047299	chr20:36047299:C:T
36047456	chr20:36047456:T:TC
36047519	chr20:36047519:T:G
36048072	chr20:36048072:C:T
36049712	chr20:36049712:G:A
36049892	chr20:36049892:C:G
36050133	chr20:36050133:G:A
36050329	chr20:36050329:G:A
36050996	chr20:36050996:G:A
36051179	chr20:36051179:TTC:T
36051718	chr20:36051718:T:C
36051737	chr20:36051737:C:A
36052020	chr20:36052020:T:A
36052242	chr20:36052242:G:A
36052552	chr20:36052552:G:C
36052685	chr20:36052685:G:A
36052778	chr20:36052778:T:G
36052787	chr20:36052787:T:A
36053007	chr20:36053007:C:T
36054067	chr20:36054067:C:T
36054147	chr20:36054147:C:T
36054603	chr20:36054603:A:C
36055033	chr20:36055033:A:G
36055506	chr20:36055506:G:C
36055574	chr20:36055574:C:T
36055825	chr20:36055825:T:C
36055826	chr20:36055826:C:T
36056417	chr20:36056417:C:T
36056682	chr20:36056682:T:C
36056751	chr20:36056751:AAATT:A
36057063	chr20:36057063:A:G
36057533	chr20:36057533:A:G
36057716	chr20:36057716:TGCAA:T
36057749	chr20:36057749:T:C
36058090	chr20:36058090:T:C
```
