## Supplementary material for "Characterization of shared and ancestry-specific signals driving complex traits using multi-ancestry fine-mapping": orig_s1_snps

```
rs73285089
rs11536949
rs117353696
rs11536952
rs6069875
rs6069876
rs11086565
rs12624843
rs1780623
rs1780624
rs2232596
rs184151273
rs6025169
rs141065638
rs139169382
rs117832305
rs11536964
rs11536965
rs11536966
rs11536967
rs11536968
rs11536972
rs11536974
rs5741817
rs2232599
rs2232602
rs2232605
rs2232606
rs2232607
rs5744210
rs6099300
rs1780625
rs6025191
rs1739638
rs76139165
rs113020874
rs9789806
rs11086571
rs1739639
rs3819023
rs6025208
rs1780626
rs6099309
rs1780627
rs2232613
rs6014861
rs6014862
rs11698149
rs6025241
rs1631643
rs5744214
rs5741819
rs2232616
rs11536987
rs76154472
rs11536988
rs11536990
rs5744217
rs1780628
rs5744218
rs2232617
rs5744219
rs2232618
rs1739640
rs11536993
rs11536994
rs1739641
rs6069931
rs150336969
rs6014889
rs6014890
rs11696479
rs6064469
rs35133348
rs183799392
rs150656906
rs745144
rs11536997
rs73909023
rs1739642
rs146370805
rs73909028
rs1780629
rs737090
rs34538402
rs737091
rs78655620
rs34463491
rs12625094
rs1619859
rs1609565
rs1609566
rs11906988
rs6064486
rs6127905
rs4811788
rs76261248
rs74272928
rs6127908
rs150091761
rs2021565
rs6014910
rs2864143
rs2902673
rs6025340
rs973336
rs973337
rs6092420
rs6025355
rs6127933
rs74272929
rs6092422
rs736368
rs78323361
rs1119803
rs1119804
rs6064503
rs6064505
rs1739643
rs1739644
rs1739645
rs4811821
rs192247392
rs182443858
rs1780634
rs2023561
rs13040281
rs117868718
rs117294706
rs117582983
rs1626465
rs1780635
rs142576759
rs146537262
rs998839
rs2864144
rs7261714
rs73095812
rs6025462
rs8116426
rs8116471
rs6127987
rs7272723
rs6025471
rs112593730
rs180753053
rs6014968
rs6014969
rs6064520
rs111483954
rs6025478
rs1739646
rs13044616
rs80048642
rs117189297
rs1739647
rs114745785
rs143485182
rs148016757
rs6070053
rs6099544
rs6014973
rs1739648
rs7354507
rs146788738
rs76873942
rs117269657
rs6070062
rs6025497
rs79640167
rs1739650
rs1000675
rs77831147
rs6025500
rs74792818
rs6025510
rs6064534
rs6025511
rs6070083
rs113347541
rs76274135
rs1739652
rs1739653
rs41308713
rs3752276
rs3752277
rs3752278
rs3752279
rs3752280
rs117331344
rs117038554
rs1780636
rs752775
rs752774
rs707578
rs12479998
rs756065
rs788342
rs788343
rs788344
rs788345
rs788346
rs116873794
rs73905617
rs67267211
rs788347
rs788348
rs788349
rs1578462
rs45564932
rs788350
rs1315306
rs35854884
rs2864145
rs8121508
rs138777053
rs77654563
rs6099675
rs6064569
rs62203379
rs58064549
rs6015041
rs138514500
rs62203381
rs62203382
rs73098011
rs805526
rs805527
rs805528
rs805529
rs77984335
rs6070201
rs805530
rs805531
rs3748852
rs707520
rs1002154
rs12397
rs805532
rs6070221
rs17685602
rs200864895
rs805534
rs73098016
rs35040856
rs6025762
rs59022504
rs79258624
rs140678242
rs6099754
rs73290922
rs138413624
rs6070272
rs111748869
rs6070279
rs6123743
rs188500684
rs6064596
rs805551
rs145189807
rs1609994
rs6070311
rs73290928
rs6092563
rs73290929
rs34014949
rs805552
rs6099852
rs140116530
rs190600014
rs6070315
rs805553
rs1303567
rs76607072
rs805554
rs1303566
rs1303665
rs1303588
rs6064606
rs113198020
rs1303587
rs805545
rs79684181
rs35343951
rs7262636
rs1303586
rs1303585
rs805546
rs148350265
rs809288
rs1303582
rs1303581
rs117039742
rs1011098
rs113817221
rs73292707
rs140748771
rs805535
rs1303580
rs805536
rs6070347
rs117387564
rs6070353
rs6099947
rs75671829
rs113594190
rs6070361
rs1303577
rs78928515
rs148255371
rs805538
rs16987350
rs1303575
rs1303574
rs73292722
rs73292723
rs2902674
rs6070382
rs805539
rs147696015
rs1315305
rs116997641
rs1303570
rs1303571
rs141575654
rs1282822
rs6015237
rs75348338
rs118161577
rs149983483
rs6064643
rs141985766
rs138037958
rs117223327
rs6064645
rs6092639
rs117121525
rs805557
rs6070443
rs6070446
rs13038344
rs117357722
rs6070459
rs6064651
rs76588702
rs11699660
rs118036712
rs6064653
rs143844916
rs7260933
rs76751295
rs805558
rs11698398
rs16987373
rs145410724
rs805559
rs112977150
rs6100093
rs193301070
rs141090607
rs6100096
rs73294722
rs6070496
rs143861186
rs73294724
rs16987380
rs79263641
rs6070511
rs12625459
rs805540
rs41276948
rs17685840
rs6070521
rs805541
rs805542
rs6064680
rs6070535
rs13043114
rs6070543
rs8117073
rs73294730
rs805548
rs17832249
rs146060814
rs12479613
rs112488318
rs6128409
rs4812025
rs6070565
rs16987386
rs17753146
rs805549
rs76859453
rs6026496
rs2864932
rs6070590
rs148497130
rs113906110
rs189108438
rs6070610
rs805550
rs6070622
rs6070623
rs6070626
rs117203810
rs6070633
rs151159897
rs11699532
rs2185594
rs146893028
rs16987400
rs17685978
rs117732470
rs148147936
rs1295992
rs2179664
rs1292938
rs113428207
rs6070642
rs73294757
rs6064720
rs6070643
rs139543103
rs6070645
rs2206783
rs6064724
rs991539
rs140592786
rs7271966
rs1115600
rs75521078
rs73294769
rs6070663
rs78694497
rs6064733
rs1033516
rs8114511
rs4812047
rs117039306
rs34933748
rs6026642
rs6015420
rs73294773
rs118044440
rs6128478
rs4812050
rs112818969
rs111652712
rs139334301
rs6100336
rs6026701
rs7265889
rs2092515
rs9917432
rs6064750
rs6064751
rs78092030
rs4812061
rs77039697
rs6128497
rs11699146
rs11698723
rs11696351
rs11696353
rs2510381
rs6064754
rs73296950
rs58355034
rs79860636
rs62203401
rs6123858
rs6128501
rs6100354
rs4810159
rs113458701
rs4810160
rs75500085
rs76547868
rs8122834
rs8118494
rs6026755
rs6123861
rs13042097
rs113787109
rs6128504
rs932433
rs6128505
rs6070740
rs151331918
rs6070741
rs1005610
rs1005611
rs17832413
rs6026774
rs139747874
rs73099947
rs1883784
rs926638
rs1883785
rs6064761
rs7271465
rs117045128
rs6070750
rs74983286
rs6015464
rs6070754
rs143776622
rs6100402
rs6123881
rs6026793
rs6026794
rs6064763
rs6070764
rs1569706
rs1569707
rs13038820
rs117081244
rs805594
rs805595
rs10485648
rs117365767
rs73101914
rs73101915
rs85151
rs220546
rs112966002
rs6064768
rs220544
rs220543
rs6070782
rs6100419
rs149647820
rs62203402
rs75940825
rs220542
rs6026868
rs143437633
rs8123363
rs6123893
rs6100437
rs6064778
rs6064779
rs6070799
rs6128568
rs11696570
rs220541
rs220540
rs139091420
rs6128574
rs6064791
rs13045578
rs56185220
rs35399405
rs6070809
rs150376883
rs142775896
rs6064800
rs113252750
rs11699761
rs28683729
rs117171806
rs6070825
rs112793508
rs6070826
rs6070829
rs6070830
rs56263386
rs34265955
rs76157988
rs6070846
rs6026964
rs220538
rs220537
rs220536
rs220535
rs45569436
rs6026977
rs6026978
rs77566763
rs112719327
rs117258249
rs139765835
rs220533
rs220532
rs220531
rs62201574
rs6100524
rs6070869
rs220530
rs16987454
rs62201576
rs419162
rs6027011
rs170217
rs62201577
rs220529
rs414387
rs73905661
rs117796
rs6070894
rs220528
rs62201578
rs62201579
rs79285184
rs220527
rs149438989
rs6092810
rs220526
rs220525
rs220524
rs112191926
rs6027039
rs6027040
rs220522
rs220521
rs220520
rs220519
rs6015551
rs151156073
rs73101949
rs2294952
rs4812127
rs62201586
rs77034297
rs67291410
rs56404424
rs220518
rs220517
rs193104803
rs6070933
rs62201596
rs34833828
rs220516
rs220515
rs220514
rs6027072
rs138126051
rs220513
rs11696968
rs6064832
rs76992151
rs220512
rs76812815
rs6064836
rs6064837
rs36093651
rs6027091
rs73101963
rs73101964
rs220511
rs2025154
20:37289997_C_A
rs13045105
rs6070960
rs220510
rs220509
rs220508
rs220507
rs220506
rs220505
rs220504
rs732503
rs35255016
rs220503
rs11699959
rs11700284
rs110324
rs11696159
rs11696670
rs220502
rs11086681
rs220501
rs220500
rs220499
rs6027163
rs220498
rs138565977
rs220497
rs77423136
rs151024101
rs220496
rs6092841
rs6071033
rs220495
rs2143594
rs35892282
rs6027213
rs6071047
rs6071049
rs6071050
rs6027216
rs6027218
rs7344456
rs13044563
rs6015611
rs7262449
rs2902891
rs1040898
rs6027232
rs6027233
rs6015618
rs1033515
rs1033514
rs1475096
rs140755184
rs6071087
rs117605594
rs6027244
rs1475095
rs1322184
rs6071092
rs1885461
rs79617095
rs1885460
rs6027258
rs1885459
rs6027265
rs6027270
rs1154702
rs6015631
rs6027273
rs6027274
rs17691904
rs6071101
rs6027284
rs6015637
rs6064884
rs16987501
rs1885458
rs80213762
rs6064886
rs75324465
rs6071119
rs6071120
rs6071126
rs6071127
rs722077
rs722078
rs2864948
rs722079
rs6027331
rs6027333
rs1358900
rs722505
rs1885456
rs6015665
rs6015666
rs116981146
rs1830609
rs76204671
rs6027369
rs6027371
rs140523146
rs6071139
rs35690338
rs34834655
rs6027377
rs6027384
rs116938647
rs6015679
rs113183498
rs35317908
rs6064903
rs13042628
rs73115767
rs6071145
rs6071146
rs1570276
rs146538505
rs1570275
rs34339363
rs1358899
rs35496939
rs6015693
rs75820555
rs9679799
rs6027419
rs6027421
rs76967282
rs6027422
rs6071166
rs1158857
rs112354386
rs77956175
rs111677984
rs77796797
rs79926456
rs6071173
rs6071174
rs78335819
rs71351576
rs6027459
rs112784719
rs721034
rs6128789
rs34786768
rs10485649
rs34319049
rs6123987
rs35182052
rs6071180
rs77622997
rs112690480
rs6015714
rs151046668
rs112531310
rs35842428
rs17759654
rs13036407
rs8123368
rs6015718
rs6015719
rs73117341
rs62201246
rs6015721
rs75828084
rs6071181
rs112047548
rs73117346
rs34490853
rs141508871
rs73117349
rs149590405
rs73117351
rs111406923
rs34863400
rs117161223
rs733549
rs7508841
rs911719
rs911718
rs911717
rs1075195
rs6100884
rs79953672
rs6027559
rs144024692
rs6092933
rs6027580
rs6092935
rs2867326
rs8118790
rs75035881
rs4328688
rs61169612
rs13042447
rs6128821
rs6128822
rs112347804
rs34068158
rs6064926
rs1322183
rs62201247
rs1321099
rs75083973
rs6128836
rs28528905
rs16987521
rs16987523
rs2246443
rs79510545
rs1406858
rs150497593
rs77548407
rs34945720
rs1010321
rs2180224
rs73117365
rs998277
rs997848
rs997380
rs2757515
rs2246672
rs75630410
rs73117374
rs1406857
rs2246804
rs2246806
rs74864440
rs113443579
rs140183691
rs76836464
rs6100962
rs2247054
rs2475384
rs2475385
rs2475386
rs2475387
rs6064943
rs2263747
rs2263748
rs2247237
rs6100973
rs6100974
rs6128857
rs6128859
rs111966775
rs2757516
rs2748649
rs2748650
rs2748651
rs2748652
rs62201253
rs113860678
rs73119554
rs2144539
rs2144538
rs2748653
rs2263749
rs2250240
rs6092968
rs2144537
rs74816657
rs76361480
rs73119559
rs2250345
rs73119562
rs2250350
20:37370087_T_A
20:37370087_T_C
rs139717422
rs2250447
rs2250455
rs79721775
rs73119569
rs2250474
rs2250581
rs2250596
rs76554800
rs2025155
rs144655218
rs147814451
rs2748654
rs113357284
rs111764110
rs2425365
rs144945172
rs2748655
rs6027723
rs2748656
rs113053638
rs2250741
rs111548738
rs117137462
rs2748657
rs11906798
rs2748658
rs2748659
rs2757517
rs2748660
rs6027726
rs6027727
rs62202463
rs57326707
rs6128884
rs2748661
rs2748662
rs2254105
rs79214929
rs118023227
rs138416186
rs2254234
rs76486756
rs2254245
rs34862565
rs62202464
rs147255976
rs2425366
rs2254369
rs62202465
rs2254377
rs2254382
rs2254488
rs139723668
rs2254492
rs2254585
rs2757518
rs2254603
rs62202466
rs62202467
rs78534410
rs1406856
rs1406855
rs62202469
rs138383551
rs6064986
rs2757520
rs2748663
rs2757521
rs62202470
rs78930554
rs2425367
rs6071347
rs2425368
rs62202471
rs2255202
rs2255210
rs2255213
rs7267156
rs6128904
rs6128906
rs10485650
rs6128907
rs2244193
rs79706386
rs2244281
rs75021006
rs13040787
rs2244440
rs6128913
rs11699515
rs6124011
rs62202472
rs6128918
rs2244791
rs2244797
rs62202473
rs6124014
rs6124015
rs2244925
rs2244937
rs78117972
rs10485651
rs17754078
rs2243520
rs80019731
rs16987583
rs2748664
rs111586858
rs2245231
rs2245237
rs151028096
rs77140483
rs2263750
rs2263751
rs2757522
rs2247983
rs75612781
rs2248100
rs6128946
rs6124025
rs11699516
rs6128947
rs911722
rs117699981
rs78242838
rs78239530
rs911721
rs75610972
rs911720
rs6124026
rs6128952
rs73104029
rs6128953
rs62202475
rs8125582
rs2248447
rs78717221
rs73104033
rs79774863
rs4812234
rs4810212
rs6128959
rs2263752
rs138674781
rs2263753
rs941515
rs113090961
rs941514
rs941513
rs2867238
rs143714737
rs1535431
rs2023355
rs2023354
rs2023353
rs6128984
rs2748665
rs2748666
rs6027928
rs6015884
rs6015886
rs2748668
rs35456231
rs139177992
rs73104045
rs2251931
rs2251933
rs2021143
rs2021273
rs62202485
rs62202486
rs73112051
rs143425652
rs2745011
rs2748669
rs62202487
rs2748670
rs941512
rs2263757
rs2263758
rs7264525
rs2748671
rs75871760
rs2252541
rs2252554
rs2745010
rs2748672
rs140162631
rs6124055
rs2180225
rs2748673
rs62202488
rs6129020
rs2425369
rs190809942
rs6129026
rs79200017
rs1321100
rs6124063
rs62202489
rs2255982
rs2748674
rs62202490
rs62202491
20:37418966_C_T
rs62202493
rs2077109
rs731457
rs731458
rs113100127
rs731459
rs9679801
rs6101226
rs112198852
rs75616895
rs2425370
rs2425371
rs111828679
rs6129047
rs6129048
rs149509647
rs2745008
rs76162082
rs1116239
rs77960306
rs79924551
rs4812272
rs80260200
rs4456761
rs189733686
rs113128616
rs6071511
rs113357761
rs6124071
rs141792438
rs6071514
rs2021917
rs11699770
rs113057073
rs2103655
rs76039708
rs6071522
rs77855333
rs6071524
rs77722095
rs61467952
rs6129066
rs8114293
rs8120030
rs8115770
rs8117109
rs12481241
rs77264937
rs7261273
rs62202498
rs77499484
rs116964276
rs145755877
rs6065078
rs75499349
rs77246074
rs189057467
rs74823004
rs74698215
rs140825976
rs73112067
rs62202499
rs146922001
rs6124079
rs73112070
rs11906487
rs79251793
rs6101301
rs76452239
rs78771342
rs6071578
rs12625702
rs74502419
rs149432655
rs68089660
rs6071589
rs76103441
rs76642326
rs62202500
rs77740998
rs75291426
rs6129108
rs77944660
rs74999484
rs80324175
rs6124087
rs112032952
rs78302377
rs10854216
rs112126359
rs150425232
rs76069929
rs6065094
rs77935319
rs6124088
rs76541127
rs79688696
rs80067936
rs62202520
rs141897045
rs74541395
rs909865
rs6093097
rs74519763
rs111784864
rs2015901
rs77170256
rs2016946
rs6129111
rs6101326
rs1006945
rs77950902
rs926484
rs6028156
rs16987624
rs74978128
rs6015966
rs6028157
20:37463422_A_G
20:37463422_A_C
rs4812316
rs6028158
rs8122458
rs75602421
rs80216039
rs2294556
rs118011029
rs4812317
rs41282838
rs74877091
rs74590447
rs1474973
rs151072359
rs208822
rs79812400
rs138692918
rs77025875
rs4368395
rs80354878
rs34431148
rs4381836
rs79640499
rs6028160
rs76872773
rs146765587
rs6028161
rs75784177
rs137957478
rs6093098
rs7271220
rs6028162
rs6028163
rs142718677
rs78307862
rs6071605
rs112313332
rs144227806
rs55776947
rs116964154
rs75981312
rs79551748
rs62202523
rs62202524
rs4812319
rs139649865
rs4812320
rs4812321
rs4812322
rs6028167
rs4812323
rs11905849
rs4812324
rs4812325
rs62202525
rs4812326
rs79074988
rs4810237
rs73114218
rs6028168
rs56245805
rs6015970
rs208820
rs6071607
rs208819
rs144685223
rs208818
rs6015971
rs62202528
rs6071608
rs6071609
rs208817
rs6071610
rs208816
rs73114222
rs208815
rs79176887
rs208814
rs208813
rs75666262
rs208812
rs147428039
rs138236498
rs6028169
rs13041841
rs73114229
rs208811
rs543777
rs490046
rs208810
rs6028172
rs6071613
rs208809
rs113691523
rs6028173
rs6028174
rs150351520
rs8121637
rs208808
rs208807
rs6071614
rs113889552
rs78446633
rs7264486
rs117554107
rs208806
rs112083076
rs150047220
rs6065096
rs6071615
rs6065097
rs79649066
rs208805
rs112839161
rs62201375
rs208804
rs208803
rs73114235
rs144697879
rs150403922
rs6028175
rs208802
rs142601116
rs62201378
rs73114239
rs208801
rs76367370
rs208800
rs398230
rs415256
rs56201219
rs55927879
rs56011113
rs208799
rs208798
rs208797
rs76919850
rs208796
rs208795
rs112455332
rs150004604
rs35350081
rs111455049
rs731671
rs112875776
rs6129123
rs6129124
rs6015978
rs139312593
rs112378800
rs74513709
rs67524591
rs73114257
rs117479554
rs12624956
rs6071620
rs77180789
rs62201386
rs45531438
rs2294557
rs909866
rs6028180
rs79501799
rs742421
rs73114262
rs2867239
rs113034350
rs6071621
rs6065098
rs6028182
rs208794
rs13042020
rs62201387
rs77208150
rs6015979
rs149868466
rs6028186
rs6028187
rs6015980
rs4810239
rs73108583
rs112366843
rs6028189
rs6028191
rs80202509
rs147039525
rs4810240
rs73108592
rs74668701
rs75156468
rs74938592
rs6015981
rs79971572
rs6028197
rs77879134
rs6015982
rs12626105
rs4812332
rs4810244
rs4812333
rs112409155
rs73108602
rs73110606
rs4812334
rs4812335
rs2867240
rs189226214
rs6028200
rs1138780
rs117867336
rs28578430
rs73621977
rs538353133
rs4812336
rs748063
rs4810245
rs7266267
rs10392
rs116621334
rs117511255
rs10477
rs6028206
rs79424561
rs73110616
rs59002975
rs117513386
rs12626028
rs58414555
rs62201397
rs62201400
rs12624452
rs3752290
rs6028208
rs16987679
rs59777567
rs59265243
rs67343649
rs61182164
rs57569873
rs57769897
rs8125220
rs56660421
rs568716206
rs141913958
rs62204114
rs16987681
rs76844555
rs926390
rs149658781
rs148832553
rs4812337
rs725322
rs112695615
rs16987683
rs62204116
rs16987685
rs62204117
rs147198022
rs78259929
rs16987687
rs4812338
rs760843
rs732486
rs16987692
rs3752291
rs3752292
rs3752293
rs4812339
rs4812340
rs139278095
rs62204118
rs67743908
rs117171431
rs16987696
rs67882716
rs62204119
rs12624839
rs7266556
rs117648051
rs1569539
rs72623594
rs4812341
rs111234980
rs7264022
rs62204121
rs117596898
rs142887607
rs116557550
rs4300896
rs41276984
rs1130247
rs1733
rs41276986
rs67621213
rs117522937
rs147978451
rs6028221
rs76501736
rs62204122
rs144307859
rs72623596
rs62204126
rs7265661
rs6028226
rs66526549
rs4810246
rs138470991
rs16987709
rs17829669
rs4141892
rs79439920
rs974561
rs974560
rs974559
rs6015992
rs4810247
rs34651623
rs2076233
rs66513266
rs80279978
rs8120715
rs4810248
rs79166949
rs111633803
rs6028232
rs117730839
rs79703786
rs139693948
rs8118646
rs16987712
rs12625677
rs59096774
rs16987715
rs12625983
rs66476511
rs150712685
rs6028233
rs7269329
rs6028234
rs6028235
rs4812342
rs4812343
rs6028236
rs4812344
rs4810249
rs4812345
rs118033551
rs12624682
rs2064181
rs4812346
rs2867895
rs4812347
rs731345
rs149427163
rs58575641
rs144000591
rs16987734
rs7268492
rs4812348
rs36053162
rs68173814
rs117749076
rs61213966
rs59072291
rs57679307
rs16987738
rs2867896
rs73621982
rs73621983
rs8122051
rs16987740
rs66633066
rs17830053
rs138229245
rs2179318
rs142174427
rs742277
rs75720708
rs7270784
rs76802177
rs3764701
rs117387130
rs4812349
rs4812350
rs8121775
rs66681575
rs77318179
rs67084722
rs4812351
rs3829696
rs3752298
rs79495439
rs8120914
rs8114962
rs140425627
rs16987756
rs73621984
rs8118130
rs117705163
rs73621985
rs7267954
rs4141893
rs3764703
rs45526137
rs146243500
rs2092261
rs926393
rs111455962
rs79001593
rs6129150
rs4812352
rs3752299
rs2867897
rs116936431
rs66486072
rs7262876
rs149480869
rs3752301
rs16987761
rs1011020
rs12625203
rs45627732
rs149076452
rs143142572
rs67579911
rs13040864
rs57993460
rs80042855
rs78450904
rs9798509
rs9798566
rs8115074
rs8122352
rs1534928
rs4812354
rs56339688
rs7268097
rs78988444
rs3752302
rs6729
rs67379757
rs16987779
rs66647661
rs6129156
rs6129157
rs6129158
rs76584574
rs147559562
rs8118808
rs6129159
rs16987783
rs74905631
rs138786193
rs6129160
rs6129161
rs742276
rs2019032
rs742274
rs4810250
rs4812356
rs4812357
rs6129162
rs4812358
rs1022507
rs117914915
rs7270243
rs7268772
rs7260808
rs1569537
rs1569538
rs6124105
rs6513588
rs6513589
rs143819051
rs6129163
rs188927011
rs78362487
rs74938403
rs714108
rs6071646
rs6071647
rs6129164
rs6129165
rs67487809
rs6129166
rs6129167
rs4812360
rs6129168
rs139382330
rs78598226
rs62202615
rs7262063
rs926392
rs926391
rs2867898
rs114002381
rs6513593
rs6129173
rs62202616
rs6028258
rs144758055
rs6124106
rs7268716
rs4616534
rs1007913
rs6093115
rs2867899
rs67147849
rs62202618
rs35166252
rs16987788
rs56877916
rs67114385
rs2103613
rs2903694
rs6028259
rs146699764
rs80139424
rs79603743
rs6065111
rs117744914
rs34275648
rs873082
rs66465343
rs6028261
rs80047109
rs73621987
rs149915681
rs6028264
rs115294862
rs1014625
rs16987791
rs62202621
rs79124984
rs62202622
rs60931333
rs74789418
rs73621988
rs35185736
rs112670457
rs62202624
rs66951531
rs148330444
rs62202625
rs78094844
rs13043331
rs6028266
rs146274568
rs724176
rs59736162
rs17831483
rs139456113
rs66488640
rs912179
rs912180
rs58447402
rs75330736
rs17831536
rs118021528
rs6028268
rs77377954
rs55809143
rs117548899
rs1885938
rs73621989
rs6016010
rs6016011
rs6071652
rs58919932
rs62202629
rs13041461
rs13041621
rs12624685
rs12625595
rs61387464
rs60168378
rs67490812
rs6065113
rs56334226
rs7270446
rs6071653
rs13043762
rs74601270
rs34214971
rs34806718
rs35975638
rs76628321
rs12625857
rs116853339
rs115203377
rs11905353
rs68006880
rs35128295
rs56260770
rs111916196
rs16985124
rs6028271
rs117253689
rs117727082
rs6071654
rs6071655
rs6071656
rs66581112
rs995346
rs118154952
rs6028272
rs6028273
rs143074454
rs17764246
rs145780354
rs6016012
rs6028276
rs78096069
rs80110322
rs6129177
rs6028277
rs80303379
rs6129179
rs6028279
rs17831740
rs6028282
rs77436940
rs6129181
rs6028284
rs4812361
rs140579637
rs78286964
rs59290270
rs78354459
rs17764371
rs73621990
rs66478340
rs76694512
rs6129182
rs78544478
rs67058650
rs79106538
rs17764413
rs149870452
rs17764431
rs74803188
rs6129184
rs78148734
rs117796462
rs209901
rs6028288
rs111973410
rs6124110
rs6129187
rs6129188
rs79045635
rs17831967
rs67829021
rs16987800
rs78126180
rs4810253
rs80342487
rs74386279
rs118053364
rs742652
rs77675242
rs6129189
rs6124111
rs6124112
rs76886841
rs118160745
rs6028294
rs75913756
rs67138525
rs2868501
rs2868502
rs742653
rs2868503
rs79625528
rs62202656
rs1883750
rs117695955
rs6129193
rs6129194
rs117739058
rs66855787
rs6129196
rs79889589
rs2003705
rs62202657
rs4812362
rs6028298
rs66477659
rs35152862
rs118148601
rs138461752
rs77180905
rs209902
rs117385185
rs6129197
rs73112589
rs118187261
rs75036054
rs78740569
rs2868504
rs4997703
rs6129198
rs6124113
rs68108082
rs77048957
rs12625154
rs2050226
rs80248511
rs34411643
rs67502398
rs66519365
rs67917239
rs13037439
rs17764899
rs2235769
rs73621992
rs78162372
rs6124114
rs67320351
rs145234338
rs12481160
rs6129200
rs35597918
rs6124115
rs34686500
rs6028305
rs150723735
rs79891948
rs66813400
rs113057175
rs77230525
rs17764999
rs6028308
rs66909907
rs117492192
rs73621994
rs6129205
rs75853230
rs6124117
rs78668391
rs910100
rs6028312
rs13042087
rs209904
rs761278
rs150806005
rs731599
rs76142124
rs117674756
rs17184074
rs878515
rs2206749
rs60651970
rs2223686
rs77377276
rs76335503
rs138359235
rs7264142
rs12625866
rs34302039
rs6129209
rs13045897
rs13038123
rs117874255
rs6129210
rs66956286
rs6124120
rs142680317
rs76780686
rs74467411
rs2868505
rs77487310
rs761280
rs761281
rs73621996
rs66464785
rs148029024
rs6129211
rs6028324
rs6124121
rs6129212
rs6129213
rs6129215
rs6129216
rs8126233
rs6129219
rs59398849
rs209909
rs6129220
rs718697
rs718698
rs146989263
rs56265997
rs67909509
rs66659244
rs6028332
rs79035594
rs2425381
rs76649376
rs75839551
rs75667454
rs76764973
rs78908228
rs62204389
rs4812364
rs6016027
rs41283248
rs78816377
rs112693623
rs67546743
rs6028335
rs67342391
rs151084120
rs66570026
rs67809083
rs149320554
rs73621998
rs6124123
rs6124124
rs73114535
rs67541005
rs6124125
rs17765758
rs6016028
rs35503508
rs17765781
rs77493580
rs1332883
rs6093137
rs75069386
rs113301616
rs12480818
rs67246677
rs6028341
rs78885216
rs742651
rs117692315
rs1016594
rs1963695
rs7271186
rs138651748
rs957256
rs142901270
rs6129222
rs6101423
rs74513807
rs59180307
rs61666201
rs114772962
rs55758742
rs66986180
rs2868507
rs144688730
rs142285503
rs188262204
rs73114539
rs75504562
rs2092494
rs78711045
rs4812366
rs78133593
rs1016550
rs932426
rs79163718
rs149665923
rs1012338
rs73114542
rs73114544
rs117575911
rs6028354
rs932428
rs932429
rs7262174
rs11698240
rs11086745
rs2206747
rs4640447
rs6129227
rs2009579
rs729520
rs73114553
rs6129228
rs6129229
rs4810254
rs113486880
rs6129232
rs6124128
rs17766229
rs79806902
rs4810255
rs6028364
rs17766253
rs117478547
rs35206383
rs6028365
rs73113355
rs180977349
rs146504850
rs117644459
rs57444068
rs6028367
rs6124132
rs6124133
rs112909420
rs116927253
rs2073315
rs59235229
rs2073314
rs2073313
rs116866960
rs4470396
rs2073312
rs2073311
rs34021142
rs78576284
rs1004022
rs117482847
rs11698311
rs8125860
rs77563569
rs7262330
rs151159181
rs2208138
rs66750575
rs10460625
rs7266026
rs8119103
rs8125861
rs7266476
rs16987872
rs113892390
rs4812367
rs4812368
rs73289384
rs941651
rs1157376
rs59397721
rs2208139
rs117401371
rs2224304
rs16987875
rs10485652
rs67735417
rs12625027
rs12625060
rs4810257
rs3918508
rs11698909
rs7266730
rs151121882
rs2070292
rs112700115
rs2067034
rs1884712
rs11905126
rs6028376
rs4812369
rs111920312
rs6124134
rs4812370
rs4812371
rs60933728
rs11699381
rs73113379
rs988323
rs60295744
rs116900646
rs2868508
rs1009789
rs9636528
rs9636515
rs59106201
rs1076805
rs118146327
rs743154
rs743153
rs73291077
rs67397733
rs59885984
rs117642242
rs113152720
rs4812373
rs17186303
rs73113390
rs73291083
rs6129242
rs6124135
rs61710434
rs6028383
rs4812374
rs16987896
rs59349866
rs725259
rs2007338
rs11699853
rs11907653
rs8123469
rs36104096
rs114648806
rs62204425
rs77276753
rs16987902
rs6513599
rs77882385
rs75108056
rs75158130
rs35976072
rs73291095
rs112040224
rs8123586
rs16987905
rs76524376
rs13041504
rs4812375
rs34525681
rs1012795
rs6129247
rs67560176
rs66663715
rs17186702
rs57304154
rs16987909
rs11696333
rs143871175
rs6101460
rs6101462
rs7267944
rs12329623
rs4810258
rs12329618
rs1008351
rs6101463
rs79270784
rs6101464
rs6129249
rs6101466
rs6093153
rs1008350
rs6028389
rs6129250
rs6129253
rs6101467
rs62202867
rs79323644
rs6093156
rs8115615
rs56332392
rs6129259
rs4810259
rs4810260
rs4812376
rs6028390
rs6129260
rs6129261
rs8117671
rs932553
rs12165257
rs932552
rs74460379
rs185922111
rs4810261
rs6129263
rs4812377
rs62202872
rs7261746
rs4239688
rs6093157
rs6129265
rs6129266
rs6124140
rs4810262
rs4810263
rs6016049
rs6016050
rs2067008
rs2070291
rs2070290
rs6016051
rs743155
rs6028394
rs66998295
rs2868999
rs11697073
rs2869000
rs5012131
rs2869001
rs1998109
rs35758854
rs6016056
rs6028395
rs2103960
rs6028396
rs6028397
rs75811037
rs7271906
rs6028398
rs16987936
rs6028399
rs13038787
rs2869002
rs6124141
rs6101476
rs6071688
rs62201649
rs7267443
rs6129271
rs6093160
rs2869003
rs7268205
rs113585945
rs2869004
rs2869005
rs4812379
rs6129273
rs6071689
rs6129274
rs6101477
rs73121188
rs6129275
rs4812380
rs2903980
```
