## Supplementary material for "Characterization of shared and ancestry-specific signals driving complex traits using multi-ancestry fine-mapping": s1.afreq

```
#CHROM	ID	REF	ALT	ALT_FREQS	OBS_CT
20	rs73285089	T	C	0.0397614	1006
20	rs11536949	G	T	0.0765408	1006
20	rs117353696	G	T	0.0139165	1006
20	rs11536952	A	T	0.0139165	1006
20	rs6069875	T	C	0.0397614	1006
20	rs6069876	T	G	0.0407555	1006
20	rs11086565	A	G	0.0666004	1006
20	rs12624843	G	A	0.385686	1006
20	rs1780623	C	T	0.387674	1006
20	rs1780624	C	G	0.5	1006
20	rs2232596	G	A	0.49006	1006
20	rs184151273	C	T	0.0228628	1006
20	rs6025169	G	A	0.0357853	1006
20	rs141065638	G	A	0.0208748	1006
20	rs139169382	C	T	0.0467197	1006
20	rs117832305	G	A	0.0467197	1006
20	rs11536964	G	A	0.0477137	1006
20	rs11536965	G	T	0.0477137	1006
20	rs11536966	C	T	0.0318091	1006
20	rs11536967	A	G	0.0477137	1006
20	rs11536968	G	A	0.0477137	1006
20	rs11536972	T	C	0.0477137	1006
20	rs11536974	C	T	0.0477137	1006
20	rs5741817	C	T	0.451292	1006
20	rs2232599	G	C	0.0477137	1006
20	rs2232602	G	A	0.0477137	1006
20	rs2232605	G	C	0.0467197	1006
20	rs2232606	A	G	0.0417495	1006
20	rs2232607	A	G	0.0129225	1006
20	rs5744210	A	G	0.0208748	1006
20	rs6099300	A	G	0.0536779	1006
20	rs1780625	T	C	0.503976	1006
20	rs6025191	T	C	0.0427435	1006
20	rs1739638	G	A	0.400596	1006
20	rs76139165	G	A	0.0526839	1006
20	rs113020874	T	C	0.0238569	1006
20	rs9789806	A	G	0.0467197	1006
20	rs11086571	A	G	0.0407555	1006
20	rs1739639	C	T	0.498012	1006
20	rs3819023	A	G	0.0467197	1006
20	rs6025208	T	C	0.446322	1006
20	rs1780626	T	G	0.494036	1006
20	rs6099309	G	T	0.083499	1006
20	rs1780627	T	C	0.526839	1006
20	rs2232613	C	T	0.0725646	1006
20	rs6014861	A	G	0.084493	1006
20	rs6014862	T	A	0.084493	1006
20	rs11698149	T	C	0.0725646	1006
20	rs6025241	A	G	0.084493	1006
20	rs1631643	T	A	0.399602	1006
20	rs5744214	G	C	0.0139165	1006
20	rs5741819	A	C	0.084493	1006
20	rs2232616	C	T	0.084493	1006
20	rs11536987	G	A	0.0457256	1006
20	rs76154472	C	A	0.0337972	1006
20	rs11536988	T	A	0.0437376	1006
20	rs11536990	T	C	0.0467197	1006
20	rs5744217	T	C	0.0467197	1006
20	rs1780628	A	T	0.445328	1006
20	rs5744218	G	A	0.0119284	1006
20	rs2232617	C	T	0.0725646	1006
20	rs5744219	C	T	0.0119284	1006
20	rs2232618	T	C	0.0725646	1006
20	rs1739640	T	C	0.530815	1006
20	rs11536993	G	A	0.0725646	1006
20	rs11536994	C	T	0.0725646	1006
20	rs1739641	T	C	0.529821	1006
20	rs6069931	A	G	0.0725646	1006
20	rs150336969	G	A	0.0188867	1006
20	rs6014889	G	A	0.0725646	1006
20	rs6014890	A	C	0.0874751	1006
20	rs11696479	A	G	0.120278	1006
20	rs6064469	T	C	0.0894632	1006
20	rs35133348	C	T	0.395626	1006
20	rs183799392	A	T	0.0109344	1006
20	rs150656906	G	A	0.00795229	1006
20	rs745144	T	C	0.557654	1006
20	rs11536997	C	T	0.0318091	1006
20	rs73909023	T	A	0.0745527	1006
20	rs1739642	A	G	0.529821	1006
20	rs146370805	C	T	0.0328032	1006
20	rs73909028	G	A	0.0775348	1006
20	rs1780629	T	C	0.272366	1006
20	rs737090	T	G	0.535785	1006
20	rs737091	T	C	0.529821	1006
20	rs78655620	C	T	0.0497018	1006
20	rs34463491	T	C	0.17495	1006
20	rs12625094	T	C	0.176938	1006
20	rs1619859	A	T	0.528827	1006
20	rs1609565	G	A	0.514911	1006
20	rs1609566	A	G	0.529821	1006
20	rs11906988	T	G	0.0178926	1006
20	rs6064486	G	A	0.0318091	1006
20	rs6127905	T	C	0.0616302	1006
20	rs4811788	T	C	0.0198807	1006
20	rs76261248	T	G	0.0705765	1006
20	rs74272928	T	G	0.0685885	1006
20	rs6127908	T	C	0.0387674	1006
20	rs150091761	C	A	0.0208748	1006
20	rs2021565	G	T	0.0745527	1006
20	rs6014910	C	T	0.0745527	1006
20	rs2864143	A	G	0.0735586	1006
20	rs2902673	G	A	0.0755467	1006
20	rs6025340	T	C	0.0854871	1006
20	rs973336	T	G	0.0854871	1006
20	rs973337	G	A	0.0407555	1006
20	rs6092420	G	C	0.0109344	1006
20	rs6025355	G	A	0.0516899	1006
20	rs6127933	A	G	0.0407555	1006
20	rs74272929	T	C	0.0328032	1006
20	rs6092422	G	A	0.0854871	1006
20	rs736368	G	A	0.827038	1006
20	rs78323361	T	G	0.0248509	1006
20	rs1119803	T	A	0.797217	1006
20	rs1119804	C	T	0.799205	1006
20	rs6064503	C	A	0.796223	1006
20	rs6064505	A	G	0.799205	1006
20	rs1739643	A	G	0.799205	1006
20	rs1739644	G	A	0.798211	1006
20	rs1739645	A	C	0.749503	1006
20	rs4811821	T	C	0.799205	1006
20	rs192247392	T	C	0.00596421	1006
20	rs182443858	C	G	0.00596421	1006
20	rs1780634	T	C	0.799205	1006
20	rs2023561	A	G	0.797217	1006
20	rs13040281	C	T	0.327038	1006
20	rs117868718	C	G	0.0159046	1006
20	rs117294706	C	T	0.0109344	1006
20	rs117582983	C	T	0.0188867	1006
20	rs1626465	C	T	0.77833	1006
20	rs1780635	A	G	0.799205	1006
20	rs142576759	G	A	0.0188867	1006
20	rs146537262	T	C	0.00795229	1006
20	rs998839	C	T	0.0228628	1006
20	rs2864144	C	T	0.82008	1006
20	rs7261714	A	T	0.0208748	1006
20	rs73095812	C	T	0.0168986	1006
20	rs6025462	A	G	0.0208748	1006
20	rs8116426	A	C	0.0536779	1006
20	rs8116471	A	C	0.0536779	1006
20	rs6127987	G	A	0.270378	1006
20	rs7272723	C	T	0.0208748	1006
20	rs6025471	T	G	0.0228628	1006
20	rs112593730	C	G	0.0238569	1006
20	rs180753053	C	G	0.0188867	1006
20	rs6014968	A	G	0.0228628	1006
20	rs6014969	C	T	0.0208748	1006
20	rs6064520	C	A	0.0208748	1006
20	rs111483954	T	C	0.0715706	1006
20	rs6025478	C	G	0.0228628	1006
20	rs1739646	C	T	0.831014	1006
20	rs13044616	G	A	0.166004	1006
20	rs80048642	A	G	0.0208748	1006
20	rs117189297	C	T	0.0208748	1006
20	rs1739647	G	A	0.831014	1006
20	rs114745785	G	A	0.0188867	1006
20	rs143485182	T	C	0.0208748	1006
20	rs6070053	C	A	0.0208748	1006
20	rs6099544	C	G	0.810139	1006
20	rs6014973	C	G	0.0208748	1006
20	rs1739648	G	A	0.805169	1006
20	rs7354507	C	A	0.0208748	1006
20	rs146788738	A	G	0.027833	1006
20	rs76873942	G	A	0.0208748	1006
20	rs117269657	G	A	0.0735586	1006
20	rs6070062	A	G	0.798211	1006
20	rs6025497	A	G	0.831014	1006
20	rs79640167	C	T	0.0208748	1006
20	rs1739650	G	A	0.786282	1006
20	rs1000675	T	C	0.786282	1006
20	rs77831147	G	A	0.0208748	1006
20	rs6025500	G	T	0.0208748	1006
20	rs74792818	G	T	0.0536779	1006
20	rs6025510	A	T	0.0208748	1006
20	rs6064534	A	G	0.0208748	1006
20	rs6025511	C	T	0.0208748	1006
20	rs6070083	G	A	0.0228628	1006
20	rs113347541	C	T	0.0457256	1006
20	rs76274135	C	A	0.0218688	1006
20	rs1739652	G	A	0.83996	1006
20	rs1739653	T	C	0.83996	1006
20	rs41308713	C	T	0.110338	1006
20	rs3752276	C	T	0.0357853	1006
20	rs3752277	A	G	0.838966	1006
20	rs3752278	T	C	0.83996	1006
20	rs3752279	A	C	0.840954	1006
20	rs3752280	G	A	0.838966	1006
20	rs117331344	G	A	0.0198807	1006
20	rs117038554	T	C	0.0198807	1006
20	rs1780636	C	T	0.840954	1006
20	rs752775	C	T	0.840954	1006
20	rs752774	A	G	0.840954	1006
20	rs707578	T	C	0.805169	1006
20	rs12479998	T	C	0.0795229	1006
20	rs756065	C	G	0.0357853	1006
20	rs788342	C	T	0.840954	1006
20	rs788343	T	C	0.840954	1006
20	rs788344	C	T	0.840954	1006
20	rs788345	T	G	0.840954	1006
20	rs788346	T	G	0.840954	1006
20	rs116873794	C	T	0.0765408	1006
20	rs73905617	G	A	0.109344	1006
20	rs67267211	G	T	0.0208748	1006
20	rs788347	T	C	0.840954	1006
20	rs788348	A	G	0.840954	1006
20	rs788349	G	C	0.840954	1006
20	rs1578462	C	T	0.586481	1006
20	rs45564932	A	C	0.0487078	1006
20	rs788350	A	G	0.840954	1006
20	rs1315306	G	A	0.780318	1006
20	rs35854884	G	A	0.0208748	1006
20	rs2864145	A	G	0.159046	1006
20	rs8121508	G	A	0.159046	1006
20	rs138777053	C	G	0.0109344	1006
20	rs77654563	T	C	0.0198807	1006
20	rs6099675	G	A	0.159046	1006
20	rs6064569	T	A	0.0357853	1006
20	rs62203379	G	A	0.0357853	1006
20	rs58064549	A	C	0.218688	1006
20	rs6015041	G	C	0.215706	1006
20	rs138514500	G	A	0.00994036	1006
20	rs62203381	C	T	0.10835	1006
20	rs62203382	A	G	0.0437376	1006
20	rs73098011	G	A	0.055666	1006
20	rs805526	A	G	0.215706	1006
20	rs805527	C	T	0.784294	1006
20	rs805528	G	A	0.784294	1006
20	rs805529	G	C	0.784294	1006
20	rs77984335	G	A	0.0636183	1006
20	rs6070201	C	T	0.00994036	1006
20	rs805530	A	G	0.784294	1006
20	rs805531	C	T	0.784294	1006
20	rs3748852	C	G	0.0437376	1006
20	rs707520	C	A	0.790258	1006
20	rs1002154	C	T	0.141153	1006
20	rs12397	T	C	0.785288	1006
20	rs805532	A	G	0.7833	1006
20	rs6070221	G	T	0.0437376	1006
20	rs17685602	C	T	0.0198807	1006
20	rs200864895	A	G	0.00994036	1006
20	rs805534	G	C	0.0228628	1006
20	rs73098016	T	A	0.0447316	1006
20	rs35040856	G	A	0.0208748	1006
20	rs6025762	A	C	0.0198807	1006
20	rs59022504	G	A	0.0178926	1006
20	rs79258624	C	T	0.0258449	1006
20	rs140678242	G	A	0.0178926	1006
20	rs6099754	T	G	0.0198807	1006
20	rs73290922	T	C	0.0198807	1006
20	rs138413624	A	G	0.0178926	1006
20	rs6070272	C	T	0.0178926	1006
20	rs111748869	G	A	0.0178926	1006
20	rs6070279	C	T	0.0178926	1006
20	rs6123743	A	G	0.0675944	1006
20	rs188500684	C	G	0.0119284	1006
20	rs6064596	G	A	0.0178926	1006
20	rs805551	G	A	0.0506958	1006
20	rs145189807	G	A	0.00795229	1006
20	rs1609994	C	T	0.287276	1006
20	rs6070311	C	T	0.0178926	1006
20	rs73290928	C	T	0.0178926	1006
20	rs6092563	T	G	0.0198807	1006
20	rs73290929	G	C	0.0198807	1006
20	rs34014949	C	A	0.141153	1006
20	rs805552	G	C	0.855865	1006
20	rs6099852	G	A	0.0198807	1006
20	rs140116530	G	A	0.00994036	1006
20	rs190600014	T	A	0.00894632	1006
20	rs6070315	G	A	0.0198807	1006
20	rs805553	A	G	0.0308151	1006
20	rs1303567	C	A	0.82505	1006
20	rs76607072	G	A	0.0328032	1006
20	rs805554	A	T	0.855865	1006
20	rs1303566	G	A	0.805169	1006
20	rs1303665	T	C	0.805169	1006
20	rs1303588	A	G	0.805169	1006
20	rs6064606	A	G	0.0178926	1006
20	rs113198020	C	T	0.0178926	1006
20	rs1303587	C	T	0.805169	1006
20	rs805545	T	C	0.855865	1006
20	rs79684181	G	T	0.0397614	1006
20	rs35343951	C	T	0.0208748	1006
20	rs7262636	A	G	0.0178926	1006
20	rs1303586	T	C	0.82505	1006
20	rs1303585	T	C	0.823062	1006
20	rs805546	A	C	0.0308151	1006
20	rs148350265	C	G	0.0119284	1006
20	rs809288	C	G	0.0308151	1006
20	rs1303582	A	G	0.823062	1006
20	rs1303581	G	T	0.805169	1006
20	rs117039742	G	A	0.0656064	1006
20	rs1011098	A	G	0.0198807	1006
20	rs113817221	G	A	0.0188867	1006
20	rs73292707	A	C	0.0178926	1006
20	rs140748771	C	T	0.00994036	1006
20	rs805535	T	C	0.855865	1006
20	rs1303580	G	A	0.805169	1006
20	rs805536	G	A	0.0318091	1006
20	rs6070347	A	G	0.00994036	1006
20	rs117387564	G	A	0.00894632	1006
20	rs6070353	C	T	0.00894632	1006
20	rs6099947	A	G	0.0198807	1006
20	rs75671829	T	C	0.026839	1006
20	rs113594190	T	G	0.0407555	1006
20	rs6070361	G	A	0.00994036	1006
20	rs1303577	C	T	0.805169	1006
20	rs78928515	G	A	0.026839	1006
20	rs148255371	C	T	0.0347913	1006
20	rs805538	C	T	0.0298211	1006
20	rs16987350	T	C	0.0178926	1006
20	rs1303575	G	C	0.823062	1006
20	rs1303574	G	T	0.82505	1006
20	rs73292722	A	G	0.0178926	1006
20	rs73292723	G	T	0.0178926	1006
20	rs2902674	G	C	0.0198807	1006
20	rs6070382	C	T	0.0178926	1006
20	rs805539	C	T	0.854871	1006
20	rs147696015	A	C	0.0159046	1006
20	rs1315305	A	C	0.806163	1006
20	rs116997641	G	C	0.0149105	1006
20	rs1303570	A	G	0.805169	1006
20	rs1303571	A	G	0.805169	1006
20	rs141575654	T	C	0.00894632	1006
20	rs1282822	T	G	0.803181	1006
20	rs6015237	C	T	0.0497018	1006
20	rs75348338	G	A	0.0149105	1006
20	rs118161577	T	C	0.026839	1006
20	rs149983483	G	A	0.0178926	1006
20	rs6064643	T	C	0.0198807	1006
20	rs141985766	C	T	0.0178926	1006
20	rs138037958	G	A	0.00994036	1006
20	rs117223327	C	T	0.00795229	1006
20	rs6064645	G	A	0.0178926	1006
20	rs6092639	A	G	0.0198807	1006
20	rs117121525	A	G	0.00596421	1006
20	rs805557	G	A	0.028827	1006
20	rs6070443	C	G	0.0178926	1006
20	rs6070446	A	G	0.0178926	1006
20	rs13038344	A	G	0.125249	1006
20	rs117357722	G	A	0.0208748	1006
20	rs6070459	G	A	0.0198807	1006
20	rs6064651	A	G	0.0198807	1006
20	rs76588702	T	C	0.0188867	1006
20	rs11699660	G	C	0.813121	1006
20	rs118036712	A	G	0.00894632	1006
20	rs6064653	G	A	0.0198807	1006
20	rs143844916	A	G	0.0139165	1006
20	rs7260933	T	A	0.0397614	1006
20	rs76751295	T	A	0.0944334	1006
20	rs805558	G	A	0.0298211	1006
20	rs11698398	G	A	0.0397614	1006
20	rs16987373	A	G	0.0198807	1006
20	rs145410724	G	A	0.00994036	1006
20	rs805559	A	G	0.863817	1006
20	rs112977150	G	A	0.0397614	1006
20	rs6100093	A	G	0.0198807	1006
20	rs193301070	C	T	0.00894632	1006
20	rs141090607	C	T	0.0298211	1006
20	rs6100096	G	C	0.0198807	1006
20	rs73294722	A	G	0.0178926	1006
20	rs6070496	C	A	0.00994036	1006
20	rs143861186	T	C	0.0198807	1006
20	rs73294724	T	C	0.0178926	1006
20	rs16987380	C	G	0.0178926	1006
20	rs79263641	C	T	0.026839	1006
20	rs6070511	A	G	0.0178926	1006
20	rs12625459	A	G	0.0149105	1006
20	rs805540	G	A	0.83002	1006
20	rs41276948	T	C	0.0178926	1006
20	rs17685840	G	A	0.0159046	1006
20	rs6070521	G	T	0.0178926	1006
20	rs805541	A	T	0.975149	1006
20	rs805542	T	C	0.0497018	1006
20	rs6064680	A	G	0.0198807	1006
20	rs6070535	A	G	0.0198807	1006
20	rs13043114	G	A	0.342942	1006
20	rs6070543	G	C	0.250497	1006
20	rs8117073	A	G	0.0178926	1006
20	rs73294730	T	C	0.0198807	1006
20	rs805548	A	G	0.0318091	1006
20	rs17832249	G	C	0.337972	1006
20	rs146060814	T	C	0.0178926	1006
20	rs12479613	A	G	0.0487078	1006
20	rs112488318	C	T	0.0397614	1006
20	rs6128409	A	G	0.818091	1006
20	rs4812025	G	A	0.796223	1006
20	rs6070565	A	G	0.0198807	1006
20	rs16987386	A	T	0.0178926	1006
20	rs17753146	T	G	0.139165	1006
20	rs805549	A	G	0.0308151	1006
20	rs76859453	A	T	0.026839	1006
20	rs6026496	A	T	0.0308151	1006
20	rs2864932	C	A	0.833002	1006
20	rs6070590	A	T	0.0178926	1006
20	rs148497130	A	G	0.0328032	1006
20	rs113906110	C	T	0.0178926	1006
20	rs189108438	A	T	0.0119284	1006
20	rs6070610	A	T	0.00994036	1006
20	rs805550	A	C	0.0308151	1006
20	rs6070622	A	G	0.0198807	1006
20	rs6070623	T	G	0.0198807	1006
20	rs6070626	C	T	0.0198807	1006
20	rs117203810	C	T	0.0258449	1006
20	rs6070633	A	G	0.0198807	1006
20	rs151159897	A	G	0.00695825	1006
20	rs11699532	C	T	0.0397614	1006
20	rs2185594	G	A	0.782306	1006
20	rs146893028	C	T	0.0129225	1006
20	rs16987400	A	G	0.0178926	1006
20	rs17685978	C	A	0.00894632	1006
20	rs117732470	G	A	0.0109344	1006
20	rs148147936	G	T	0.026839	1006
20	rs1295992	G	A	0.833996	1006
20	rs2179664	T	C	0.0198807	1006
20	rs1292938	A	C	0.0506958	1006
20	rs113428207	A	G	0.0427435	1006
20	rs6070642	C	T	0.00994036	1006
20	rs73294757	A	G	0.0178926	1006
20	rs6064720	C	T	0.0188867	1006
20	rs6070643	A	G	0.0198807	1006
20	rs139543103	G	A	0.0109344	1006
20	rs6070645	T	C	0.0178926	1006
20	rs2206783	A	G	0.82008	1006
20	rs6064724	A	C	0.0178926	1006
20	rs991539	C	T	0.875746	1006
20	rs140592786	T	C	0.0188867	1006
20	rs7271966	T	C	0.0198807	1006
20	rs1115600	T	G	0.870775	1006
20	rs75521078	T	C	0.0308151	1006
20	rs73294769	C	T	0.0188867	1006
20	rs6070663	T	C	0.0198807	1006
20	rs78694497	C	T	0.0178926	1006
20	rs6064733	G	A	0.7833	1006
20	rs1033516	G	A	0.7833	1006
20	rs8114511	A	C	0.0198807	1006
20	rs4812047	A	G	0.829026	1006
20	rs117039306	A	G	0.00994036	1006
20	rs34933748	C	G	0.0298211	1006
20	rs6026642	T	C	0.870775	1006
20	rs6015420	G	T	0.0516899	1006
20	rs73294773	C	T	0.0178926	1006
20	rs118044440	G	C	0.0318091	1006
20	rs6128478	G	A	0.60338	1006
20	rs4812050	G	A	0.60338	1006
20	rs112818969	G	A	0.0387674	1006
20	rs111652712	C	T	0.0178926	1006
20	rs139334301	G	A	0.0159046	1006
20	rs6100336	G	T	0.0447316	1006
20	rs6026701	G	A	0.0437376	1006
20	rs7265889	C	G	0.0417495	1006
20	rs9917432	A	G	0.0437376	1006
20	rs6064750	G	T	0.0417495	1006
20	rs6064751	T	C	0.829026	1006
20	rs78092030	G	A	0.153082	1006
20	rs4812061	C	T	0.966203	1006
20	rs77039697	C	T	0.152087	1006
20	rs6128497	C	A	0.923459	1006
20	rs11699146	T	C	0.967197	1006
20	rs11698723	A	G	0.967197	1006
20	rs11696351	G	A	0.967197	1006
20	rs11696353	G	A	0.967197	1006
20	rs2510381	T	C	0.967197	1006
20	rs6064754	C	G	0.968191	1006
20	rs73296950	G	A	0.187873	1006
20	rs58355034	C	T	0.967197	1006
20	rs79860636	T	C	0.188867	1006
20	rs62203401	A	G	0.967197	1006
20	rs6123858	T	C	0.967197	1006
20	rs6128501	T	C	0.967197	1006
20	rs6100354	C	T	0.967197	1006
20	rs4810159	A	T	0.77833	1006
20	rs113458701	G	A	0.0427435	1006
20	rs4810160	G	A	0.77833	1006
20	rs75500085	C	T	0.0427435	1006
20	rs76547868	A	T	0.0427435	1006
20	rs8122834	G	C	0.967197	1006
20	rs8118494	T	G	0.967197	1006
20	rs6026755	G	C	0.967197	1006
20	rs6123861	T	G	0.967197	1006
20	rs13042097	A	G	0.777336	1006
20	rs113787109	G	A	0.0417495	1006
20	rs6128504	C	T	0.967197	1006
20	rs932433	A	G	0.821074	1006
20	rs6128505	T	G	0.968191	1006
20	rs6070740	C	A	0.77833	1006
20	rs151331918	G	T	0.0248509	1006
20	rs6070741	G	C	0.0427435	1006
20	rs1005610	A	C	0.819085	1006
20	rs1005611	A	G	0.819085	1006
20	rs17832413	A	G	0.0367793	1006
20	rs6026774	A	G	0.0954274	1006
20	rs139747874	T	C	0.0119284	1006
20	rs73099947	G	C	0.0119284	1006
20	rs1883784	A	G	0.82008	1006
20	rs926638	C	A	0.0954274	1006
20	rs1883785	G	C	0.82008	1006
20	rs6064761	T	G	0.0397614	1006
20	rs7271465	C	A	0.0954274	1006
20	rs117045128	A	G	0.0198807	1006
20	rs6070750	G	A	0.0387674	1006
20	rs74983286	T	C	0.0497018	1006
20	rs6015464	A	G	0.0954274	1006
20	rs6070754	T	C	0.782306	1006
20	rs143776622	A	C	0.00894632	1006
20	rs6100402	C	T	0.0964215	1006
20	rs6123881	C	T	0.780318	1006
20	rs6026793	G	T	0.915507	1006
20	rs6026794	T	C	0.926441	1006
20	rs6064763	A	G	0.926441	1006
20	rs6070764	G	A	0.780318	1006
20	rs1569706	G	T	0.927435	1006
20	rs1569707	A	G	0.926441	1006
20	rs13038820	G	A	0.15507	1006
20	rs117081244	T	A	0.00894632	1006
20	rs805594	T	C	0.927435	1006
20	rs805595	A	G	0.928429	1006
20	rs10485648	A	G	0.10835	1006
20	rs117365767	C	G	0.0109344	1006
20	rs73101914	A	T	0.104374	1006
20	rs73101915	C	T	0.0914513	1006
20	rs85151	A	G	0.124254	1006
20	rs220546	C	T	0.12326	1006
20	rs112966002	A	T	0.0308151	1006
20	rs6064768	G	A	0.122266	1006
20	rs220544	T	C	0.978131	1006
20	rs220543	A	G	0.125249	1006
20	rs6070782	C	T	0.0387674	1006
20	rs6100419	A	C	0.0159046	1006
20	rs149647820	G	A	0.00994036	1006
20	rs62203402	G	A	0.0606362	1006
20	rs75940825	G	A	0.026839	1006
20	rs220542	G	A	0.636183	1006
20	rs6026868	T	A	0.190855	1006
20	rs143437633	A	G	0.0238569	1006
20	rs8123363	G	A	0.0646123	1006
20	rs6123893	G	A	0.359841	1006
20	rs6100437	G	A	0.0646123	1006
20	rs6064778	C	A	0.424453	1006
20	rs6064779	C	A	0.424453	1006
20	rs6070799	C	T	0.359841	1006
20	rs6128568	A	G	0.332008	1006
20	rs11696570	C	T	0.291252	1006
20	rs220541	G	T	0.251491	1006
20	rs220540	G	A	0.970179	1006
20	rs139091420	G	A	0.0119284	1006
20	rs6128574	G	A	0.292247	1006
20	rs6064791	A	G	0.294235	1006
20	rs13045578	G	A	0.0198807	1006
20	rs56185220	G	T	0.027833	1006
20	rs35399405	A	G	0.293241	1006
20	rs150376883	G	A	0.0308151	1006
20	rs142775896	G	A	0.0159046	1006
20	rs6064800	G	A	0.274354	1006
20	rs113252750	T	C	0.0149105	1006
20	rs11699761	A	C	0.279324	1006
20	rs28683729	C	T	0.279324	1006
20	rs117171806	T	A	0.00894632	1006
20	rs6070825	T	C	0.27833	1006
20	rs112793508	C	T	0.0228628	1006
20	rs6070826	G	A	0.255467	1006
20	rs6070829	C	T	0.279324	1006
20	rs6070830	C	T	0.256461	1006
20	rs56263386	A	G	0.0487078	1006
20	rs34265955	C	G	0.279324	1006
20	rs76157988	C	A	0.0695825	1006
20	rs6070846	G	T	0.279324	1006
20	rs6026964	C	A	0.279324	1006
20	rs220538	T	C	0.555666	1006
20	rs220537	T	C	0.553678	1006
20	rs220536	C	G	0.554672	1006
20	rs220535	T	C	0.554672	1006
20	rs45569436	A	G	0.00894632	1006
20	rs6026977	C	T	0.0705765	1006
20	rs6026978	G	T	0.0705765	1006
20	rs77566763	G	C	0.00795229	1006
20	rs112719327	G	A	0.0218688	1006
20	rs117258249	G	A	0.0715706	1006
20	rs139765835	G	C	0.026839	1006
20	rs220533	A	G	0.565606	1006
20	rs220532	A	T	0.570577	1006
20	rs220531	A	G	0.531809	1006
20	rs62201574	C	T	0.0258449	1006
20	rs6100524	C	T	0.0387674	1006
20	rs6070869	C	T	0.0238569	1006
20	rs220530	T	C	0.570577	1006
20	rs16987454	G	A	0.0457256	1006
20	rs62201576	C	T	0.0397614	1006
20	rs419162	G	A	0.531809	1006
20	rs170217	T	C	0.570577	1006
20	rs62201577	T	C	0.0377734	1006
20	rs220529	T	C	0.570577	1006
20	rs414387	C	G	0.570577	1006
20	rs73905661	C	A	0.0308151	1006
20	rs117796	A	G	0.538767	1006
20	rs6070894	C	T	0.0238569	1006
20	rs220528	T	C	0.570577	1006
20	rs62201578	G	C	0.0308151	1006
20	rs62201579	G	A	0.0308151	1006
20	rs79285184	G	C	0.0238569	1006
20	rs220527	G	T	0.570577	1006
20	rs149438989	C	T	0.0198807	1006
20	rs6092810	C	T	0.0308151	1006
20	rs220526	C	T	0.569583	1006
20	rs220525	A	G	0.594433	1006
20	rs220524	A	T	0.589463	1006
20	rs112191926	G	A	0.0497018	1006
20	rs6027039	C	T	0.267396	1006
20	rs6027040	A	C	0.267396	1006
20	rs220522	T	A	0.568588	1006
20	rs220521	T	C	0.571571	1006
20	rs220520	T	C	0.595427	1006
20	rs220519	C	T	0.595427	1006
20	rs6015551	C	T	0.271372	1006
20	rs151156073	T	C	0.0188867	1006
20	rs73101949	G	A	0.239563	1006
20	rs2294952	C	A	0.300199	1006
20	rs4812127	T	G	0.571571	1006
20	rs62201586	A	G	0.0318091	1006
20	rs77034297	G	A	0.0238569	1006
20	rs67291410	G	T	0.299205	1006
20	rs56404424	G	A	0.0238569	1006
20	rs220518	C	T	0.300199	1006
20	rs220517	G	T	0.569583	1006
20	rs6070933	A	G	0.270378	1006
20	rs62201596	G	A	0.0318091	1006
20	rs34833828	T	C	0.238569	1006
20	rs220515	T	A	0.570577	1006
20	rs220514	C	T	0.570577	1006
20	rs6027072	G	A	0.0308151	1006
20	rs138126051	C	T	0.0149105	1006
20	rs220513	T	A	0.570577	1006
20	rs11696968	G	T	0.238569	1006
20	rs6064832	G	A	0.161034	1006
20	rs76992151	G	T	0.0159046	1006
20	rs220512	A	G	0.591451	1006
20	rs76812815	C	A	0.0497018	1006
20	rs6064836	C	G	0.270378	1006
20	rs6064837	G	A	0.270378	1006
20	rs36093651	C	T	0.238569	1006
20	rs6027091	G	C	0.0318091	1006
20	rs73101963	T	A	0.270378	1006
20	rs73101964	T	A	0.270378	1006
20	rs220511	T	C	0.591451	1006
20	rs2025154	C	T	0.238569	1006
20	rs13045105	C	T	0.0477137	1006
20	rs6070960	C	A	0.238569	1006
20	rs220510	T	C	0.591451	1006
20	rs220509	A	G	0.352883	1006
20	rs220508	C	T	0.332008	1006
20	rs220507	G	T	0.332008	1006
20	rs220506	G	T	0.352883	1006
20	rs220505	A	G	0.591451	1006
20	rs220504	A	G	0.352883	1006
20	rs732503	A	G	0.238569	1006
20	rs35255016	C	T	0.238569	1006
20	rs220503	C	T	0.571571	1006
20	rs11699959	C	T	0.238569	1006
20	rs11700284	G	A	0.238569	1006
20	rs110324	G	A	0.300199	1006
20	rs11696159	G	T	0.156064	1006
20	rs11696670	G	A	0.238569	1006
20	rs220502	A	G	0.351889	1006
20	rs11086681	C	T	0.238569	1006
20	rs220501	C	A	0.331014	1006
20	rs220500	A	G	0.351889	1006
20	rs220499	A	G	0.956262	1006
20	rs6027163	G	A	0.239563	1006
20	rs220498	C	T	0.570577	1006
20	rs138565977	C	T	0.0238569	1006
20	rs220497	A	G	0.571571	1006
20	rs77423136	C	T	0.0417495	1006
20	rs151024101	C	T	0.0298211	1006
20	rs220496	G	A	0.327038	1006
20	rs6092841	C	T	0.0308151	1006
20	rs6071033	C	G	0.583499	1006
20	rs220495	A	G	0.910537	1006
20	rs2143594	C	A	0.0626243	1006
20	rs35892282	C	T	0.0616302	1006
20	rs6027213	C	A	0.634195	1006
20	rs6071047	C	T	0.697813	1006
20	rs6071049	G	C	0.699801	1006
20	rs6071050	T	C	0.697813	1006
20	rs6027216	G	A	0.697813	1006
20	rs6027218	G	A	0.696819	1006
20	rs7344456	C	T	0.699801	1006
20	rs13044563	G	A	0.0208748	1006
20	rs6015611	G	A	0.699801	1006
20	rs7262449	T	C	0.697813	1006
20	rs2902891	A	G	0.697813	1006
20	rs1040898	C	T	0.697813	1006
20	rs6027232	C	T	0.697813	1006
20	rs6027233	A	G	0.697813	1006
20	rs6015618	T	C	0.697813	1006
20	rs1033515	G	A	0.698807	1006
20	rs1033514	G	C	0.698807	1006
20	rs1475096	A	G	0.697813	1006
20	rs140755184	A	G	0.00894632	1006
20	rs6071087	C	T	0.0328032	1006
20	rs117605594	T	C	0.054672	1006
20	rs6027244	G	A	0.699801	1006
20	rs1475095	G	A	0.696819	1006
20	rs1322184	C	T	0.0377734	1006
20	rs6071092	G	A	0.696819	1006
20	rs1885461	C	T	0.697813	1006
20	rs79617095	G	A	0.0576541	1006
20	rs1885460	C	T	0.697813	1006
20	rs6027258	G	A	0.589463	1006
20	rs1885459	G	A	0.697813	1006
20	rs6027265	T	C	0.699801	1006
20	rs6027270	A	G	0.699801	1006
20	rs1154702	T	C	0.699801	1006
20	rs6015631	G	T	0.699801	1006
20	rs6027273	T	C	0.700795	1006
20	rs6027274	C	T	0.699801	1006
20	rs17691904	G	A	0.0208748	1006
20	rs6071101	A	G	0.696819	1006
20	rs6027284	G	A	0.699801	1006
20	rs6015637	A	G	0.696819	1006
20	rs6064884	A	G	0.696819	1006
20	rs16987501	A	G	0.0626243	1006
20	rs1885458	T	G	0.699801	1006
20	rs80213762	A	G	0.0168986	1006
20	rs6064886	C	T	0.702783	1006
20	rs75324465	A	G	0.0636183	1006
20	rs6071119	A	G	0.702783	1006
20	rs6071120	C	T	0.639165	1006
20	rs6071126	C	G	0.702783	1006
20	rs6071127	A	C	0.702783	1006
20	rs722077	C	T	0.702783	1006
20	rs722078	G	A	0.0616302	1006
20	rs2864948	A	G	0.638171	1006
20	rs722079	A	G	0.702783	1006
20	rs6027331	C	T	0.700795	1006
20	rs6027333	G	A	0.699801	1006
20	rs1358900	A	C	0.702783	1006
20	rs722505	G	C	0.0616302	1006
20	rs1885456	T	G	0.702783	1006
20	rs6015665	T	C	0.702783	1006
20	rs6015666	T	C	0.702783	1006
20	rs116981146	C	T	0.0149105	1006
20	rs1830609	T	C	0.699801	1006
20	rs76204671	T	C	0.00795229	1006
20	rs6027369	A	G	0.702783	1006
20	rs6027371	A	C	0.702783	1006
20	rs140523146	A	G	0.00994036	1006
20	rs6071139	T	A	0.702783	1006
20	rs35690338	G	T	0.0636183	1006
20	rs34834655	G	A	0.0636183	1006
20	rs6027377	T	A	0.795229	1006
20	rs6027384	G	A	0.640159	1006
20	rs116938647	T	C	0.0397614	1006
20	rs6015679	G	T	0.00994036	1006
20	rs113183498	G	A	0.00894632	1006
20	rs35317908	C	T	0.0616302	1006
20	rs6064903	G	A	0.640159	1006
20	rs13042628	G	A	0.0636183	1006
20	rs73115767	G	C	0.0198807	1006
20	rs6071145	C	A	0.703777	1006
20	rs6071146	G	A	0.630219	1006
20	rs1570276	C	T	0.0636183	1006
20	rs146538505	C	T	0.00994036	1006
20	rs1570275	T	C	0.0636183	1006
20	rs34339363	G	A	0.0636183	1006
20	rs1358899	G	A	0.630219	1006
20	rs35496939	G	A	0.0616302	1006
20	rs6015693	A	G	0.631213	1006
20	rs75820555	A	C	0.0616302	1006
20	rs9679799	G	A	0.702783	1006
20	rs6027419	G	A	0.629225	1006
20	rs6027421	C	A	0.580517	1006
20	rs76967282	T	C	0.0705765	1006
20	rs6027422	A	C	0.638171	1006
20	rs6071166	C	A	0.641153	1006
20	rs1158857	A	C	0.986083	1006
20	rs112354386	G	C	0.00994036	1006
20	rs77956175	T	A	0.00894632	1006
20	rs111677984	C	T	0.00894632	1006
20	rs77796797	A	G	0.00894632	1006
20	rs6071173	T	C	0.350895	1006
20	rs6071174	T	C	0.634195	1006
20	rs78335819	C	T	0.00795229	1006
20	rs71351576	G	A	0.0616302	1006
20	rs6027459	G	A	0.632207	1006
20	rs112784719	A	G	0.0705765	1006
20	rs721034	A	C	0.0417495	1006
20	rs6128789	T	C	0.171968	1006
20	rs34786768	T	C	0.0695825	1006
20	rs10485649	A	T	0.172962	1006
20	rs34319049	T	C	0.0675944	1006
20	rs6123987	C	G	0.66004	1006
20	rs35182052	G	C	0.0675944	1006
20	rs6071180	C	G	0.557654	1006
20	rs77622997	G	A	0.0347913	1006
20	rs112690480	A	G	0.026839	1006
20	rs6015714	A	T	0.00894632	1006
20	rs151046668	C	T	0.0407555	1006
20	rs112531310	T	C	0.0854871	1006
20	rs35842428	A	G	0.111332	1006
20	rs17759654	A	G	0.0347913	1006
20	rs13036407	G	C	0.12326	1006
20	rs8123368	G	A	0.0586481	1006
20	rs6015718	G	A	0.743539	1006
20	rs6015719	G	T	0.519881	1006
20	rs73117341	A	G	0.055666	1006
20	rs62201246	G	A	0.0218688	1006
20	rs6015721	T	C	0.586481	1006
20	rs75828084	G	A	0.0347913	1006
20	rs6071181	A	G	0.754473	1006
20	rs112047548	T	C	0.00795229	1006
20	rs73117346	C	T	0.0586481	1006
20	rs34490853	C	T	0.122266	1006
20	rs141508871	G	A	0.0467197	1006
20	rs73117349	G	C	0.0666004	1006
20	rs149590405	C	T	0.0238569	1006
20	rs111406923	G	A	0.00795229	1006
20	rs34863400	G	T	0.138171	1006
20	rs117161223	A	G	0.0606362	1006
20	rs733549	G	A	0.00795229	1006
20	rs7508841	T	C	0.00795229	1006
20	rs911719	A	G	0.0606362	1006
20	rs911718	G	A	0.16004	1006
20	rs911717	G	A	0.161034	1006
20	rs1075195	T	C	0.919483	1006
20	rs6100884	G	A	0.157058	1006
20	rs79953672	C	T	0.0159046	1006
20	rs6027559	T	G	0.921471	1006
20	rs144024692	C	T	0.0149105	1006
20	rs6092933	G	T	0.217694	1006
20	rs6027580	G	A	0.553678	1006
20	rs6092935	T	C	0.219682	1006
20	rs2867326	C	A	0.138171	1006
20	rs8118790	A	G	0.146123	1006
20	rs75035881	G	T	0.00795229	1006
20	rs4328688	A	C	0.919483	1006
20	rs61169612	G	C	0.0308151	1006
20	rs13042447	C	T	0.55666	1006
20	rs6128821	C	A	0.553678	1006
20	rs6128822	A	C	0.782306	1006
20	rs112347804	G	C	0.00795229	1006
20	rs34068158	C	T	0.137177	1006
20	rs6064926	G	A	0.0308151	1006
20	rs1322183	G	T	0.555666	1006
20	rs62201247	C	T	0.158052	1006
20	rs1321099	G	C	0.920477	1006
20	rs75083973	G	A	0.00795229	1006
20	rs6128836	G	T	0.0447316	1006
20	rs28528905	G	A	0.162028	1006
20	rs16987521	C	T	0.12326	1006
20	rs16987523	C	T	0.12326	1006
20	rs2246443	C	G	0.592445	1006
20	rs79510545	G	T	0.115308	1006
20	rs1406858	T	C	0.61332	1006
20	rs150497593	C	T	0.0387674	1006
20	rs77548407	C	T	0.00894632	1006
20	rs34945720	C	T	0.00596421	1006
20	rs1010321	A	C	0.387674	1006
20	rs2180224	C	T	0.385686	1006
20	rs73117365	T	C	0.0994036	1006
20	rs998277	A	G	0.0994036	1006
20	rs997848	T	C	0.390656	1006
20	rs997380	T	A	0.355865	1006
20	rs2757515	G	A	0.254473	1006
20	rs2246672	G	A	0.349901	1006
20	rs75630410	C	G	0.112326	1006
20	rs73117374	A	G	0.026839	1006
20	rs1406857	G	A	0.349901	1006
20	rs2246804	A	G	0.355865	1006
20	rs2246806	T	C	0.390656	1006
20	rs74864440	G	T	0.112326	1006
20	rs113443579	C	T	0.0347913	1006
20	rs140183691	A	G	0.0139165	1006
20	rs76836464	A	G	0.0775348	1006
20	rs6100962	A	C	0.0328032	1006
20	rs2247054	T	C	0.49006	1006
20	rs2475384	A	G	0.366799	1006
20	rs2475385	C	T	0.366799	1006
20	rs2475386	C	T	0.366799	1006
20	rs2475387	G	A	0.366799	1006
20	rs6064943	A	T	0.366799	1006
20	rs2263747	G	A	0.271372	1006
20	rs2263748	A	C	0.366799	1006
20	rs2247237	C	T	0.238569	1006
20	rs6100973	G	T	0.365805	1006
20	rs6100974	G	A	0.365805	1006
20	rs6128857	A	T	0.239563	1006
20	rs6128859	G	T	0.368787	1006
20	rs111966775	C	T	0.0109344	1006
20	rs2757516	T	C	0.238569	1006
20	rs2748649	T	C	0.365805	1006
20	rs2748650	G	A	0.366799	1006
20	rs2748651	A	G	0.366799	1006
20	rs2748652	T	C	0.366799	1006
20	rs62201253	G	T	0.0328032	1006
20	rs113860678	C	T	0.00695825	1006
20	rs73119554	G	A	0.0954274	1006
20	rs2144539	G	A	0.366799	1006
20	rs2144538	C	T	0.366799	1006
20	rs2748653	A	G	0.238569	1006
20	rs2263749	C	A	0.366799	1006
20	rs2250240	G	A	0.366799	1006
20	rs6092968	C	T	0.0328032	1006
20	rs2144537	C	T	0.366799	1006
20	rs74816657	C	T	0.0954274	1006
20	rs76361480	T	C	0.00994036	1006
20	rs73119559	T	C	0.0954274	1006
20	rs2250345	G	A	0.271372	1006
20	rs73119562	C	T	0.0954274	1006
20	rs2250350	G	A	0.238569	1006
20	rs139717422	G	A	0.0139165	1006
20	rs2250447	C	G	0.366799	1006
20	rs2250455	T	C	0.366799	1006
20	rs79721775	T	C	0.0954274	1006
20	rs73119569	G	A	0.0954274	1006
20	rs2250474	A	G	0.366799	1006
20	rs2250581	C	A	0.271372	1006
20	rs2250596	T	C	0.366799	1006
20	rs76554800	T	C	0.0775348	1006
20	rs2025155	A	G	0.633201	1006
20	rs144655218	A	G	0.0159046	1006
20	rs147814451	C	T	0.0626243	1006
20	rs2748654	G	A	0.366799	1006
20	rs113357284	C	T	0.0954274	1006
20	rs111764110	A	G	0.0347913	1006
20	rs2425365	T	C	0.366799	1006
20	rs144945172	G	C	0.00795229	1006
20	rs2748655	T	C	0.366799	1006
20	rs6027723	T	G	0.366799	1006
20	rs2748656	A	G	0.366799	1006
20	rs113053638	G	A	0.0954274	1006
20	rs2250741	G	A	0.366799	1006
20	rs111548738	T	G	0.0954274	1006
20	rs117137462	T	G	0.0168986	1006
20	rs2748657	G	A	0.366799	1006
20	rs11906798	C	T	0.0347913	1006
20	rs2748658	T	C	0.366799	1006
20	rs2748659	A	G	0.366799	1006
20	rs2757517	C	T	0.365805	1006
20	rs2748660	T	C	0.238569	1006
20	rs6027726	T	A	0.237575	1006
20	rs6027727	G	T	0.366799	1006
20	rs62202463	C	G	0.128231	1006
20	rs57326707	C	T	0.0347913	1006
20	rs6128884	T	C	0.104374	1006
20	rs2748661	G	A	0.256461	1006
20	rs2748662	G	C	0.257455	1006
20	rs2254105	C	T	0.256461	1006
20	rs79214929	C	T	0.026839	1006
20	rs118023227	A	G	0.0149105	1006
20	rs138416186	G	T	0.0168986	1006
20	rs2254234	A	G	0.425447	1006
20	rs76486756	C	G	0.105368	1006
20	rs2254245	G	A	0.425447	1006
20	rs34862565	G	A	0.0149105	1006
20	rs62202464	G	A	0.168986	1006
20	rs147255976	G	T	0.0149105	1006
20	rs2425366	C	T	0.257455	1006
20	rs2254369	G	A	0.256461	1006
20	rs62202465	C	T	0.0636183	1006
20	rs2254377	C	A	0.256461	1006
20	rs2254382	A	C	0.408549	1006
20	rs2254488	G	A	0.254473	1006
20	rs139723668	C	T	0.0208748	1006
20	rs2254492	C	T	0.257455	1006
20	rs2254585	T	C	0.425447	1006
20	rs2757518	A	G	0.256461	1006
20	rs2254603	G	A	0.239563	1006
20	rs62202466	T	C	0.168986	1006
20	rs62202467	A	G	0.168986	1006
20	rs78534410	A	C	0.0785288	1006
20	rs1406856	A	G	0.256461	1006
20	rs1406855	A	C	0.254473	1006
20	rs62202469	C	T	0.0328032	1006
20	rs138383551	C	T	0.028827	1006
20	rs6064986	C	T	0.734592	1006
20	rs2757520	C	G	0.26839	1006
20	rs2748663	T	C	0.256461	1006
20	rs2757521	C	T	0.257455	1006
20	rs62202470	G	T	0.16998	1006
20	rs78930554	G	A	0.0795229	1006
20	rs2425367	C	T	0.256461	1006
20	rs6071347	C	T	0.372763	1006
20	rs2425368	C	T	0.409543	1006
20	rs62202471	C	G	0.16998	1006
20	rs2255202	T	C	0.256461	1006
20	rs2255210	T	C	0.426441	1006
20	rs2255213	C	T	0.256461	1006
20	rs7267156	G	A	0.0636183	1006
20	rs6128904	C	T	0.16998	1006
20	rs6128906	A	T	0.16998	1006
20	rs10485650	T	G	0.0636183	1006
20	rs6128907	T	C	0.16998	1006
20	rs2244193	A	G	0.256461	1006
20	rs79706386	T	C	0.0328032	1006
20	rs2244281	T	C	0.256461	1006
20	rs75021006	G	C	0.0318091	1006
20	rs13040787	G	A	0.0178926	1006
20	rs2244440	A	G	0.424453	1006
20	rs6128913	T	C	0.16998	1006
20	rs11699515	A	G	0.0159046	1006
20	rs6124011	C	G	0.106362	1006
20	rs62202472	G	A	0.0636183	1006
20	rs6128918	G	A	0.170974	1006
20	rs2244791	G	A	0.254473	1006
20	rs2244797	A	G	0.254473	1006
20	rs62202473	A	G	0.0636183	1006
20	rs6124014	C	A	0.16998	1006
20	rs6124015	A	G	0.16998	1006
20	rs2244925	G	C	0.409543	1006
20	rs2244937	G	A	0.424453	1006
20	rs78117972	A	G	0.0168986	1006
20	rs10485651	C	T	0.0636183	1006
20	rs17754078	A	G	0.0666004	1006
20	rs2243520	A	G	0.254473	1006
20	rs80019731	C	T	0.0109344	1006
20	rs16987583	G	A	0.16998	1006
20	rs2748664	C	T	0.424453	1006
20	rs111586858	A	G	0.0298211	1006
20	rs2245231	A	G	0.424453	1006
20	rs2245237	A	G	0.254473	1006
20	rs77140483	G	A	0.0149105	1006
20	rs2263750	A	G	0.254473	1006
20	rs2263751	A	G	0.424453	1006
20	rs2757522	A	G	0.254473	1006
20	rs2247983	A	G	0.254473	1006
20	rs75612781	A	G	0.106362	1006
20	rs2248100	C	T	0.253479	1006
20	rs6128946	C	A	0.026839	1006
20	rs6124025	A	T	0.026839	1006
20	rs11699516	C	T	0.0815109	1006
20	rs6128947	C	T	0.16998	1006
20	rs911722	T	C	0.424453	1006
20	rs117699981	G	A	0.0159046	1006
20	rs78242838	C	T	0.0149105	1006
20	rs78239530	G	A	0.106362	1006
20	rs911721	C	T	0.237575	1006
20	rs75610972	G	A	0.0387674	1006
20	rs911720	G	A	0.252485	1006
20	rs6124026	A	G	0.106362	1006
20	rs6128952	G	A	0.170974	1006
20	rs73104029	C	T	0.0636183	1006
20	rs6128953	T	A	0.026839	1006
20	rs62202475	G	T	0.0636183	1006
20	rs8125582	G	A	0.0308151	1006
20	rs2248447	G	T	0.254473	1006
20	rs78717221	T	C	0.0795229	1006
20	rs73104033	C	G	0.00994036	1006
20	rs79774863	A	G	0.106362	1006
20	rs4812234	C	T	0.575547	1006
20	rs4810212	T	G	0.592445	1006
20	rs6128959	C	T	0.16998	1006
20	rs2263752	G	A	0.424453	1006
20	rs138674781	C	T	0.0248509	1006
20	rs2263753	A	G	0.423459	1006
20	rs941515	G	A	0.423459	1006
20	rs113090961	C	T	0.00894632	1006
20	rs941514	T	C	0.423459	1006
20	rs941513	C	T	0.253479	1006
20	rs2867238	G	A	0.746521	1006
20	rs143714737	G	A	0.0139165	1006
20	rs1535431	T	G	0.16998	1006
20	rs2023355	T	C	0.424453	1006
20	rs2023354	A	G	0.745527	1006
20	rs2023353	A	G	0.424453	1006
20	rs6128984	G	C	0.026839	1006
20	rs2748665	C	T	0.254473	1006
20	rs2748666	T	C	0.424453	1006
20	rs6027928	T	C	0.424453	1006
20	rs6015884	T	C	0.424453	1006
20	rs6015886	A	G	0.424453	1006
20	rs2748668	T	C	0.424453	1006
20	rs35456231	G	A	0.026839	1006
20	rs139177992	A	T	0.0149105	1006
20	rs73104045	C	T	0.0626243	1006
20	rs2251931	A	G	0.424453	1006
20	rs2251933	A	G	0.424453	1006
20	rs2021143	A	G	0.424453	1006
20	rs2021273	T	G	0.937376	1006
20	rs62202485	G	A	0.16998	1006
20	rs62202486	G	A	0.0626243	1006
20	rs73112051	G	A	0.0298211	1006
20	rs143425652	C	A	0.0149105	1006
20	rs2745011	C	G	0.254473	1006
20	rs2748669	G	A	0.254473	1006
20	rs62202487	C	T	0.0328032	1006
20	rs2748670	A	G	0.253479	1006
20	rs941512	A	G	0.254473	1006
20	rs2263757	G	C	0.424453	1006
20	rs2263758	C	T	0.255467	1006
20	rs2748671	G	A	0.254473	1006
20	rs75871760	C	A	0.107356	1006
20	rs2252541	C	A	0.424453	1006
20	rs2252554	A	G	0.254473	1006
20	rs2745010	C	T	0.424453	1006
20	rs2748672	A	G	0.424453	1006
20	rs140162631	A	G	0.00994036	1006
20	rs6124055	G	A	0.107356	1006
20	rs2180225	C	T	0.254473	1006
20	rs2748673	A	G	0.394632	1006
20	rs62202488	T	C	0.0328032	1006
20	rs6129020	T	G	0.140159	1006
20	rs2425369	T	C	0.377734	1006
20	rs190809942	A	T	0.0904573	1006
20	rs6129026	A	G	0.140159	1006
20	rs79200017	T	C	0.026839	1006
20	rs1321100	C	T	0.237575	1006
20	rs6124063	G	C	0.107356	1006
20	rs62202489	G	T	0.0328032	1006
20	rs2255982	C	G	0.237575	1006
20	rs2748674	A	G	0.237575	1006
20	rs62202490	C	T	0.0328032	1006
20	rs62202491	G	T	0.0328032	1006
20	rs62202493	T	C	0.0328032	1006
20	rs2077109	T	C	0.407555	1006
20	rs731457	A	G	0.237575	1006
20	rs731458	C	G	0.237575	1006
20	rs113100127	T	G	0.107356	1006
20	rs731459	A	G	0.237575	1006
20	rs9679801	G	A	0.0298211	1006
20	rs6101226	A	C	0.377734	1006
20	rs112198852	C	G	0.107356	1006
20	rs75616895	T	C	0.107356	1006
20	rs2425370	G	A	0.237575	1006
20	rs2425371	A	C	0.34493	1006
20	rs111828679	A	G	0.00894632	1006
20	rs6129047	G	A	0.107356	1006
20	rs6129048	G	A	0.107356	1006
20	rs149509647	T	C	0.0815109	1006
20	rs2745008	T	C	0.375746	1006
20	rs76162082	C	G	0.0328032	1006
20	rs1116239	T	C	0.027833	1006
20	rs77960306	C	T	0.027833	1006
20	rs79924551	C	T	0.00894632	1006
20	rs4812272	C	G	0.558648	1006
20	rs80260200	A	C	0.0666004	1006
20	rs4456761	G	A	0.687873	1006
20	rs189733686	C	A	0.0149105	1006
20	rs113128616	A	G	0.0666004	1006
20	rs6071511	G	A	0.597416	1006
20	rs113357761	T	G	0.0666004	1006
20	rs6124071	T	C	0.690855	1006
20	rs141792438	A	G	0.0149105	1006
20	rs6071514	G	C	0.597416	1006
20	rs2021917	G	A	0.0367793	1006
20	rs11699770	C	T	0.595427	1006
20	rs113057073	G	A	0.0666004	1006
20	rs2103655	G	A	0.662028	1006
20	rs76039708	A	G	0.0666004	1006
20	rs6071522	G	A	0.527833	1006
20	rs77855333	A	G	0.0377734	1006
20	rs6071524	T	C	0.662028	1006
20	rs77722095	T	C	0.0666004	1006
20	rs61467952	A	T	0.0675944	1006
20	rs6129066	A	G	0.0944334	1006
20	rs8114293	A	G	0.0656064	1006
20	rs8120030	G	A	0.0656064	1006
20	rs8115770	T	C	0.0666004	1006
20	rs8117109	T	C	0.0666004	1006
20	rs12481241	C	T	0.596421	1006
20	rs77264937	C	T	0.0666004	1006
20	rs7261273	G	A	0.0666004	1006
20	rs62202498	C	T	0.0675944	1006
20	rs77499484	G	A	0.082505	1006
20	rs116964276	T	G	0.0258449	1006
20	rs145755877	G	C	0.00795229	1006
20	rs6065078	G	A	0.579523	1006
20	rs75499349	C	G	0.0377734	1006
20	rs77246074	C	A	0.027833	1006
20	rs189057467	C	T	0.0139165	1006
20	rs74823004	G	A	0.027833	1006
20	rs74698215	G	A	0.027833	1006
20	rs140825976	G	A	0.0675944	1006
20	rs73112067	G	A	0.0675944	1006
20	rs62202499	C	T	0.0377734	1006
20	rs146922001	A	G	0.027833	1006
20	rs6124079	G	A	0.662028	1006
20	rs73112070	A	G	0.0248509	1006
20	rs11906487	C	T	0.0596421	1006
20	rs79251793	C	T	0.027833	1006
20	rs6101301	T	C	0.596421	1006
20	rs76452239	A	G	0.0666004	1006
20	rs6071578	G	T	0.597416	1006
20	rs12625702	C	G	0.527833	1006
20	rs74502419	A	C	0.0666004	1006
20	rs149432655	G	A	0.0427435	1006
20	rs68089660	T	C	0.0894632	1006
20	rs6071589	G	A	0.512922	1006
20	rs76103441	T	A	0.0666004	1006
20	rs76642326	C	T	0.0666004	1006
20	rs62202500	A	G	0.0675944	1006
20	rs77740998	G	A	0.0159046	1006
20	rs75291426	C	T	0.00695825	1006
20	rs6129108	C	T	0.579523	1006
20	rs77944660	T	C	0.0666004	1006
20	rs74999484	G	A	0.0666004	1006
20	rs80324175	C	T	0.027833	1006
20	rs6124087	C	T	0.579523	1006
20	rs112032952	G	A	0.0666004	1006
20	rs78302377	A	C	0.0685885	1006
20	rs10854216	A	G	0.676938	1006
20	rs112126359	T	C	0.0685885	1006
20	rs150425232	C	G	0.0168986	1006
20	rs76069929	T	C	0.027833	1006
20	rs6065094	A	G	0.647117	1006
20	rs77935319	A	T	0.027833	1006
20	rs6124088	A	C	0.579523	1006
20	rs76541127	C	G	0.0666004	1006
20	rs79688696	G	C	0.00695825	1006
20	rs80067936	G	A	0.0944334	1006
20	rs62202520	C	G	0.0675944	1006
20	rs141897045	G	A	0.0139165	1006
20	rs74541395	G	T	0.027833	1006
20	rs909865	C	T	0.673956	1006
20	rs6093097	C	A	0.580517	1006
20	rs74519763	C	T	0.0944334	1006
20	rs111784864	G	A	0.0944334	1006
20	rs2015901	C	T	0.607356	1006
20	rs77170256	T	G	0.0944334	1006
20	rs2016946	T	C	0.682903	1006
20	rs6129111	G	A	0.579523	1006
20	rs6101326	C	G	0.672962	1006
20	rs1006945	G	T	0.514911	1006
20	rs77950902	A	G	0.027833	1006
20	rs926484	G	A	0.027833	1006
20	rs6028156	C	T	0.0656064	1006
20	rs16987624	C	T	0.0656064	1006
20	rs74978128	T	C	0.0656064	1006
20	rs6015966	G	C	0.672962	1006
20	rs6028157	C	G	0.672962	1006
20	rs4812316	G	T	0.579523	1006
20	rs6028158	G	A	0.0656064	1006
20	rs8122458	C	T	0.0656064	1006
20	rs75602421	A	G	0.0198807	1006
20	rs80216039	T	C	0.0298211	1006
20	rs2294556	A	T	0.673956	1006
20	rs118011029	G	A	0.028827	1006
20	rs4812317	G	A	0.671968	1006
20	rs41282838	C	T	0.0656064	1006
20	rs74877091	T	C	0.0656064	1006
20	rs74590447	C	T	0.0656064	1006
20	rs1474973	T	C	0.513917	1006
20	rs151072359	C	T	0.00994036	1006
20	rs208822	A	G	0.923459	1006
20	rs79812400	C	G	0.00695825	1006
20	rs138692918	T	C	0.00894632	1006
20	rs77025875	A	G	0.028827	1006
20	rs4368395	G	A	0.670974	1006
20	rs80354878	G	A	0.028827	1006
20	rs34431148	A	C	0.578529	1006
20	rs4381836	G	A	0.607356	1006
20	rs79640499	A	G	0.027833	1006
20	rs6028160	G	A	0.0656064	1006
20	rs76872773	G	A	0.027833	1006
20	rs146765587	G	A	0.00994036	1006
20	rs6028161	C	T	0.578529	1006
20	rs75784177	A	C	0.027833	1006
20	rs137957478	G	T	0.0119284	1006
20	rs6093098	T	C	0.672962	1006
20	rs7271220	G	A	0.0367793	1006
20	rs6028162	G	T	0.615308	1006
20	rs6028163	T	C	0.579523	1006
20	rs142718677	G	A	0.0149105	1006
20	rs78307862	C	T	0.027833	1006
20	rs6071605	A	C	0.60835	1006
20	rs112313332	C	T	0.00795229	1006
20	rs144227806	G	A	0.00795229	1006
20	rs55776947	A	G	0.00695825	1006
20	rs116964154	C	T	0.027833	1006
20	rs75981312	C	T	0.0487078	1006
20	rs79551748	A	G	0.027833	1006
20	rs62202523	T	G	0.0656064	1006
20	rs62202524	G	C	0.0367793	1006
20	rs4812319	A	G	0.580517	1006
20	rs139649865	G	A	0.0168986	1006
20	rs4812320	A	G	0.60835	1006
20	rs4812321	T	G	0.580517	1006
20	rs4812322	G	A	0.580517	1006
20	rs6028167	G	A	0.580517	1006
20	rs4812323	T	C	0.611332	1006
20	rs11905849	C	T	0.0367793	1006
20	rs4812324	T	A	0.574553	1006
20	rs4812325	G	A	0.574553	1006
20	rs62202525	C	G	0.0606362	1006
20	rs4812326	G	A	0.576541	1006
20	rs79074988	C	T	0.0427435	1006
20	rs4810237	G	T	0.583499	1006
20	rs73114218	T	C	0.05666	1006
20	rs6028168	T	C	0.0139165	1006
20	rs56245805	G	A	0.166004	1006
20	rs6015970	C	G	0.0149105	1006
20	rs208820	G	A	0.606362	1006
20	rs6071607	G	A	0.0656064	1006
20	rs208819	C	T	0.0228628	1006
20	rs144685223	C	A	0.0198807	1006
20	rs208818	T	G	0.7167	1006
20	rs6015971	C	T	0.0159046	1006
20	rs62202528	G	A	0.0258449	1006
20	rs6071608	A	G	0.0656064	1006
20	rs6071609	C	T	0.0656064	1006
20	rs208817	C	T	0.532803	1006
20	rs6071610	G	A	0.0656064	1006
20	rs208816	A	G	0.531809	1006
20	rs73114222	T	C	0.0308151	1006
20	rs208815	G	C	0.532803	1006
20	rs79176887	C	G	0.0994036	1006
20	rs208814	A	G	0.617296	1006
20	rs208813	G	A	0.7167	1006
20	rs75666262	G	A	0.0656064	1006
20	rs208812	C	G	0.614314	1006
20	rs147428039	G	A	0.0149105	1006
20	rs138236498	G	A	0.0238569	1006
20	rs6028169	A	G	0.0238569	1006
20	rs13041841	G	A	0.0258449	1006
20	rs73114229	G	A	0.0328032	1006
20	rs208811	A	G	0.533797	1006
20	rs543777	G	C	0.715706	1006
20	rs490046	T	C	0.634195	1006
20	rs208810	A	G	0.702783	1006
20	rs6028172	A	G	0.0129225	1006
20	rs6071613	T	G	0.0675944	1006
20	rs208809	G	A	0.028827	1006
20	rs113691523	G	A	0.0258449	1006
20	rs6028173	T	A	0.629225	1006
20	rs6028174	T	A	0.59841	1006
20	rs150351520	G	A	0.0139165	1006
20	rs8121637	C	T	0.158052	1006
20	rs208808	A	G	0.733598	1006
20	rs208807	T	C	0.567594	1006
20	rs6071614	G	A	0.146123	1006
20	rs113889552	G	A	0.00596421	1006
20	rs78446633	A	G	0.0934394	1006
20	rs7264486	A	G	0.149105	1006
20	rs117554107	G	A	0.026839	1006
20	rs208806	A	T	0.0854871	1006
20	rs112083076	T	C	0.0109344	1006
20	rs150047220	A	G	0.0119284	1006
20	rs6065096	G	A	0.0526839	1006
20	rs6071615	T	C	0.0526839	1006
20	rs6065097	C	T	0.0536779	1006
20	rs79649066	C	T	0.0934394	1006
20	rs208805	T	C	0.550696	1006
20	rs112839161	G	A	0.0109344	1006
20	rs62201375	G	A	0.0258449	1006
20	rs208804	T	G	0.706759	1006
20	rs208803	T	A	0.706759	1006
20	rs73114235	G	A	0.112326	1006
20	rs144697879	G	A	0.0188867	1006
20	rs150403922	G	A	0.10835	1006
20	rs6028175	C	T	0.0109344	1006
20	rs208802	T	A	0.530815	1006
20	rs142601116	G	A	0.0258449	1006
20	rs62201378	G	A	0.027833	1006
20	rs73114239	A	T	0.12326	1006
20	rs208801	G	A	0.666998	1006
20	rs76367370	A	C	0.12326	1006
20	rs208800	C	G	0.666998	1006
20	rs398230	C	T	0.0318091	1006
20	rs415256	A	G	0.776342	1006
20	rs56201219	G	A	0.111332	1006
20	rs55927879	C	G	0.182903	1006
20	rs56011113	A	T	0.193837	1006
20	rs208799	A	G	0.727634	1006
20	rs208798	A	G	0.790258	1006
20	rs208797	G	C	0.555666	1006
20	rs76919850	A	G	0.0477137	1006
20	rs208796	G	C	0.555666	1006
20	rs208795	T	C	0.789264	1006
20	rs112455332	C	T	0.0467197	1006
20	rs150004604	G	A	0.0178926	1006
20	rs35350081	T	C	0.11332	1006
20	rs111455049	G	A	0.0467197	1006
20	rs731671	G	A	0.422465	1006
20	rs112875776	C	A	0.0467197	1006
20	rs6129123	A	G	0.0894632	1006
20	rs6129124	A	G	0.0894632	1006
20	rs6015978	G	A	0.421471	1006
20	rs139312593	G	A	0.0129225	1006
20	rs112378800	G	A	0.0467197	1006
20	rs74513709	G	A	0.055666	1006
20	rs67524591	G	A	0.166998	1006
20	rs73114257	G	A	0.196819	1006
20	rs117479554	G	A	0.0357853	1006
20	rs12624956	A	G	0.140159	1006
20	rs6071620	C	A	0.146123	1006
20	rs77180789	G	A	0.0328032	1006
20	rs62201386	G	T	0.0377734	1006
20	rs45531438	C	T	0.0427435	1006
20	rs2294557	G	A	0.198807	1006
20	rs909866	A	G	0.131213	1006
20	rs6028180	G	A	0.230616	1006
20	rs79501799	A	T	0.0318091	1006
20	rs742421	G	A	0.131213	1006
20	rs73114262	A	G	0.109344	1006
20	rs2867239	C	A	0.230616	1006
20	rs113034350	A	C	0.0318091	1006
20	rs6071621	G	T	0.12326	1006
20	rs6065098	C	T	0.12326	1006
20	rs6028182	A	G	0.0636183	1006
20	rs208794	G	A	0.586481	1006
20	rs13042020	T	C	0.0357853	1006
20	rs62201387	C	T	0.12326	1006
20	rs77208150	A	T	0.0298211	1006
20	rs6015979	A	G	0.135189	1006
20	rs149868466	G	A	0.0357853	1006
20	rs6028186	G	A	0.0298211	1006
20	rs6028187	C	T	0.0298211	1006
20	rs6015980	C	T	0.207753	1006
20	rs4810239	A	G	0.335984	1006
20	rs73108583	A	G	0.208748	1006
20	rs112366843	C	T	0.0298211	1006
20	rs6028189	G	A	0.208748	1006
20	rs6028191	T	C	0.208748	1006
20	rs80202509	G	A	0.0298211	1006
20	rs147039525	C	T	0.0178926	1006
20	rs4810240	G	A	0.328032	1006
20	rs73108592	C	T	0.207753	1006
20	rs74668701	C	T	0.127237	1006
20	rs75156468	C	T	0.127237	1006
20	rs74938592	G	A	0.128231	1006
20	rs6015981	A	G	0.337972	1006
20	rs79971572	T	C	0.0308151	1006
20	rs6028197	C	T	0.337972	1006
20	rs77879134	A	C	0.128231	1006
20	rs6015982	C	T	0.337972	1006
20	rs12626105	A	G	0.337972	1006
20	rs4812332	C	T	0.335984	1006
20	rs4810244	A	G	0.33996	1006
20	rs4812333	T	A	0.337972	1006
20	rs112409155	G	C	0.0308151	1006
20	rs73108602	G	A	0.176938	1006
20	rs73110606	G	A	0.176938	1006
20	rs4812334	G	A	0.128231	1006
20	rs4812335	G	A	0.337972	1006
20	rs2867240	C	T	0.337972	1006
20	rs189226214	T	C	0.0417495	1006
20	rs6028200	C	T	0.337972	1006
20	rs1138780	T	G	0.0387674	1006
20	rs117867336	C	G	0.0178926	1006
20	rs28578430	G	A	0.207753	1006
20	rs73621977	T	G	0.134195	1006
20	rs538353133	G	A	0.00497018	1006
20	rs4812336	G	A	0.335984	1006
20	rs748063	A	G	0.337972	1006
20	rs4810245	G	A	0.337972	1006
20	rs7266267	C	G	0.054672	1006
20	rs10392	G	A	0.204771	1006
20	rs116621334	G	A	0.0357853	1006
20	rs117511255	C	T	0.0337972	1006
20	rs10477	A	G	0.134195	1006
20	rs6028206	C	T	0.132207	1006
20	rs79424561	C	T	0.0218688	1006
20	rs73110616	C	T	0.207753	1006
20	rs59002975	T	G	0.132207	1006
20	rs117513386	C	T	0.0139165	1006
20	rs12626028	G	C	0.206759	1006
20	rs58414555	A	C	0.34493	1006
20	rs62201397	A	G	0.133201	1006
20	rs62201400	G	A	0.133201	1006
20	rs12624452	G	T	0.207753	1006
20	rs3752290	G	C	0.342942	1006
20	rs6028208	T	A	0.342942	1006
20	rs16987679	G	C	0.341948	1006
20	rs59777567	A	G	0.341948	1006
20	rs59265243	T	C	0.133201	1006
20	rs67343649	A	G	0.207753	1006
20	rs61182164	G	A	0.133201	1006
20	rs57569873	T	C	0.342942	1006
20	rs57769897	T	A	0.133201	1006
20	rs8125220	G	A	0.133201	1006
20	rs56660421	G	T	0.331014	1006
20	rs568716206	C	G	0.00596421	1006
20	rs141913958	C	T	0.0168986	1006
20	rs62204114	C	T	0.133201	1006
20	rs16987681	C	T	0.0168986	1006
20	rs76844555	C	T	0.133201	1006
20	rs926390	C	T	0.133201	1006
20	rs149658781	G	A	0.0357853	1006
20	rs148832553	C	T	0.0337972	1006
20	rs4812337	A	G	0.133201	1006
20	rs725322	G	A	0.17495	1006
20	rs112695615	C	T	0.00795229	1006
20	rs16987683	G	A	0.134195	1006
20	rs62204116	G	A	0.133201	1006
20	rs16987685	C	T	0.133201	1006
20	rs62204117	T	C	0.33996	1006
20	rs147198022	A	G	0.0188867	1006
20	rs78259929	C	T	0.133201	1006
20	rs16987687	T	C	0.204771	1006
20	rs4812338	C	T	0.133201	1006
20	rs760843	G	A	0.0258449	1006
20	rs732486	A	G	0.133201	1006
20	rs16987692	A	T	0.133201	1006
20	rs3752291	G	T	0.204771	1006
20	rs3752292	G	A	0.33996	1006
20	rs3752293	C	T	0.341948	1006
20	rs4812339	C	T	0.133201	1006
20	rs4812340	C	T	0.133201	1006
20	rs139278095	C	T	0.133201	1006
20	rs62204118	G	A	0.133201	1006
20	rs67743908	G	A	0.204771	1006
20	rs117171431	G	A	0.0208748	1006
20	rs16987696	A	G	0.133201	1006
20	rs67882716	T	C	0.205765	1006
20	rs62204119	A	C	0.133201	1006
20	rs12624839	G	A	0.204771	1006
20	rs7266556	C	T	0.133201	1006
20	rs117648051	G	A	0.0218688	1006
20	rs1569539	T	C	0.0407555	1006
20	rs72623594	G	A	0.204771	1006
20	rs4812341	G	T	0.133201	1006
20	rs111234980	G	T	0.204771	1006
20	rs7264022	C	T	0.133201	1006
20	rs62204121	C	T	0.133201	1006
20	rs117596898	A	C	0.0298211	1006
20	rs142887607	C	T	0.133201	1006
20	rs116557550	A	G	0.0129225	1006
20	rs4300896	A	C	0.33996	1006
20	rs41276984	C	G	0.0168986	1006
20	rs1130247	A	G	0.206759	1006
20	rs1733	G	A	0.33996	1006
20	rs41276986	C	T	0.133201	1006
20	rs67621213	G	A	0.204771	1006
20	rs117522937	T	C	0.027833	1006
20	rs147978451	C	A	0.133201	1006
20	rs6028221	T	C	0.33996	1006
20	rs76501736	A	C	0.0954274	1006
20	rs62204122	G	A	0.133201	1006
20	rs144307859	C	T	0.0178926	1006
20	rs72623596	T	C	0.204771	1006
20	rs62204126	T	C	0.371769	1006
20	rs7265661	G	T	0.346918	1006
20	rs6028226	T	C	0.347913	1006
20	rs66526549	A	G	0.213718	1006
20	rs4810246	G	A	0.134195	1006
20	rs138470991	C	A	0.0188867	1006
20	rs16987709	A	G	0.134195	1006
20	rs17829669	C	T	0.100398	1006
20	rs4141892	T	C	0.347913	1006
20	rs79439920	G	C	0.10835	1006
20	rs974561	G	C	0.213718	1006
20	rs974560	C	T	0.347913	1006
20	rs974559	T	C	0.347913	1006
20	rs6015992	A	G	0.347913	1006
20	rs4810247	G	A	0.347913	1006
20	rs34651623	G	A	0.0178926	1006
20	rs2076233	G	A	0.135189	1006
20	rs66513266	G	T	0.213718	1006
20	rs80279978	T	G	0.0139165	1006
20	rs8120715	G	A	0.213718	1006
20	rs4810248	C	T	0.347913	1006
20	rs79166949	T	C	0.0129225	1006
20	rs111633803	C	A	0.134195	1006
20	rs6028232	T	G	0.347913	1006
20	rs117730839	G	A	0.0178926	1006
20	rs79703786	C	T	0.134195	1006
20	rs139693948	A	G	0.0139165	1006
20	rs8118646	A	G	0.347913	1006
20	rs16987712	A	G	0.213718	1006
20	rs12625677	T	G	0.347913	1006
20	rs59096774	A	G	0.213718	1006
20	rs16987715	T	C	0.347913	1006
20	rs12625983	T	C	0.213718	1006
20	rs66476511	T	A	0.212724	1006
20	rs150712685	C	T	0.00994036	1006
20	rs6028233	C	T	0.346918	1006
20	rs7269329	A	G	0.136183	1006
20	rs6028234	A	C	0.212724	1006
20	rs6028235	A	G	0.346918	1006
20	rs4812342	A	T	0.346918	1006
20	rs4812343	C	A	0.346918	1006
20	rs6028236	G	A	0.346918	1006
20	rs4812344	G	A	0.134195	1006
20	rs4810249	G	A	0.346918	1006
20	rs4812345	C	T	0.346918	1006
20	rs118033551	G	A	0.0139165	1006
20	rs12624682	A	G	0.346918	1006
20	rs2064181	A	G	0.579523	1006
20	rs4812346	T	C	0.134195	1006
20	rs2867895	T	C	0.350895	1006
20	rs4812347	C	T	0.138171	1006
20	rs731345	T	C	0.138171	1006
20	rs149427163	T	C	0.028827	1006
20	rs58575641	C	T	0.212724	1006
20	rs144000591	A	C	0.0248509	1006
20	rs16987734	A	C	0.138171	1006
20	rs7268492	A	G	0.138171	1006
20	rs4812348	G	C	0.346918	1006
20	rs36053162	T	C	0.0387674	1006
20	rs68173814	A	G	0.212724	1006
20	rs117749076	A	G	0.0208748	1006
20	rs61213966	A	G	0.212724	1006
20	rs59072291	T	A	0.212724	1006
20	rs57679307	C	T	0.346918	1006
20	rs16987738	A	C	0.214712	1006
20	rs2867896	C	T	0.346918	1006
20	rs73621982	C	G	0.346918	1006
20	rs73621983	C	T	0.346918	1006
20	rs8122051	T	G	0.122266	1006
20	rs16987740	A	G	0.348907	1006
20	rs66633066	T	C	0.348907	1006
20	rs17830053	C	T	0.0685885	1006
20	rs138229245	C	T	0.0139165	1006
20	rs2179318	T	C	0.348907	1006
20	rs142174427	A	G	0.0228628	1006
20	rs742277	T	C	0.348907	1006
20	rs75720708	C	T	0.0337972	1006
20	rs7270784	G	A	0.347913	1006
20	rs76802177	C	T	0.0864811	1006
20	rs3764701	A	T	0.346918	1006
20	rs117387130	G	A	0.0119284	1006
20	rs4812349	C	T	0.346918	1006
20	rs4812350	C	T	0.346918	1006
20	rs8121775	A	G	0.346918	1006
20	rs66681575	G	T	0.349901	1006
20	rs77318179	A	C	0.122266	1006
20	rs67084722	C	T	0.348907	1006
20	rs4812351	T	A	0.122266	1006
20	rs3829696	T	C	0.22664	1006
20	rs3752298	T	C	0.348907	1006
20	rs79495439	G	C	0.109344	1006
20	rs8120914	C	T	0.348907	1006
20	rs8114962	A	G	0.348907	1006
20	rs140425627	C	A	0.00994036	1006
20	rs16987756	T	C	0.348907	1006
20	rs73621984	A	G	0.225646	1006
20	rs8118130	G	A	0.347913	1006
20	rs117705163	C	T	0.0407555	1006
20	rs73621985	T	C	0.347913	1006
20	rs7267954	G	A	0.347913	1006
20	rs4141893	G	A	0.33996	1006
20	rs3764703	T	C	0.347913	1006
20	rs45526137	A	T	0.0248509	1006
20	rs146243500	G	A	0.00795229	1006
20	rs2092261	A	G	0.347913	1006
20	rs926393	G	A	0.347913	1006
20	rs111455962	C	T	0.00994036	1006
20	rs79001593	A	G	0.0516899	1006
20	rs6129150	A	G	0.122266	1006
20	rs4812352	C	T	0.133201	1006
20	rs3752299	A	G	0.346918	1006
20	rs2867897	A	C	0.0516899	1006
20	rs116936431	T	C	0.0387674	1006
20	rs66486072	G	A	0.213718	1006
20	rs7262876	G	C	0.347913	1006
20	rs149480869	A	G	0.0109344	1006
20	rs3752301	T	G	0.217694	1006
20	rs16987761	A	T	0.0298211	1006
20	rs1011020	C	T	0.340954	1006
20	rs12625203	T	C	0.126243	1006
20	rs45627732	C	T	0.0904573	1006
20	rs149076452	A	G	0.0119284	1006
20	rs143142572	A	G	0.0407555	1006
20	rs67579911	G	C	0.2167	1006
20	rs13040864	G	A	0.0228628	1006
20	rs57993460	C	A	0.215706	1006
20	rs80042855	C	T	0.125249	1006
20	rs78450904	G	A	0.0139165	1006
20	rs9798509	A	G	0.125249	1006
20	rs9798566	C	T	0.125249	1006
20	rs8115074	A	T	0.340954	1006
20	rs8122352	G	T	0.126243	1006
20	rs1534928	G	A	0.340954	1006
20	rs4812354	G	A	0.125249	1006
20	rs56339688	G	A	0.0218688	1006
20	rs7268097	A	G	0.340954	1006
20	rs78988444	C	T	0.0109344	1006
20	rs3752302	C	T	0.125249	1006
20	rs6729	A	G	0.215706	1006
20	rs67379757	C	G	0.215706	1006
20	rs16987779	C	T	0.215706	1006
20	rs66647661	C	T	0.215706	1006
20	rs6129156	A	C	0.336978	1006
20	rs6129157	G	T	0.336978	1006
20	rs6129158	A	G	0.335984	1006
20	rs76584574	A	G	0.0298211	1006
20	rs147559562	G	A	0.0238569	1006
20	rs8118808	C	G	0.335984	1006
20	rs6129159	A	T	0.335984	1006
20	rs16987783	C	G	0.125249	1006
20	rs74905631	C	T	0.0238569	1006
20	rs138786193	T	C	0.028827	1006
20	rs6129160	C	T	0.442346	1006
20	rs6129161	T	G	0.33996	1006
20	rs742276	G	A	0.465209	1006
20	rs2019032	C	A	0.338966	1006
20	rs742274	T	C	0.465209	1006
20	rs4810250	C	T	0.124254	1006
20	rs4812356	C	T	0.124254	1006
20	rs4812357	T	C	0.465209	1006
20	rs6129162	G	A	0.33996	1006
20	rs4812358	T	C	0.125249	1006
20	rs1022507	C	G	0.124254	1006
20	rs117914915	G	T	0.0139165	1006
20	rs7270243	T	C	0.127237	1006
20	rs7268772	A	G	0.468191	1006
20	rs7260808	G	A	0.127237	1006
20	rs1569537	A	G	0.128231	1006
20	rs1569538	G	A	0.464215	1006
20	rs6124105	G	A	0.465209	1006
20	rs6513588	T	C	0.465209	1006
20	rs6513589	A	G	0.465209	1006
20	rs143819051	C	T	0.127237	1006
20	rs6129163	A	G	0.464215	1006
20	rs188927011	G	A	0.0248509	1006
20	rs78362487	C	T	0.0715706	1006
20	rs74938403	C	T	0.0357853	1006
20	rs714108	G	A	0.464215	1006
20	rs6071646	G	T	0.16501	1006
20	rs6071647	C	T	0.162028	1006
20	rs6129164	T	C	0.464215	1006
20	rs6129165	C	T	0.465209	1006
20	rs67487809	C	G	0.182903	1006
20	rs6129166	T	C	0.464215	1006
20	rs6129167	T	C	0.464215	1006
20	rs4812360	A	G	0.464215	1006
20	rs6129168	T	C	0.464215	1006
20	rs139382330	A	G	0.0616302	1006
20	rs78598226	C	G	0.0417495	1006
20	rs62202615	T	C	0.347913	1006
20	rs7262063	G	A	0.536779	1006
20	rs926392	A	G	0.466203	1006
20	rs926391	A	G	0.466203	1006
20	rs2867898	G	A	0.464215	1006
20	rs114002381	C	T	0.0328032	1006
20	rs6513593	G	A	0.464215	1006
20	rs6129173	C	A	0.127237	1006
20	rs62202616	G	C	0.336978	1006
20	rs6028258	T	A	0.464215	1006
20	rs144758055	G	A	0.00596421	1006
20	rs6124106	G	A	0.464215	1006
20	rs7268716	C	T	0.336978	1006
20	rs4616534	G	A	0.337972	1006
20	rs1007913	G	A	0.337972	1006
20	rs6093115	T	C	0.337972	1006
20	rs2867899	C	A	0.346918	1006
20	rs67147849	C	T	0.214712	1006
20	rs62202618	C	T	0.0208748	1006
20	rs35166252	C	T	0.346918	1006
20	rs16987788	G	T	0.0337972	1006
20	rs56877916	A	T	0.343936	1006
20	rs67114385	C	T	0.217694	1006
20	rs2103613	A	G	0.0328032	1006
20	rs2903694	C	T	0.026839	1006
20	rs6028259	T	A	0.348907	1006
20	rs146699764	G	A	0.0109344	1006
20	rs80139424	T	C	0.00994036	1006
20	rs79603743	G	C	0.0626243	1006
20	rs6065111	C	G	0.164016	1006
20	rs117744914	C	T	0.0119284	1006
20	rs34275648	G	A	0.0308151	1006
20	rs873082	A	G	0.083499	1006
20	rs66465343	T	G	0.222664	1006
20	rs6028261	A	T	0.223658	1006
20	rs80047109	C	T	0.0596421	1006
20	rs73621987	C	T	0.224652	1006
20	rs149915681	C	T	0.00894632	1006
20	rs6028264	T	C	0.127237	1006
20	rs115294862	T	C	0.0208748	1006
20	rs1014625	C	A	0.383698	1006
20	rs16987791	A	G	0.127237	1006
20	rs62202621	A	G	0.127237	1006
20	rs79124984	A	G	0.0238569	1006
20	rs62202622	C	T	0.127237	1006
20	rs60931333	A	G	0.224652	1006
20	rs74789418	C	T	0.0367793	1006
20	rs73621988	C	T	0.224652	1006
20	rs35185736	G	A	0.161034	1006
20	rs112670457	C	A	0.0447316	1006
20	rs62202624	G	A	0.126243	1006
20	rs66951531	C	T	0.224652	1006
20	rs148330444	C	T	0.0129225	1006
20	rs62202625	G	C	0.126243	1006
20	rs78094844	C	T	0.0228628	1006
20	rs13043331	C	T	0.107356	1006
20	rs6028266	C	G	0.167992	1006
20	rs146274568	G	A	0.0208748	1006
20	rs724176	A	G	0.126243	1006
20	rs59736162	A	G	0.224652	1006
20	rs17831483	A	G	0.126243	1006
20	rs139456113	C	T	0.0109344	1006
20	rs66488640	A	G	0.224652	1006
20	rs912179	G	A	0.348907	1006
20	rs912180	G	T	0.126243	1006
20	rs58447402	G	C	0.126243	1006
20	rs75330736	A	G	0.0248509	1006
20	rs17831536	G	C	0.0775348	1006
20	rs118021528	G	A	0.0129225	1006
20	rs6028268	C	T	0.126243	1006
20	rs77377954	C	T	0.0318091	1006
20	rs55809143	C	T	0.0506958	1006
20	rs117548899	C	T	0.027833	1006
20	rs1885938	A	G	0.126243	1006
20	rs73621989	C	T	0.219682	1006
20	rs6016010	A	G	0.289264	1006
20	rs6016011	T	C	0.290258	1006
20	rs6071652	C	G	0.289264	1006
20	rs58919932	T	C	0.224652	1006
20	rs62202629	T	C	0.289264	1006
20	rs13041461	G	A	0.289264	1006
20	rs13041621	G	C	0.289264	1006
20	rs12624685	C	T	0.289264	1006
20	rs12625595	A	T	0.289264	1006
20	rs61387464	C	T	0.224652	1006
20	rs60168378	G	A	0.224652	1006
20	rs67490812	A	G	0.224652	1006
20	rs6065113	C	T	0.289264	1006
20	rs56334226	G	A	0.0765408	1006
20	rs7270446	G	T	0.289264	1006
20	rs6071653	C	T	0.290258	1006
20	rs13043762	G	A	0.027833	1006
20	rs74601270	A	G	0.188867	1006
20	rs34214971	G	A	0.413519	1006
20	rs34806718	A	G	0.413519	1006
20	rs35975638	A	G	0.11332	1006
20	rs76628321	G	A	0.0238569	1006
20	rs12625857	G	A	0.188867	1006
20	rs116853339	G	A	0.0328032	1006
20	rs115203377	A	G	0.0775348	1006
20	rs11905353	C	T	0.188867	1006
20	rs68006880	C	T	0.230616	1006
20	rs35128295	G	T	0.189861	1006
20	rs56260770	C	G	0.188867	1006
20	rs111916196	C	T	0.027833	1006
20	rs16985124	G	C	0.419483	1006
20	rs6028271	C	T	0.187873	1006
20	rs117253689	A	G	0.0218688	1006
20	rs117727082	A	G	0.0218688	1006
20	rs6071654	A	C	0.187873	1006
20	rs6071655	A	G	0.187873	1006
20	rs6071656	T	A	0.187873	1006
20	rs66581112	A	T	0.238569	1006
20	rs995346	C	T	0.187873	1006
20	rs118154952	C	T	0.0864811	1006
20	rs6028272	G	A	0.104374	1006
20	rs6028273	A	G	0.105368	1006
20	rs143074454	C	T	0.0178926	1006
20	rs17764246	C	A	0.238569	1006
20	rs145780354	C	T	0.0328032	1006
20	rs6016012	A	T	0.107356	1006
20	rs6028276	A	T	0.12326	1006
20	rs78096069	G	A	0.102386	1006
20	rs80110322	C	T	0.0308151	1006
20	rs6129177	A	G	0.385686	1006
20	rs6028277	T	C	0.471173	1006
20	rs80303379	C	T	0.0318091	1006
20	rs6129179	G	A	0.142147	1006
20	rs6028279	C	A	0.478131	1006
20	rs17831740	T	C	0.0407555	1006
20	rs6028282	T	G	0.142147	1006
20	rs77436940	T	G	0.054672	1006
20	rs6129181	T	C	0.142147	1006
20	rs6028284	G	A	0.479125	1006
20	rs4812361	A	G	0.0755467	1006
20	rs140579637	C	T	0.0139165	1006
20	rs78286964	G	A	0.102386	1006
20	rs59290270	T	C	0.242545	1006
20	rs78354459	C	A	0.0328032	1006
20	rs17764371	A	C	0.10338	1006
20	rs73621990	G	A	0.234592	1006
20	rs66478340	C	T	0.235586	1006
20	rs76694512	C	T	0.0407555	1006
20	rs6129182	C	T	0.471173	1006
20	rs78544478	C	G	0.102386	1006
20	rs67058650	C	G	0.234592	1006
20	rs79106538	G	C	0.0417495	1006
20	rs17764413	G	A	0.0526839	1006
20	rs149870452	T	C	0.0129225	1006
20	rs17764431	A	G	0.10338	1006
20	rs74803188	C	T	0.10338	1006
20	rs6129184	T	C	0.142147	1006
20	rs78148734	G	A	0.102386	1006
20	rs117796462	C	A	0.0347913	1006
20	rs209901	T	G	0.659046	1006
20	rs6028288	A	T	0.141153	1006
20	rs111973410	A	C	0.0417495	1006
20	rs6124110	G	A	0.478131	1006
20	rs6129187	G	C	0.141153	1006
20	rs6129188	G	A	0.141153	1006
20	rs79045635	T	C	0.102386	1006
20	rs17831967	A	T	0.0765408	1006
20	rs67829021	C	T	0.234592	1006
20	rs16987800	A	G	0.234592	1006
20	rs78126180	G	A	0.102386	1006
20	rs4810253	G	A	0.0765408	1006
20	rs80342487	G	A	0.102386	1006
20	rs74386279	A	G	0.0765408	1006
20	rs118053364	G	A	0.0218688	1006
20	rs742652	T	C	0.489066	1006
20	rs77675242	C	T	0.10338	1006
20	rs6129189	A	G	0.142147	1006
20	rs6124111	C	A	0.142147	1006
20	rs6124112	T	C	0.245527	1006
20	rs76886841	T	G	0.027833	1006
20	rs118160745	T	C	0.0218688	1006
20	rs6028294	G	C	0.378728	1006
20	rs75913756	G	A	0.0755467	1006
20	rs67138525	A	G	0.236581	1006
20	rs2868501	A	G	0.142147	1006
20	rs2868502	G	A	0.140159	1006
20	rs742653	A	T	0.0745527	1006
20	rs2868503	T	C	0.140159	1006
20	rs79625528	T	G	0.0705765	1006
20	rs62202656	C	T	0.0745527	1006
20	rs1883750	T	C	0.456262	1006
20	rs117695955	G	C	0.026839	1006
20	rs6129193	C	T	0.141153	1006
20	rs6129194	A	G	0.449304	1006
20	rs117739058	G	A	0.0258449	1006
20	rs66855787	G	A	0.232604	1006
20	rs6129196	T	G	0.45328	1006
20	rs79889589	G	A	0.0715706	1006
20	rs2003705	C	T	0.213718	1006
20	rs62202657	C	G	0.0745527	1006
20	rs4812362	G	A	0.0775348	1006
20	rs6028298	G	A	0.141153	1006
20	rs66477659	G	A	0.235586	1006
20	rs35152862	G	A	0.0129225	1006
20	rs118148601	C	T	0.0139165	1006
20	rs138461752	C	T	0.0159046	1006
20	rs77180905	C	A	0.0705765	1006
20	rs209902	C	T	0.62326	1006
20	rs117385185	C	T	0.0218688	1006
20	rs6129197	A	G	0.115308	1006
20	rs118187261	G	A	0.0308151	1006
20	rs75036054	C	T	0.0387674	1006
20	rs78740569	G	T	0.0218688	1006
20	rs2868504	A	G	0.454274	1006
20	rs4997703	T	C	0.143141	1006
20	rs6129198	G	A	0.143141	1006
20	rs6124113	A	C	0.0745527	1006
20	rs68108082	A	G	0.245527	1006
20	rs77048957	G	A	0.0248509	1006
20	rs12625154	G	T	0.026839	1006
20	rs2050226	C	A	0.222664	1006
20	rs80248511	A	G	0.0755467	1006
20	rs34411643	A	G	0.143141	1006
20	rs67502398	T	C	0.388668	1006
20	rs66519365	A	C	0.245527	1006
20	rs67917239	G	T	0.235586	1006
20	rs13037439	C	T	0.143141	1006
20	rs17764899	C	T	0.0208748	1006
20	rs2235769	C	T	0.237575	1006
20	rs73621992	C	T	0.236581	1006
20	rs78162372	C	T	0.00894632	1006
20	rs6124114	A	C	0.143141	1006
20	rs67320351	C	T	0.235586	1006
20	rs145234338	T	C	0.0298211	1006
20	rs12481160	T	G	0.0705765	1006
20	rs6129200	A	G	0.388668	1006
20	rs35597918	C	T	0.143141	1006
20	rs6124115	C	T	0.143141	1006
20	rs34686500	C	T	0.0258449	1006
20	rs6028305	T	C	0.243539	1006
20	rs150723735	A	G	0.0208748	1006
20	rs79891948	G	C	0.0705765	1006
20	rs66813400	A	G	0.242545	1006
20	rs113057175	A	G	0.0178926	1006
20	rs77230525	T	C	0.0705765	1006
20	rs17764999	C	T	0.0765408	1006
20	rs6028308	G	A	0.455268	1006
20	rs66909907	C	T	0.234592	1006
20	rs117492192	G	A	0.0238569	1006
20	rs73621994	C	T	0.241551	1006
20	rs6129205	G	A	0.143141	1006
20	rs75853230	C	T	0.0695825	1006
20	rs6124117	A	G	0.143141	1006
20	rs78668391	A	G	0.0705765	1006
20	rs910100	A	G	0.0775348	1006
20	rs6028312	A	G	0.456262	1006
20	rs13042087	A	G	0.143141	1006
20	rs209904	G	A	0.0785288	1006
20	rs761278	T	C	0.0695825	1006
20	rs150806005	G	A	0.0198807	1006
20	rs731599	A	T	0.463221	1006
20	rs76142124	C	G	0.0705765	1006
20	rs117674756	C	T	0.0298211	1006
20	rs17184074	G	A	0.0636183	1006
20	rs878515	G	A	0.143141	1006
20	rs2206749	G	T	0.143141	1006
20	rs60651970	A	G	0.243539	1006
20	rs2223686	A	G	0.241551	1006
20	rs77377276	G	T	0.0765408	1006
20	rs76335503	T	G	0.00994036	1006
20	rs138359235	G	A	0.0168986	1006
20	rs7264142	A	T	0.0765408	1006
20	rs12625866	C	T	0.126243	1006
20	rs34302039	T	A	0.0397614	1006
20	rs6129209	G	T	0.143141	1006
20	rs13045897	G	T	0.143141	1006
20	rs13038123	A	G	0.143141	1006
20	rs117874255	A	G	0.0248509	1006
20	rs6129210	A	G	0.214712	1006
20	rs66956286	G	T	0.234592	1006
20	rs6124120	C	G	0.126243	1006
20	rs142680317	C	G	0.0178926	1006
20	rs76780686	T	G	0.0308151	1006
20	rs74467411	G	A	0.0715706	1006
20	rs2868505	C	T	0.449304	1006
20	rs77487310	G	A	0.0715706	1006
20	rs761280	G	T	0.126243	1006
20	rs761281	C	G	0.126243	1006
20	rs73621996	G	A	0.234592	1006
20	rs66464785	T	G	0.252485	1006
20	rs148029024	G	A	0.0168986	1006
20	rs6129211	G	T	0.127237	1006
20	rs6028324	G	T	0.449304	1006
20	rs6124121	C	G	0.213718	1006
20	rs6129212	G	A	0.44831	1006
20	rs6129213	T	G	0.143141	1006
20	rs6129215	A	G	0.459245	1006
20	rs6129216	C	A	0.126243	1006
20	rs8126233	A	G	0.466203	1006
20	rs6129219	C	T	0.466203	1006
20	rs59398849	C	T	0.251491	1006
20	rs209909	A	G	0.90159	1006
20	rs6129220	G	A	0.143141	1006
20	rs718697	T	C	0.143141	1006
20	rs718698	T	C	0.471173	1006
20	rs146989263	T	C	0.0129225	1006
20	rs56265997	T	C	0.144135	1006
20	rs67909509	C	T	0.247515	1006
20	rs66659244	G	C	0.027833	1006
20	rs6028332	C	T	0.456262	1006
20	rs79035594	G	T	0.0705765	1006
20	rs2425381	A	G	0.0576541	1006
20	rs76649376	T	A	0.0705765	1006
20	rs75839551	T	C	0.0159046	1006
20	rs75667454	G	A	0.0298211	1006
20	rs76764973	G	A	0.027833	1006
20	rs78908228	G	A	0.0487078	1006
20	rs62204389	T	C	0.0666004	1006
20	rs4812364	G	T	0.0755467	1006
20	rs6016027	T	C	0.475149	1006
20	rs41283248	T	C	0.0228628	1006
20	rs78816377	T	G	0.0159046	1006
20	rs112693623	C	A	0.0238569	1006
20	rs67546743	C	T	0.253479	1006
20	rs6028335	A	G	0.254473	1006
20	rs67342391	C	T	0.254473	1006
20	rs151084120	C	T	0.0149105	1006
20	rs66570026	T	C	0.253479	1006
20	rs67809083	C	T	0.239563	1006
20	rs149320554	A	G	0.0168986	1006
20	rs73621998	T	C	0.235586	1006
20	rs6124123	T	A	0.215706	1006
20	rs6124124	A	G	0.138171	1006
20	rs73114535	G	A	0.054672	1006
20	rs67541005	A	G	0.239563	1006
20	rs6124125	G	T	0.140159	1006
20	rs17765758	G	C	0.0208748	1006
20	rs6016028	T	G	0.461233	1006
20	rs35503508	T	C	0.027833	1006
20	rs17765781	T	C	0.0318091	1006
20	rs77493580	T	G	0.0178926	1006
20	rs1332883	T	G	0.454274	1006
20	rs6093137	A	T	0.0675944	1006
20	rs75069386	C	T	0.0765408	1006
20	rs113301616	T	C	0.0675944	1006
20	rs12480818	T	G	0.00894632	1006
20	rs67246677	G	T	0.22664	1006
20	rs6028341	G	A	0.442346	1006
20	rs78885216	C	T	0.0149105	1006
20	rs742651	A	G	0.374751	1006
20	rs117692315	C	T	0.027833	1006
20	rs1016594	A	T	0.140159	1006
20	rs1963695	T	C	0.394632	1006
20	rs7271186	G	A	0.0666004	1006
20	rs138651748	A	G	0.0258449	1006
20	rs957256	G	C	0.452286	1006
20	rs142901270	C	A	0.0159046	1006
20	rs6129222	G	A	0.362823	1006
20	rs6101423	A	C	0.454274	1006
20	rs74513807	C	T	0.240557	1006
20	rs59180307	C	T	0.239563	1006
20	rs61666201	C	T	0.232604	1006
20	rs55758742	T	C	0.0477137	1006
20	rs66986180	G	A	0.222664	1006
20	rs2868507	A	G	0.170974	1006
20	rs144688730	G	A	0.0159046	1006
20	rs142285503	G	A	0.0149105	1006
20	rs188262204	A	C	0.00994036	1006
20	rs73114539	C	T	0.235586	1006
20	rs75504562	G	A	0.0666004	1006
20	rs2092494	T	A	0.143141	1006
20	rs78711045	A	G	0.0606362	1006
20	rs4812366	C	T	0.0984095	1006
20	rs78133593	A	G	0.236581	1006
20	rs1016550	G	A	0.479125	1006
20	rs932426	G	A	0.206759	1006
20	rs79163718	A	G	0.0178926	1006
20	rs149665923	T	A	0.0178926	1006
20	rs1012338	T	C	0.475149	1006
20	rs73114542	C	T	0.00994036	1006
20	rs73114544	G	A	0.222664	1006
20	rs117575911	C	T	0.0407555	1006
20	rs6028354	A	G	0.457256	1006
20	rs932428	A	G	0.0646123	1006
20	rs932429	A	G	0.0646123	1006
20	rs7262174	A	G	0.225646	1006
20	rs11698240	A	G	0.110338	1006
20	rs11086745	G	C	0.106362	1006
20	rs2206747	G	A	0.472167	1006
20	rs4640447	G	T	0.450298	1006
20	rs6129227	A	G	0.0666004	1006
20	rs2009579	C	T	0.379722	1006
20	rs729520	A	C	0.196819	1006
20	rs6129228	G	A	0.378728	1006
20	rs6129229	A	G	0.0795229	1006
20	rs4810254	G	T	0.105368	1006
20	rs113486880	C	T	0.132207	1006
20	rs6124128	A	G	0.0934394	1006
20	rs17766229	T	C	0.205765	1006
20	rs79806902	T	A	0.10835	1006
20	rs4810255	G	T	0.383698	1006
20	rs6028364	C	G	0.390656	1006
20	rs17766253	A	G	0.0188867	1006
20	rs117478547	T	G	0.0994036	1006
20	rs35206383	T	G	0.39662	1006
20	rs6028365	T	C	0.486083	1006
20	rs73113355	C	T	0.209742	1006
20	rs180977349	G	A	0.0168986	1006
20	rs146504850	C	T	0.0159046	1006
20	rs117644459	G	A	0.0109344	1006
20	rs57444068	A	C	0.104374	1006
20	rs6028367	A	G	0.543738	1006
20	rs6124132	T	A	0.518887	1006
20	rs112909420	G	C	0.0168986	1006
20	rs116927253	G	A	0.0248509	1006
20	rs2073315	C	T	0.410537	1006
20	rs59235229	C	A	0.0964215	1006
20	rs2073314	T	C	0.508946	1006
20	rs2073313	C	T	0.0447316	1006
20	rs116866960	G	A	0.0248509	1006
20	rs4470396	A	G	0.405567	1006
20	rs2073312	C	G	0.499006	1006
20	rs2073311	C	T	0.403579	1006
20	rs34021142	G	A	0.356859	1006
20	rs78576284	A	G	0.0178926	1006
20	rs1004022	T	C	0.419483	1006
20	rs117482847	A	T	0.0417495	1006
20	rs11698311	T	C	0.0377734	1006
20	rs8125860	G	A	0.499006	1006
20	rs77563569	G	A	0.0447316	1006
20	rs7262330	G	T	0.0924453	1006
20	rs151159181	G	C	0.0178926	1006
20	rs2208138	A	G	0.516899	1006
20	rs66750575	T	C	0.0487078	1006
20	rs10460625	A	G	0.515905	1006
20	rs7266026	G	T	0.0914513	1006
20	rs8119103	C	T	0.411531	1006
20	rs8125861	A	G	0.422465	1006
20	rs7266476	G	T	0.0924453	1006
20	rs16987872	G	A	0.0974155	1006
20	rs113892390	G	A	0.0119284	1006
20	rs4812367	T	C	0.519881	1006
20	rs4812368	T	G	0.519881	1006
20	rs73289384	T	A	0.0417495	1006
20	rs941651	T	C	0.519881	1006
20	rs1157376	C	T	0.515905	1006
20	rs59397721	A	G	0.104374	1006
20	rs2208139	T	C	0.367793	1006
20	rs117401371	A	C	0.0427435	1006
20	rs2224304	C	T	0.367793	1006
20	rs16987875	T	C	0.0457256	1006
20	rs10485652	T	C	0.0457256	1006
20	rs67735417	A	G	0.0487078	1006
20	rs12625027	G	A	0.405567	1006
20	rs12625060	C	A	0.406561	1006
20	rs4810257	G	C	0.513917	1006
20	rs3918508	G	A	0.501988	1006
20	rs11698909	G	C	0.0248509	1006
20	rs7266730	T	A	0.0994036	1006
20	rs151121882	A	G	0.0357853	1006
20	rs2070292	C	T	0.0994036	1006
20	rs112700115	C	T	0.0238569	1006
20	rs2067034	A	G	0.511928	1006
20	rs1884712	G	A	0.189861	1006
20	rs11905126	C	T	0.105368	1006
20	rs6028376	A	G	0.513917	1006
20	rs4812369	T	G	0.513917	1006
20	rs111920312	A	G	0.171968	1006
20	rs6124134	G	A	0.408549	1006
20	rs4812370	A	G	0.513917	1006
20	rs4812371	A	G	0.408549	1006
20	rs60933728	A	G	0.105368	1006
20	rs11699381	A	G	0.209742	1006
20	rs73113379	G	C	0.0785288	1006
20	rs988323	T	C	0.520875	1006
20	rs60295744	G	A	0.0427435	1006
20	rs116900646	A	G	0.026839	1006
20	rs2868508	G	A	0.499006	1006
20	rs1009789	C	G	0.502982	1006
20	rs9636528	A	G	0.503976	1006
20	rs9636515	A	G	0.412525	1006
20	rs59106201	G	A	0.0467197	1006
20	rs1076805	T	A	0.359841	1006
20	rs118146327	C	T	0.0139165	1006
20	rs743154	C	A	0.503976	1006
20	rs743153	G	T	0.503976	1006
20	rs73291077	C	T	0.0904573	1006
20	rs67397733	C	G	0.0437376	1006
20	rs59885984	A	G	0.0944334	1006
20	rs117642242	A	T	0.0497018	1006
20	rs113152720	T	C	0.0129225	1006
20	rs4812373	G	A	0.501988	1006
20	rs17186303	G	A	0.16998	1006
20	rs73113390	T	C	0.05666	1006
20	rs73291083	G	A	0.0934394	1006
20	rs6129242	A	T	0.362823	1006
20	rs6124135	G	A	0.407555	1006
20	rs61710434	T	C	0.0934394	1006
20	rs6028383	T	C	0.0984095	1006
20	rs4812374	C	A	0.470179	1006
20	rs16987896	T	C	0.0984095	1006
20	rs59349866	G	A	0.0427435	1006
20	rs725259	G	T	0.404573	1006
20	rs2007338	T	A	0.117296	1006
20	rs11699853	C	T	0.371769	1006
20	rs11907653	T	C	0.0874751	1006
20	rs8123469	T	C	0.0874751	1006
20	rs36104096	A	G	0.00894632	1006
20	rs114648806	G	T	0.0178926	1006
20	rs62204425	C	T	0.0864811	1006
20	rs77276753	A	G	0.0427435	1006
20	rs16987902	T	C	0.0874751	1006
20	rs6513599	C	T	0.419483	1006
20	rs77882385	C	A	0.0447316	1006
20	rs75108056	G	C	0.0447316	1006
20	rs75158130	G	A	0.0447316	1006
20	rs35976072	C	T	0.0159046	1006
20	rs73291095	T	C	0.0884692	1006
20	rs112040224	C	T	0.0139165	1006
20	rs8123586	A	G	0.510934	1006
20	rs16987905	A	G	0.130219	1006
20	rs76524376	A	G	0.0805169	1006
20	rs13041504	T	A	0.130219	1006
20	rs4812375	T	C	0.466203	1006
20	rs34525681	G	C	0.127237	1006
20	rs1012795	T	G	0.525845	1006
20	rs6129247	C	T	0.331014	1006
20	rs67560176	G	T	0.0407555	1006
20	rs66663715	A	G	0.130219	1006
20	rs17186702	G	A	0.0377734	1006
20	rs57304154	A	T	0.05666	1006
20	rs16987909	A	C	0.291252	1006
20	rs11696333	G	C	0.472167	1006
20	rs143871175	T	A	0.0159046	1006
20	rs6101460	C	A	0.45328	1006
20	rs6101462	C	G	0.186879	1006
20	rs7267944	T	C	0.186879	1006
20	rs12329623	C	T	0.182903	1006
20	rs4810258	A	T	0.942346	1006
20	rs12329618	G	A	0.182903	1006
20	rs1008351	C	G	0.502982	1006
20	rs6101463	T	C	0.521869	1006
20	rs79270784	G	A	0.0427435	1006
20	rs6101464	G	A	0.522863	1006
20	rs6129249	G	A	0.331014	1006
20	rs6101466	T	C	0.188867	1006
20	rs6093153	T	C	0.0586481	1006
20	rs1008350	G	C	0.529821	1006
20	rs6028389	A	G	0.528827	1006
20	rs6129250	G	A	0.318091	1006
20	rs6129253	A	T	0.388668	1006
20	rs6101467	C	T	0.05666	1006
20	rs62202867	C	T	0.388668	1006
20	rs79323644	C	T	0.197813	1006
20	rs6093156	A	G	0.05666	1006
20	rs8115615	C	T	0.05666	1006
20	rs56332392	C	T	0.05666	1006
20	rs6129259	A	G	0.33499	1006
20	rs4810259	G	A	0.33499	1006
20	rs4810260	G	A	0.335984	1006
20	rs4812376	T	C	0.464215	1006
20	rs6028390	T	A	0.531809	1006
20	rs6129260	T	C	0.467197	1006
20	rs6129261	G	T	0.466203	1006
20	rs8117671	T	C	0.132207	1006
20	rs932553	G	A	0.336978	1006
20	rs12165257	G	A	0.05666	1006
20	rs932552	A	G	0.531809	1006
20	rs74460379	G	A	0.0447316	1006
20	rs185922111	A	G	0.0129225	1006
20	rs4810261	T	A	0.467197	1006
20	rs6129263	G	A	0.333996	1006
20	rs4812377	G	A	0.33499	1006
20	rs62202872	A	G	0.0248509	1006
20	rs7261746	G	A	0.05666	1006
20	rs4239688	A	G	0.464215	1006
20	rs6093157	A	C	0.05666	1006
20	rs6129265	G	A	0.45825	1006
20	rs6129266	C	A	0.514911	1006
20	rs6124140	A	C	0.45825	1006
20	rs4810262	T	G	0.45825	1006
20	rs4810263	G	A	0.333002	1006
20	rs6016049	T	C	0.05666	1006
20	rs6016050	C	G	0.05666	1006
20	rs2067008	G	A	0.333002	1006
20	rs2070291	G	A	0.333002	1006
20	rs2070290	G	A	0.333002	1006
20	rs6016051	C	T	0.0576541	1006
20	rs743155	A	T	0.199801	1006
20	rs6028394	G	A	0.39165	1006
20	rs66998295	G	A	0.124254	1006
20	rs2868999	A	G	0.523857	1006
20	rs2869000	C	G	0.333996	1006
20	rs5012131	C	T	0.125249	1006
20	rs2869001	G	A	0.333996	1006
20	rs1998109	C	T	0.333996	1006
20	rs35758854	G	A	0.125249	1006
20	rs6016056	G	A	0.0576541	1006
20	rs6028395	C	A	0.05666	1006
20	rs2103960	A	G	0.125249	1006
20	rs6028396	G	T	0.39165	1006
20	rs6028397	C	T	0.0576541	1006
20	rs75811037	G	A	0.0427435	1006
20	rs7271906	C	G	0.0576541	1006
20	rs6028398	T	C	0.0576541	1006
20	rs16987936	A	G	0.125249	1006
20	rs6028399	C	T	0.0576541	1006
20	rs13038787	T	C	0.145129	1006
20	rs2869002	C	T	0.333996	1006
20	rs6124141	T	G	0.333996	1006
20	rs6101476	A	G	0.0576541	1006
20	rs6071688	C	G	0.0188867	1006
20	rs62201649	T	C	0.0576541	1006
20	rs7267443	G	A	0.0586481	1006
20	rs6129271	C	T	0.319085	1006
20	rs6093160	T	C	0.05666	1006
20	rs2869003	T	C	0.527833	1006
20	rs7268205	A	G	0.05666	1006
20	rs113585945	G	A	0.0308151	1006
20	rs2869004	C	T	0.05666	1006
20	rs2869005	G	C	0.982107	1006
20	rs4812379	A	G	0.319085	1006
20	rs6129273	G	A	0.319085	1006
20	rs6071689	A	C	0.0387674	1006
20	rs6129274	C	T	0.319085	1006
20	rs6101477	C	T	0.243539	1006
20	rs73121188	A	T	0.0864811	1006
20	rs6129275	G	T	0.319085	1006
20	rs4812380	T	G	0.523857	1006
20	rs2903980	G	T	0.0586481	1006
```
