## Supplementary material for "Characterization of shared and ancestry-specific signals driving complex traits using multi-ancestry fine-mapping": s2.afreq

```
#CHROM	ID	REF	ALT	ALT_FREQS	OBS_CT
20	rs6127841	C	T	0.136905	1008
20	rs6123628	C	T	0.136905	1008
20	rs6127849	C	T	0.136905	1008
20	rs6123629	C	G	0.136905	1008
20	rs11086565	A	G	0.046627	1008
20	rs6127855	G	A	0.12996	1008
20	rs12624843	G	A	0.690476	1008
20	rs1780623	C	T	0.690476	1008
20	rs1780624	C	G	0.87996	1008
20	rs2232595	C	T	0.139881	1008
20	rs2232596	G	A	0.881944	1008
20	rs8183330	G	A	0.144841	1008
20	rs182432670	G	T	0.144841	1008
20	rs139169382	C	T	0.0793651	1008
20	rs117832305	G	A	0.0793651	1008
20	rs11536964	G	A	0.0793651	1008
20	rs11536965	G	T	0.078373	1008
20	rs11536967	A	G	0.078373	1008
20	rs11536968	G	A	0.078373	1008
20	rs6127861	G	A	0.144841	1008
20	rs11536972	T	C	0.078373	1008
20	rs11536974	C	T	0.078373	1008
20	rs5741817	C	T	0.922619	1008
20	rs2232599	G	C	0.078373	1008
20	rs2232602	G	A	0.0753968	1008
20	rs2298267	G	A	0.402778	1008
20	rs2232605	G	C	0.0753968	1008
20	rs1780625	T	C	0.933532	1008
20	rs141643090	T	C	0.0287698	1008
20	rs1739638	G	A	0.701389	1008
20	rs142525506	C	T	0.0456349	1008
20	rs9789806	A	G	0.0753968	1008
20	rs1739639	C	T	0.933532	1008
20	rs3819023	A	G	0.0753968	1008
20	rs6025208	T	C	0.777778	1008
20	rs1780626	T	G	0.78373	1008
20	rs6123638	A	G	0.149802	1008
20	rs6099309	G	T	0.0654762	1008
20	rs1780627	T	C	0.838294	1008
20	rs6014861	A	G	0.0585317	1008
20	rs6014862	T	A	0.0585317	1008
20	rs11698149	T	C	0.0575397	1008
20	rs77871985	C	T	0.0496032	1008
20	rs6025241	A	G	0.0585317	1008
20	rs1631643	T	A	0.703373	1008
20	rs5741819	A	C	0.0595238	1008
20	rs2232616	C	T	0.0585317	1008
20	rs11536987	G	A	0.0823413	1008
20	rs76154472	C	A	0.0545635	1008
20	rs11536990	T	C	0.0823413	1008
20	rs5744217	T	C	0.0823413	1008
20	rs1780628	A	T	0.786706	1008
20	rs2232617	C	T	0.0565476	1008
20	rs2232618	T	C	0.0565476	1008
20	rs1739640	T	C	0.845238	1008
20	rs11536993	G	A	0.0565476	1008
20	rs11536994	C	T	0.0565476	1008
20	rs5741820	G	T	0.0138889	1008
20	rs1739641	T	C	0.845238	1008
20	rs6069931	A	G	0.0575397	1008
20	rs6014889	G	A	0.0575397	1008
20	rs6014890	A	C	0.0565476	1008
20	rs142691093	A	G	0.047619	1008
20	rs11696479	A	G	0.139881	1008
20	rs6064469	T	C	0.0585317	1008
20	rs35133348	C	T	0.28869	1008
20	rs6127887	C	G	0.157738	1008
20	rs745144	T	C	0.989087	1008
20	rs73909023	T	A	0.0595238	1008
20	rs117437869	A	G	0.140873	1008
20	rs6025284	A	T	0.154762	1008
20	rs1739642	A	G	0.988095	1008
20	rs146370805	C	T	0.0486111	1008
20	rs73909028	G	A	0.22123	1008
20	rs1780629	T	C	0.467262	1008
20	rs737090	T	G	0.988095	1008
20	rs737091	T	C	0.988095	1008
20	rs34463491	T	C	0.467262	1008
20	rs12625094	T	C	0.470238	1008
20	rs1619859	A	T	0.988095	1008
20	rs1609565	G	A	0.987103	1008
20	rs1609566	A	G	0.988095	1008
20	rs76416687	T	G	0.0347222	1008
20	rs11906988	T	G	0.127976	1008
20	rs6127905	T	C	0.330357	1008
20	rs4811788	T	C	0.434524	1008
20	rs4811789	T	C	0.488095	1008
20	rs76261248	T	G	0.106151	1008
20	rs74272928	T	G	0.105159	1008
20	rs6127908	T	C	0.474206	1008
20	rs2021565	G	T	0.561508	1008
20	rs6014910	C	T	0.563492	1008
20	rs75530224	G	A	0.0595238	1008
20	rs2864143	A	G	0.564484	1008
20	rs2902673	G	A	0.563492	1008
20	rs6025340	T	C	0.60119	1008
20	rs139598887	A	T	0.0337302	1008
20	rs973336	T	G	0.60119	1008
20	rs973337	G	A	0.418651	1008
20	rs6092420	G	C	0.0823413	1008
20	rs6025355	G	A	0.5	1008
20	rs6127933	A	G	0.423611	1008
20	rs74272929	T	C	0.0972222	1008
20	rs6092422	G	A	0.607143	1008
20	rs143885300	G	C	0.015873	1008
20	rs59484866	A	T	0.208333	1008
20	rs60117239	A	T	0.208333	1008
20	rs736368	G	A	0.897817	1008
20	rs139213130	C	T	0.0208333	1008
20	rs1119803	T	A	0.809524	1008
20	rs1119804	C	T	0.809524	1008
20	rs6064503	C	A	0.808532	1008
20	rs6064505	A	G	0.809524	1008
20	rs1739643	A	G	0.809524	1008
20	rs1739644	G	A	0.808532	1008
20	rs1739645	A	C	0.806548	1008
20	rs4811821	T	C	0.808532	1008
20	rs1780634	T	C	0.809524	1008
20	rs2023561	A	G	0.810516	1008
20	rs13040281	C	T	0.514881	1008
20	rs1626465	C	T	0.808532	1008
20	rs1780635	A	G	0.810516	1008
20	rs60527862	C	T	0.0605159	1008
20	rs998839	C	T	0.094246	1008
20	rs577077739	G	A	0.0168651	1008
20	rs2864144	C	T	0.90377	1008
20	rs7261714	A	T	0.094246	1008
20	rs6025462	A	G	0.094246	1008
20	rs6127987	G	A	0.228175	1008
20	rs7272723	C	T	0.094246	1008
20	rs6025471	T	G	0.094246	1008
20	rs112593730	C	G	0.094246	1008
20	rs190727846	A	G	0.0287698	1008
20	rs6014968	A	G	0.094246	1008
20	rs6014969	C	T	0.094246	1008
20	rs6064520	C	A	0.094246	1008
20	rs6025478	C	G	0.094246	1008
20	rs1739646	C	T	0.90377	1008
20	rs13044616	G	A	0.00198413	1008
20	rs80048642	A	G	0.094246	1008
20	rs117189297	C	T	0.0922619	1008
20	rs1739647	G	A	0.90377	1008
20	rs143485182	T	C	0.094246	1008
20	rs6070053	C	A	0.094246	1008
20	rs6099544	C	G	0.809524	1008
20	rs6014973	C	G	0.094246	1008
20	rs1739648	G	A	0.808532	1008
20	rs7354507	C	A	0.094246	1008
20	rs190476195	T	C	0.0109127	1008
20	rs76873942	G	A	0.094246	1008
20	rs117269657	G	A	0.0505952	1008
20	rs143479680	C	T	0.0178571	1008
20	rs6070062	A	G	0.904762	1008
20	rs6025497	A	G	0.904762	1008
20	rs79640167	C	T	0.094246	1008
20	rs1739650	G	A	0.808532	1008
20	rs1000675	T	C	0.808532	1008
20	rs77831147	G	A	0.094246	1008
20	rs6025500	G	T	0.094246	1008
20	rs6025510	A	T	0.094246	1008
20	rs6064534	A	G	0.094246	1008
20	rs6025511	C	T	0.0952381	1008
20	rs6070083	G	A	0.10119	1008
20	rs1739652	G	A	0.897817	1008
20	rs1739653	T	C	0.896825	1008
20	rs3752276	C	T	0.0922619	1008
20	rs3752277	A	G	0.897817	1008
20	rs3752278	T	C	0.897817	1008
20	rs3752279	A	C	0.897817	1008
20	rs3752280	G	A	0.897817	1008
20	rs6128030	C	G	0.127976	1008
20	rs1780636	C	T	0.897817	1008
20	rs75727390	C	T	0.145833	1008
20	rs752775	C	T	0.897817	1008
20	rs752774	A	G	0.897817	1008
20	rs707578	T	C	0.805556	1008
20	rs12479998	T	C	0.046627	1008
20	rs78687283	C	G	0.0456349	1008
20	rs756065	C	G	0.0922619	1008
20	rs788342	C	T	0.89881	1008
20	rs788343	T	C	0.89881	1008
20	rs788344	C	T	0.89881	1008
20	rs788345	T	G	0.89881	1008
20	rs788346	T	G	0.89881	1008
20	rs788347	T	C	0.89881	1008
20	rs788348	A	G	0.89881	1008
20	rs788349	G	C	0.89881	1008
20	rs1578462	C	T	0.759921	1008
20	rs6123705	C	A	0.014881	1008
20	rs788350	A	G	0.89881	1008
20	rs1315306	G	A	0.804563	1008
20	rs73611725	A	T	0.0972222	1008
20	rs2864145	A	G	0.10119	1008
20	rs8121508	G	A	0.10119	1008
20	rs6099675	G	A	0.10119	1008
20	rs6064569	T	A	0.0922619	1008
20	rs62203379	G	A	0.0565476	1008
20	rs58064549	A	C	0.127976	1008
20	rs6015041	G	C	0.106151	1008
20	rs62203381	C	T	0.00694444	1008
20	rs62203382	A	G	0.078373	1008
20	rs805526	A	G	0.106151	1008
20	rs805527	C	T	0.893849	1008
20	rs805528	G	A	0.893849	1008
20	rs805529	G	C	0.893849	1008
20	rs805530	A	G	0.893849	1008
20	rs805531	C	T	0.893849	1008
20	rs3748852	C	G	0.078373	1008
20	rs562605323	A	C	0.014881	1008
20	rs707520	C	A	0.893849	1008
20	rs1002154	C	T	0.00198413	1008
20	rs148690824	G	A	0.0287698	1008
20	rs12397	T	C	0.893849	1008
20	rs805532	A	G	0.893849	1008
20	rs6070221	G	T	0.0565476	1008
20	rs6123723	C	T	0.128968	1008
20	rs73098016	T	A	0.0565476	1008
20	rs6123743	A	G	0.300595	1008
20	rs149145107	T	C	0.0248016	1008
20	rs1609994	C	T	0.00297619	1008
20	rs34014949	C	A	0.00198413	1008
20	rs805552	G	C	0.914683	1008
20	rs78141686	G	C	0.0248016	1008
20	rs1303567	C	A	0.90873	1008
20	rs805554	A	T	0.91369	1008
20	rs1303566	G	A	0.904762	1008
20	rs1303665	T	C	0.907738	1008
20	rs1303588	A	G	0.907738	1008
20	rs1303587	C	T	0.907738	1008
20	rs805545	T	C	0.912698	1008
20	rs79684181	G	T	0.00198413	1008
20	rs1303586	T	C	0.907738	1008
20	rs1303585	T	C	0.91369	1008
20	rs149214619	G	A	0.117063	1008
20	rs1303582	A	G	0.91369	1008
20	rs117823907	T	G	0.0257937	1008
20	rs1303581	G	T	0.907738	1008
20	rs117039742	G	A	0.0644841	1008
20	rs805535	T	C	0.91369	1008
20	rs1303580	G	A	0.907738	1008
20	rs150523662	C	T	0.0297619	1008
20	rs3762458	C	G	0.0436508	1008
20	rs113594190	T	G	0.00198413	1008
20	rs1303577	C	T	0.906746	1008
20	rs75828684	A	G	0.0962302	1008
20	rs1303575	G	C	0.91369	1008
20	rs1303574	G	T	0.91369	1008
20	rs805539	C	T	0.91369	1008
20	rs1315305	A	C	0.907738	1008
20	rs1303570	A	G	0.907738	1008
20	rs1303571	A	G	0.907738	1008
20	rs1282822	T	G	0.905754	1008
20	rs118032198	T	C	0.0178571	1008
20	rs13038344	A	G	0.00198413	1008
20	rs11699660	G	C	0.904762	1008
20	rs11698398	G	A	0.00198413	1008
20	rs805559	A	G	0.91369	1008
20	rs112977150	G	A	0.00198413	1008
20	rs6128358	A	T	0.030754	1008
20	rs77250589	C	T	0.0753968	1008
20	rs140638772	C	G	0.0277778	1008
20	rs12625459	A	G	0.118056	1008
20	rs805540	G	A	0.875	1008
20	rs150546302	C	T	0.0178571	1008
20	rs78533788	C	T	0.117063	1008
20	rs13043114	G	A	0.514881	1008
20	rs6070543	G	C	0.00297619	1008
20	rs17832249	G	C	0.516865	1008
20	rs140134647	G	C	0.00892857	1008
20	rs6128409	A	G	0.907738	1008
20	rs4812025	G	A	0.907738	1008
20	rs75622718	T	C	0.126984	1008
20	rs17753146	T	G	0.00198413	1008
20	rs2864932	C	A	0.912698	1008
20	rs2185594	G	A	0.90873	1008
20	rs117581089	T	C	0.0257937	1008
20	rs1295992	G	A	0.91369	1008
20	rs6128455	T	C	0.131944	1008
20	rs74597479	G	A	0.0228175	1008
20	rs2206783	A	G	0.907738	1008
20	rs991539	C	T	0.99504	1008
20	rs1115600	T	G	0.912698	1008
20	rs138886522	T	C	0.0228175	1008
20	rs6064733	G	A	0.906746	1008
20	rs1033516	G	A	0.906746	1008
20	rs4812047	A	G	0.906746	1008
20	rs6026642	T	C	0.931548	1008
20	rs6128478	G	A	0.860119	1008
20	rs143484454	T	C	0.0228175	1008
20	rs4812050	G	A	0.861111	1008
20	rs79255189	G	C	0.125	1008
20	rs73621955	G	A	0.103175	1008
20	rs150980900	G	C	0.00892857	1008
20	rs6100336	G	T	0.124008	1008
20	rs76819995	C	T	0.123016	1008
20	rs6026701	G	A	0.125	1008
20	rs117556328	A	C	0.124008	1008
20	rs9917432	A	G	0.125	1008
20	rs6064751	T	C	0.931548	1008
20	rs139962718	G	A	0.0396825	1008
20	rs138443269	C	T	0.110119	1008
20	rs78092030	G	A	0.0267857	1008
20	rs4812061	C	T	0.954365	1008
20	rs77039697	C	T	0.0277778	1008
20	rs6128497	C	A	0.922619	1008
20	rs11699146	T	C	0.954365	1008
20	rs11698723	A	G	0.954365	1008
20	rs11696351	G	A	0.954365	1008
20	rs11696353	G	A	0.954365	1008
20	rs2510381	T	C	0.954365	1008
20	rs6064754	C	G	0.954365	1008
20	rs73296950	G	A	0.136905	1008
20	rs58355034	C	T	0.954365	1008
20	rs79860636	T	C	0.136905	1008
20	rs62203401	A	G	0.954365	1008
20	rs6123858	T	C	0.954365	1008
20	rs6128501	T	C	0.954365	1008
20	rs6100354	C	T	0.954365	1008
20	rs4810159	A	T	0.816468	1008
20	rs4810160	G	A	0.816468	1008
20	rs8122834	G	C	0.954365	1008
20	rs8118494	T	G	0.954365	1008
20	rs6026755	G	C	0.954365	1008
20	rs6123861	T	G	0.954365	1008
20	rs13042097	A	G	0.815476	1008
20	rs6128504	C	T	0.954365	1008
20	rs932433	A	G	0.816468	1008
20	rs6128505	T	G	0.954365	1008
20	rs6070740	C	A	0.815476	1008
20	rs1005610	A	C	0.850198	1008
20	rs1005611	A	G	0.850198	1008
20	rs17832413	A	G	0.0585317	1008
20	rs6026774	A	G	0.106151	1008
20	rs73621960	A	T	0.107143	1008
20	rs1883784	A	G	0.848214	1008
20	rs926638	C	A	0.106151	1008
20	rs1883785	G	C	0.848214	1008
20	rs7271465	C	A	0.106151	1008
20	rs6015464	A	G	0.106151	1008
20	rs6070754	T	C	0.849206	1008
20	rs6123880	G	A	0.109127	1008
20	rs6100402	C	T	0.105159	1008
20	rs6123881	C	T	0.849206	1008
20	rs6026793	G	T	0.955357	1008
20	rs6026794	T	C	0.955357	1008
20	rs6064763	A	G	0.955357	1008
20	rs6070764	G	A	0.849206	1008
20	rs1569706	G	T	0.955357	1008
20	rs1569707	A	G	0.955357	1008
20	rs13038820	G	A	0.00198413	1008
20	rs805594	T	C	0.955357	1008
20	rs805595	A	G	0.954365	1008
20	rs10485648	A	G	0.0416667	1008
20	rs7508921	G	C	0.0168651	1008
20	rs73101914	A	T	0.0347222	1008
20	rs73101915	C	T	0.118056	1008
20	rs85151	A	G	0.235119	1008
20	rs220546	C	T	0.233135	1008
20	rs117710708	G	A	0.0198413	1008
20	rs6064768	G	A	0.235119	1008
20	rs220544	T	C	0.952381	1008
20	rs220543	A	G	0.236111	1008
20	rs220542	G	A	0.458333	1008
20	rs6026868	T	A	0.150794	1008
20	rs6123893	G	A	0.15377	1008
20	rs6064778	C	A	0.15377	1008
20	rs6064779	C	A	0.15377	1008
20	rs6070799	C	T	0.15377	1008
20	rs6128568	A	G	0.151786	1008
20	rs11696570	C	T	0.132937	1008
20	rs220541	G	T	0.136905	1008
20	rs6128574	G	A	0.136905	1008
20	rs6064791	A	G	0.140873	1008
20	rs56185220	G	T	0.0119048	1008
20	rs35399405	A	G	0.140873	1008
20	rs74801727	C	A	0.014881	1008
20	rs6064800	G	A	0.0595238	1008
20	rs11699761	A	C	0.0575397	1008
20	rs28683729	C	T	0.0575397	1008
20	rs6070825	T	C	0.0575397	1008
20	rs112793508	C	T	0.0119048	1008
20	rs6070826	G	A	0.0456349	1008
20	rs6070829	C	T	0.0575397	1008
20	rs6070830	C	T	0.0456349	1008
20	rs34265955	C	G	0.0575397	1008
20	rs6070846	G	T	0.0545635	1008
20	rs142199792	G	C	0.0257937	1008
20	rs6026964	C	A	0.0545635	1008
20	rs220538	T	C	0.434524	1008
20	rs220537	T	C	0.435516	1008
20	rs220536	C	G	0.435516	1008
20	rs220535	T	C	0.434524	1008
20	rs117981039	G	A	0.0952381	1008
20	rs112719327	G	A	0.0813492	1008
20	rs220533	A	G	0.315476	1008
20	rs220532	A	T	0.585317	1008
20	rs220531	A	G	0.584325	1008
20	rs6070869	C	T	0.0119048	1008
20	rs220530	T	C	0.583333	1008
20	rs419162	G	A	0.584325	1008
20	rs170217	T	C	0.585317	1008
20	rs220529	T	C	0.585317	1008
20	rs414387	C	G	0.585317	1008
20	rs117796	A	G	0.585317	1008
20	rs6070894	C	T	0.0119048	1008
20	rs220528	T	C	0.582341	1008
20	rs79285184	G	C	0.0119048	1008
20	rs220527	G	T	0.582341	1008
20	rs220526	C	T	0.582341	1008
20	rs220525	A	G	0.59623	1008
20	rs220524	A	T	0.592262	1008
20	rs6027039	C	T	0.0515873	1008
20	rs6027040	A	C	0.0515873	1008
20	rs220522	T	A	0.580357	1008
20	rs220521	T	C	0.582341	1008
20	rs220520	T	C	0.594246	1008
20	rs220519	C	T	0.588294	1008
20	rs6015551	C	T	0.0515873	1008
20	rs73101949	G	A	0.0515873	1008
20	rs2294952	C	A	0.52877	1008
20	rs4812127	T	G	0.583333	1008
20	rs146009104	G	A	0.0228175	1008
20	rs77034297	G	A	0.0119048	1008
20	rs67291410	G	T	0.527778	1008
20	rs56404424	G	A	0.0119048	1008
20	rs220518	C	T	0.529762	1008
20	rs220517	G	T	0.581349	1008
20	rs6070933	A	G	0.0515873	1008
20	rs34833828	T	C	0.0515873	1008
20	rs220515	T	A	0.583333	1008
20	rs220514	C	T	0.583333	1008
20	rs220513	T	A	0.583333	1008
20	rs11696968	G	T	0.0496032	1008
20	rs6064832	G	A	0.0208333	1008
20	rs220512	A	G	0.584325	1008
20	rs6064836	C	G	0.0515873	1008
20	rs6064837	G	A	0.0496032	1008
20	rs36093651	C	T	0.0515873	1008
20	rs73101963	T	A	0.0515873	1008
20	rs73101964	T	A	0.0515873	1008
20	rs220511	T	C	0.600198	1008
20	rs2025154	C	T	0.0496032	1008
20	rs6070960	C	A	0.0496032	1008
20	rs220510	T	C	0.595238	1008
20	rs220509	A	G	0.53869	1008
20	rs220508	C	T	0.531746	1008
20	rs220507	G	T	0.531746	1008
20	rs220506	G	T	0.53373	1008
20	rs220505	A	G	0.59623	1008
20	rs220504	A	G	0.534722	1008
20	rs732503	A	G	0.0515873	1008
20	rs35255016	C	T	0.0515873	1008
20	rs220503	C	T	0.581349	1008
20	rs11699959	C	T	0.0515873	1008
20	rs11700284	G	A	0.0515873	1008
20	rs110324	G	A	0.529762	1008
20	rs11696670	G	A	0.0515873	1008
20	rs220502	A	G	0.532738	1008
20	rs11086681	C	T	0.0515873	1008
20	rs220501	C	A	0.529762	1008
20	rs220500	A	G	0.532738	1008
20	rs6027163	G	A	0.0515873	1008
20	rs220498	C	T	0.581349	1008
20	rs220497	A	G	0.585317	1008
20	rs220496	G	A	0.531746	1008
20	rs138871005	G	A	0.0208333	1008
20	rs6071033	C	G	0.280754	1008
20	rs6027213	C	A	0.364087	1008
20	rs6071047	C	T	0.364087	1008
20	rs6071049	G	C	0.367063	1008
20	rs6071050	T	C	0.367063	1008
20	rs6027216	G	A	0.367063	1008
20	rs6027218	G	A	0.367063	1008
20	rs7344456	C	T	0.367063	1008
20	rs6015611	G	A	0.367063	1008
20	rs7262449	T	C	0.368056	1008
20	rs2902891	A	G	0.368056	1008
20	rs1040898	C	T	0.368056	1008
20	rs6027232	C	T	0.368056	1008
20	rs6027233	A	G	0.368056	1008
20	rs6015618	T	C	0.368056	1008
20	rs1033515	G	A	0.369048	1008
20	rs1033514	G	C	0.369048	1008
20	rs1475096	A	G	0.368056	1008
20	rs6027244	G	A	0.368056	1008
20	rs1475095	G	A	0.368056	1008
20	rs73621961	C	T	0.154762	1008
20	rs6071092	G	A	0.368056	1008
20	rs1885461	C	T	0.368056	1008
20	rs1885460	C	T	0.368056	1008
20	rs6027258	G	A	0.28373	1008
20	rs1885459	G	A	0.366071	1008
20	rs6027265	T	C	0.368056	1008
20	rs6027270	A	G	0.368056	1008
20	rs1154702	T	C	0.368056	1008
20	rs6015631	G	T	0.367063	1008
20	rs6027273	T	C	0.368056	1008
20	rs6027274	C	T	0.369048	1008
20	rs6071101	A	G	0.368056	1008
20	rs6027284	G	A	0.368056	1008
20	rs6015637	A	G	0.368056	1008
20	rs6064884	A	G	0.368056	1008
20	rs1885458	T	G	0.368056	1008
20	rs6064886	C	T	0.368056	1008
20	rs6071119	A	G	0.368056	1008
20	rs6071120	C	T	0.368056	1008
20	rs6071126	C	G	0.368056	1008
20	rs6071127	A	C	0.368056	1008
20	rs722077	C	T	0.368056	1008
20	rs2864948	A	G	0.368056	1008
20	rs722079	A	G	0.368056	1008
20	rs6027331	C	T	0.369048	1008
20	rs6027333	G	A	0.368056	1008
20	rs1358900	A	C	0.368056	1008
20	rs1885456	T	G	0.368056	1008
20	rs6015665	T	C	0.368056	1008
20	rs6015666	T	C	0.368056	1008
20	rs76222073	G	A	0.138889	1008
20	rs1830609	T	C	0.369048	1008
20	rs6027369	A	G	0.368056	1008
20	rs6027371	A	C	0.368056	1008
20	rs6071139	T	A	0.368056	1008
20	rs6027377	T	A	0.395833	1008
20	rs145585273	G	A	0.0138889	1008
20	rs6027384	G	A	0.367063	1008
20	rs116938647	T	C	0.0436508	1008
20	rs6015679	G	T	0.0843254	1008
20	rs113183498	G	A	0.0843254	1008
20	rs6064903	G	A	0.367063	1008
20	rs6071145	C	A	0.367063	1008
20	rs6071146	G	A	0.280754	1008
20	rs1358899	G	A	0.280754	1008
20	rs6015693	A	G	0.28373	1008
20	rs9679799	G	A	0.366071	1008
20	rs4812160	G	C	0.325397	1008
20	rs6027419	G	A	0.282738	1008
20	rs6027421	C	A	0.195437	1008
20	rs76967282	T	C	0.0853175	1008
20	rs6027422	A	C	0.366071	1008
20	rs6071166	C	A	0.366071	1008
20	rs77956175	T	A	0.0853175	1008
20	rs111677984	C	T	0.0833333	1008
20	rs77796797	A	G	0.0843254	1008
20	rs6071173	T	C	0.100198	1008
20	rs6071174	T	C	0.291667	1008
20	rs78335819	C	T	0.0674603	1008
20	rs6027459	G	A	0.281746	1008
20	rs112784719	A	G	0.0674603	1008
20	rs6128789	T	C	0.269841	1008
20	rs10485649	A	T	0.238095	1008
20	rs6123987	C	G	0.333333	1008
20	rs6071180	C	G	0.230159	1008
20	rs77622997	G	A	0.094246	1008
20	rs6015714	A	T	0.0585317	1008
20	rs151046668	C	T	0.0277778	1008
20	rs35842428	A	G	0.152778	1008
20	rs17759654	A	G	0.094246	1008
20	rs8123368	G	A	0.0654762	1008
20	rs6015718	G	A	0.448413	1008
20	rs6015719	G	T	0.238095	1008
20	rs73117341	A	G	0.0625	1008
20	rs6015721	T	C	0.406746	1008
20	rs75828084	G	A	0.0952381	1008
20	rs6071181	A	G	0.468254	1008
20	rs112047548	T	C	0.0595238	1008
20	rs73117346	C	T	0.0625	1008
20	rs75913979	G	A	0.0208333	1008
20	rs141508871	G	A	0.0287698	1008
20	rs73117349	G	C	0.121032	1008
20	rs111406923	G	A	0.0595238	1008
20	rs144624676	G	T	0.015873	1008
20	rs117161223	A	G	0.0625	1008
20	rs733549	G	A	0.0595238	1008
20	rs7508841	T	C	0.0595238	1008
20	rs911719	A	G	0.0625	1008
20	rs911718	G	A	0.047619	1008
20	rs911717	G	A	0.047619	1008
20	rs1075195	T	C	0.5	1008
20	rs6100884	G	A	0.047619	1008
20	rs6027559	T	G	0.5	1008
20	rs116860552	A	G	0.0357143	1008
20	rs6092933	G	T	0.110119	1008
20	rs6027580	G	A	0.328373	1008
20	rs6092935	T	C	0.111111	1008
20	rs8118790	A	G	0.0595238	1008
20	rs75035881	G	T	0.0585317	1008
20	rs77710449	G	A	0.0178571	1008
20	rs4328688	A	C	0.502976	1008
20	rs13042447	C	T	0.332341	1008
20	rs372272937	C	G	0.0238095	1008
20	rs6128821	C	A	0.328373	1008
20	rs6128822	A	C	0.5	1008
20	rs112347804	G	C	0.0575397	1008
20	rs1322183	G	T	0.328373	1008
20	rs62201247	C	T	0.046627	1008
20	rs117345543	C	A	0.0267857	1008
20	rs1321099	G	C	0.498016	1008
20	rs75083973	G	A	0.0575397	1008
20	rs6128836	G	T	0.0873016	1008
20	rs28528905	G	A	0.0486111	1008
20	rs2246443	C	G	0.46627	1008
20	rs79510545	G	T	0.0595238	1008
20	rs1406858	T	C	0.527778	1008
20	rs77548407	C	T	0.0585317	1008
20	rs1010321	A	C	0.361111	1008
20	rs2180224	C	T	0.360119	1008
20	rs73117365	T	C	0.0843254	1008
20	rs998277	A	G	0.0853175	1008
20	rs997848	T	C	0.405754	1008
20	rs997380	T	A	0.361111	1008
20	rs2757515	G	A	0.276786	1008
20	rs2246672	G	A	0.359127	1008
20	rs75630410	C	G	0.0446429	1008
20	rs1406857	G	A	0.358135	1008
20	rs2246804	A	G	0.362103	1008
20	rs2246806	T	C	0.405754	1008
20	rs74864440	G	T	0.0446429	1008
20	rs113443579	C	T	0.0446429	1008
20	rs2247054	T	C	0.407738	1008
20	rs2475384	A	G	0.359127	1008
20	rs2475385	C	T	0.358135	1008
20	rs2475386	C	T	0.358135	1008
20	rs2475387	G	A	0.358135	1008
20	rs6064943	A	T	0.358135	1008
20	rs2263747	G	A	0.275794	1008
20	rs2263748	A	C	0.358135	1008
20	rs2247237	C	T	0.274802	1008
20	rs6100973	G	T	0.359127	1008
20	rs6100974	G	A	0.359127	1008
20	rs6128857	A	T	0.274802	1008
20	rs6128859	G	T	0.358135	1008
20	rs2757516	T	C	0.274802	1008
20	rs2748649	T	C	0.357143	1008
20	rs2748650	G	A	0.358135	1008
20	rs2748651	A	G	0.359127	1008
20	rs2748652	T	C	0.359127	1008
20	rs73119554	G	A	0.0823413	1008
20	rs2144539	G	A	0.358135	1008
20	rs2144538	C	T	0.358135	1008
20	rs2748653	A	G	0.274802	1008
20	rs2263749	C	A	0.358135	1008
20	rs2250240	G	A	0.358135	1008
20	rs2144537	C	T	0.358135	1008
20	rs74816657	C	T	0.0823413	1008
20	rs73119559	T	C	0.0823413	1008
20	rs2250345	G	A	0.275794	1008
20	rs73119562	C	T	0.0823413	1008
20	rs2250350	G	A	0.274802	1008
20	rs2250447	C	G	0.358135	1008
20	rs2250455	T	C	0.358135	1008
20	rs79721775	T	C	0.0823413	1008
20	rs73119569	G	A	0.0823413	1008
20	rs2250474	A	G	0.358135	1008
20	rs2250581	C	A	0.275794	1008
20	rs2250596	T	C	0.358135	1008
20	rs2025155	A	G	0.641865	1008
20	rs2748654	G	A	0.358135	1008
20	rs113357284	C	T	0.0823413	1008
20	rs111764110	A	G	0.0446429	1008
20	rs2425365	T	C	0.358135	1008
20	rs2748655	T	C	0.358135	1008
20	rs6027723	T	G	0.358135	1008
20	rs2748656	A	G	0.358135	1008
20	rs113053638	G	A	0.0823413	1008
20	rs2250741	G	A	0.358135	1008
20	rs111548738	T	G	0.0823413	1008
20	rs2748657	G	A	0.358135	1008
20	rs76338035	A	C	0.0168651	1008
20	rs11906798	C	T	0.0446429	1008
20	rs2748658	T	C	0.358135	1008
20	rs2748659	A	G	0.358135	1008
20	rs2757517	C	T	0.358135	1008
20	rs2748660	T	C	0.274802	1008
20	rs6027726	T	A	0.274802	1008
20	rs6027727	G	T	0.358135	1008
20	rs62202463	C	G	0.0833333	1008
20	rs57326707	C	T	0.0446429	1008
20	rs6128884	T	C	0.0575397	1008
20	rs2748661	G	A	0.267857	1008
20	rs2748662	G	C	0.267857	1008
20	rs2254105	C	T	0.267857	1008
20	rs79214929	C	T	0.0585317	1008
20	rs2254234	A	G	0.40873	1008
20	rs76486756	C	G	0.0585317	1008
20	rs2254245	G	A	0.40873	1008
20	rs62202464	G	A	0.142857	1008
20	rs2425366	C	T	0.265873	1008
20	rs2254369	G	A	0.265873	1008
20	rs62202465	C	T	0.0843254	1008
20	rs2254377	C	A	0.265873	1008
20	rs2254382	A	C	0.40873	1008
20	rs2254488	G	A	0.265873	1008
20	rs2254492	C	T	0.265873	1008
20	rs2254585	T	C	0.40873	1008
20	rs2757518	A	G	0.265873	1008
20	rs2254603	G	A	0.266865	1008
20	rs62202466	T	C	0.142857	1008
20	rs62202467	A	G	0.142857	1008
20	rs1406856	A	G	0.265873	1008
20	rs1406855	A	C	0.265873	1008
20	rs74872238	T	A	0.0446429	1008
20	rs138383551	C	T	0.0595238	1008
20	rs6064986	C	T	0.626984	1008
20	rs2757520	C	G	0.265873	1008
20	rs2748663	T	C	0.266865	1008
20	rs2757521	C	T	0.265873	1008
20	rs62202470	G	T	0.142857	1008
20	rs2425367	C	T	0.265873	1008
20	rs6071347	C	T	0.123016	1008
20	rs2425368	C	T	0.40873	1008
20	rs62202471	C	G	0.142857	1008
20	rs2255202	T	C	0.265873	1008
20	rs2255210	T	C	0.40873	1008
20	rs2255213	C	T	0.265873	1008
20	rs7267156	G	A	0.0843254	1008
20	rs6128904	C	T	0.142857	1008
20	rs6128906	A	T	0.142857	1008
20	rs10485650	T	G	0.0843254	1008
20	rs6128907	T	C	0.142857	1008
20	rs2244193	A	G	0.265873	1008
20	rs2244281	T	C	0.265873	1008
20	rs118155066	T	C	0.00793651	1008
20	rs2244440	A	G	0.410714	1008
20	rs6128913	T	C	0.133929	1008
20	rs6124011	C	G	0.0525794	1008
20	rs62202472	G	A	0.0823413	1008
20	rs6128918	G	A	0.133929	1008
20	rs2244791	G	A	0.275794	1008
20	rs2244797	A	G	0.276786	1008
20	rs6124012	C	T	0.306548	1008
20	rs62202473	A	G	0.0823413	1008
20	rs6124014	C	A	0.133929	1008
20	rs73104015	T	A	0.0813492	1008
20	rs6124015	A	G	0.133929	1008
20	rs2244925	G	C	0.410714	1008
20	rs2244937	G	A	0.410714	1008
20	rs10485651	C	T	0.0823413	1008
20	rs2243520	A	G	0.276786	1008
20	rs16987583	G	A	0.133929	1008
20	rs2748664	C	T	0.410714	1008
20	rs2245231	A	G	0.410714	1008
20	rs2245237	A	G	0.276786	1008
20	rs2263750	A	G	0.276786	1008
20	rs2263751	A	G	0.410714	1008
20	rs79335602	G	A	0.0386905	1008
20	rs2757522	A	G	0.276786	1008
20	rs2247983	A	G	0.276786	1008
20	rs75612781	A	G	0.0515873	1008
20	rs2248100	C	T	0.276786	1008
20	rs6128946	C	A	0.0515873	1008
20	rs6124025	A	T	0.0515873	1008
20	rs11699516	C	T	0.00396825	1008
20	rs6128947	C	T	0.133929	1008
20	rs911722	T	C	0.410714	1008
20	rs78239530	G	A	0.0515873	1008
20	rs911721	C	T	0.275794	1008
20	rs911720	G	A	0.276786	1008
20	rs6124026	A	G	0.0515873	1008
20	rs3752289	C	T	0.00892857	1008
20	rs6128952	G	A	0.134921	1008
20	rs73104029	C	T	0.0823413	1008
20	rs6128953	T	A	0.0515873	1008
20	rs62202475	G	T	0.0823413	1008
20	rs8125582	G	A	0.0823413	1008
20	rs2248447	G	T	0.277778	1008
20	rs79774863	A	G	0.0515873	1008
20	rs4812234	C	T	0.589286	1008
20	rs4810212	T	G	0.589286	1008
20	rs6128959	C	T	0.134921	1008
20	rs2263752	G	A	0.411706	1008
20	rs2263753	A	G	0.410714	1008
20	rs941515	G	A	0.410714	1008
20	rs941514	T	C	0.410714	1008
20	rs941513	C	T	0.276786	1008
20	rs2867238	G	A	0.723214	1008
20	rs6128968	T	C	0.0297619	1008
20	rs1535431	T	G	0.133929	1008
20	rs2023355	T	C	0.410714	1008
20	rs2023354	A	G	0.723214	1008
20	rs2023353	A	G	0.410714	1008
20	rs6128984	G	C	0.0515873	1008
20	rs2748665	C	T	0.276786	1008
20	rs2748666	T	C	0.410714	1008
20	rs6027928	T	C	0.410714	1008
20	rs6015884	T	C	0.410714	1008
20	rs6015886	A	G	0.410714	1008
20	rs2748668	T	C	0.410714	1008
20	rs73104045	C	T	0.0823413	1008
20	rs2251931	A	G	0.410714	1008
20	rs2251933	A	G	0.410714	1008
20	rs2021143	A	G	0.410714	1008
20	rs62202485	G	A	0.133929	1008
20	rs62202486	G	A	0.0823413	1008
20	rs73112051	G	A	0.0813492	1008
20	rs2745011	C	G	0.276786	1008
20	rs2748669	G	A	0.276786	1008
20	rs2748670	A	G	0.276786	1008
20	rs941512	A	G	0.276786	1008
20	rs2263757	G	C	0.410714	1008
20	rs2263758	C	T	0.276786	1008
20	rs2748671	G	A	0.276786	1008
20	rs75871760	C	A	0.0515873	1008
20	rs2252541	C	A	0.411706	1008
20	rs2252554	A	G	0.276786	1008
20	rs2745010	C	T	0.411706	1008
20	rs2748672	A	G	0.411706	1008
20	rs6124055	G	A	0.0515873	1008
20	rs2180225	C	T	0.277778	1008
20	rs2748673	A	G	0.329365	1008
20	rs6129020	T	G	0.0525794	1008
20	rs117258116	A	T	0.015873	1008
20	rs2425369	T	C	0.328373	1008
20	rs190809942	A	T	0.00892857	1008
20	rs6129026	A	G	0.0515873	1008
20	rs79200017	T	C	0.0505952	1008
20	rs1321100	C	T	0.280754	1008
20	rs6124063	G	C	0.0505952	1008
20	rs2255982	C	G	0.280754	1008
20	rs2748674	A	G	0.280754	1008
20	rs2077109	T	C	0.415675	1008
20	rs731457	A	G	0.281746	1008
20	rs731458	C	G	0.280754	1008
20	rs113100127	T	G	0.0515873	1008
20	rs731459	A	G	0.280754	1008
20	rs9679801	G	A	0.0823413	1008
20	rs6101226	A	C	0.333333	1008
20	rs112198852	C	G	0.0515873	1008
20	rs75616895	T	C	0.0515873	1008
20	rs2425370	G	A	0.280754	1008
20	rs2425371	A	C	0.332341	1008
20	rs6129047	G	A	0.0515873	1008
20	rs6129048	G	A	0.0515873	1008
20	rs2745008	T	C	0.334325	1008
20	rs1116239	T	C	0.0515873	1008
20	rs77960306	C	T	0.0515873	1008
20	rs4812272	C	G	0.666667	1008
20	rs4456761	G	A	0.75	1008
20	rs6071511	G	A	0.693452	1008
20	rs6124071	T	C	0.74504	1008
20	rs6071514	G	C	0.693452	1008
20	rs11699770	C	T	0.694444	1008
20	rs2103655	G	A	0.694444	1008
20	rs6071522	G	A	0.579365	1008
20	rs6071524	T	C	0.694444	1008
20	rs61467952	A	T	0.115079	1008
20	rs6129066	A	G	0.0505952	1008
20	rs12481241	C	T	0.694444	1008
20	rs4444607	G	T	0.309524	1008
20	rs62202498	C	T	0.115079	1008
20	rs77499484	G	A	0.00396825	1008
20	rs6065078	G	A	0.695437	1008
20	rs77246074	C	A	0.0505952	1008
20	rs74823004	G	A	0.0505952	1008
20	rs74698215	G	A	0.0505952	1008
20	rs76212753	T	C	0.0813492	1008
20	rs140825976	G	A	0.115079	1008
20	rs73112067	G	A	0.115079	1008
20	rs146922001	A	G	0.0505952	1008
20	rs6124079	G	A	0.697421	1008
20	rs79251793	C	T	0.0505952	1008
20	rs6101301	T	C	0.700397	1008
20	rs6071578	G	T	0.698413	1008
20	rs12625702	C	G	0.581349	1008
20	rs4642006	C	T	0.132937	1008
20	rs75683721	A	G	0.0813492	1008
20	rs68089660	T	C	0.12004	1008
20	rs6071589	G	A	0.578373	1008
20	rs62202500	A	G	0.118056	1008
20	rs6129108	C	T	0.697421	1008
20	rs80324175	C	T	0.0515873	1008
20	rs6124087	C	T	0.698413	1008
20	rs10854216	A	G	0.750992	1008
20	rs76069929	T	C	0.0505952	1008
20	rs6065094	A	G	0.696429	1008
20	rs77935319	A	T	0.0505952	1008
20	rs6124088	A	C	0.696429	1008
20	rs80067936	G	A	0.0505952	1008
20	rs62202520	C	G	0.118056	1008
20	rs74541395	G	T	0.0505952	1008
20	rs909865	C	T	0.747024	1008
20	rs6093097	C	A	0.696429	1008
20	rs74519763	C	T	0.0505952	1008
20	rs111784864	G	A	0.0505952	1008
20	rs2015901	C	T	0.747024	1008
20	rs77170256	T	G	0.0505952	1008
20	rs2016946	T	C	0.753968	1008
20	rs6129111	G	A	0.693452	1008
20	rs6101326	C	G	0.742063	1008
20	rs1006945	G	T	0.571429	1008
20	rs77950902	A	G	0.0505952	1008
20	rs926484	G	A	0.0505952	1008
20	rs6015966	G	C	0.74504	1008
20	rs6028157	C	G	0.74504	1008
20	rs75676027	G	A	0.0228175	1008
20	rs4812316	G	T	0.694444	1008
20	rs117854622	T	A	0.077381	1008
20	rs80216039	T	C	0.0505952	1008
20	rs2294556	A	T	0.74504	1008
20	rs118011029	G	A	0.0505952	1008
20	rs4812317	G	A	0.74504	1008
20	rs1474973	T	C	0.572421	1008
20	rs77025875	A	G	0.0505952	1008
20	rs4368395	G	A	0.74504	1008
20	rs80354878	G	A	0.0505952	1008
20	rs78225905	G	A	0.0486111	1008
20	rs34431148	A	C	0.695437	1008
20	rs4381836	G	A	0.746032	1008
20	rs79640499	A	G	0.0505952	1008
20	rs76872773	G	A	0.0505952	1008
20	rs6028161	C	T	0.695437	1008
20	rs75784177	A	C	0.0505952	1008
20	rs6093098	T	C	0.746032	1008
20	rs6028162	G	T	0.757937	1008
20	rs6028163	T	C	0.694444	1008
20	rs78307862	C	T	0.0505952	1008
20	rs6071605	A	C	0.74504	1008
20	rs116964154	C	T	0.0505952	1008
20	rs79551748	A	G	0.0505952	1008
20	rs62202523	T	G	0.122024	1008
20	rs4812319	A	G	0.691468	1008
20	rs4812320	A	G	0.742063	1008
20	rs75279371	C	T	0.0218254	1008
20	rs4812321	T	G	0.691468	1008
20	rs4812322	G	A	0.691468	1008
20	rs6028167	G	A	0.691468	1008
20	rs4812323	T	C	0.753968	1008
20	rs4812324	T	A	0.691468	1008
20	rs4812325	G	A	0.691468	1008
20	rs62202525	C	G	0.12004	1008
20	rs4812326	G	A	0.690476	1008
20	rs79074988	C	T	0.0496032	1008
20	rs4810237	G	T	0.750992	1008
20	rs62202526	C	T	0.118056	1008
20	rs73114218	T	C	0.0228175	1008
20	rs79340928	G	A	0.0178571	1008
20	rs56245805	G	A	0.0218254	1008
20	rs113692895	C	A	0.00793651	1008
20	rs208820	G	A	0.508929	1008
20	rs58067470	G	A	0.117063	1008
20	rs208818	T	G	0.697421	1008
20	rs6015971	C	T	0.117063	1008
20	rs6071608	A	G	0.0138889	1008
20	rs6071609	C	T	0.0138889	1008
20	rs208817	C	T	0.494048	1008
20	rs6071610	G	A	0.0138889	1008
20	rs208816	A	G	0.498016	1008
20	rs208815	G	C	0.499008	1008
20	rs79176887	C	G	0.0585317	1008
20	rs208814	A	G	0.632937	1008
20	rs208813	G	A	0.688492	1008
20	rs148315103	G	A	0.117063	1008
20	rs75666262	G	A	0.0138889	1008
20	rs208812	C	G	0.626984	1008
20	rs150395708	C	T	0.0188492	1008
20	rs6028169	A	G	0.125992	1008
20	rs208811	A	G	0.494048	1008
20	rs543777	G	C	0.684524	1008
20	rs490046	T	C	0.672619	1008
20	rs208810	A	G	0.685516	1008
20	rs6071613	T	G	0.132937	1008
20	rs6028173	T	A	0.659722	1008
20	rs6028174	T	A	0.627976	1008
20	rs8121637	C	T	0.047619	1008
20	rs208808	A	G	0.689484	1008
20	rs208807	T	C	0.623016	1008
20	rs6071614	G	A	0.0545635	1008
20	rs78446633	A	G	0.0545635	1008
20	rs7264486	A	G	0.0555556	1008
20	rs208806	A	T	0.0178571	1008
20	rs79649066	C	T	0.0545635	1008
20	rs208805	T	C	0.625	1008
20	rs208804	T	G	0.643849	1008
20	rs208803	T	A	0.64881	1008
20	rs73114235	G	A	0.0575397	1008
20	rs150403922	G	A	0.0992063	1008
20	rs113964273	G	A	0.0188492	1008
20	rs181485839	C	T	0.00694444	1008
20	rs208802	T	A	0.543651	1008
20	rs77654235	C	T	0.107143	1008
20	rs73114239	A	T	0.10119	1008
20	rs208801	G	A	0.672619	1008
20	rs76700417	C	T	0.0625	1008
20	rs76050103	T	C	0.0625	1008
20	rs76367370	A	C	0.0992063	1008
20	rs208800	C	G	0.646825	1008
20	rs415256	A	G	0.666667	1008
20	rs56201219	G	A	0.0416667	1008
20	rs55927879	C	G	0.0982143	1008
20	rs56011113	A	T	0.0406746	1008
20	rs208799	A	G	0.384921	1008
20	rs208798	A	G	0.384921	1008
20	rs7345055	T	C	0.0565476	1008
20	rs73621974	G	T	0.280754	1008
20	rs208797	G	C	0.27381	1008
20	rs76919850	A	G	0.0555556	1008
20	rs208796	G	C	0.277778	1008
20	rs208795	T	C	0.384921	1008
20	rs35350081	T	C	0.0853175	1008
20	rs12624599	C	T	0.0188492	1008
20	rs731671	G	A	0.722222	1008
20	rs6028178	A	C	0.0555556	1008
20	rs6129123	A	G	0.0545635	1008
20	rs6129124	A	G	0.0545635	1008
20	rs6015978	G	A	0.727183	1008
20	rs143835038	G	T	0.0357143	1008
20	rs74513709	G	A	0.00297619	1008
20	rs67524591	G	A	0.602183	1008
20	rs73114257	G	A	0.340278	1008
20	rs12624956	A	G	0.31746	1008
20	rs2294557	G	A	0.0565476	1008
20	rs909866	A	G	0.324405	1008
20	rs6028180	G	A	0.0565476	1008
20	rs742421	G	A	0.324405	1008
20	rs2867239	C	A	0.0436508	1008
20	rs6028182	A	G	0.030754	1008
20	rs208794	G	A	0.509921	1008
20	rs62201387	C	T	0.324405	1008
20	rs77208150	A	T	0.0188492	1008
20	rs6015979	A	G	0.330357	1008
20	rs149868466	G	A	0.0902778	1008
20	rs6028186	G	A	0.0119048	1008
20	rs6028187	C	T	0.0119048	1008
20	rs6015980	C	T	0.329365	1008
20	rs4810239	A	G	0.434524	1008
20	rs73108583	A	G	0.34127	1008
20	rs138935337	C	T	0.030754	1008
20	rs75778315	G	A	0.27877	1008
20	rs112366843	C	T	0.0119048	1008
20	rs6028189	G	A	0.34127	1008
20	rs6028191	T	C	0.34127	1008
20	rs80202509	G	A	0.0119048	1008
20	rs6124095	A	G	0.0486111	1008
20	rs4810240	G	A	0.43254	1008
20	rs73108592	C	T	0.326389	1008
20	rs74668701	C	T	0.093254	1008
20	rs75156468	C	T	0.093254	1008
20	rs74938592	G	A	0.093254	1008
20	rs6015981	A	G	0.416667	1008
20	rs6028197	C	T	0.416667	1008
20	rs77879134	A	C	0.093254	1008
20	rs6015982	C	T	0.416667	1008
20	rs12626105	A	G	0.416667	1008
20	rs4812332	C	T	0.416667	1008
20	rs4810244	A	G	0.416667	1008
20	rs4812333	T	A	0.416667	1008
20	rs148800340	C	T	0.0188492	1008
20	rs112409155	G	C	0.0119048	1008
20	rs73108602	G	A	0.311508	1008
20	rs73110606	G	A	0.311508	1008
20	rs4812334	G	A	0.093254	1008
20	rs4812335	G	A	0.417659	1008
20	rs2867240	C	T	0.418651	1008
20	rs6028200	C	T	0.415675	1008
20	rs28578430	G	A	0.325397	1008
20	rs73621977	T	G	0.375992	1008
20	rs149065753	T	C	0.030754	1008
20	rs4812336	G	A	0.416667	1008
20	rs748063	A	G	0.416667	1008
20	rs4810245	G	A	0.416667	1008
20	rs7266267	C	G	0.00297619	1008
20	rs10392	G	A	0.325397	1008
20	rs116621334	G	A	0.0902778	1008
20	rs10477	A	G	0.0922619	1008
20	rs6028206	C	T	0.0902778	1008
20	rs73110616	C	T	0.327381	1008
20	rs59002975	T	G	0.0902778	1008
20	rs12626028	G	C	0.325397	1008
20	rs58414555	A	C	0.429563	1008
20	rs62201397	A	G	0.0892857	1008
20	rs62201400	G	A	0.0892857	1008
20	rs12624452	G	T	0.326389	1008
20	rs373475404	T	C	0.014881	1008
20	rs3752290	G	C	0.415675	1008
20	rs6028208	T	A	0.428571	1008
20	rs16987679	G	C	0.435516	1008
20	rs59777567	A	G	0.435516	1008
20	rs59265243	T	C	0.0853175	1008
20	rs67343649	A	G	0.35119	1008
20	rs61182164	G	A	0.0843254	1008
20	rs57569873	T	C	0.435516	1008
20	rs57769897	T	A	0.0843254	1008
20	rs8125220	G	A	0.0843254	1008
20	rs56660421	G	T	0.424603	1008
20	rs62204114	C	T	0.0843254	1008
20	rs16987681	C	T	0.323413	1008
20	rs76844555	C	T	0.0843254	1008
20	rs926390	C	T	0.0843254	1008
20	rs149658781	G	A	0.0843254	1008
20	rs4812337	A	G	0.0843254	1008
20	rs725322	G	A	0.335317	1008
20	rs16987683	G	A	0.0843254	1008
20	rs62204116	G	A	0.0843254	1008
20	rs16987685	C	T	0.0843254	1008
20	rs62204117	T	C	0.423611	1008
20	rs78259929	C	T	0.0843254	1008
20	rs78307995	C	T	0.0446429	1008
20	rs16987687	T	C	0.339286	1008
20	rs4812338	C	T	0.0843254	1008
20	rs732486	A	G	0.0843254	1008
20	rs16987692	A	T	0.0843254	1008
20	rs3752291	G	T	0.337302	1008
20	rs3752292	G	A	0.422619	1008
20	rs3752293	C	T	0.436508	1008
20	rs139357487	G	A	0.015873	1008
20	rs4812339	C	T	0.0843254	1008
20	rs4812340	C	T	0.0843254	1008
20	rs139278095	C	T	0.0843254	1008
20	rs62204118	G	A	0.0843254	1008
20	rs67743908	G	A	0.338294	1008
20	rs16987696	A	G	0.0843254	1008
20	rs67882716	T	C	0.338294	1008
20	rs62204119	A	C	0.0843254	1008
20	rs12624839	G	A	0.338294	1008
20	rs7266556	C	T	0.0843254	1008
20	rs72623594	G	A	0.331349	1008
20	rs4812341	G	T	0.0843254	1008
20	rs186856181	A	C	0.015873	1008
20	rs111234980	G	T	0.338294	1008
20	rs7264022	C	T	0.0843254	1008
20	rs62204121	C	T	0.0843254	1008
20	rs142887607	C	T	0.0843254	1008
20	rs4300896	A	C	0.422619	1008
20	rs1130247	A	G	0.338294	1008
20	rs1733	G	A	0.422619	1008
20	rs41276986	C	T	0.0843254	1008
20	rs67621213	G	A	0.338294	1008
20	rs147978451	C	A	0.0843254	1008
20	rs6028221	T	C	0.422619	1008
20	rs62204122	G	A	0.0843254	1008
20	rs72623596	T	C	0.338294	1008
20	rs62204126	T	C	0.772817	1008
20	rs7265661	G	T	0.427579	1008
20	rs6028226	T	C	0.427579	1008
20	rs66526549	A	G	0.131944	1008
20	rs4810246	G	A	0.295635	1008
20	rs16987709	A	G	0.296627	1008
20	rs28372899	G	A	0.121032	1008
20	rs17829669	C	T	0.00297619	1008
20	rs4141892	T	C	0.430556	1008
20	rs974561	G	C	0.131944	1008
20	rs974560	C	T	0.428571	1008
20	rs974559	T	C	0.428571	1008
20	rs6015992	A	G	0.428571	1008
20	rs4810247	G	A	0.427579	1008
20	rs2076233	G	A	0.296627	1008
20	rs66513266	G	T	0.131944	1008
20	rs80279978	T	G	0.337302	1008
20	rs8120715	G	A	0.131944	1008
20	rs4810248	C	T	0.428571	1008
20	rs111633803	C	A	0.296627	1008
20	rs6028232	T	G	0.428571	1008
20	rs79703786	C	T	0.296627	1008
20	rs8118646	A	G	0.428571	1008
20	rs16987712	A	G	0.131944	1008
20	rs12625677	T	G	0.428571	1008
20	rs59096774	A	G	0.131944	1008
20	rs16987715	T	C	0.428571	1008
20	rs12625983	T	C	0.131944	1008
20	rs12625286	G	A	0.014881	1008
20	rs66476511	T	A	0.12996	1008
20	rs140106755	T	A	0.0367063	1008
20	rs6028233	C	T	0.431548	1008
20	rs7269329	A	G	0.298611	1008
20	rs6028234	A	C	0.130952	1008
20	rs6028235	A	G	0.429563	1008
20	rs4812342	A	T	0.429563	1008
20	rs78993681	G	C	0.116071	1008
20	rs77539562	C	T	0.031746	1008
20	rs4812343	C	A	0.429563	1008
20	rs6028236	G	A	0.429563	1008
20	rs4812344	G	A	0.298611	1008
20	rs4810249	G	A	0.429563	1008
20	rs4812345	C	T	0.429563	1008
20	rs12624682	A	G	0.429563	1008
20	rs2064181	A	G	0.830357	1008
20	rs4812346	T	C	0.298611	1008
20	rs118070072	A	G	0.0287698	1008
20	rs2867895	T	C	0.429563	1008
20	rs4812347	C	T	0.298611	1008
20	rs731345	T	C	0.297619	1008
20	rs149427163	T	C	0.0128968	1008
20	rs58575641	C	T	0.130952	1008
20	rs16987734	A	C	0.297619	1008
20	rs7268492	A	G	0.297619	1008
20	rs4812348	G	C	0.428571	1008
20	rs68173814	A	G	0.130952	1008
20	rs61213966	A	G	0.130952	1008
20	rs59072291	T	A	0.130952	1008
20	rs57679307	C	T	0.428571	1008
20	rs16987738	A	C	0.130952	1008
20	rs2867896	C	T	0.427579	1008
20	rs73621982	C	G	0.427579	1008
20	rs73621983	C	T	0.427579	1008
20	rs8122051	T	G	0.296627	1008
20	rs16987740	A	G	0.427579	1008
20	rs66633066	T	C	0.427579	1008
20	rs2179318	T	C	0.427579	1008
20	rs742277	T	C	0.427579	1008
20	rs75720708	C	T	0.296627	1008
20	rs7270784	G	A	0.427579	1008
20	rs3764701	A	T	0.427579	1008
20	rs4812349	C	T	0.428571	1008
20	rs4812350	C	T	0.427579	1008
20	rs8121775	A	G	0.427579	1008
20	rs66681575	G	T	0.429563	1008
20	rs77318179	A	C	0.297619	1008
20	rs67084722	C	T	0.428571	1008
20	rs4812351	T	A	0.297619	1008
20	rs3829696	T	C	0.130952	1008
20	rs3752298	T	C	0.428571	1008
20	rs8120914	C	T	0.428571	1008
20	rs8114962	A	G	0.428571	1008
20	rs117134707	C	T	0.123016	1008
20	rs16987756	T	C	0.427579	1008
20	rs73621984	A	G	0.130952	1008
20	rs8118130	G	A	0.427579	1008
20	rs73621985	T	C	0.427579	1008
20	rs7267954	G	A	0.427579	1008
20	rs145666654	T	C	0.0238095	1008
20	rs4141893	G	A	0.427579	1008
20	rs3764703	T	C	0.427579	1008
20	rs2092261	A	G	0.427579	1008
20	rs926393	G	A	0.427579	1008
20	rs6129150	A	G	0.0992063	1008
20	rs4812352	C	T	0.296627	1008
20	rs3752299	A	G	0.428571	1008
20	rs3752300	C	T	0.0396825	1008
20	rs66486072	G	A	0.12996	1008
20	rs7262876	G	C	0.426587	1008
20	rs74949991	G	A	0.014881	1008
20	rs3752301	T	G	0.146825	1008
20	rs16987761	A	T	0.014881	1008
20	rs1011020	C	T	0.438492	1008
20	rs12625203	T	C	0.299603	1008
20	rs141630943	G	A	0.0297619	1008
20	rs117527781	C	G	0.0525794	1008
20	rs67579911	G	C	0.141865	1008
20	rs117627876	A	G	0.0525794	1008
20	rs57993460	C	A	0.142857	1008
20	rs80042855	C	T	0.293651	1008
20	rs9798509	A	G	0.293651	1008
20	rs9798566	C	T	0.293651	1008
20	rs8115074	A	T	0.435516	1008
20	rs8122352	G	T	0.294643	1008
20	rs1534928	G	A	0.435516	1008
20	rs4812354	G	A	0.293651	1008
20	rs7268097	A	G	0.435516	1008
20	rs3752302	C	T	0.293651	1008
20	rs6729	A	G	0.142857	1008
20	rs114212198	C	T	0.00992063	1008
20	rs67379757	C	G	0.141865	1008
20	rs16987779	C	T	0.141865	1008
20	rs66647661	C	T	0.141865	1008
20	rs6129156	A	C	0.240079	1008
20	rs6129157	G	T	0.238095	1008
20	rs6129158	A	G	0.24504	1008
20	rs76584574	A	G	0.0138889	1008
20	rs8118808	C	G	0.247024	1008
20	rs6129159	A	T	0.247024	1008
20	rs16987783	C	G	0.291667	1008
20	rs6129160	C	T	0.498016	1008
20	rs6129161	T	G	0.244048	1008
20	rs742276	G	A	0.543651	1008
20	rs2019032	C	A	0.253968	1008
20	rs742274	T	C	0.526786	1008
20	rs4810250	C	T	0.277778	1008
20	rs4812356	C	T	0.279762	1008
20	rs4812357	T	C	0.527778	1008
20	rs6129162	G	A	0.248016	1008
20	rs4812358	T	C	0.27877	1008
20	rs1022507	C	G	0.27877	1008
20	rs7270243	T	C	0.27877	1008
20	rs7268772	A	G	0.52877	1008
20	rs7260808	G	A	0.27877	1008
20	rs1569537	A	G	0.282738	1008
20	rs1569538	G	A	0.52877	1008
20	rs6124105	G	A	0.534722	1008
20	rs6513588	T	C	0.535714	1008
20	rs187048433	A	C	0.0198413	1008
20	rs117979476	G	C	0.0267857	1008
20	rs6513589	A	G	0.534722	1008
20	rs143819051	C	T	0.285714	1008
20	rs6129163	A	G	0.534722	1008
20	rs714108	G	A	0.534722	1008
20	rs6071646	G	T	0.046627	1008
20	rs6071647	C	T	0.046627	1008
20	rs6129164	T	C	0.534722	1008
20	rs6129165	C	T	0.53373	1008
20	rs67487809	C	G	0.0922619	1008
20	rs6129166	T	C	0.535714	1008
20	rs6129167	T	C	0.535714	1008
20	rs4812360	A	G	0.535714	1008
20	rs6129168	T	C	0.535714	1008
20	rs62202615	T	C	0.222222	1008
20	rs7262063	G	A	0.535714	1008
20	rs926392	A	G	0.543651	1008
20	rs926391	A	G	0.543651	1008
20	rs2867898	G	A	0.543651	1008
20	rs6513593	G	A	0.542659	1008
20	rs6129173	C	A	0.318452	1008
20	rs62202616	G	C	0.224206	1008
20	rs6028258	T	A	0.542659	1008
20	rs6124106	G	A	0.542659	1008
20	rs7268716	C	T	0.223214	1008
20	rs4616534	G	A	0.224206	1008
20	rs1007913	G	A	0.223214	1008
20	rs6093115	T	C	0.224206	1008
20	rs2867899	C	A	0.223214	1008
20	rs67147849	C	T	0.133929	1008
20	rs35166252	C	T	0.229167	1008
20	rs16987788	G	T	0.316468	1008
20	rs56877916	A	T	0.229167	1008
20	rs67114385	C	T	0.132937	1008
20	rs2103613	A	G	0.316468	1008
20	rs6028259	T	A	0.230159	1008
20	rs140220100	C	T	0.00793651	1008
20	rs143226549	G	C	0.0178571	1008
20	rs6065111	C	G	0.0605159	1008
20	rs66465343	T	G	0.134921	1008
20	rs6028261	A	T	0.127976	1008
20	rs80047109	C	T	0.230159	1008
20	rs73621987	C	T	0.133929	1008
20	rs6028264	T	C	0.0952381	1008
20	rs1014625	C	A	0.652778	1008
20	rs16987791	A	G	0.094246	1008
20	rs62202621	A	G	0.094246	1008
20	rs79124984	A	G	0.0416667	1008
20	rs62202622	C	T	0.094246	1008
20	rs60931333	A	G	0.131944	1008
20	rs73621988	C	T	0.128968	1008
20	rs35185736	G	A	0.0625	1008
20	rs62202624	G	A	0.093254	1008
20	rs66951531	C	T	0.128968	1008
20	rs62202625	G	C	0.093254	1008
20	rs6028266	C	G	0.0952381	1008
20	rs724176	A	G	0.093254	1008
20	rs59736162	A	G	0.127976	1008
20	rs17831483	A	G	0.093254	1008
20	rs66488640	A	G	0.126984	1008
20	rs912179	G	A	0.219246	1008
20	rs912180	G	T	0.093254	1008
20	rs58447402	G	C	0.093254	1008
20	rs75330736	A	G	0.0416667	1008
20	rs6028268	C	T	0.093254	1008
20	rs77377954	C	T	0.431548	1008
20	rs1885938	A	G	0.093254	1008
20	rs73621989	C	T	0.135913	1008
20	rs145050182	T	G	0.111111	1008
20	rs6016010	A	G	0.168651	1008
20	rs6016011	T	C	0.174603	1008
20	rs6071652	C	G	0.168651	1008
20	rs58919932	T	C	0.127976	1008
20	rs62202629	T	C	0.168651	1008
20	rs13041461	G	A	0.168651	1008
20	rs13041621	G	C	0.168651	1008
20	rs12624685	C	T	0.168651	1008
20	rs12625595	A	T	0.168651	1008
20	rs61387464	C	T	0.127976	1008
20	rs60168378	G	A	0.127976	1008
20	rs67490812	A	G	0.127976	1008
20	rs6065113	C	T	0.168651	1008
20	rs56334226	G	A	0.0674603	1008
20	rs7270446	G	T	0.168651	1008
20	rs6071653	C	T	0.168651	1008
20	rs13043762	G	A	0.0615079	1008
20	rs74601270	A	G	0.100198	1008
20	rs34214971	G	A	0.228175	1008
20	rs34806718	A	G	0.228175	1008
20	rs76628321	G	A	0.0416667	1008
20	rs12625857	G	A	0.10119	1008
20	rs11905353	C	T	0.10119	1008
20	rs68006880	C	T	0.126984	1008
20	rs35128295	G	T	0.10119	1008
20	rs56260770	C	G	0.10119	1008
20	rs16985124	G	C	0.227183	1008
20	rs6028271	C	T	0.100198	1008
20	rs6071654	A	C	0.100198	1008
20	rs6071655	A	G	0.100198	1008
20	rs6071656	T	A	0.100198	1008
20	rs66581112	A	T	0.127976	1008
20	rs995346	C	T	0.100198	1008
20	rs6028272	G	A	0.0992063	1008
20	rs6028273	A	G	0.0992063	1008
20	rs17764246	C	A	0.119048	1008
20	rs6016012	A	T	0.123016	1008
20	rs6028276	A	T	0.132937	1008
20	rs78096069	G	A	0.0327381	1008
20	rs6129177	A	G	0.355159	1008
20	rs6028277	T	C	0.699405	1008
20	rs6129179	G	A	0.159722	1008
20	rs6028279	C	A	0.385913	1008
20	rs17831740	T	C	0.0327381	1008
20	rs6028282	T	G	0.15873	1008
20	rs6129181	T	C	0.157738	1008
20	rs6028284	G	A	0.380952	1008
20	rs78286964	G	A	0.0376984	1008
20	rs59290270	T	C	0.194444	1008
20	rs17764371	A	C	0.0357143	1008
20	rs73621990	G	A	0.189484	1008
20	rs66478340	C	T	0.190476	1008
20	rs543348496	A	G	0.0396825	1008
20	rs6129182	C	T	0.384921	1008
20	rs78544478	C	G	0.0357143	1008
20	rs12625438	C	T	0.0297619	1008
20	rs67058650	C	G	0.190476	1008
20	rs17764431	A	G	0.0357143	1008
20	rs74803188	C	T	0.0357143	1008
20	rs6129184	T	C	0.157738	1008
20	rs78148734	G	A	0.0357143	1008
20	rs209901	T	G	0.931548	1008
20	rs6028288	A	T	0.157738	1008
20	rs117540353	G	A	0.0168651	1008
20	rs6124110	G	A	0.508929	1008
20	rs6129187	G	C	0.157738	1008
20	rs6129188	G	A	0.157738	1008
20	rs79045635	T	C	0.0357143	1008
20	rs67829021	C	T	0.194444	1008
20	rs16987800	A	G	0.194444	1008
20	rs78126180	G	A	0.0357143	1008
20	rs80342487	G	A	0.0367063	1008
20	rs77176624	G	A	0.0257937	1008
20	rs742652	T	C	0.388889	1008
20	rs77675242	C	T	0.0357143	1008
20	rs6129189	A	G	0.157738	1008
20	rs6124111	C	A	0.157738	1008
20	rs6124112	T	C	0.193452	1008
20	rs6028294	G	C	0.352183	1008
20	rs59735811	C	T	0.0615079	1008
20	rs67138525	A	G	0.196429	1008
20	rs2868501	A	G	0.157738	1008
20	rs16987805	A	G	0.123016	1008
20	rs2868502	G	A	0.160714	1008
20	rs742653	A	T	0.0496032	1008
20	rs2868503	T	C	0.16369	1008
20	rs79625528	T	G	0.0357143	1008
20	rs62202656	C	T	0.0496032	1008
20	rs1883750	T	C	0.390873	1008
20	rs6129193	C	T	0.156746	1008
20	rs6129194	A	G	0.388889	1008
20	rs66855787	G	A	0.196429	1008
20	rs6129196	T	G	0.387897	1008
20	rs79889589	G	A	0.37996	1008
20	rs75792384	G	A	0.0436508	1008
20	rs149063194	T	G	0.0396825	1008
20	rs2003705	C	T	0.191468	1008
20	rs62202657	C	G	0.0515873	1008
20	rs561771048	G	A	0.0585317	1008
20	rs6028298	G	A	0.176587	1008
20	rs66477659	G	A	0.195437	1008
20	rs117389349	C	T	0.0962302	1008
20	rs77180905	C	A	0.0357143	1008
20	rs209902	C	T	0.93254	1008
20	rs6129197	A	G	0.0833333	1008
20	rs75036054	C	T	0.0327381	1008
20	rs2868504	A	G	0.390873	1008
20	rs4997703	T	C	0.155754	1008
20	rs6129198	G	A	0.155754	1008
20	rs6124113	A	C	0.047619	1008
20	rs68108082	A	G	0.205357	1008
20	rs77048957	G	A	0.122024	1008
20	rs12625154	G	T	0.0634921	1008
20	rs139350183	C	G	0.0218254	1008
20	rs2050226	C	A	0.186508	1008
20	rs34411643	A	G	0.15873	1008
20	rs67502398	T	C	0.359127	1008
20	rs66519365	A	C	0.204365	1008
20	rs67917239	G	T	0.200397	1008
20	rs13037439	C	T	0.15377	1008
20	rs2235769	C	T	0.201389	1008
20	rs73621992	C	T	0.201389	1008
20	rs78162372	C	T	0.0595238	1008
20	rs76471678	G	T	0.119048	1008
20	rs6124114	A	C	0.155754	1008
20	rs67320351	C	T	0.181548	1008
20	rs6129200	A	G	0.231151	1008
20	rs35597918	C	T	0.14881	1008
20	rs6124115	C	T	0.14881	1008
20	rs6028305	T	C	0.0843254	1008
20	rs79891948	G	C	0.0347222	1008
20	rs66813400	A	G	0.0803571	1008
20	rs77230525	T	C	0.0347222	1008
20	rs6028308	G	A	0.270833	1008
20	rs66909907	C	T	0.0793651	1008
20	rs16987827	T	G	0.078373	1008
20	rs73621994	C	T	0.0813492	1008
20	rs6129205	G	A	0.14881	1008
20	rs75853230	C	T	0.0347222	1008
20	rs6124117	A	G	0.157738	1008
20	rs78668391	A	G	0.0347222	1008
20	rs6028312	A	G	0.275794	1008
20	rs150949703	A	T	0.0357143	1008
20	rs13042087	A	G	0.15873	1008
20	rs12625524	T	G	0.0208333	1008
20	rs761278	T	C	0.0347222	1008
20	rs731599	A	T	0.270833	1008
20	rs76142124	C	G	0.0416667	1008
20	rs75705709	T	C	0.0287698	1008
20	rs878515	G	A	0.149802	1008
20	rs117097889	G	A	0.108135	1008
20	rs2206749	G	T	0.151786	1008
20	rs60651970	A	G	0.0833333	1008
20	rs2223686	A	G	0.0833333	1008
20	rs12625866	C	T	0.151786	1008
20	rs6129209	G	T	0.151786	1008
20	rs117487280	G	A	0.0198413	1008
20	rs13045897	G	T	0.156746	1008
20	rs13038123	A	G	0.156746	1008
20	rs6129210	A	G	0.191468	1008
20	rs66956286	G	T	0.0793651	1008
20	rs6124120	C	G	0.156746	1008
20	rs74467411	G	A	0.0347222	1008
20	rs2868505	C	T	0.265873	1008
20	rs77487310	G	A	0.0347222	1008
20	rs761280	G	T	0.151786	1008
20	rs761281	C	G	0.151786	1008
20	rs73621996	G	A	0.0813492	1008
20	rs66464785	T	G	0.0813492	1008
20	rs6129211	G	T	0.151786	1008
20	rs6028324	G	T	0.267857	1008
20	rs6124121	C	G	0.186508	1008
20	rs6129212	G	A	0.267857	1008
20	rs6129213	T	G	0.154762	1008
20	rs118041476	G	A	0.0267857	1008
20	rs6129215	A	G	0.276786	1008
20	rs6129216	C	A	0.15873	1008
20	rs8126233	A	G	0.268849	1008
20	rs6129219	C	T	0.267857	1008
20	rs59398849	C	T	0.0793651	1008
20	rs209909	A	G	0.998016	1008
20	rs6129220	G	A	0.152778	1008
20	rs718697	T	C	0.152778	1008
20	rs718698	T	C	0.266865	1008
20	rs56265997	T	C	0.152778	1008
20	rs116951130	C	G	0.102183	1008
20	rs67909509	C	T	0.077381	1008
20	rs66659244	G	C	0.0704365	1008
20	rs6028332	C	T	0.259921	1008
20	rs79035594	G	T	0.0347222	1008
20	rs145195280	C	T	0.0188492	1008
20	rs76649376	T	A	0.365079	1008
20	rs75839551	T	C	0.310516	1008
20	rs6016027	T	C	0.272817	1008
20	rs67546743	C	T	0.0793651	1008
20	rs6028335	A	G	0.0823413	1008
20	rs67342391	C	T	0.0803571	1008
20	rs66570026	T	C	0.0803571	1008
20	rs67809083	C	T	0.0803571	1008
20	rs73621998	T	C	0.0763889	1008
20	rs6124123	T	A	0.400794	1008
20	rs6124124	A	G	0.35119	1008
20	rs67541005	A	G	0.0763889	1008
20	rs6124125	G	T	0.361111	1008
20	rs75487778	A	G	0.0218254	1008
20	rs6016028	T	G	0.462302	1008
20	rs35503508	T	C	0.0753968	1008
20	rs1332883	T	G	0.462302	1008
20	rs6093137	A	T	0.0198413	1008
20	rs113301616	T	C	0.0198413	1008
20	rs67246677	G	T	0.0714286	1008
20	rs6028341	G	A	0.434524	1008
20	rs742651	A	G	0.424603	1008
20	rs1016594	A	T	0.347222	1008
20	rs1963695	T	C	0.422619	1008
20	rs7271186	G	A	0.0198413	1008
20	rs957256	G	C	0.449405	1008
20	rs6129222	G	A	0.420635	1008
20	rs6101423	A	C	0.458333	1008
20	rs74513807	C	T	0.077381	1008
20	rs59180307	C	T	0.077381	1008
20	rs61666201	C	T	0.077381	1008
20	rs55758742	T	C	0.225198	1008
20	rs66986180	G	A	0.0714286	1008
20	rs2868507	A	G	0.359127	1008
20	rs73114539	C	T	0.0753968	1008
20	rs75504562	G	A	0.0198413	1008
20	rs2092494	T	A	0.339286	1008
20	rs78711045	A	G	0.250992	1008
20	rs16987849	T	C	0.0446429	1008
20	rs78133593	A	G	0.383929	1008
20	rs1016550	G	A	0.441468	1008
20	rs150634301	T	C	0.00793651	1008
20	rs932426	G	A	0.366071	1008
20	rs1012338	T	C	0.462302	1008
20	rs73114544	G	A	0.0734127	1008
20	rs6028354	A	G	0.487103	1008
20	rs932428	A	G	0.460317	1008
20	rs932429	A	G	0.191468	1008
20	rs7262174	A	G	0.514881	1008
20	rs11698240	A	G	0.282738	1008
20	rs11086745	G	C	0.276786	1008
20	rs2206747	G	A	0.46131	1008
20	rs4640447	G	T	0.459325	1008
20	rs6124127	A	G	0.22619	1008
20	rs6129227	A	G	0.12996	1008
20	rs187441881	G	C	0.0109127	1008
20	rs2009579	C	T	0.190476	1008
20	rs729520	A	C	0.0724206	1008
20	rs6129228	G	A	0.197421	1008
20	rs6129229	A	G	0.125	1008
20	rs113486880	C	T	0.00198413	1008
20	rs6124128	A	G	0.277778	1008
20	rs17766229	T	C	0.0724206	1008
20	rs75929732	G	A	0.0208333	1008
20	rs75095720	C	T	0.0664683	1008
20	rs74466857	T	A	0.0585317	1008
20	rs80095619	T	C	0.0248016	1008
20	rs4810255	G	T	0.190476	1008
20	rs6028364	C	G	0.190476	1008
20	rs6124131	C	T	0.119048	1008
20	rs35206383	T	G	0.135913	1008
20	rs6028365	T	C	0.470238	1008
20	rs73113355	C	T	0.0724206	1008
20	rs2223685	A	G	0.217262	1008
20	rs77628810	C	T	0.0357143	1008
20	rs57444068	A	C	0.123016	1008
20	rs6129234	A	G	0.190476	1008
20	rs6028367	A	G	0.741071	1008
20	rs6124132	T	A	0.740079	1008
20	rs74798278	G	C	0.014881	1008
20	rs2073315	C	T	0.60119	1008
20	rs59235229	C	A	0.0972222	1008
20	rs2073314	T	C	0.739087	1008
20	rs2073313	C	T	0.171627	1008
20	rs4470396	A	G	0.632937	1008
20	rs2073312	C	G	0.741071	1008
20	rs2073311	C	T	0.618056	1008
20	rs34021142	G	A	0.446429	1008
20	rs1004022	T	C	0.643849	1008
20	rs8125860	G	A	0.735119	1008
20	rs7262330	G	T	0.0982143	1008
20	rs2208138	A	G	0.751984	1008
20	rs66750575	T	C	0.202381	1008
20	rs10460625	A	G	0.751984	1008
20	rs7266026	G	T	0.0982143	1008
20	rs8119103	C	T	0.643849	1008
20	rs8125861	A	G	0.64881	1008
20	rs7266476	G	T	0.0972222	1008
20	rs16987872	G	A	0.0972222	1008
20	rs117744302	A	G	0.0287698	1008
20	rs4812367	T	C	0.746032	1008
20	rs4812368	T	G	0.750992	1008
20	rs76169042	A	G	0.00892857	1008
20	rs941651	T	C	0.75	1008
20	rs1157376	C	T	0.742063	1008
20	rs59397721	A	G	0.0982143	1008
20	rs146863725	T	G	0.0277778	1008
20	rs2208139	T	C	0.439484	1008
20	rs117401371	A	C	0.0178571	1008
20	rs2224304	C	T	0.4375	1008
20	rs16987875	T	C	0.197421	1008
20	rs10485652	T	C	0.197421	1008
20	rs67735417	A	G	0.203373	1008
20	rs12625027	G	A	0.614087	1008
20	rs12625060	C	A	0.614087	1008
20	rs7262615	T	C	0.1875	1008
20	rs4810257	G	C	0.736111	1008
20	rs3918508	G	A	0.735119	1008
20	rs7266730	T	A	0.0972222	1008
20	rs2070292	C	T	0.0972222	1008
20	rs2067034	A	G	0.740079	1008
20	rs1884712	G	A	0.366071	1008
20	rs11905126	C	T	0.118056	1008
20	rs6028376	A	G	0.740079	1008
20	rs4812369	T	G	0.740079	1008
20	rs111920312	A	G	0.0744048	1008
20	rs6124134	G	A	0.641865	1008
20	rs4812370	A	G	0.740079	1008
20	rs4812371	A	G	0.641865	1008
20	rs60933728	A	G	0.0982143	1008
20	rs11699381	A	G	0.14881	1008
20	rs73113379	G	C	0.00198413	1008
20	rs988323	T	C	0.741071	1008
20	rs60295744	G	A	0.18254	1008
20	rs2868508	G	A	0.734127	1008
20	rs1009789	C	G	0.739087	1008
20	rs117954964	A	G	0.0813492	1008
20	rs9636528	A	G	0.746032	1008
20	rs9636515	A	G	0.645833	1008
20	rs59106201	G	A	0.1875	1008
20	rs73623605	T	C	0.0863095	1008
20	rs1076805	T	A	0.452381	1008
20	rs743154	C	A	0.744048	1008
20	rs743153	G	T	0.74504	1008
20	rs78259370	A	G	0.0277778	1008
20	rs73291077	C	T	0.0972222	1008
20	rs67397733	C	G	0.188492	1008
20	rs59885984	A	G	0.0982143	1008
20	rs4812373	G	A	0.742063	1008
20	rs17186303	G	A	0.0753968	1008
20	rs75868046	C	T	0.0267857	1008
20	rs73291083	G	A	0.0972222	1008
20	rs6129242	A	T	0.446429	1008
20	rs6124135	G	A	0.615079	1008
20	rs61710434	T	C	0.122024	1008
20	rs12480434	G	A	0.168651	1008
20	rs6028383	T	C	0.122024	1008
20	rs4812374	C	A	0.731151	1008
20	rs78978693	C	A	0.0982143	1008
20	rs16987896	T	C	0.122024	1008
20	rs59349866	G	A	0.160714	1008
20	rs725259	G	T	0.610119	1008
20	rs2007338	T	A	0.122024	1008
20	rs11699853	C	T	0.439484	1008
20	rs11907653	T	C	0.139881	1008
20	rs8123469	T	C	0.139881	1008
20	rs36104096	A	G	0.0456349	1008
20	rs6124136	C	T	0.031746	1008
20	rs144705061	G	A	0.00892857	1008
20	rs62204425	C	T	0.122024	1008
20	rs78125889	G	A	0.0416667	1008
20	rs16987902	T	C	0.122024	1008
20	rs6513599	C	T	0.614087	1008
20	rs73291095	T	C	0.12996	1008
20	rs8123586	A	G	0.764881	1008
20	rs79112972	A	G	0.0188492	1008
20	rs139003852	G	A	0.0376984	1008
20	rs16987905	A	G	0.369048	1008
20	rs1011827	T	G	0.00992063	1008
20	rs76524376	A	G	0.132937	1008
20	rs13041504	T	A	0.369048	1008
20	rs79477607	A	G	0.138889	1008
20	rs4812375	T	C	0.758929	1008
20	rs34525681	G	C	0.363095	1008
20	rs1012795	T	G	0.772817	1008
20	rs6129247	C	T	0.382937	1008
20	rs67560176	G	T	0.169643	1008
20	rs66663715	A	G	0.378968	1008
20	rs16987909	A	C	0.391865	1008
20	rs11696333	G	C	0.765873	1008
20	rs6101460	C	A	0.764881	1008
20	rs6101462	C	G	0.378968	1008
20	rs7267944	T	C	0.37996	1008
20	rs12329623	C	T	0.367063	1008
20	rs12329618	G	A	0.373016	1008
20	rs1008351	C	G	0.770833	1008
20	rs6101463	T	C	0.770833	1008
20	rs6101464	G	A	0.769841	1008
20	rs6129249	G	A	0.383929	1008
20	rs6101466	T	C	0.384921	1008
20	rs1008350	G	C	0.766865	1008
20	rs6028389	A	G	0.768849	1008
20	rs6129250	G	A	0.380952	1008
20	rs6129253	A	T	0.390873	1008
20	rs62202867	C	T	0.396825	1008
20	rs79323644	C	T	0.0486111	1008
20	rs6129259	A	G	0.390873	1008
20	rs4810259	G	A	0.390873	1008
20	rs4810260	G	A	0.390873	1008
20	rs4812376	T	C	0.75496	1008
20	rs6028390	T	A	0.764881	1008
20	rs6129260	T	C	0.75496	1008
20	rs6129261	G	T	0.75496	1008
20	rs8117671	T	C	0.372024	1008
20	rs932553	G	A	0.384921	1008
20	rs932552	A	G	0.769841	1008
20	rs4810261	T	A	0.761905	1008
20	rs6129263	G	A	0.384921	1008
20	rs4812377	G	A	0.384921	1008
20	rs4239688	A	G	0.761905	1008
20	rs6129265	G	A	0.759921	1008
20	rs6129266	C	A	0.764881	1008
20	rs75491779	T	C	0.0188492	1008
20	rs6124140	A	C	0.759921	1008
20	rs4810262	T	G	0.755952	1008
20	rs4810263	G	A	0.383929	1008
20	rs75115203	G	A	0.094246	1008
20	rs2067008	G	A	0.385913	1008
20	rs2070291	G	A	0.384921	1008
20	rs2070290	G	A	0.384921	1008
20	rs743155	A	T	0.0505952	1008
20	rs6028394	G	A	0.393849	1008
20	rs66998295	G	A	0.367063	1008
20	rs2868999	A	G	0.771825	1008
20	rs2869000	C	G	0.385913	1008
20	rs5012131	C	T	0.369048	1008
20	rs117458756	C	T	0.0367063	1008
20	rs2869001	G	A	0.384921	1008
20	rs1998109	C	T	0.384921	1008
20	rs35758854	G	A	0.372024	1008
20	rs75228921	C	T	0.0347222	1008
20	rs2103960	A	G	0.377976	1008
20	rs6028396	G	T	0.394841	1008
20	rs16987936	A	G	0.377976	1008
20	rs117344509	A	G	0.0208333	1008
20	rs140470197	G	A	0.0198413	1008
20	rs13038787	T	C	0.377976	1008
20	rs2869002	C	T	0.387897	1008
20	rs6124141	T	G	0.387897	1008
20	rs78615038	A	G	0.0347222	1008
20	rs190091217	T	C	0.0198413	1008
20	rs6129271	C	T	0.385913	1008
20	rs2869003	T	C	0.768849	1008
20	rs181010910	G	C	0.0376984	1008
20	rs4812379	A	G	0.385913	1008
20	rs6129273	G	A	0.385913	1008
20	rs6129274	C	T	0.384921	1008
20	rs6101477	C	T	0.0585317	1008
20	rs73121188	A	T	0.0902778	1008
20	rs76531112	A	G	0.0218254	1008
20	rs6129275	G	T	0.383929	1008
20	rs4812380	T	G	0.77381	1008
```
