## Supplementary material for "Characterization of shared and ancestry-specific signals driving complex traits using multi-ancestry fine-mapping": s2_ref.bim

```
20	rs6127841	0	36986035	C	T
20	rs6123628	0	36987327	C	T
20	rs6127849	0	36987352	C	T
20	rs6123629	0	36987660	C	G
20	rs11086565	0	36987930	A	G
20	rs6127855	0	36988869	G	A
20	rs12624843	0	36989096	G	A
20	rs1780623	0	36989269	C	T
20	rs1780624	0	36989302	C	G
20	rs2232595	0	36989335	C	T
20	rs2232596	0	36989381	G	A
20	rs8183330	0	36990031	G	A
20	rs182432670	0	36990908	G	T
20	rs139169382	0	36990947	C	T
20	rs117832305	0	36990987	G	A
20	rs11536964	0	36991208	G	A
20	rs11536965	0	36991224	G	T
20	rs11536967	0	36991420	A	G
20	rs11536968	0	36991551	G	A
20	rs6127861	0	36991577	G	A
20	rs11536972	0	36991891	T	C
20	rs11536974	0	36992124	C	T
20	rs5741817	0	36992391	C	T
20	rs2232599	0	36992472	G	C
20	rs2232602	0	36992810	G	A
20	rs2298267	0	36993047	G	A
20	rs2232605	0	36993179	G	C
20	rs1780625	0	36994127	T	C
20	rs141643090	0	36994196	T	C
20	rs1739638	0	36994310	G	A
20	rs142525506	0	36994811	C	T
20	rs9789806	0	36994914	A	G
20	rs1739639	0	36995340	C	T
20	rs3819023	0	36995664	A	G
20	rs6025208	0	36995918	T	C
20	rs1780626	0	36996565	T	G
20	rs6123638	0	36996678	A	G
20	rs6099309	0	36997349	G	T
20	rs1780627	0	36997632	T	C
20	rs6014861	0	36998285	A	G
20	rs6014862	0	36998311	T	A
20	rs11698149	0	36998495	T	C
20	rs77871985	0	36998843	C	T
20	rs6025241	0	36998940	A	G
20	rs1631643	0	36999043	T	A
20	rs5741819	0	36999673	A	C
20	rs2232616	0	36999897	C	T
20	rs11536987	0	37000749	G	A
20	rs76154472	0	37000905	C	A
20	rs11536990	0	37001274	T	C
20	rs5744217	0	37001341	T	C
20	rs1780628	0	37001409	A	T
20	rs2232617	0	37001631	C	T
20	rs2232618	0	37001761	T	C
20	rs1739640	0	37001934	T	C
20	rs11536993	0	37001973	G	A
20	rs11536994	0	37002023	C	T
20	rs5741820	0	37002434	G	T
20	rs1739641	0	37002980	T	C
20	rs6069931	0	37003070	A	G
20	rs6014889	0	37003492	G	A
20	rs6014890	0	37003725	A	C
20	rs142691093	0	37003748	A	G
20	rs11696479	0	37004036	A	G
20	rs6064469	0	37004104	T	C
20	rs35133348	0	37004115	C	T
20	rs6127887	0	37005122	C	G
20	rs745144	0	37005536	T	C
20	rs73909023	0	37005912	T	A
20	rs117437869	0	37008150	A	G
20	rs6025284	0	37008769	A	T
20	rs1739642	0	37008959	A	G
20	rs146370805	0	37009199	C	T
20	rs73909028	0	37009402	G	A
20	rs1780629	0	37009466	T	C
20	rs737090	0	37009624	T	G
20	rs737091	0	37009923	T	C
20	rs34463491	0	37009961	T	C
20	rs12625094	0	37010511	T	C
20	rs1619859	0	37010806	A	T
20	rs1609565	0	37011229	G	A
20	rs1609566	0	37011268	A	G
20	rs76416687	0	37011928	T	G
20	rs11906988	0	37012010	T	G
20	rs6127905	0	37012294	T	C
20	rs4811788	0	37012629	T	C
20	rs4811789	0	37012718	T	C
20	rs76261248	0	37013021	T	G
20	rs74272928	0	37013097	T	G
20	rs6127908	0	37013160	T	C
20	rs2021565	0	37013849	G	T
20	rs6014910	0	37014567	C	T
20	rs75530224	0	37014659	G	A
20	rs2864143	0	37014917	A	G
20	rs2902673	0	37015198	G	A
20	rs6025340	0	37015825	T	C
20	rs139598887	0	37015955	A	T
20	rs973336	0	37016446	T	G
20	rs973337	0	37016583	G	A
20	rs6092420	0	37017809	G	C
20	rs6025355	0	37017831	G	A
20	rs6127933	0	37018290	A	G
20	rs74272929	0	37018318	T	C
20	rs6092422	0	37018833	G	A
20	rs143885300	0	37019192	G	C
20	rs59484866	0	37020126	A	T
20	rs60117239	0	37020127	A	T
20	rs736368	0	37020978	G	A
20	rs139213130	0	37024313	C	T
20	rs1119803	0	37025798	T	A
20	rs1119804	0	37025918	C	T
20	rs6064503	0	37026379	C	A
20	rs6064505	0	37026621	A	G
20	rs1739643	0	37027206	A	G
20	rs1739644	0	37027225	G	A
20	rs1739645	0	37028214	A	C
20	rs4811821	0	37029013	T	C
20	rs1780634	0	37029825	T	C
20	rs2023561	0	37030195	A	G
20	rs13040281	0	37030206	C	T
20	rs1626465	0	37032255	C	T
20	rs1780635	0	37032261	A	G
20	rs60527862	0	37032538	C	T
20	rs998839	0	37032889	C	T
20	rs577077739	0	37033557	G	A
20	rs2864144	0	37033582	C	T
20	rs7261714	0	37033957	A	T
20	rs6025462	0	37034134	A	G
20	rs6127987	0	37035218	G	A
20	rs7272723	0	37035607	C	T
20	rs6025471	0	37035919	T	G
20	rs112593730	0	37036133	C	G
20	rs190727846	0	37036517	A	G
20	rs6014968	0	37036546	A	G
20	rs6014969	0	37036577	C	T
20	rs6064520	0	37036684	C	A
20	rs6025478	0	37037084	C	G
20	rs1739646	0	37037584	C	T
20	rs13044616	0	37038480	G	A
20	rs80048642	0	37039824	A	G
20	rs117189297	0	37039839	C	T
20	rs1739647	0	37039875	G	A
20	rs143485182	0	37040172	T	C
20	rs6070053	0	37040616	C	A
20	rs6099544	0	37040617	C	G
20	rs6014973	0	37040695	C	G
20	rs1739648	0	37041518	G	A
20	rs7354507	0	37041780	C	A
20	rs190476195	0	37042470	T	C
20	rs76873942	0	37042859	G	A
20	rs117269657	0	37042903	G	A
20	rs143479680	0	37042963	C	T
20	rs6070062	0	37042995	A	G
20	rs6025497	0	37043210	A	G
20	rs79640167	0	37043388	C	T
20	rs1739650	0	37043497	G	A
20	rs1000675	0	37043873	T	C
20	rs77831147	0	37044112	G	A
20	rs6025500	0	37044517	G	T
20	rs6025510	0	37045445	A	T
20	rs6064534	0	37045513	A	G
20	rs6025511	0	37045533	C	T
20	rs6070083	0	37046301	G	A
20	rs1739652	0	37048959	G	A
20	rs1739653	0	37049878	T	C
20	rs3752276	0	37050742	C	T
20	rs3752277	0	37050753	A	G
20	rs3752278	0	37050817	T	C
20	rs3752279	0	37050959	A	C
20	rs3752280	0	37051007	G	A
20	rs6128030	0	37053288	C	G
20	rs1780636	0	37053583	C	T
20	rs75727390	0	37054210	C	T
20	rs752775	0	37054781	C	T
20	rs752774	0	37055015	A	G
20	rs707578	0	37055875	T	C
20	rs12479998	0	37056819	T	C
20	rs78687283	0	37056869	C	G
20	rs756065	0	37057497	C	G
20	rs788342	0	37058895	C	T
20	rs788343	0	37059070	T	C
20	rs788344	0	37059349	C	T
20	rs788345	0	37059444	T	G
20	rs788346	0	37059749	T	G
20	rs788347	0	37062583	T	C
20	rs788348	0	37063474	A	G
20	rs788349	0	37063635	G	C
20	rs1578462	0	37063671	C	T
20	rs6123705	0	37064435	C	A
20	rs788350	0	37064636	A	G
20	rs1315306	0	37064744	G	A
20	rs73611725	0	37064932	A	T
20	rs2864145	0	37066140	A	G
20	rs8121508	0	37067120	G	A
20	rs6099675	0	37067489	G	A
20	rs6064569	0	37068159	T	A
20	rs62203379	0	37068770	G	A
20	rs58064549	0	37068857	A	C
20	rs6015041	0	37070262	G	C
20	rs62203381	0	37070737	C	T
20	rs62203382	0	37071007	A	G
20	rs805526	0	37072419	A	G
20	rs805527	0	37072604	C	T
20	rs805528	0	37073091	G	A
20	rs805529	0	37073282	G	C
20	rs805530	0	37074199	A	G
20	rs805531	0	37074726	C	T
20	rs3748852	0	37074895	C	G
20	rs562605323	0	37075815	A	C
20	rs707520	0	37077560	C	A
20	rs1002154	0	37077620	C	T
20	rs148690824	0	37078206	G	A
20	rs12397	0	37079237	T	C
20	rs805532	0	37080007	A	G
20	rs6070221	0	37080158	G	T
20	rs6123723	0	37082145	C	T
20	rs73098016	0	37083100	T	A
20	rs6123743	0	37096300	A	G
20	rs149145107	0	37099210	T	C
20	rs1609994	0	37100214	C	T
20	rs34014949	0	37102700	C	A
20	rs805552	0	37102807	G	C
20	rs78141686	0	37104173	G	C
20	rs1303567	0	37106157	C	A
20	rs805554	0	37107041	A	T
20	rs1303566	0	37107225	G	A
20	rs1303665	0	37107429	T	C
20	rs1303588	0	37107746	A	G
20	rs1303587	0	37109484	C	T
20	rs805545	0	37109527	T	C
20	rs79684181	0	37109802	G	T
20	rs1303586	0	37110801	T	C
20	rs1303585	0	37112114	T	C
20	rs149214619	0	37112618	G	A
20	rs1303582	0	37112935	A	G
20	rs117823907	0	37113854	T	G
20	rs1303581	0	37113886	G	T
20	rs117039742	0	37114187	G	A
20	rs805535	0	37116564	T	C
20	rs1303580	0	37116573	G	A
20	rs150523662	0	37122787	C	T
20	rs3762458	0	37122863	C	G
20	rs113594190	0	37125540	T	G
20	rs1303577	0	37125857	C	T
20	rs75828684	0	37128604	A	G
20	rs1303575	0	37128817	G	C
20	rs1303574	0	37129241	G	T
20	rs805539	0	37130601	C	T
20	rs1315305	0	37131721	A	C
20	rs1303570	0	37132962	A	G
20	rs1303571	0	37133119	A	G
20	rs1282822	0	37136343	T	G
20	rs118032198	0	37145575	T	C
20	rs13038344	0	37147719	A	G
20	rs11699660	0	37151889	G	C
20	rs11698398	0	37156368	G	A
20	rs805559	0	37157953	A	G
20	rs112977150	0	37158344	G	A
20	rs6128358	0	37160606	A	T
20	rs77250589	0	37161808	C	T
20	rs140638772	0	37164440	C	G
20	rs12625459	0	37165925	A	G
20	rs805540	0	37166358	G	A
20	rs150546302	0	37167282	C	T
20	rs78533788	0	37168254	C	T
20	rs13043114	0	37173486	G	A
20	rs6070543	0	37174560	G	C
20	rs17832249	0	37177627	G	C
20	rs140134647	0	37179979	G	C
20	rs6128409	0	37180896	A	G
20	rs4812025	0	37181418	G	A
20	rs75622718	0	37184132	T	C
20	rs17753146	0	37184890	T	G
20	rs2864932	0	37186009	C	A
20	rs2185594	0	37194254	G	A
20	rs117581089	0	37195773	T	C
20	rs1295992	0	37197401	G	A
20	rs6128455	0	37198713	T	C
20	rs74597479	0	37199239	G	A
20	rs2206783	0	37200322	A	G
20	rs991539	0	37200597	C	T
20	rs1115600	0	37202173	T	G
20	rs138886522	0	37203484	T	C
20	rs6064733	0	37208527	G	A
20	rs1033516	0	37208986	G	A
20	rs4812047	0	37209506	A	G
20	rs6026642	0	37210276	T	C
20	rs6128478	0	37211279	G	A
20	rs143484454	0	37211442	T	C
20	rs4812050	0	37211530	G	A
20	rs79255189	0	37212966	G	C
20	rs73621955	0	37216215	G	A
20	rs150980900	0	37218095	G	C
20	rs6100336	0	37219554	G	T
20	rs76819995	0	37219838	C	T
20	rs6026701	0	37219974	G	A
20	rs117556328	0	37220681	A	C
20	rs9917432	0	37223382	A	G
20	rs6064751	0	37223976	T	C
20	rs139962718	0	37224104	G	A
20	rs138443269	0	37225170	C	T
20	rs78092030	0	37225181	G	A
20	rs4812061	0	37225216	C	T
20	rs77039697	0	37225315	C	T
20	rs6128497	0	37225369	C	A
20	rs11699146	0	37225749	T	C
20	rs11698723	0	37225825	A	G
20	rs11696351	0	37225941	G	A
20	rs11696353	0	37225950	G	A
20	rs2510381	0	37226262	T	C
20	rs6064754	0	37226317	C	G
20	rs73296950	0	37226385	G	A
20	rs58355034	0	37226398	C	T
20	rs79860636	0	37226468	T	C
20	rs62203401	0	37226509	A	G
20	rs6123858	0	37226602	T	C
20	rs6128501	0	37226728	T	C
20	rs6100354	0	37226737	C	T
20	rs4810159	0	37227625	A	T
20	rs4810160	0	37227857	G	A
20	rs8122834	0	37228424	G	C
20	rs8118494	0	37228659	T	G
20	rs6026755	0	37229193	G	C
20	rs6123861	0	37229441	T	G
20	rs13042097	0	37229567	A	G
20	rs6128504	0	37229583	C	T
20	rs932433	0	37230007	A	G
20	rs6128505	0	37230371	T	G
20	rs6070740	0	37230486	C	A
20	rs1005610	0	37231976	A	C
20	rs1005611	0	37232009	A	G
20	rs17832413	0	37232939	A	G
20	rs6026774	0	37233619	A	G
20	rs73621960	0	37234075	A	T
20	rs1883784	0	37235138	A	G
20	rs926638	0	37235305	C	A
20	rs1883785	0	37235531	G	C
20	rs7271465	0	37235740	C	A
20	rs6015464	0	37236501	A	G
20	rs6070754	0	37237147	T	C
20	rs6123880	0	37238418	G	A
20	rs6100402	0	37238703	C	T
20	rs6123881	0	37238894	C	T
20	rs6026793	0	37239167	G	T
20	rs6026794	0	37239211	T	C
20	rs6064763	0	37240206	A	G
20	rs6070764	0	37240308	G	A
20	rs1569706	0	37240737	G	T
20	rs1569707	0	37240766	A	G
20	rs13038820	0	37241830	G	A
20	rs805594	0	37242699	T	C
20	rs805595	0	37242964	A	G
20	rs10485648	0	37243067	A	G
20	rs7508921	0	37244379	G	C
20	rs73101914	0	37244380	A	T
20	rs73101915	0	37245878	C	T
20	rs85151	0	37245958	A	G
20	rs220546	0	37246038	C	T
20	rs117710708	0	37246298	G	A
20	rs6064768	0	37246942	G	A
20	rs220544	0	37246985	T	C
20	rs220543	0	37247046	A	G
20	rs220542	0	37250470	G	A
20	rs6026868	0	37250754	T	A
20	rs6123893	0	37251925	G	A
20	rs6064778	0	37252210	C	A
20	rs6064779	0	37252342	C	A
20	rs6070799	0	37253191	C	T
20	rs6128568	0	37253538	A	G
20	rs11696570	0	37253950	C	T
20	rs220541	0	37253988	G	T
20	rs6128574	0	37255453	G	A
20	rs6064791	0	37256636	A	G
20	rs56185220	0	37257141	G	T
20	rs35399405	0	37257384	A	G
20	rs74801727	0	37257988	C	A
20	rs6064800	0	37260162	G	A
20	rs11699761	0	37260829	A	C
20	rs28683729	0	37261053	C	T
20	rs6070825	0	37261397	T	C
20	rs112793508	0	37261531	C	T
20	rs6070826	0	37261585	G	A
20	rs6070829	0	37262128	C	T
20	rs6070830	0	37262236	C	T
20	rs34265955	0	37264183	C	G
20	rs6070846	0	37265447	G	T
20	rs142199792	0	37265998	G	C
20	rs6026964	0	37266205	C	A
20	rs220538	0	37266561	T	C
20	rs220537	0	37266657	T	C
20	rs220536	0	37266681	C	G
20	rs220535	0	37266874	T	C
20	rs117981039	0	37267572	G	A
20	rs112719327	0	37269103	G	A
20	rs220533	0	37270010	A	G
20	rs220532	0	37270964	A	T
20	rs220531	0	37271138	A	G
20	rs6070869	0	37271674	C	T
20	rs220530	0	37271866	T	C
20	rs419162	0	37272589	G	A
20	rs170217	0	37273352	T	C
20	rs220529	0	37273910	T	C
20	rs414387	0	37274320	C	G
20	rs117796	0	37274861	A	G
20	rs6070894	0	37275154	C	T
20	rs220528	0	37276235	T	C
20	rs79285184	0	37276795	G	C
20	rs220527	0	37277153	G	T
20	rs220526	0	37277271	C	T
20	rs220525	0	37277618	A	G
20	rs220524	0	37278107	A	T
20	rs6027039	0	37278558	C	T
20	rs6027040	0	37278569	A	C
20	rs220522	0	37278612	T	A
20	rs220521	0	37278823	T	C
20	rs220520	0	37278946	T	C
20	rs220519	0	37279255	C	T
20	rs6015551	0	37279458	C	T
20	rs73101949	0	37279731	G	A
20	rs2294952	0	37279967	C	A
20	rs4812127	0	37280356	T	G
20	rs146009104	0	37281325	G	A
20	rs77034297	0	37281386	G	A
20	rs67291410	0	37281632	G	T
20	rs56404424	0	37282458	G	A
20	rs220518	0	37282493	C	T
20	rs220517	0	37282569	G	T
20	rs6070933	0	37282974	A	G
20	rs34833828	0	37283326	T	C
20	rs220515	0	37283506	T	A
20	rs220514	0	37283597	C	T
20	rs220513	0	37284222	T	A
20	rs11696968	0	37284447	G	T
20	rs6064832	0	37284993	G	A
20	rs220512	0	37286121	A	G
20	rs6064836	0	37286701	C	G
20	rs6064837	0	37286708	G	A
20	rs36093651	0	37287102	C	T
20	rs73101963	0	37287613	T	A
20	rs73101964	0	37287614	T	A
20	rs220511	0	37289738	T	C
20	rs2025154	0	37289943	C	T
20	rs6070960	0	37291893	C	A
20	rs220510	0	37291962	T	C
20	rs220509	0	37292162	A	G
20	rs220508	0	37292629	C	T
20	rs220507	0	37292840	G	T
20	rs220506	0	37293045	G	T
20	rs220505	0	37293131	A	G
20	rs220504	0	37293595	A	G
20	rs732503	0	37293696	A	G
20	rs35255016	0	37294739	C	T
20	rs220503	0	37294883	C	T
20	rs11699959	0	37294983	C	T
20	rs11700284	0	37295126	G	A
20	rs110324	0	37295708	G	A
20	rs11696670	0	37296096	G	A
20	rs220502	0	37296788	A	G
20	rs11086681	0	37296901	C	T
20	rs220501	0	37297126	C	A
20	rs220500	0	37297406	A	G
20	rs6027163	0	37297776	G	A
20	rs220498	0	37297860	C	T
20	rs220497	0	37298929	A	G
20	rs220496	0	37301084	G	A
20	rs138871005	0	37302419	G	A
20	rs6071033	0	37302580	C	G
20	rs6027213	0	37305421	C	A
20	rs6071047	0	37306006	C	T
20	rs6071049	0	37306029	G	C
20	rs6071050	0	37306072	T	C
20	rs6027216	0	37306914	G	A
20	rs6027218	0	37307262	G	A
20	rs7344456	0	37307294	C	T
20	rs6015611	0	37308301	G	A
20	rs7262449	0	37309311	T	C
20	rs2902891	0	37309787	A	G
20	rs1040898	0	37309854	C	T
20	rs6027232	0	37310003	C	T
20	rs6027233	0	37310082	A	G
20	rs6015618	0	37310382	T	C
20	rs1033515	0	37310509	G	A
20	rs1033514	0	37310514	G	C
20	rs1475096	0	37310927	A	G
20	rs6027244	0	37312009	G	A
20	rs1475095	0	37312714	G	A
20	rs73621961	0	37312952	C	T
20	rs6071092	0	37314122	G	A
20	rs1885461	0	37314182	C	T
20	rs1885460	0	37314470	C	T
20	rs6027258	0	37314674	G	A
20	rs1885459	0	37314936	G	A
20	rs6027265	0	37315993	T	C
20	rs6027270	0	37316393	A	G
20	rs1154702	0	37316601	T	C
20	rs6015631	0	37316913	G	T
20	rs6027273	0	37317110	T	C
20	rs6027274	0	37317179	C	T
20	rs6071101	0	37317978	A	G
20	rs6027284	0	37318359	G	A
20	rs6015637	0	37318505	A	G
20	rs6064884	0	37319995	A	G
20	rs1885458	0	37320534	T	G
20	rs6064886	0	37321368	C	T
20	rs6071119	0	37322023	A	G
20	rs6071120	0	37322067	C	T
20	rs6071126	0	37322225	C	G
20	rs6071127	0	37322257	A	C
20	rs722077	0	37322748	C	T
20	rs2864948	0	37322814	A	G
20	rs722079	0	37322835	A	G
20	rs6027331	0	37323183	C	T
20	rs6027333	0	37323263	G	A
20	rs1358900	0	37323970	A	C
20	rs1885456	0	37324496	T	G
20	rs6015665	0	37324612	T	C
20	rs6015666	0	37324627	T	C
20	rs76222073	0	37324940	G	A
20	rs1830609	0	37325025	T	C
20	rs6027369	0	37326084	A	G
20	rs6027371	0	37326172	A	C
20	rs6071139	0	37326549	T	A
20	rs6027377	0	37326890	T	A
20	rs145585273	0	37327382	G	A
20	rs6027384	0	37327426	G	A
20	rs116938647	0	37327666	T	C
20	rs6015679	0	37327868	G	T
20	rs113183498	0	37327982	G	A
20	rs6064903	0	37328102	G	A
20	rs6071145	0	37328576	C	A
20	rs6071146	0	37328605	G	A
20	rs1358899	0	37329693	G	A
20	rs6015693	0	37330809	A	G
20	rs9679799	0	37331578	G	A
20	rs4812160	0	37331710	G	C
20	rs6027419	0	37332205	G	A
20	rs6027421	0	37332259	C	A
20	rs76967282	0	37332411	T	C
20	rs6027422	0	37332481	A	C
20	rs6071166	0	37333012	C	A
20	rs77956175	0	37334760	T	A
20	rs111677984	0	37334786	C	T
20	rs77796797	0	37335655	A	G
20	rs6071173	0	37336474	T	C
20	rs6071174	0	37336541	T	C
20	rs78335819	0	37337182	C	T
20	rs6027459	0	37337575	G	A
20	rs112784719	0	37337880	A	G
20	rs6128789	0	37338504	T	C
20	rs10485649	0	37338703	A	T
20	rs6123987	0	37339645	C	G
20	rs6071180	0	37340089	C	G
20	rs77622997	0	37340094	G	A
20	rs6015714	0	37340187	A	T
20	rs151046668	0	37340513	C	T
20	rs35842428	0	37340894	A	G
20	rs17759654	0	37340936	A	G
20	rs8123368	0	37341452	G	A
20	rs6015718	0	37341458	G	A
20	rs6015719	0	37341510	G	T
20	rs73117341	0	37341565	A	G
20	rs6015721	0	37341646	T	C
20	rs75828084	0	37341822	G	A
20	rs6071181	0	37341953	A	G
20	rs112047548	0	37342208	T	C
20	rs73117346	0	37342373	C	T
20	rs75913979	0	37342915	G	A
20	rs141508871	0	37342958	G	A
20	rs73117349	0	37343131	G	C
20	rs111406923	0	37343878	G	A
20	rs144624676	0	37345239	G	T
20	rs117161223	0	37345613	A	G
20	rs733549	0	37345902	G	A
20	rs7508841	0	37346306	T	C
20	rs911719	0	37346369	A	G
20	rs911718	0	37346441	G	A
20	rs911717	0	37346478	G	A
20	rs1075195	0	37346751	T	C
20	rs6100884	0	37347076	G	A
20	rs6027559	0	37347531	T	G
20	rs116860552	0	37347633	A	G
20	rs6092933	0	37349358	G	T
20	rs6027580	0	37349737	G	A
20	rs6092935	0	37349905	T	C
20	rs8118790	0	37352112	A	G
20	rs75035881	0	37352129	G	T
20	rs77710449	0	37352428	G	A
20	rs4328688	0	37352558	A	C
20	rs13042447	0	37352849	C	T
20	rs372272937	0	37353821	C	G
20	rs6128821	0	37354805	C	A
20	rs6128822	0	37354829	A	C
20	rs112347804	0	37355158	G	C
20	rs1322183	0	37358274	G	T
20	rs62201247	0	37358609	C	T
20	rs117345543	0	37358639	C	A
20	rs1321099	0	37358645	G	C
20	rs75083973	0	37358921	G	A
20	rs6128836	0	37359073	G	T
20	rs28528905	0	37359243	G	A
20	rs2246443	0	37359477	C	G
20	rs79510545	0	37359799	G	T
20	rs1406858	0	37360159	T	C
20	rs77548407	0	37360206	C	T
20	rs1010321	0	37360944	A	C
20	rs2180224	0	37361043	C	T
20	rs73117365	0	37361345	T	C
20	rs998277	0	37361421	A	G
20	rs997848	0	37361504	T	C
20	rs997380	0	37361573	T	A
20	rs2757515	0	37361905	G	A
20	rs2246672	0	37361944	G	A
20	rs75630410	0	37362273	C	G
20	rs1406857	0	37362432	G	A
20	rs2246804	0	37362703	A	G
20	rs2246806	0	37362760	T	C
20	rs74864440	0	37363168	G	T
20	rs113443579	0	37363493	C	T
20	rs2247054	0	37364981	T	C
20	rs2475384	0	37365129	A	G
20	rs2475385	0	37365189	C	T
20	rs2475386	0	37365268	C	T
20	rs2475387	0	37365330	G	A
20	rs6064943	0	37365424	A	T
20	rs2263747	0	37366078	G	A
20	rs2263748	0	37366096	A	C
20	rs2247237	0	37366218	C	T
20	rs6100973	0	37366570	G	T
20	rs6100974	0	37366591	G	A
20	rs6128857	0	37366737	A	T
20	rs6128859	0	37366807	G	T
20	rs2757516	0	37366926	T	C
20	rs2748649	0	37366931	T	C
20	rs2748650	0	37367001	G	A
20	rs2748651	0	37367456	A	G
20	rs2748652	0	37367503	T	C
20	rs73119554	0	37368148	G	A
20	rs2144539	0	37368249	G	A
20	rs2144538	0	37368269	C	T
20	rs2748653	0	37368679	A	G
20	rs2263749	0	37368708	C	A
20	rs2250240	0	37368743	G	A
20	rs2144537	0	37369150	C	T
20	rs74816657	0	37369344	C	T
20	rs73119559	0	37369419	T	C
20	rs2250345	0	37369922	G	A
20	rs73119562	0	37369929	C	T
20	rs2250350	0	37369996	G	A
20	rs2250447	0	37370144	C	G
20	rs2250455	0	37370218	T	C
20	rs79721775	0	37370598	T	C
20	rs73119569	0	37370677	G	A
20	rs2250474	0	37370933	A	G
20	rs2250581	0	37371112	C	A
20	rs2250596	0	37371485	T	C
20	rs2025155	0	37371684	A	G
20	rs2748654	0	37371770	G	A
20	rs113357284	0	37371855	C	T
20	rs111764110	0	37371889	A	G
20	rs2425365	0	37372068	T	C
20	rs2748655	0	37372364	T	C
20	rs6027723	0	37372547	T	G
20	rs2748656	0	37372674	A	G
20	rs113053638	0	37372737	G	A
20	rs2250741	0	37372810	G	A
20	rs111548738	0	37373594	T	G
20	rs2748657	0	37374016	G	A
20	rs76338035	0	37374704	A	C
20	rs11906798	0	37374792	C	T
20	rs2748658	0	37375140	T	C
20	rs2748659	0	37375155	A	G
20	rs2757517	0	37375385	C	T
20	rs2748660	0	37375392	T	C
20	rs6027726	0	37375444	T	A
20	rs6027727	0	37375469	G	T
20	rs62202463	0	37375638	C	G
20	rs57326707	0	37375651	C	T
20	rs6128884	0	37376734	T	C
20	rs2748661	0	37376808	G	A
20	rs2748662	0	37376984	G	C
20	rs2254105	0	37377139	C	T
20	rs79214929	0	37377545	C	T
20	rs2254234	0	37378363	A	G
20	rs76486756	0	37378396	C	G
20	rs2254245	0	37378508	G	A
20	rs62202464	0	37379082	G	A
20	rs2425366	0	37379357	C	T
20	rs2254369	0	37379564	G	A
20	rs62202465	0	37379573	C	T
20	rs2254377	0	37379629	C	A
20	rs2254382	0	37379726	A	C
20	rs2254488	0	37380203	G	A
20	rs2254492	0	37380319	C	T
20	rs2254585	0	37381100	T	C
20	rs2757518	0	37381455	A	G
20	rs2254603	0	37381627	G	A
20	rs62202466	0	37381647	T	C
20	rs62202467	0	37381781	A	G
20	rs1406856	0	37382402	A	G
20	rs1406855	0	37382585	A	C
20	rs74872238	0	37382629	T	A
20	rs138383551	0	37383286	C	T
20	rs6064986	0	37383370	C	T
20	rs2757520	0	37383517	C	G
20	rs2748663	0	37383640	T	C
20	rs2757521	0	37383841	C	T
20	rs62202470	0	37384153	G	T
20	rs2425367	0	37385240	C	T
20	rs6071347	0	37385419	C	T
20	rs2425368	0	37385500	C	T
20	rs62202471	0	37385921	C	G
20	rs2255202	0	37386119	T	C
20	rs2255210	0	37386303	T	C
20	rs2255213	0	37386377	C	T
20	rs7267156	0	37387056	G	A
20	rs6128904	0	37387204	C	T
20	rs6128906	0	37387582	A	T
20	rs10485650	0	37387587	T	G
20	rs6128907	0	37387862	T	C
20	rs2244193	0	37387985	A	G
20	rs2244281	0	37388431	T	C
20	rs118155066	0	37389993	T	C
20	rs2244440	0	37390006	A	G
20	rs6128913	0	37390174	T	C
20	rs6124011	0	37390617	C	G
20	rs62202472	0	37390786	G	A
20	rs6128918	0	37391432	G	A
20	rs2244791	0	37392106	G	A
20	rs2244797	0	37392189	A	G
20	rs6124012	0	37392235	C	T
20	rs62202473	0	37392242	A	G
20	rs6124014	0	37392498	C	A
20	rs73104015	0	37392631	T	A
20	rs6124015	0	37392789	A	G
20	rs2244925	0	37393248	G	C
20	rs2244937	0	37393470	G	A
20	rs10485651	0	37394032	C	T
20	rs2243520	0	37395112	A	G
20	rs16987583	0	37395618	G	A
20	rs2748664	0	37395647	C	T
20	rs2245231	0	37396120	A	G
20	rs2245237	0	37396262	A	G
20	rs2263750	0	37397158	A	G
20	rs2263751	0	37397173	A	G
20	rs79335602	0	37397215	G	A
20	rs2757522	0	37397511	A	G
20	rs2247983	0	37397909	A	G
20	rs75612781	0	37398041	A	G
20	rs2248100	0	37398232	C	T
20	rs6128946	0	37399152	C	A
20	rs6124025	0	37399219	A	T
20	rs11699516	0	37399407	C	T
20	rs6128947	0	37399488	C	T
20	rs911722	0	37399525	T	C
20	rs78239530	0	37399739	G	A
20	rs911721	0	37399874	C	T
20	rs911720	0	37399942	G	A
20	rs6124026	0	37399987	A	G
20	rs3752289	0	37400374	C	T
20	rs6128952	0	37400490	G	A
20	rs73104029	0	37400506	C	T
20	rs6128953	0	37400515	T	A
20	rs62202475	0	37400516	G	T
20	rs8125582	0	37400940	G	A
20	rs2248447	0	37401267	G	T
20	rs79774863	0	37401882	A	G
20	rs4812234	0	37402304	C	T
20	rs4810212	0	37402365	T	G
20	rs6128959	0	37402395	C	T
20	rs2263752	0	37402428	G	A
20	rs2263753	0	37402613	A	G
20	rs941515	0	37402982	G	A
20	rs941514	0	37403122	T	C
20	rs941513	0	37403229	C	T
20	rs2867238	0	37403369	G	A
20	rs6128968	0	37404051	T	C
20	rs1535431	0	37404419	T	G
20	rs2023355	0	37404892	T	C
20	rs2023354	0	37404951	A	G
20	rs2023353	0	37405017	A	G
20	rs6128984	0	37405046	G	C
20	rs2748665	0	37405344	C	T
20	rs2748666	0	37405746	T	C
20	rs6027928	0	37405866	T	C
20	rs6015884	0	37406007	T	C
20	rs6015886	0	37406182	A	G
20	rs2748668	0	37406869	T	C
20	rs73104045	0	37407515	C	T
20	rs2251931	0	37407835	A	G
20	rs2251933	0	37407876	A	G
20	rs2021143	0	37408021	A	G
20	rs62202485	0	37408568	G	A
20	rs62202486	0	37409669	G	A
20	rs73112051	0	37409887	G	A
20	rs2745011	0	37410306	C	G
20	rs2748669	0	37410332	G	A
20	rs2748670	0	37410679	A	G
20	rs941512	0	37410875	A	G
20	rs2263757	0	37411393	G	C
20	rs2263758	0	37411443	C	T
20	rs2748671	0	37412453	G	A
20	rs75871760	0	37412476	C	A
20	rs2252541	0	37412488	C	A
20	rs2252554	0	37412820	A	G
20	rs2745010	0	37413002	C	T
20	rs2748672	0	37413047	A	G
20	rs6124055	0	37413536	G	A
20	rs2180225	0	37413591	C	T
20	rs2748673	0	37414161	A	G
20	rs6129020	0	37414937	T	G
20	rs117258116	0	37415346	A	T
20	rs2425369	0	37415502	T	C
20	rs190809942	0	37415803	A	T
20	rs6129026	0	37415895	A	G
20	rs79200017	0	37416123	T	C
20	rs1321100	0	37416536	C	T
20	rs6124063	0	37416594	G	C
20	rs2255982	0	37417840	C	G
20	rs2748674	0	37417891	A	G
20	rs2077109	0	37419286	T	C
20	rs731457	0	37419296	A	G
20	rs731458	0	37419323	C	G
20	rs113100127	0	37419329	T	G
20	rs731459	0	37419415	A	G
20	rs9679801	0	37419697	G	A
20	rs6101226	0	37419702	A	C
20	rs112198852	0	37419743	C	G
20	rs75616895	0	37419953	T	C
20	rs2425370	0	37419994	G	A
20	rs2425371	0	37420050	A	C
20	rs6129047	0	37420352	G	A
20	rs6129048	0	37420397	G	A
20	rs2745008	0	37420738	T	C
20	rs1116239	0	37422211	T	C
20	rs77960306	0	37422330	C	T
20	rs4812272	0	37422726	C	G
20	rs4456761	0	37422829	G	A
20	rs6071511	0	37423863	G	A
20	rs6124071	0	37424196	T	C
20	rs6071514	0	37424257	G	C
20	rs11699770	0	37424958	C	T
20	rs2103655	0	37425958	G	A
20	rs6071522	0	37426336	G	A
20	rs6071524	0	37426580	T	C
20	rs61467952	0	37427117	A	T
20	rs6129066	0	37427666	A	G
20	rs12481241	0	37429409	C	T
20	rs4444607	0	37429469	G	T
20	rs62202498	0	37433243	C	T
20	rs77499484	0	37433288	G	A
20	rs6065078	0	37434133	G	A
20	rs77246074	0	37434852	C	A
20	rs74823004	0	37435992	G	A
20	rs74698215	0	37436005	G	A
20	rs76212753	0	37436413	T	C
20	rs140825976	0	37437497	G	A
20	rs73112067	0	37437740	G	A
20	rs146922001	0	37438465	A	G
20	rs6124079	0	37438824	G	A
20	rs79251793	0	37439403	C	T
20	rs6101301	0	37440046	T	C
20	rs6071578	0	37440918	G	T
20	rs12625702	0	37441935	C	G
20	rs4642006	0	37442410	C	T
20	rs75683721	0	37443066	A	G
20	rs68089660	0	37444133	T	C
20	rs6071589	0	37444221	G	A
20	rs62202500	0	37445212	A	G
20	rs6129108	0	37445747	C	T
20	rs80324175	0	37446275	C	T
20	rs6124087	0	37446985	C	T
20	rs10854216	0	37447919	A	G
20	rs76069929	0	37452705	T	C
20	rs6065094	0	37453194	A	G
20	rs77935319	0	37453297	A	T
20	rs6124088	0	37453652	A	C
20	rs80067936	0	37454571	G	A
20	rs62202520	0	37455025	C	G
20	rs74541395	0	37455178	G	T
20	rs909865	0	37455269	C	T
20	rs6093097	0	37455370	C	A
20	rs74519763	0	37455626	C	T
20	rs111784864	0	37455742	G	A
20	rs2015901	0	37455995	C	T
20	rs77170256	0	37456165	T	G
20	rs2016946	0	37456205	T	C
20	rs6129111	0	37457106	G	A
20	rs6101326	0	37457184	C	G
20	rs1006945	0	37458009	G	T
20	rs77950902	0	37459695	A	G
20	rs926484	0	37460030	G	A
20	rs6015966	0	37461311	G	C
20	rs6028157	0	37461354	C	G
20	rs75676027	0	37462655	G	A
20	rs4812316	0	37463814	G	T
20	rs117854622	0	37464072	T	A
20	rs80216039	0	37464990	T	C
20	rs2294556	0	37465283	A	T
20	rs118011029	0	37466247	G	A
20	rs4812317	0	37466529	G	A
20	rs1474973	0	37468445	T	C
20	rs77025875	0	37470175	A	G
20	rs4368395	0	37470453	G	A
20	rs80354878	0	37471598	G	A
20	rs78225905	0	37471618	G	A
20	rs34431148	0	37472478	A	C
20	rs4381836	0	37472902	G	A
20	rs79640499	0	37473436	A	G
20	rs76872773	0	37475331	G	A
20	rs6028161	0	37475516	C	T
20	rs75784177	0	37475597	A	C
20	rs6093098	0	37476277	T	C
20	rs6028162	0	37476984	G	T
20	rs6028163	0	37477034	T	C
20	rs78307862	0	37478434	C	T
20	rs6071605	0	37479016	A	C
20	rs116964154	0	37480563	C	T
20	rs79551748	0	37481165	A	G
20	rs62202523	0	37481455	T	G
20	rs4812319	0	37482616	A	G
20	rs4812320	0	37483039	A	G
20	rs75279371	0	37483420	C	T
20	rs4812321	0	37483428	T	G
20	rs4812322	0	37483430	G	A
20	rs6028167	0	37484311	G	A
20	rs4812323	0	37485233	T	C
20	rs4812324	0	37485380	T	A
20	rs4812325	0	37485458	G	A
20	rs62202525	0	37485661	C	G
20	rs4812326	0	37485986	G	A
20	rs79074988	0	37486333	C	T
20	rs4810237	0	37487150	G	T
20	rs62202526	0	37487535	C	T
20	rs73114218	0	37487899	T	C
20	rs79340928	0	37489203	G	A
20	rs56245805	0	37489569	G	A
20	rs113692895	0	37490237	C	A
20	rs208820	0	37490280	G	A
20	rs58067470	0	37490445	G	A
20	rs208818	0	37491375	T	G
20	rs6015971	0	37491943	C	T
20	rs6071608	0	37492228	A	G
20	rs6071609	0	37492299	C	T
20	rs208817	0	37492316	C	T
20	rs6071610	0	37492340	G	A
20	rs208816	0	37492751	A	G
20	rs208815	0	37493247	G	C
20	rs79176887	0	37493276	C	G
20	rs208814	0	37493576	A	G
20	rs208813	0	37493761	G	A
20	rs148315103	0	37494212	G	A
20	rs75666262	0	37494326	G	A
20	rs208812	0	37494393	C	G
20	rs150395708	0	37494534	C	T
20	rs6028169	0	37495246	A	G
20	rs208811	0	37497339	A	G
20	rs543777	0	37497359	G	C
20	rs490046	0	37497362	T	C
20	rs208810	0	37497399	A	G
20	rs6071613	0	37497814	T	G
20	rs6028173	0	37498573	T	A
20	rs6028174	0	37498577	T	A
20	rs8121637	0	37498629	C	T
20	rs208808	0	37498722	A	G
20	rs208807	0	37499139	T	C
20	rs6071614	0	37499228	G	A
20	rs78446633	0	37499367	A	G
20	rs7264486	0	37499394	A	G
20	rs208806	0	37499476	A	T
20	rs79649066	0	37501504	C	T
20	rs208805	0	37501507	T	C
20	rs208804	0	37502637	T	G
20	rs208803	0	37503317	T	A
20	rs73114235	0	37503384	G	A
20	rs150403922	0	37506109	G	A
20	rs113964273	0	37506202	G	A
20	rs181485839	0	37506210	C	T
20	rs208802	0	37506313	T	A
20	rs77654235	0	37506551	C	T
20	rs73114239	0	37507494	A	T
20	rs208801	0	37508515	G	A
20	rs76700417	0	37508811	C	T
20	rs76050103	0	37509345	T	C
20	rs76367370	0	37509820	A	C
20	rs208800	0	37510176	C	G
20	rs415256	0	37510823	A	G
20	rs56201219	0	37510896	G	A
20	rs55927879	0	37510900	C	G
20	rs56011113	0	37510946	A	T
20	rs208799	0	37511403	A	G
20	rs208798	0	37511454	A	G
20	rs7345055	0	37511559	T	C
20	rs73621974	0	37512142	G	T
20	rs208797	0	37512310	G	C
20	rs76919850	0	37512398	A	G
20	rs208796	0	37512649	G	C
20	rs208795	0	37512698	T	C
20	rs35350081	0	37513398	T	C
20	rs12624599	0	37514685	C	T
20	rs731671	0	37515333	G	A
20	rs6028178	0	37515572	A	C
20	rs6129123	0	37515869	A	G
20	rs6129124	0	37515934	A	G
20	rs6015978	0	37516318	G	A
20	rs143835038	0	37516670	G	T
20	rs74513709	0	37517062	G	A
20	rs67524591	0	37517207	G	A
20	rs73114257	0	37517383	G	A
20	rs12624956	0	37517753	A	G
20	rs2294557	0	37518552	G	A
20	rs909866	0	37518565	A	G
20	rs6028180	0	37518901	G	A
20	rs742421	0	37519321	G	A
20	rs2867239	0	37520581	C	A
20	rs6028182	0	37522583	A	G
20	rs208794	0	37522879	G	A
20	rs62201387	0	37523375	C	T
20	rs77208150	0	37524074	A	T
20	rs6015979	0	37525463	A	G
20	rs149868466	0	37525730	G	A
20	rs6028186	0	37525877	G	A
20	rs6028187	0	37525888	C	T
20	rs6015980	0	37527366	C	T
20	rs4810239	0	37527685	A	G
20	rs73108583	0	37527939	A	G
20	rs138935337	0	37528556	C	T
20	rs75778315	0	37528558	G	A
20	rs112366843	0	37528688	C	T
20	rs6028189	0	37528700	G	A
20	rs6028191	0	37529043	T	C
20	rs80202509	0	37529062	G	A
20	rs6124095	0	37530482	A	G
20	rs4810240	0	37532033	G	A
20	rs73108592	0	37532139	C	T
20	rs74668701	0	37533045	C	T
20	rs75156468	0	37533560	C	T
20	rs74938592	0	37533955	G	A
20	rs6015981	0	37533958	A	G
20	rs6028197	0	37534193	C	T
20	rs77879134	0	37534319	A	C
20	rs6015982	0	37534369	C	T
20	rs12626105	0	37534582	A	G
20	rs4812332	0	37534665	C	T
20	rs4810244	0	37535038	A	G
20	rs4812333	0	37536119	T	A
20	rs148800340	0	37536456	C	T
20	rs112409155	0	37536611	G	C
20	rs73108602	0	37537036	G	A
20	rs73110606	0	37537178	G	A
20	rs4812334	0	37537519	G	A
20	rs4812335	0	37537612	G	A
20	rs2867240	0	37538354	C	T
20	rs6028200	0	37540615	C	T
20	rs28578430	0	37542467	G	A
20	rs73621977	0	37543734	T	G
20	rs149065753	0	37545697	T	C
20	rs4812336	0	37547374	G	A
20	rs748063	0	37548730	A	G
20	rs4810245	0	37549309	G	A
20	rs7266267	0	37549715	C	G
20	rs10392	0	37550935	G	A
20	rs116621334	0	37551039	G	A
20	rs10477	0	37551468	A	G
20	rs6028206	0	37552439	C	T
20	rs73110616	0	37552943	C	T
20	rs59002975	0	37552961	T	G
20	rs12626028	0	37553900	G	C
20	rs58414555	0	37554152	A	C
20	rs62201397	0	37554330	A	G
20	rs62201400	0	37554767	G	A
20	rs12624452	0	37554781	G	T
20	rs373475404	0	37554869	T	C
20	rs3752290	0	37555116	G	C
20	rs6028208	0	37556075	T	A
20	rs16987679	0	37557185	G	C
20	rs59777567	0	37557548	A	G
20	rs59265243	0	37557768	T	C
20	rs67343649	0	37557894	A	G
20	rs61182164	0	37558099	G	A
20	rs57569873	0	37558293	T	C
20	rs57769897	0	37558480	T	A
20	rs8125220	0	37559034	G	A
20	rs56660421	0	37559329	G	T
20	rs62204114	0	37559574	C	T
20	rs16987681	0	37560386	C	T
20	rs76844555	0	37561022	C	T
20	rs926390	0	37562266	C	T
20	rs149658781	0	37562530	G	A
20	rs4812337	0	37562936	A	G
20	rs725322	0	37563352	G	A
20	rs16987683	0	37564521	G	A
20	rs62204116	0	37564723	G	A
20	rs16987685	0	37564835	C	T
20	rs62204117	0	37565335	T	C
20	rs78259929	0	37565755	C	T
20	rs78307995	0	37566068	C	T
20	rs16987687	0	37566737	T	C
20	rs4812338	0	37568055	C	T
20	rs732486	0	37569402	A	G
20	rs16987692	0	37569654	A	T
20	rs3752291	0	37570404	G	T
20	rs3752292	0	37570475	G	A
20	rs3752293	0	37570725	C	T
20	rs139357487	0	37571815	G	A
20	rs4812339	0	37571900	C	T
20	rs4812340	0	37571962	C	T
20	rs139278095	0	37572426	C	T
20	rs62204118	0	37572495	G	A
20	rs67743908	0	37572643	G	A
20	rs16987696	0	37573194	A	G
20	rs67882716	0	37573239	T	C
20	rs62204119	0	37573487	A	C
20	rs12624839	0	37573816	G	A
20	rs7266556	0	37574341	C	T
20	rs72623594	0	37576255	G	A
20	rs4812341	0	37577269	G	T
20	rs186856181	0	37577648	A	C
20	rs111234980	0	37578055	G	T
20	rs7264022	0	37578387	C	T
20	rs62204121	0	37579082	C	T
20	rs142887607	0	37579755	C	T
20	rs4300896	0	37580130	A	C
20	rs1130247	0	37581437	A	G
20	rs1733	0	37581506	G	A
20	rs41276986	0	37581707	C	T
20	rs67621213	0	37582553	G	A
20	rs147978451	0	37583040	C	A
20	rs6028221	0	37583070	T	C
20	rs62204122	0	37583338	G	A
20	rs72623596	0	37585212	T	C
20	rs62204126	0	37586514	T	C
20	rs7265661	0	37586842	G	T
20	rs6028226	0	37588221	T	C
20	rs66526549	0	37588360	A	G
20	rs4810246	0	37589016	G	A
20	rs16987709	0	37589987	A	G
20	rs28372899	0	37590538	G	A
20	rs17829669	0	37590581	C	T
20	rs4141892	0	37590758	T	C
20	rs974561	0	37591184	G	C
20	rs974560	0	37591198	C	T
20	rs974559	0	37591361	T	C
20	rs6015992	0	37593295	A	G
20	rs4810247	0	37595269	G	A
20	rs2076233	0	37597382	G	A
20	rs66513266	0	37597410	G	T
20	rs80279978	0	37597522	T	G
20	rs8120715	0	37598781	G	A
20	rs4810248	0	37598944	C	T
20	rs111633803	0	37599995	C	A
20	rs6028232	0	37600036	T	G
20	rs79703786	0	37600809	C	T
20	rs8118646	0	37600887	A	G
20	rs16987712	0	37601243	A	G
20	rs12625677	0	37602339	T	G
20	rs59096774	0	37603529	A	G
20	rs16987715	0	37603655	T	C
20	rs12625983	0	37603936	T	C
20	rs12625286	0	37605292	G	A
20	rs66476511	0	37605303	T	A
20	rs140106755	0	37606464	T	A
20	rs6028233	0	37607146	C	T
20	rs7269329	0	37607201	A	G
20	rs6028234	0	37607869	A	C
20	rs6028235	0	37608550	A	G
20	rs4812342	0	37608892	A	T
20	rs78993681	0	37609175	G	C
20	rs77539562	0	37609283	C	T
20	rs4812343	0	37609396	C	A
20	rs6028236	0	37609797	G	A
20	rs4812344	0	37609929	G	A
20	rs4810249	0	37610037	G	A
20	rs4812345	0	37610134	C	T
20	rs12624682	0	37611595	A	G
20	rs2064181	0	37613239	A	G
20	rs4812346	0	37614219	T	C
20	rs118070072	0	37615059	A	G
20	rs2867895	0	37615429	T	C
20	rs4812347	0	37616110	C	T
20	rs731345	0	37616930	T	C
20	rs149427163	0	37617960	T	C
20	rs58575641	0	37618022	C	T
20	rs16987734	0	37618704	A	C
20	rs7268492	0	37619109	A	G
20	rs4812348	0	37620888	G	C
20	rs68173814	0	37621180	A	G
20	rs61213966	0	37621906	A	G
20	rs59072291	0	37622010	T	A
20	rs57679307	0	37622622	C	T
20	rs16987738	0	37625015	A	C
20	rs2867896	0	37625368	C	T
20	rs73621982	0	37625734	C	G
20	rs73621983	0	37625908	C	T
20	rs8122051	0	37626404	T	G
20	rs16987740	0	37626958	A	G
20	rs66633066	0	37626998	T	C
20	rs2179318	0	37627263	T	C
20	rs742277	0	37628749	T	C
20	rs75720708	0	37629636	C	T
20	rs7270784	0	37630016	G	A
20	rs3764701	0	37630606	A	T
20	rs4812349	0	37631119	C	T
20	rs4812350	0	37631192	C	T
20	rs8121775	0	37632107	A	G
20	rs66681575	0	37633338	G	T
20	rs77318179	0	37633510	A	C
20	rs67084722	0	37633532	C	T
20	rs4812351	0	37634664	T	A
20	rs3829696	0	37634704	T	C
20	rs3752298	0	37635027	T	C
20	rs8120914	0	37635714	C	T
20	rs8114962	0	37635979	A	G
20	rs117134707	0	37636312	C	T
20	rs16987756	0	37637792	T	C
20	rs73621984	0	37639209	A	G
20	rs8118130	0	37639548	G	A
20	rs73621985	0	37640840	T	C
20	rs7267954	0	37641016	G	A
20	rs145666654	0	37643026	T	C
20	rs4141893	0	37643167	G	A
20	rs3764703	0	37643659	T	C
20	rs2092261	0	37645130	A	G
20	rs926393	0	37646028	G	A
20	rs6129150	0	37646564	A	G
20	rs4812352	0	37646878	C	T
20	rs3752299	0	37647182	A	G
20	rs3752300	0	37647484	C	T
20	rs66486072	0	37647882	G	A
20	rs7262876	0	37648261	G	C
20	rs74949991	0	37650519	G	A
20	rs3752301	0	37654024	T	G
20	rs16987761	0	37654343	A	T
20	rs1011020	0	37657419	C	T
20	rs12625203	0	37658157	T	C
20	rs141630943	0	37659532	G	A
20	rs117527781	0	37659874	C	G
20	rs67579911	0	37660013	G	C
20	rs117627876	0	37660777	A	G
20	rs57993460	0	37662068	C	A
20	rs80042855	0	37663062	C	T
20	rs9798509	0	37663603	A	G
20	rs9798566	0	37663622	C	T
20	rs8115074	0	37663821	A	T
20	rs8122352	0	37664336	G	T
20	rs1534928	0	37664564	G	A
20	rs4812354	0	37665246	G	A
20	rs7268097	0	37666644	A	G
20	rs3752302	0	37667182	C	T
20	rs6729	0	37668272	A	G
20	rs114212198	0	37670889	C	T
20	rs67379757	0	37671051	C	G
20	rs16987779	0	37671455	C	T
20	rs66647661	0	37671577	C	T
20	rs6129156	0	37672209	A	C
20	rs6129157	0	37672247	G	T
20	rs6129158	0	37673967	A	G
20	rs76584574	0	37674280	A	G
20	rs8118808	0	37674996	C	G
20	rs6129159	0	37675011	A	T
20	rs16987783	0	37675098	C	G
20	rs6129160	0	37677697	C	T
20	rs6129161	0	37678327	T	G
20	rs742276	0	37679849	G	A
20	rs2019032	0	37680326	C	A
20	rs742274	0	37680944	T	C
20	rs4810250	0	37682214	C	T
20	rs4812356	0	37682956	C	T
20	rs4812357	0	37683071	T	C
20	rs6129162	0	37683195	G	A
20	rs4812358	0	37683231	T	C
20	rs1022507	0	37683687	C	G
20	rs7270243	0	37684473	T	C
20	rs7268772	0	37684501	A	G
20	rs7260808	0	37684571	G	A
20	rs1569537	0	37684859	A	G
20	rs1569538	0	37685216	G	A
20	rs6124105	0	37686081	G	A
20	rs6513588	0	37686281	T	C
20	rs187048433	0	37686398	A	C
20	rs117979476	0	37686526	G	C
20	rs6513589	0	37686585	A	G
20	rs143819051	0	37687128	C	T
20	rs6129163	0	37687130	A	G
20	rs714108	0	37687838	G	A
20	rs6071646	0	37688308	G	T
20	rs6071647	0	37688309	C	T
20	rs6129164	0	37688347	T	C
20	rs6129165	0	37688553	C	T
20	rs67487809	0	37688597	C	G
20	rs6129166	0	37688825	T	C
20	rs6129167	0	37689228	T	C
20	rs4812360	0	37689259	A	G
20	rs6129168	0	37689360	T	C
20	rs62202615	0	37690060	T	C
20	rs7262063	0	37690235	G	A
20	rs926392	0	37690464	A	G
20	rs926391	0	37690485	A	G
20	rs2867898	0	37690952	G	A
20	rs6513593	0	37691392	G	A
20	rs6129173	0	37692512	C	A
20	rs62202616	0	37692775	G	C
20	rs6028258	0	37692844	T	A
20	rs6124106	0	37693042	G	A
20	rs7268716	0	37693214	C	T
20	rs4616534	0	37693564	G	A
20	rs1007913	0	37693592	G	A
20	rs6093115	0	37693817	T	C
20	rs2867899	0	37694622	C	A
20	rs67147849	0	37695241	C	T
20	rs35166252	0	37695601	C	T
20	rs16987788	0	37695998	G	T
20	rs56877916	0	37696192	A	T
20	rs67114385	0	37696401	C	T
20	rs2103613	0	37696520	A	G
20	rs6028259	0	37696977	T	A
20	rs140220100	0	37697287	C	T
20	rs143226549	0	37697587	G	C
20	rs6065111	0	37698754	C	G
20	rs66465343	0	37699436	T	G
20	rs6028261	0	37699572	A	T
20	rs80047109	0	37700340	C	T
20	rs73621987	0	37700816	C	T
20	rs6028264	0	37703294	T	C
20	rs1014625	0	37703455	C	A
20	rs16987791	0	37703812	A	G
20	rs62202621	0	37703980	A	G
20	rs79124984	0	37704151	A	G
20	rs62202622	0	37704201	C	T
20	rs60931333	0	37705547	A	G
20	rs73621988	0	37706905	C	T
20	rs35185736	0	37707031	G	A
20	rs62202624	0	37707086	G	A
20	rs66951531	0	37707364	C	T
20	rs62202625	0	37707444	G	C
20	rs6028266	0	37708520	C	G
20	rs724176	0	37709427	A	G
20	rs59736162	0	37709541	A	G
20	rs17831483	0	37709699	A	G
20	rs66488640	0	37710390	A	G
20	rs912179	0	37710775	G	A
20	rs912180	0	37710799	G	T
20	rs58447402	0	37710817	G	C
20	rs75330736	0	37711022	A	G
20	rs6028268	0	37711588	C	T
20	rs77377954	0	37711701	C	T
20	rs1885938	0	37712835	A	G
20	rs73621989	0	37713049	C	T
20	rs145050182	0	37713477	T	G
20	rs6016010	0	37713976	A	G
20	rs6016011	0	37714075	T	C
20	rs6071652	0	37714608	C	G
20	rs58919932	0	37714935	T	C
20	rs62202629	0	37715145	T	C
20	rs13041461	0	37715242	G	A
20	rs13041621	0	37715309	G	C
20	rs12624685	0	37715486	C	T
20	rs12625595	0	37715636	A	T
20	rs61387464	0	37715912	C	T
20	rs60168378	0	37716305	G	A
20	rs67490812	0	37716619	A	G
20	rs6065113	0	37717226	C	T
20	rs56334226	0	37717287	G	A
20	rs7270446	0	37717288	G	T
20	rs6071653	0	37717550	C	T
20	rs13043762	0	37717840	G	A
20	rs74601270	0	37718101	A	G
20	rs34214971	0	37718231	G	A
20	rs34806718	0	37718302	A	G
20	rs76628321	0	37718581	G	A
20	rs12625857	0	37719017	G	A
20	rs11905353	0	37720393	C	T
20	rs68006880	0	37720421	C	T
20	rs35128295	0	37720423	G	T
20	rs56260770	0	37720667	C	G
20	rs16985124	0	37721267	G	C
20	rs6028271	0	37721395	C	T
20	rs6071654	0	37722023	A	C
20	rs6071655	0	37722185	A	G
20	rs6071656	0	37722222	T	A
20	rs66581112	0	37722740	A	T
20	rs995346	0	37722910	C	T
20	rs6028272	0	37724098	G	A
20	rs6028273	0	37724213	A	G
20	rs17764246	0	37724966	C	A
20	rs6016012	0	37725688	A	T
20	rs6028276	0	37726011	A	T
20	rs78096069	0	37726547	G	A
20	rs6129177	0	37727248	A	G
20	rs6028277	0	37728157	T	C
20	rs6129179	0	37729588	G	A
20	rs6028279	0	37730082	C	A
20	rs17831740	0	37730634	T	C
20	rs6028282	0	37732027	T	G
20	rs6129181	0	37732176	T	C
20	rs6028284	0	37732181	G	A
20	rs78286964	0	37734273	G	A
20	rs59290270	0	37736159	T	C
20	rs17764371	0	37737470	A	C
20	rs73621990	0	37738441	G	A
20	rs66478340	0	37738722	C	T
20	rs543348496	0	37740277	A	G
20	rs6129182	0	37740554	C	T
20	rs78544478	0	37741237	C	G
20	rs12625438	0	37741375	C	T
20	rs67058650	0	37741472	C	G
20	rs17764431	0	37744035	A	G
20	rs74803188	0	37744162	C	T
20	rs6129184	0	37745436	T	C
20	rs78148734	0	37745985	G	A
20	rs209901	0	37746454	T	G
20	rs6028288	0	37746723	A	T
20	rs117540353	0	37746729	G	A
20	rs6124110	0	37747293	G	A
20	rs6129187	0	37747387	G	C
20	rs6129188	0	37747737	G	A
20	rs79045635	0	37748039	T	C
20	rs67829021	0	37748452	C	T
20	rs16987800	0	37748570	A	G
20	rs78126180	0	37749565	G	A
20	rs80342487	0	37751202	G	A
20	rs77176624	0	37751534	G	A
20	rs742652	0	37752270	T	C
20	rs77675242	0	37753451	C	T
20	rs6129189	0	37753606	A	G
20	rs6124111	0	37753647	C	A
20	rs6124112	0	37753702	T	C
20	rs6028294	0	37754822	G	C
20	rs59735811	0	37755172	C	T
20	rs67138525	0	37756342	A	G
20	rs2868501	0	37756352	A	G
20	rs16987805	0	37757433	A	G
20	rs2868502	0	37757669	G	A
20	rs742653	0	37757725	A	T
20	rs2868503	0	37757755	T	C
20	rs79625528	0	37759453	T	G
20	rs62202656	0	37759636	C	T
20	rs1883750	0	37759895	T	C
20	rs6129193	0	37760356	C	T
20	rs6129194	0	37761300	A	G
20	rs66855787	0	37761558	G	A
20	rs6129196	0	37762555	T	G
20	rs79889589	0	37763101	G	A
20	rs75792384	0	37763544	G	A
20	rs149063194	0	37763620	T	G
20	rs2003705	0	37763743	C	T
20	rs62202657	0	37764381	C	G
20	rs561771048	0	37764932	G	A
20	rs6028298	0	37765379	G	A
20	rs66477659	0	37765693	G	A
20	rs117389349	0	37766398	C	T
20	rs77180905	0	37768481	C	A
20	rs209902	0	37769382	C	T
20	rs6129197	0	37771045	A	G
20	rs75036054	0	37771335	C	T
20	rs2868504	0	37771578	A	G
20	rs4997703	0	37771941	T	C
20	rs6129198	0	37773074	G	A
20	rs6124113	0	37774890	A	C
20	rs68108082	0	37774911	A	G
20	rs77048957	0	37775115	G	A
20	rs12625154	0	37775431	G	T
20	rs139350183	0	37775650	C	G
20	rs2050226	0	37775800	C	A
20	rs34411643	0	37776412	A	G
20	rs67502398	0	37776851	T	C
20	rs66519365	0	37777053	A	C
20	rs67917239	0	37779167	G	T
20	rs13037439	0	37779342	C	T
20	rs2235769	0	37779569	C	T
20	rs73621992	0	37780297	C	T
20	rs78162372	0	37780966	C	T
20	rs76471678	0	37781119	G	T
20	rs6124114	0	37781412	A	C
20	rs67320351	0	37782150	C	T
20	rs6129200	0	37785718	A	G
20	rs35597918	0	37786012	C	T
20	rs6124115	0	37786087	C	T
20	rs6028305	0	37787918	T	C
20	rs79891948	0	37792081	G	C
20	rs66813400	0	37792619	A	G
20	rs77230525	0	37795639	T	C
20	rs6028308	0	37796621	G	A
20	rs66909907	0	37796622	C	T
20	rs16987827	0	37796786	T	G
20	rs73621994	0	37797705	C	T
20	rs6129205	0	37798407	G	A
20	rs75853230	0	37798649	C	T
20	rs6124117	0	37799520	A	G
20	rs78668391	0	37799804	A	G
20	rs6028312	0	37800457	A	G
20	rs150949703	0	37800730	A	T
20	rs13042087	0	37801176	A	G
20	rs12625524	0	37802323	T	G
20	rs761278	0	37803173	T	C
20	rs731599	0	37803846	A	T
20	rs76142124	0	37804064	C	G
20	rs75705709	0	37804474	T	C
20	rs878515	0	37806383	G	A
20	rs117097889	0	37807685	G	A
20	rs2206749	0	37807884	G	T
20	rs60651970	0	37808604	A	G
20	rs2223686	0	37809182	A	G
20	rs12625866	0	37813408	C	T
20	rs6129209	0	37815442	G	T
20	rs117487280	0	37815592	G	A
20	rs13045897	0	37816651	G	T
20	rs13038123	0	37816715	A	G
20	rs6129210	0	37817468	A	G
20	rs66956286	0	37819488	G	T
20	rs6124120	0	37819734	C	G
20	rs74467411	0	37820464	G	A
20	rs2868505	0	37820837	C	T
20	rs77487310	0	37820967	G	A
20	rs761280	0	37820996	G	T
20	rs761281	0	37821321	C	G
20	rs73621996	0	37821362	G	A
20	rs66464785	0	37822039	T	G
20	rs6129211	0	37822336	G	T
20	rs6028324	0	37822548	G	T
20	rs6124121	0	37822567	C	G
20	rs6129212	0	37822940	G	A
20	rs6129213	0	37823485	T	G
20	rs118041476	0	37823706	G	A
20	rs6129215	0	37824273	A	G
20	rs6129216	0	37824416	C	A
20	rs8126233	0	37828382	A	G
20	rs6129219	0	37828435	C	T
20	rs59398849	0	37828871	C	T
20	rs209909	0	37829118	A	G
20	rs6129220	0	37829541	G	A
20	rs718697	0	37830221	T	C
20	rs718698	0	37830249	T	C
20	rs56265997	0	37832499	T	C
20	rs116951130	0	37834562	C	G
20	rs67909509	0	37835527	C	T
20	rs66659244	0	37836470	G	C
20	rs6028332	0	37837311	C	T
20	rs79035594	0	37837604	G	T
20	rs145195280	0	37838794	C	T
20	rs76649376	0	37839939	T	A
20	rs75839551	0	37840456	T	C
20	rs6016027	0	37843693	T	C
20	rs67546743	0	37844961	C	T
20	rs6028335	0	37845477	A	G
20	rs67342391	0	37845847	C	T
20	rs66570026	0	37847083	T	C
20	rs67809083	0	37847936	C	T
20	rs73621998	0	37849276	T	C
20	rs6124123	0	37849507	T	A
20	rs6124124	0	37849881	A	G
20	rs67541005	0	37850272	A	G
20	rs6124125	0	37850436	G	T
20	rs75487778	0	37851029	A	G
20	rs6016028	0	37851759	T	G
20	rs35503508	0	37852404	T	C
20	rs1332883	0	37852969	T	G
20	rs6093137	0	37853655	A	T
20	rs113301616	0	37854603	T	C
20	rs67246677	0	37855154	G	T
20	rs6028341	0	37856073	G	A
20	rs742651	0	37856326	A	G
20	rs1016594	0	37857238	A	T
20	rs1963695	0	37857425	T	C
20	rs7271186	0	37858095	G	A
20	rs957256	0	37859566	G	C
20	rs6129222	0	37860739	G	A
20	rs6101423	0	37861741	A	C
20	rs74513807	0	37865159	C	T
20	rs59180307	0	37865903	C	T
20	rs61666201	0	37866073	C	T
20	rs55758742	0	37867471	T	C
20	rs66986180	0	37867772	G	A
20	rs2868507	0	37868383	A	G
20	rs73114539	0	37870745	C	T
20	rs75504562	0	37870746	G	A
20	rs2092494	0	37870900	T	A
20	rs78711045	0	37871684	A	G
20	rs16987849	0	37873316	T	C
20	rs78133593	0	37873610	A	G
20	rs1016550	0	37873741	G	A
20	rs150634301	0	37873801	T	C
20	rs932426	0	37873813	G	A
20	rs1012338	0	37875045	T	C
20	rs73114544	0	37875309	G	A
20	rs6028354	0	37876434	A	G
20	rs932428	0	37876772	A	G
20	rs932429	0	37876885	A	G
20	rs7262174	0	37877068	A	G
20	rs11698240	0	37877660	A	G
20	rs11086745	0	37877837	G	C
20	rs2206747	0	37878814	G	A
20	rs4640447	0	37879949	G	T
20	rs6124127	0	37880010	A	G
20	rs6129227	0	37880233	A	G
20	rs187441881	0	37880966	G	C
20	rs2009579	0	37881482	C	T
20	rs729520	0	37881769	A	C
20	rs6129228	0	37882299	G	A
20	rs6129229	0	37882317	A	G
20	rs113486880	0	37882854	C	T
20	rs6124128	0	37884312	A	G
20	rs17766229	0	37884565	T	C
20	rs75929732	0	37886563	G	A
20	rs75095720	0	37886660	C	T
20	rs74466857	0	37888157	T	A
20	rs80095619	0	37889064	T	C
20	rs4810255	0	37889481	G	T
20	rs6028364	0	37889503	C	G
20	rs6124131	0	37889930	C	T
20	rs35206383	0	37890458	T	G
20	rs6028365	0	37890523	T	C
20	rs73113355	0	37890686	C	T
20	rs2223685	0	37891470	A	G
20	rs77628810	0	37893773	C	T
20	rs57444068	0	37894178	A	C
20	rs6129234	0	37895351	A	G
20	rs6028367	0	37895372	A	G
20	rs6124132	0	37895849	T	A
20	rs74798278	0	37897441	G	C
20	rs2073315	0	37897680	C	T
20	rs59235229	0	37898200	C	A
20	rs2073314	0	37899700	T	C
20	rs2073313	0	37899865	C	T
20	rs4470396	0	37900423	A	G
20	rs2073312	0	37900688	C	G
20	rs2073311	0	37900691	C	T
20	rs34021142	0	37900945	G	A
20	rs1004022	0	37901725	T	C
20	rs8125860	0	37902090	G	A
20	rs7262330	0	37903682	G	T
20	rs2208138	0	37904076	A	G
20	rs66750575	0	37904235	T	C
20	rs10460625	0	37904394	A	G
20	rs7266026	0	37905178	G	T
20	rs8119103	0	37905431	C	T
20	rs8125861	0	37905849	A	G
20	rs7266476	0	37905863	G	T
20	rs16987872	0	37906360	G	A
20	rs117744302	0	37906565	A	G
20	rs4812367	0	37906698	T	C
20	rs4812368	0	37906741	T	G
20	rs76169042	0	37907083	A	G
20	rs941651	0	37907913	T	C
20	rs1157376	0	37908163	C	T
20	rs59397721	0	37908783	A	G
20	rs146863725	0	37908821	T	G
20	rs2208139	0	37908954	T	C
20	rs117401371	0	37909011	A	C
20	rs2224304	0	37909315	C	T
20	rs16987875	0	37909375	T	C
20	rs10485652	0	37909494	T	C
20	rs67735417	0	37910414	A	G
20	rs12625027	0	37910766	G	A
20	rs12625060	0	37910767	C	A
20	rs7262615	0	37911295	T	C
20	rs4810257	0	37912138	G	C
20	rs3918508	0	37912667	G	A
20	rs7266730	0	37913440	T	A
20	rs2070292	0	37913730	C	T
20	rs2067034	0	37914178	A	G
20	rs1884712	0	37914526	G	A
20	rs11905126	0	37915088	C	T
20	rs6028376	0	37915283	A	G
20	rs4812369	0	37915621	T	G
20	rs111920312	0	37915778	A	G
20	rs6124134	0	37916264	G	A
20	rs4812370	0	37916325	A	G
20	rs4812371	0	37916357	A	G
20	rs60933728	0	37916828	A	G
20	rs11699381	0	37916896	A	G
20	rs73113379	0	37917247	G	C
20	rs988323	0	37918096	T	C
20	rs60295744	0	37919542	G	A
20	rs2868508	0	37920076	G	A
20	rs1009789	0	37921124	C	G
20	rs117954964	0	37921606	A	G
20	rs9636528	0	37921806	A	G
20	rs9636515	0	37922912	A	G
20	rs59106201	0	37923132	G	A
20	rs73623605	0	37923193	T	C
20	rs1076805	0	37923341	T	A
20	rs743154	0	37923957	C	A
20	rs743153	0	37923967	G	T
20	rs78259370	0	37924744	A	G
20	rs73291077	0	37924786	C	T
20	rs67397733	0	37925725	C	G
20	rs59885984	0	37925767	A	G
20	rs4812373	0	37926774	G	A
20	rs17186303	0	37926902	G	A
20	rs75868046	0	37927455	C	T
20	rs73291083	0	37927670	G	A
20	rs6129242	0	37928322	A	T
20	rs6124135	0	37928475	G	A
20	rs61710434	0	37928651	T	C
20	rs12480434	0	37928855	G	A
20	rs6028383	0	37928899	T	C
20	rs4812374	0	37929301	C	A
20	rs78978693	0	37929794	C	A
20	rs16987896	0	37929997	T	C
20	rs59349866	0	37930005	G	A
20	rs725259	0	37931218	G	T
20	rs2007338	0	37931436	T	A
20	rs11699853	0	37932027	C	T
20	rs11907653	0	37933174	T	C
20	rs8123469	0	37933673	T	C
20	rs36104096	0	37934996	A	G
20	rs6124136	0	37935531	C	T
20	rs144705061	0	37936079	G	A
20	rs62204425	0	37936305	C	T
20	rs78125889	0	37936445	G	A
20	rs16987902	0	37936581	T	C
20	rs6513599	0	37937661	C	T
20	rs73291095	0	37938781	T	C
20	rs8123586	0	37940011	A	G
20	rs79112972	0	37940223	A	G
20	rs139003852	0	37940458	G	A
20	rs16987905	0	37940679	A	G
20	rs1011827	0	37941087	T	G
20	rs76524376	0	37941232	A	G
20	rs13041504	0	37941418	T	A
20	rs79477607	0	37941498	A	G
20	rs4812375	0	37941883	T	C
20	rs34525681	0	37942147	G	C
20	rs1012795	0	37942991	T	G
20	rs6129247	0	37943619	C	T
20	rs67560176	0	37944964	G	T
20	rs66663715	0	37945063	A	G
20	rs16987909	0	37945267	A	C
20	rs11696333	0	37945484	G	C
20	rs6101460	0	37946188	C	A
20	rs6101462	0	37947368	C	G
20	rs7267944	0	37947434	T	C
20	rs12329623	0	37947763	C	T
20	rs12329618	0	37948025	G	A
20	rs1008351	0	37948298	C	G
20	rs6101463	0	37948756	T	C
20	rs6101464	0	37949055	G	A
20	rs6129249	0	37949113	G	A
20	rs6101466	0	37949375	T	C
20	rs1008350	0	37950180	G	C
20	rs6028389	0	37951428	A	G
20	rs6129250	0	37951934	G	A
20	rs6129253	0	37952976	A	T
20	rs62202867	0	37953738	C	T
20	rs79323644	0	37953758	C	T
20	rs6129259	0	37956695	A	G
20	rs4810259	0	37957173	G	A
20	rs4810260	0	37957289	G	A
20	rs4812376	0	37957395	T	C
20	rs6028390	0	37958043	T	A
20	rs6129260	0	37958191	T	C
20	rs6129261	0	37958258	G	T
20	rs8117671	0	37958333	T	C
20	rs932553	0	37958615	G	A
20	rs932552	0	37958704	A	G
20	rs4810261	0	37959995	T	A
20	rs6129263	0	37960715	G	A
20	rs4812377	0	37960971	G	A
20	rs4239688	0	37961412	A	G
20	rs6129265	0	37962356	G	A
20	rs6129266	0	37962422	C	A
20	rs75491779	0	37962844	T	C
20	rs6124140	0	37963182	A	C
20	rs4810262	0	37963721	T	G
20	rs4810263	0	37963786	G	A
20	rs75115203	0	37965091	G	A
20	rs2067008	0	37965099	G	A
20	rs2070291	0	37965202	G	A
20	rs2070290	0	37965734	G	A
20	rs743155	0	37966916	A	T
20	rs6028394	0	37967269	G	A
20	rs66998295	0	37967287	G	A
20	rs2868999	0	37967302	A	G
20	rs2869000	0	37967775	C	G
20	rs5012131	0	37968869	C	T
20	rs117458756	0	37968871	C	T
20	rs2869001	0	37969019	G	A
20	rs1998109	0	37969208	C	T
20	rs35758854	0	37969843	G	A
20	rs75228921	0	37970202	C	T
20	rs2103960	0	37970966	A	G
20	rs6028396	0	37970970	G	T
20	rs16987936	0	37972010	A	G
20	rs117344509	0	37972408	A	G
20	rs140470197	0	37972597	G	A
20	rs13038787	0	37973031	T	C
20	rs2869002	0	37973158	C	T
20	rs6124141	0	37974193	T	G
20	rs78615038	0	37975767	A	G
20	rs190091217	0	37975857	T	C
20	rs6129271	0	37977026	C	T
20	rs2869003	0	37977945	T	C
20	rs181010910	0	37978123	G	C
20	rs4812379	0	37978920	A	G
20	rs6129273	0	37979281	G	A
20	rs6129274	0	37979482	C	T
20	rs6101477	0	37981504	C	T
20	rs73121188	0	37981578	A	T
20	rs76531112	0	37982285	A	G
20	rs6129275	0	37983058	G	T
20	rs4812380	0	37984144	T	G
```
