## Supplementary material for "Characterization of shared and ancestry-specific signals driving complex traits using multi-ancestry fine-mapping": s2_snps.txt

```
rs6127841
rs6123628
rs6127849
rs6123629
rs11086565
rs6127855
rs12624843
rs1780623
rs1780624
rs2232595
rs2232596
rs8183330
rs182432670
rs139169382
rs117832305
rs11536964
rs11536965
rs11536967
rs11536968
rs6127861
rs11536972
rs11536974
rs5741817
rs2232599
rs2232602
rs2298267
rs2232605
rs1780625
rs141643090
rs1739638
rs142525506
rs9789806
rs1739639
rs3819023
rs6025208
rs1780626
rs6123638
rs6099309
rs1780627
rs6014861
rs6014862
rs11698149
rs77871985
rs6025241
rs1631643
rs5741819
rs2232616
rs11536987
rs76154472
rs11536990
rs5744217
rs1780628
rs2232617
rs2232618
rs1739640
rs11536993
rs11536994
rs5741820
rs1739641
rs6069931
rs6014889
rs6014890
rs142691093
rs11696479
rs6064469
rs35133348
rs6127887
rs745144
rs73909023
rs117437869
rs6025284
rs1739642
rs146370805
rs73909028
rs1780629
rs737090
rs737091
rs34463491
rs12625094
rs1619859
rs1609565
rs1609566
rs76416687
rs11906988
rs6127905
rs4811788
rs4811789
rs76261248
rs74272928
rs6127908
rs2021565
rs6014910
rs75530224
rs2864143
rs2902673
rs6025340
rs139598887
rs973336
rs973337
rs6092420
rs6025355
rs6127933
rs74272929
rs6092422
rs143885300
rs59484866
rs60117239
rs736368
rs139213130
rs1119803
rs1119804
rs6064503
rs6064505
rs1739643
rs1739644
rs1739645
rs4811821
rs1780634
rs2023561
rs13040281
rs1626465
rs1780635
rs60527862
rs998839
rs577077739
rs2864144
rs7261714
rs6025462
rs6127987
rs7272723
rs6025471
rs112593730
rs190727846
rs6014968
rs6014969
rs6064520
rs6025478
rs1739646
rs13044616
rs80048642
rs117189297
rs1739647
rs143485182
rs6070053
rs6099544
rs6014973
rs1739648
rs7354507
rs190476195
rs76873942
rs117269657
rs143479680
rs6070062
rs6025497
rs79640167
rs1739650
rs1000675
rs77831147
rs6025500
rs6025510
rs6064534
rs6025511
rs6070083
rs1739652
rs1739653
rs3752276
rs3752277
rs3752278
rs3752279
rs3752280
rs6128030
rs1780636
rs75727390
rs752775
rs752774
rs707578
rs12479998
rs78687283
rs756065
rs788342
rs788343
rs788344
rs788345
rs788346
rs788347
rs788348
rs788349
rs1578462
rs6123705
rs788350
rs1315306
rs73611725
rs2864145
rs8121508
rs6099675
rs6064569
rs62203379
rs58064549
rs6015041
rs62203381
rs62203382
rs805526
rs805527
rs805528
rs805529
rs805530
rs805531
rs3748852
rs562605323
rs707520
rs1002154
rs148690824
rs12397
rs805532
rs6070221
rs6123723
rs73098016
rs6123743
rs149145107
rs1609994
rs34014949
rs805552
rs78141686
rs1303567
rs805554
rs1303566
rs1303665
rs1303588
rs1303587
rs805545
rs79684181
rs1303586
rs1303585
rs149214619
rs1303582
rs117823907
rs1303581
rs117039742
rs805535
rs1303580
rs150523662
rs3762458
rs113594190
rs1303577
rs75828684
rs1303575
rs1303574
rs805539
rs1315305
rs1303570
rs1303571
rs1282822
rs118032198
rs13038344
rs11699660
rs11698398
rs805559
rs112977150
rs6128358
rs77250589
rs140638772
rs12625459
rs805540
rs150546302
rs78533788
rs13043114
rs6070543
rs17832249
rs140134647
rs6128409
rs4812025
rs75622718
rs17753146
rs2864932
rs2185594
rs117581089
rs1295992
rs6128455
rs74597479
rs2206783
rs991539
rs1115600
rs138886522
rs6064733
rs1033516
rs4812047
rs6026642
rs6128478
rs143484454
rs4812050
rs79255189
rs73621955
rs150980900
rs6100336
rs76819995
rs6026701
rs117556328
rs9917432
rs6064751
rs139962718
rs138443269
rs78092030
rs4812061
rs77039697
rs6128497
rs11699146
rs11698723
rs11696351
rs11696353
rs2510381
rs6064754
rs73296950
rs58355034
rs79860636
rs62203401
rs6123858
rs6128501
rs6100354
rs4810159
rs4810160
rs8122834
rs8118494
rs6026755
rs6123861
rs13042097
rs6128504
rs932433
rs6128505
rs6070740
rs1005610
rs1005611
rs17832413
rs6026774
rs73621960
rs1883784
rs926638
rs1883785
rs7271465
rs6015464
rs6070754
rs6123880
rs6100402
rs6123881
rs6026793
rs6026794
rs6064763
rs6070764
rs1569706
rs1569707
rs13038820
rs805594
rs805595
rs10485648
rs7508921
rs73101914
rs73101915
rs85151
rs220546
rs117710708
rs6064768
rs220544
rs220543
rs220542
rs6026868
rs6123893
rs6064778
rs6064779
rs6070799
rs6128568
rs11696570
rs220541
rs6128574
rs6064791
rs56185220
rs35399405
rs74801727
rs6064800
rs11699761
rs28683729
rs6070825
rs112793508
rs6070826
rs6070829
rs6070830
rs34265955
rs6070846
rs142199792
rs6026964
rs220538
rs220537
rs220536
rs220535
rs117981039
rs112719327
rs220533
rs220532
rs220531
rs6070869
rs220530
rs419162
rs170217
rs220529
rs414387
rs117796
rs6070894
rs220528
rs79285184
rs220527
rs220526
rs220525
rs220524
rs6027039
rs6027040
rs220522
rs220521
rs220520
rs220519
rs6015551
rs73101949
rs2294952
rs4812127
rs146009104
rs77034297
rs67291410
rs56404424
rs220518
rs220517
rs6070933
rs34833828
rs220515
rs220514
rs220513
rs11696968
rs6064832
rs220512
rs6064836
rs6064837
rs36093651
rs73101963
rs73101964
rs220511
rs2025154
rs6070960
rs220510
rs220509
rs220508
rs220507
rs220506
rs220505
rs220504
rs732503
rs35255016
rs220503
rs11699959
rs11700284
rs110324
rs11696670
rs220502
rs11086681
rs220501
rs220500
rs6027163
rs220498
rs220497
rs220496
rs138871005
rs6071033
rs6027213
rs6071047
rs6071049
rs6071050
rs6027216
rs6027218
rs7344456
rs6015611
rs7262449
rs2902891
rs1040898
rs6027232
rs6027233
rs6015618
rs1033515
rs1033514
rs1475096
rs6027244
rs1475095
rs73621961
rs6071092
rs1885461
rs1885460
rs6027258
rs1885459
rs6027265
rs6027270
rs1154702
rs6015631
rs6027273
rs6027274
rs6071101
rs6027284
rs6015637
rs6064884
rs1885458
rs6064886
rs6071119
rs6071120
rs6071126
rs6071127
rs722077
rs2864948
rs722079
rs6027331
rs6027333
rs1358900
rs1885456
rs6015665
rs6015666
rs76222073
rs1830609
rs6027369
rs6027371
rs6071139
rs6027377
rs145585273
rs6027384
rs116938647
rs6015679
rs113183498
rs6064903
rs6071145
rs6071146
rs1358899
rs6015693
rs9679799
rs4812160
rs6027419
rs6027421
rs76967282
rs6027422
rs6071166
rs77956175
rs111677984
rs77796797
rs6071173
rs6071174
rs78335819
rs6027459
rs112784719
rs6128789
rs10485649
rs6123987
rs6071180
rs77622997
rs6015714
rs151046668
rs35842428
rs17759654
rs8123368
rs6015718
rs6015719
rs73117341
rs6015721
rs75828084
rs6071181
rs112047548
rs73117346
rs75913979
rs141508871
rs73117349
rs111406923
rs144624676
rs117161223
rs733549
rs7508841
rs911719
rs911718
rs911717
rs1075195
rs6100884
rs6027559
rs116860552
rs6092933
rs6027580
rs6092935
rs8118790
rs75035881
rs77710449
rs4328688
rs13042447
rs372272937
rs6128821
rs6128822
rs112347804
rs1322183
rs62201247
rs117345543
rs1321099
rs75083973
rs6128836
rs28528905
rs2246443
rs79510545
rs1406858
rs77548407
rs1010321
rs2180224
rs73117365
rs998277
rs997848
rs997380
rs2757515
rs2246672
rs75630410
rs1406857
rs2246804
rs2246806
rs74864440
rs113443579
rs2247054
rs2475384
rs2475385
rs2475386
rs2475387
rs6064943
rs2263747
rs2263748
rs2247237
rs6100973
rs6100974
rs6128857
rs6128859
rs2757516
rs2748649
rs2748650
rs2748651
rs2748652
rs73119554
rs2144539
rs2144538
rs2748653
rs2263749
rs2250240
rs2144537
rs74816657
rs73119559
rs2250345
rs73119562
rs2250350
rs2250447
rs2250455
rs79721775
rs73119569
rs2250474
rs2250581
rs2250596
rs2025155
rs2748654
rs113357284
rs111764110
rs2425365
rs2748655
rs6027723
rs2748656
rs113053638
rs2250741
rs111548738
rs2748657
rs76338035
rs11906798
rs2748658
rs2748659
rs2757517
rs2748660
rs6027726
rs6027727
rs62202463
rs57326707
rs6128884
rs2748661
rs2748662
rs2254105
rs79214929
rs2254234
rs76486756
rs2254245
rs62202464
rs2425366
rs2254369
rs62202465
rs2254377
rs2254382
rs2254488
rs2254492
rs2254585
rs2757518
rs2254603
rs62202466
rs62202467
rs1406856
rs1406855
rs74872238
rs138383551
rs6064986
rs2757520
rs2748663
rs2757521
rs62202470
rs2425367
rs6071347
rs2425368
rs62202471
rs2255202
rs2255210
rs2255213
rs7267156
rs6128904
rs6128906
rs10485650
rs6128907
rs2244193
rs2244281
rs118155066
rs2244440
rs6128913
rs6124011
rs62202472
rs6128918
rs2244791
rs2244797
rs6124012
rs62202473
rs6124014
rs73104015
rs6124015
rs2244925
rs2244937
rs10485651
rs2243520
rs16987583
rs2748664
rs2245231
rs2245237
rs2263750
rs2263751
rs79335602
rs2757522
rs2247983
rs75612781
rs2248100
rs6128946
rs6124025
rs11699516
rs6128947
rs911722
rs78239530
rs911721
rs911720
rs6124026
rs3752289
rs6128952
rs73104029
rs6128953
rs62202475
rs8125582
rs2248447
rs79774863
rs4812234
rs4810212
rs6128959
rs2263752
rs2263753
rs941515
rs941514
rs941513
rs2867238
rs6128968
rs1535431
rs2023355
rs2023354
rs2023353
rs6128984
rs2748665
rs2748666
rs6027928
rs6015884
rs6015886
rs2748668
rs73104045
rs2251931
rs2251933
rs2021143
rs62202485
rs62202486
rs73112051
rs2745011
rs2748669
rs2748670
rs941512
rs2263757
rs2263758
rs2748671
rs75871760
rs2252541
rs2252554
rs2745010
rs2748672
rs6124055
rs2180225
rs2748673
rs6129020
rs117258116
rs2425369
rs190809942
rs6129026
rs79200017
rs1321100
rs6124063
rs2255982
rs2748674
rs2077109
rs731457
rs731458
rs113100127
rs731459
rs9679801
rs6101226
rs112198852
rs75616895
rs2425370
rs2425371
rs6129047
rs6129048
rs2745008
rs1116239
rs77960306
rs4812272
rs4456761
rs6071511
rs6124071
rs6071514
rs11699770
rs2103655
rs6071522
rs6071524
rs61467952
rs6129066
rs12481241
rs4444607
rs62202498
rs77499484
rs6065078
rs77246074
rs74823004
rs74698215
rs76212753
rs140825976
rs73112067
rs146922001
rs6124079
rs79251793
rs6101301
rs6071578
rs12625702
rs4642006
rs75683721
rs68089660
rs6071589
rs62202500
rs6129108
rs80324175
rs6124087
rs10854216
rs76069929
rs6065094
rs77935319
rs6124088
rs80067936
rs62202520
rs74541395
rs909865
rs6093097
rs74519763
rs111784864
rs2015901
rs77170256
rs2016946
rs6129111
rs6101326
rs1006945
rs77950902
rs926484
rs6015966
rs6028157
rs75676027
rs4812316
rs117854622
rs80216039
rs2294556
rs118011029
rs4812317
rs1474973
rs77025875
rs4368395
rs80354878
rs78225905
rs34431148
rs4381836
rs79640499
rs76872773
rs6028161
rs75784177
rs6093098
rs6028162
rs6028163
rs78307862
rs6071605
rs116964154
rs79551748
rs62202523
rs4812319
rs4812320
rs75279371
rs4812321
rs4812322
rs6028167
rs4812323
rs4812324
rs4812325
rs62202525
rs4812326
rs79074988
rs4810237
rs62202526
rs73114218
rs79340928
rs56245805
rs113692895
rs208820
rs58067470
rs208818
rs6015971
rs6071608
rs6071609
rs208817
rs6071610
rs208816
rs208815
rs79176887
rs208814
rs208813
rs148315103
rs75666262
rs208812
rs150395708
rs6028169
rs208811
rs543777
rs490046
rs208810
rs6071613
rs6028173
rs6028174
rs8121637
rs208808
rs208807
rs6071614
rs78446633
rs7264486
rs208806
rs79649066
rs208805
rs208804
rs208803
rs73114235
rs150403922
rs113964273
rs181485839
rs208802
rs77654235
rs73114239
rs208801
rs76700417
rs76050103
rs76367370
rs208800
rs415256
rs56201219
rs55927879
rs56011113
rs208799
rs208798
rs7345055
rs73621974
rs208797
rs76919850
rs208796
rs208795
rs35350081
rs12624599
rs731671
rs6028178
rs6129123
rs6129124
rs6015978
rs143835038
rs74513709
rs67524591
rs73114257
rs12624956
rs2294557
rs909866
rs6028180
rs742421
rs2867239
rs6028182
rs208794
rs62201387
rs77208150
rs6015979
rs149868466
rs6028186
rs6028187
rs6015980
rs4810239
rs73108583
rs138935337
rs75778315
rs112366843
rs6028189
rs6028191
rs80202509
rs6124095
rs4810240
rs73108592
rs74668701
rs75156468
rs74938592
rs6015981
rs6028197
rs77879134
rs6015982
rs12626105
rs4812332
rs4810244
rs4812333
rs148800340
rs112409155
rs73108602
rs73110606
rs4812334
rs4812335
rs2867240
rs6028200
rs28578430
rs73621977
rs149065753
rs4812336
rs748063
rs4810245
rs7266267
rs10392
rs116621334
rs10477
rs6028206
rs73110616
rs59002975
rs12626028
rs58414555
rs62201397
rs62201400
rs12624452
rs373475404
rs3752290
rs6028208
rs16987679
rs59777567
rs59265243
rs67343649
rs61182164
rs57569873
rs57769897
rs8125220
rs56660421
rs62204114
rs16987681
rs76844555
rs926390
rs149658781
rs4812337
rs725322
rs16987683
rs62204116
rs16987685
rs62204117
rs78259929
rs78307995
rs16987687
rs4812338
rs732486
rs16987692
rs3752291
rs3752292
rs3752293
rs139357487
rs4812339
rs4812340
rs139278095
rs62204118
rs67743908
rs16987696
rs67882716
rs62204119
rs12624839
rs7266556
rs72623594
rs4812341
rs186856181
rs111234980
rs7264022
rs62204121
rs142887607
rs4300896
rs1130247
rs1733
rs41276986
rs67621213
rs147978451
rs6028221
rs62204122
rs72623596
rs62204126
rs7265661
rs6028226
rs66526549
rs4810246
rs16987709
rs28372899
rs17829669
rs4141892
rs974561
rs974560
rs974559
rs6015992
rs4810247
rs2076233
rs66513266
rs80279978
rs8120715
rs4810248
rs111633803
rs6028232
rs79703786
rs8118646
rs16987712
rs12625677
rs59096774
rs16987715
rs12625983
rs12625286
rs66476511
rs140106755
rs6028233
rs7269329
rs6028234
rs6028235
rs4812342
rs78993681
rs77539562
rs4812343
rs6028236
rs4812344
rs4810249
rs4812345
rs12624682
rs2064181
rs4812346
rs118070072
rs2867895
rs4812347
rs731345
rs149427163
rs58575641
rs16987734
rs7268492
rs4812348
rs68173814
rs61213966
rs59072291
rs57679307
rs16987738
rs2867896
rs73621982
rs73621983
rs8122051
rs16987740
rs66633066
rs2179318
rs742277
rs75720708
rs7270784
rs3764701
rs4812349
rs4812350
rs8121775
rs66681575
rs77318179
rs67084722
rs4812351
rs3829696
rs3752298
rs8120914
rs8114962
rs117134707
rs16987756
rs73621984
rs8118130
rs73621985
rs7267954
rs145666654
rs4141893
rs3764703
rs2092261
rs926393
rs6129150
rs4812352
rs3752299
rs3752300
rs66486072
rs7262876
rs74949991
rs3752301
rs16987761
rs1011020
rs12625203
rs141630943
rs117527781
rs67579911
rs117627876
rs57993460
rs80042855
rs9798509
rs9798566
rs8115074
rs8122352
rs1534928
rs4812354
rs7268097
rs3752302
rs6729
rs114212198
rs67379757
rs16987779
rs66647661
rs6129156
rs6129157
rs6129158
rs76584574
rs8118808
rs6129159
rs16987783
rs6129160
rs6129161
rs742276
rs2019032
rs742274
rs4810250
rs4812356
rs4812357
rs6129162
rs4812358
rs1022507
rs7270243
rs7268772
rs7260808
rs1569537
rs1569538
rs6124105
rs6513588
rs187048433
rs117979476
rs6513589
rs143819051
rs6129163
rs714108
rs6071646
rs6071647
rs6129164
rs6129165
rs67487809
rs6129166
rs6129167
rs4812360
rs6129168
rs62202615
rs7262063
rs926392
rs926391
rs2867898
rs6513593
rs6129173
rs62202616
rs6028258
rs6124106
rs7268716
rs4616534
rs1007913
rs6093115
rs2867899
rs67147849
rs35166252
rs16987788
rs56877916
rs67114385
rs2103613
rs6028259
rs140220100
rs143226549
rs6065111
rs66465343
rs6028261
rs80047109
rs73621987
rs6028264
rs1014625
rs16987791
rs62202621
rs79124984
rs62202622
rs60931333
rs73621988
rs35185736
rs62202624
rs66951531
rs62202625
rs6028266
rs724176
rs59736162
rs17831483
rs66488640
rs912179
rs912180
rs58447402
rs75330736
rs6028268
rs77377954
rs1885938
rs73621989
rs145050182
rs6016010
rs6016011
rs6071652
rs58919932
rs62202629
rs13041461
rs13041621
rs12624685
rs12625595
rs61387464
rs60168378
rs67490812
rs6065113
rs56334226
rs7270446
rs6071653
rs13043762
rs74601270
rs34214971
rs34806718
rs76628321
rs12625857
rs11905353
rs68006880
rs35128295
rs56260770
rs16985124
rs6028271
rs6071654
rs6071655
rs6071656
rs66581112
rs995346
rs6028272
rs6028273
rs17764246
rs6016012
rs6028276
rs78096069
rs6129177
rs6028277
rs6129179
rs6028279
rs17831740
rs6028282
rs6129181
rs6028284
rs78286964
rs59290270
rs17764371
rs73621990
rs66478340
rs543348496
rs6129182
rs78544478
rs12625438
rs67058650
rs17764431
rs74803188
rs6129184
rs78148734
rs209901
rs6028288
rs117540353
rs6124110
rs6129187
rs6129188
rs79045635
rs67829021
rs16987800
rs78126180
rs80342487
rs77176624
rs742652
rs77675242
rs6129189
rs6124111
rs6124112
rs6028294
rs59735811
rs67138525
rs2868501
rs16987805
rs2868502
rs742653
rs2868503
rs79625528
rs62202656
rs1883750
rs6129193
rs6129194
rs66855787
rs6129196
rs79889589
rs75792384
rs149063194
rs2003705
rs62202657
rs561771048
rs6028298
rs66477659
rs117389349
rs77180905
rs209902
rs6129197
rs75036054
rs2868504
rs4997703
rs6129198
rs6124113
rs68108082
rs77048957
rs12625154
rs139350183
rs2050226
rs34411643
rs67502398
rs66519365
rs67917239
rs13037439
rs2235769
rs73621992
rs78162372
rs76471678
rs6124114
rs67320351
rs6129200
rs35597918
rs6124115
rs6028305
rs79891948
rs66813400
rs77230525
rs6028308
rs66909907
rs16987827
rs73621994
rs6129205
rs75853230
rs6124117
rs78668391
rs6028312
rs150949703
rs13042087
rs12625524
rs761278
rs731599
rs76142124
rs75705709
rs878515
rs117097889
rs2206749
rs60651970
rs2223686
rs12625866
rs6129209
rs117487280
rs13045897
rs13038123
rs6129210
rs66956286
rs6124120
rs74467411
rs2868505
rs77487310
rs761280
rs761281
rs73621996
rs66464785
rs6129211
rs6028324
rs6124121
rs6129212
rs6129213
rs118041476
rs6129215
rs6129216
rs8126233
rs6129219
rs59398849
rs209909
rs6129220
rs718697
rs718698
rs56265997
rs116951130
rs67909509
rs66659244
rs6028332
rs79035594
rs145195280
rs76649376
rs75839551
rs6016027
rs67546743
rs6028335
rs67342391
rs66570026
rs67809083
rs73621998
rs6124123
rs6124124
rs67541005
rs6124125
rs75487778
rs6016028
rs35503508
rs1332883
rs6093137
rs113301616
rs67246677
rs6028341
rs742651
rs1016594
rs1963695
rs7271186
rs957256
rs6129222
rs6101423
rs74513807
rs59180307
rs61666201
rs55758742
rs66986180
rs2868507
rs73114539
rs75504562
rs2092494
rs78711045
rs16987849
rs78133593
rs1016550
rs150634301
rs932426
rs1012338
rs73114544
rs6028354
rs932428
rs932429
rs7262174
rs11698240
rs11086745
rs2206747
rs4640447
rs6124127
rs6129227
rs187441881
rs2009579
rs729520
rs6129228
rs6129229
rs113486880
rs6124128
rs17766229
rs75929732
rs75095720
rs74466857
rs80095619
rs4810255
rs6028364
rs6124131
rs35206383
rs6028365
rs73113355
rs2223685
rs77628810
rs57444068
rs6129234
rs6028367
rs6124132
rs74798278
rs2073315
rs59235229
rs2073314
rs2073313
rs4470396
rs2073312
rs2073311
rs34021142
rs1004022
rs8125860
rs7262330
rs2208138
rs66750575
rs10460625
rs7266026
rs8119103
rs8125861
rs7266476
rs16987872
rs117744302
rs4812367
rs4812368
rs76169042
rs941651
rs1157376
rs59397721
rs146863725
rs2208139
rs117401371
rs2224304
rs16987875
rs10485652
rs67735417
rs12625027
rs12625060
rs7262615
rs4810257
rs3918508
rs7266730
rs2070292
rs2067034
rs1884712
rs11905126
rs6028376
rs4812369
rs111920312
rs6124134
rs4812370
rs4812371
rs60933728
rs11699381
rs73113379
rs988323
rs60295744
rs2868508
rs1009789
rs117954964
rs9636528
rs9636515
rs59106201
rs73623605
rs1076805
rs743154
rs743153
rs78259370
rs73291077
rs67397733
rs59885984
rs4812373
rs17186303
rs75868046
rs73291083
rs6129242
rs6124135
rs61710434
rs12480434
rs6028383
rs4812374
rs78978693
rs16987896
rs59349866
rs725259
rs2007338
rs11699853
rs11907653
rs8123469
rs36104096
rs6124136
rs144705061
rs62204425
rs78125889
rs16987902
rs6513599
rs73291095
rs8123586
rs79112972
rs139003852
rs16987905
rs1011827
rs76524376
rs13041504
rs79477607
rs4812375
rs34525681
rs1012795
rs6129247
rs67560176
rs66663715
rs16987909
rs11696333
rs6101460
rs6101462
rs7267944
rs12329623
rs12329618
rs1008351
rs6101463
rs6101464
rs6129249
rs6101466
rs1008350
rs6028389
rs6129250
rs6129253
rs62202867
rs79323644
rs6129259
rs4810259
rs4810260
rs4812376
rs6028390
rs6129260
rs6129261
rs8117671
rs932553
rs932552
rs4810261
rs6129263
rs4812377
rs4239688
rs6129265
rs6129266
rs75491779
rs6124140
rs4810262
rs4810263
rs75115203
rs2067008
rs2070291
rs2070290
rs743155
rs6028394
rs66998295
rs2868999
rs2869000
rs5012131
rs117458756
rs2869001
rs1998109
rs35758854
rs75228921
rs2103960
rs6028396
rs16987936
rs117344509
rs140470197
rs13038787
rs2869002
rs6124141
rs78615038
rs190091217
rs6129271
rs2869003
rs181010910
rs4812379
rs6129273
rs6129274
rs6101477
rs73121188
rs76531112
rs6129275
rs4812380
```
