## Supplementary material for "Characterization of shared and ancestry-specific signals driving complex traits using multi-ancestry fine-mapping": susiex_nc3.cs80.cs

```
CS_ID	SNP	BP	REF_ALLELE	ALT_ALLELE	REF_FRQ	BETA	SE	-LOG10P	CS_PIP	OVRL_PIP
1	rs1006945	37458009	T,T	G,G	0.485089,0.428571	0.0300367,0.0159703	0.00395606,0.00863795	13.5036,1.19058	0.151932	0.151981
1	rs4812325	37485458	A,A	G,G	0.425447,0.308532	0.0323085,0.00885547	0.003999,0.0092548	15.1855,0.470259	0.113157	0.113192
1	rs6071589	37444221	A,A	G,G	0.487078,0.421627	0.0298517,0.0151997	0.00395562,0.00865635	13.3501,1.10179	0.105252	0.105301
1	rs4812324	37485380	A,A	T,T	0.425447,0.308532	0.0322602,0.00890612	0.003999,0.0092548	15.1426,0.473807	0.102924	0.102958
1	rs4812326	37485986	A,A	G,G	0.423459,0.309524	0.0321448,0.00889822	0.00400146,0.00924659	15.0227,0.473807	0.0726566	0.0726918
1	rs1474973	37468445	C,C	T,T	0.486083,0.427579	0.0296024,0.016335	0.00395583,0.00864047	13.1395,1.23145	0.0617723	0.0618217
1	rs6129111	37457106	A,A	G,G	0.420477,0.306548	0.0317261,0.0110043	0.00400528,0.00927141	14.6281,0.628441	0.0445794	0.0446152
1	rs4812316	37463814	T,T	G,G	0.420477,0.305556	0.0315475,0.0113065	0.00400528,0.00927981	14.4727,0.651556	0.0378559	0.0378918
1	rs6028161	37475516	T,T	C,C	0.421471,0.304563	0.0315808,0.0112183	0.00400399,0.00928829	14.5104,0.643726	0.0358084	0.0358439
1	rs6065078	37434133	A,A	G,G	0.420477,0.304563	0.0315475,0.00979328	0.00400528,0.00928829	14.4727,0.535043	0.0277648	0.0277986
1	rs34431148	37472478	C,C	A,A	0.421471,0.304563	0.0314457,0.0113169	0.00400399,0.00928829	14.3933,0.651556	0.0276235	0.0276586
1	rs6124088	37453652	C,C	A,A	0.420477,0.303571	0.0314558,0.0109822	0.00400528,0.00929682	14.3933,0.624359	0.0258357	0.0258703
2	rs1130247	37581437	G,G	A,A	0.793241,0.661706	-0.0198814,-0.0262714	0.00488208,0.0090349	4.33211,2.43887	0.0378553	0.0378553
2	rs72623596	37585212	C,C	T,T	0.795229,0.661706	-0.0193353,-0.0270062	0.00489958,0.0090349	4.10037,2.55315	0.0345926	0.0345926
2	rs67621213	37582553	A,A	G,G	0.795229,0.661706	-0.0192055,-0.0267133	0.00489958,0.0090349	4.0525,2.50728	0.0296689	0.0296689
2	rs12626028	37553900	C,C	G,G	0.793241,0.674603	-0.0195281,-0.0255956	0.00488208,0.00912373	4.19824,2.29881	0.0273102	0.0273102
2	rs12624452	37554781	T,T	G,G	0.792247,0.673611	-0.0194054,-0.0258233	0.00487344,0.00911656	4.16509,2.3356	0.0269508	0.0269508
2	rs111234980	37578055	T,T	G,G	0.795229,0.661706	-0.0191176,-0.0264149	0.00489958,0.0090349	4.02023,2.46099	0.0260178	0.0260178
2	rs73110616	37552943	T,T	C,C	0.792247,0.672619	-0.0194936,-0.0254573	0.00487344,0.00910944	4.19824,2.28431	0.0256534	0.0256534
2	rs10392	37550935	A,A	G,G	0.795229,0.674603	-0.0187148,-0.0264779	0.00489958,0.00912373	3.8741,2.43101	0.0251831	0.0251831
2	rs12624839	37573816	A,A	G,G	0.795229,0.661706	-0.0189878,-0.0260685	0.00489958,0.0090349	3.97282,2.40779	0.0220534	0.0220534
2	rs28578430	37542467	A,A	G,G	0.792247,0.674603	-0.0191869,-0.0258025	0.00487344,0.00912373	4.08357,2.32947	0.0214928	0.0214928
2	rs67743908	37572643	A,A	G,G	0.795229,0.661706	-0.0189878,-0.0259701	0.00489958,0.0090349	3.97282,2.3928	0.02146	0.02146
2	rs67343649	37557894	G,G	A,A	0.792247,0.64881	-0.0194054,-0.0244206	0.00487344,0.00895516	4.16509,2.19439	0.0211779	0.0211779
2	rs67882716	37573239	C,C	T,T	0.794235,0.661706	-0.0189537,-0.0259701	0.00489079,0.0090349	3.97282,2.3928	0.0205335	0.0205335
2	rs3752291	37570404	T,T	G,G	0.795229,0.662698	-0.0190296,-0.0256934	0.00489958,0.0090414	3.98808,2.34808	0.0197289	0.0197289
2	rs16987687	37566737	C,C	T,T	0.795229,0.660714	-0.0190296,-0.0255067	0.00489958,0.00902845	3.98808,2.32552	0.0192114	0.0192114
2	rs72623594	37576255	A,A	G,G	0.795229,0.668651	-0.0192055,-0.0246073	0.00489958,0.00908156	4.0525,2.17156	0.0164411	0.0164411
2	rs6128968	37404051	NA,C	NA,T	NA,0.970238	NA,-0.0605577	NA,0.0251555	NA,1.794	0.0122108	0.0122108
2	rs6028189	37528700	A,A	G,G	0.791252,0.65873	-0.0186785,-0.0247573	0.00486487,0.00901572	3.90903,2.2195	0.0118672	0.0118672
2	rs6028191	37529043	C,C	T,T	0.791252,0.65873	-0.0186327,-0.024712	0.00486487,0.00901572	3.89241,2.21286	0.0114625	0.0114625
2	rs73108592	37532139	T,T	C,C	0.792247,0.673611	-0.018578,-0.0253607	0.00487344,0.00911656	3.86077,2.26717	0.0114567	0.0114567
2	rs56245805	37489569	A,A	G,G	0.833996,0.978175	0.0335797,-0.016072	0.00531372,0.0292559	9.58082,0.234511	0.00926418	0.00926418
2	rs73108583	37527939	G,G	A,A	0.791252,0.65873	-0.0185037,-0.024422	0.00486487,0.00901572	3.84574,2.17055	0.00909296	0.00909296
2	rs11536988	37000937	A,NA	T,NA	0.956262,NA	0.0297444,NA	0.00966771,NA	2.67919,NA	0.00898018	0.00898018
2	rs6015980	37527366	T,T	C,C	0.792247,0.670635	-0.0187114,-0.0235521	0.00487344,0.00909539	3.90903,2.01715	0.00701694	0.00701694
2	rs5744214	36999215	C,NA	G,NA	0.986084,NA	-0.0482613,NA	0.0168779,NA	2.37224,NA	0.00537288	0.00537288
2	rs76628321	37718581	A,A	G,G	0.976143,0.958333	-0.0192058,-0.0653826	0.0129561,0.0213919	0.85936,2.64975	0.00502041	0.00502041
2	rs743155	37966916	T,T	A,A	0.800199,0.949405	-0.0169903,-0.0319272	0.00494472,0.019504	3.22897,0.992942	0.00448289	0.00448289
2	rs6028234	37607869	C,C	A,A	0.787276,0.869048	-0.019629,-0.0248114	0.00483134,0.0126714	4.31446,1.2991	0.00312146	0.00312146
2	rs725322	37563352	A,A	G,G	0.82505,0.664683	-0.0173624,-0.0260455	0.00520406,0.00905458	3.07112,2.39565	0.00299555	0.00299555
2	rs75330736	37711022	G,G	A,A	0.975149,0.958333	-0.0177246,-0.0629319	0.0127009,0.0213919	0.788204,2.48644	0.00299438	0.00299438
2	rs79124984	37704151	G,G	A,A	0.976143,0.958333	-0.0188692,-0.0610547	0.0129561,0.0213919	0.837777,2.36492	0.00285021	0.00285021
2	rs68173814	37621180	G,G	A,A	0.787276,0.869048	-0.0194542,-0.0247635	0.00483134,0.0126714	4.2474,1.29526	0.00283127	0.00283127
2	rs58575641	37618022	T,T	C,C	0.787276,0.869048	-0.0193668,-0.0249196	0.00483134,0.0126714	4.21407,1.30778	0.00276194	0.00276194
2	rs59072291	37622010	A,A	T,T	0.787276,0.869048	-0.0194126,-0.0247081	0.00483134,0.0126714	4.23151,1.29084	0.00275099	0.00275099
2	rs143871175	37946102	A,NA	T,NA	0.984095,NA	0.0217883,NA	0.0158037,NA	0.774709,NA	0.00272969	0.00272969
2	rs61213966	37621906	G,G	A,A	0.787276,0.869048	-0.0194126,-0.0246022	0.00483134,0.0126714	4.23151,1.2824	0.00271353	0.00271353
2	rs16987738	37625015	C,C	A,A	0.785288,0.869048	-0.0196083,-0.0246022	0.00481501,0.0126714	4.33211,1.2824	0.00265055	0.00265055
2	rs74792818	37044770	T,NA	G,NA	0.946322,NA	-0.0202114,NA	0.00877248,NA	1.67315,NA	0.00259751	0.00259751
2	rs16987712	37601243	G,G	A,A	0.786282,0.868056	-0.0195085,-0.0235967	0.00482314,0.0126309	4.28087,1.20945	0.0025699	0.0025699
2	rs12625983	37603936	C,C	T,T	0.786282,0.868056	-0.0193797,-0.0240292	0.00482314,0.0126309	4.23151,1.24323	0.00253652	0.00253652
2	rs66476511	37605303	A,A	T,T	0.787276,0.87004	-0.0193252,-0.0244652	0.00483134,0.0127124	4.19824,1.26527	0.00252337	0.00252337
2	rs66526549	37588360	G,G	A,A	0.786282,0.868056	-0.0192508,-0.0244181	0.00482314,0.0126309	4.18244,1.274	0.00249403	0.00249403
2	rs66513266	37597410	T,T	G,G	0.786282,0.868056	-0.0192924,-0.0240961	0.00482314,0.0126309	4.19824,1.2485	0.00244531	0.00244531
2	rs59096774	37603529	G,G	A,A	0.786282,0.868056	-0.0192924,-0.0239217	0.00482314,0.0126309	4.19824,1.23479	0.0023921	0.0023921
2	rs974561	37591184	C,C	G,G	0.786282,0.868056	-0.0192051,-0.0242073	0.00482314,0.0126309	4.16509,1.25728	0.00237151	0.00237151
2	rs146788738	37042070	G,NA	A,NA	0.972167,NA	0.0213722,NA	0.0120196,NA	1.12272,NA	0.00227017	0.00227017
2	rs117458756	37968871	NA,T	NA,C	NA,0.963294	NA,-0.049486	NA,0.0227328	NA,1.5303	0.00226778	0.00226778
2	rs76338035	37374704	NA,C	NA,A	NA,0.983135	NA,-0.0546233	NA,0.0331973	NA,1.0005	0.00208983	0.00208983
2	rs8120715	37598781	A,A	G,G	0.786282,0.868056	-0.0188599,-0.0245134	0.00482314,0.0126309	4.03534,1.28159	0.00207279	0.00207279
2	rs17186303	37926902	A,A	G,G	0.83002,0.924603	-0.015379,-0.0310326	0.00526376,0.0161901	2.45822,1.25753	0.00207091	0.00207091
2	rs911719	37346369	G,G	A,A	0.939364,0.9375	-0.000133598,0.0318511	0.00828432,0.0176595	0.00562416,1.14697	0.00200173	0.00200173
2	rs73108602	37537036	A,A	G,G	0.823062,0.688492	-0.017775,-0.0239304	0.00518099,0.00923037	3.22057,2.02109	0.00186732	0.00186732
2	rs73110606	37537178	A,A	G,G	0.823062,0.688492	-0.017775,-0.0239304	0.00518099,0.00923037	3.22057,2.02109	0.00186732	0.00186732
2	rs66486072	37647882	A,A	G,G	0.786282,0.87004	-0.0185595,-0.0247375	0.00482314,0.0127124	3.92417,1.28682	0.00183196	0.00183196
2	rs140470197	37972597	NA,A	NA,G	NA,0.980159	NA,0.0579473	NA,0.0306528	NA,1.23137	0.00179049	0.00179049
2	rs117161223	37345613	G,G	A,A	0.939364,0.9375	0.000847052,0.0315331	0.00828432,0.0176595	0.0368924,1.12983	0.00177751	0.00177751
2	rs79477607	37941498	NA,G	NA,A	NA,0.861111	NA,-0.0258413	NA,0.0123606	NA,1.43697	0.00173863	0.00173863
2	rs74801727	37257988	NA,A	NA,C	NA,0.985119	NA,-0.0636019	NA,0.0353055	NA,1.14491	0.00169545	0.00169545
2	rs148147936	37197160	T,NA	G,NA	0.973161,NA	0.0269156,NA	0.0122339,NA	1.55595,NA	0.00160236	0.00160236
2	rs117045128	37235741	G,NA	A,NA	0.980119,NA	-0.0342423,NA	0.0141639,NA	1.80619,NA	0.0016013	0.0016013
2	rs6729	37668272	G,G	A,A	0.784294,0.857143	-0.017769,-0.0243812	0.00480694,0.0122159	3.6604,1.33772	0.00157085	0.00157085
2	rs57993460	37662068	A,A	C,C	0.784294,0.857143	-0.017427,-0.0251098	0.00480694,0.0122159	3.53982,1.39979	0.00154866	0.00154866
2	rs142174427	37628362	G,NA	A,NA	0.977137,NA	-0.023466,NA	0.0132281,NA	1.11878,NA	0.00152709	0.00152709
2	rs111483954	37036785	C,NA	T,NA	0.928429,NA	-0.0162822,NA	0.00767004,NA	1.47149,NA	0.00152542	0.00152542
2	rs79323644	37953758	T,T	C,C	0.802187,0.951389	-0.0148072,-0.0297479	0.00496334,0.0198773	2.54493,0.871269	0.00142494	0.00142494
2	rs73117346	37342373	T,T	C,C	0.941352,0.9375	0.00122313,0.029996	0.00841466,0.0176595	0.0533373,1.04867	0.00140056	0.00140056
2	rs67379757	37671051	G,G	C,C	0.784294,0.858135	-0.0172951,-0.0245566	0.00480694,0.0122515	3.49386,1.34651	0.00134111	0.00134111
2	rs16987779	37671455	T,T	C,C	0.784294,0.858135	-0.0172951,-0.0243974	0.00480694,0.0122515	3.49386,1.33313	0.00131161	0.00131161
2	rs142199792	37265998	NA,C	NA,G	NA,0.974206	NA,-0.0448684	NA,0.0269663	NA,1.0171	0.00128837	0.00128837
2	rs66647661	37671577	T,T	C,C	0.784294,0.858135	-0.0172086,-0.0243974	0.00480694,0.0122515	3.46385,1.33313	0.00126228	0.00126228
2	rs145195280	37838794	NA,T	NA,C	NA,0.981151	NA,0.0559185	NA,0.0314332	NA,1.12352	0.00124597	0.00124597
2	rs3752301	37654024	G,G	T,T	0.782306,0.853175	-0.0174966,-0.0245171	0.00479102,0.0120777	3.58462,1.37303	0.00122441	0.00122441
2	rs112409155	37536611	C,C	G,G	0.969185,0.988095	-0.01672,-0.0730242	0.0114407,0.0394133	0.841956,1.19441	0.00116788	0.00116788
2	rs111920312	37915778	G,G	A,A	0.828032,0.925595	-0.014477,-0.0301057	0.00523953,0.0162889	2.24211,1.18998	0.00114998	0.00114998
2	rs67579911	37660013	C,C	G,G	0.7833,0.858135	-0.0169658,-0.0246605	0.00479895,0.0122515	3.39011,1.35528	0.00113366	0.00113366
2	rs138651748	37859066	G,NA	A,NA	0.974155,NA	-0.0267977,NA	0.0124606,NA	1.50158,NA	0.00110726	0.00110726
2	rs6124140	37963182	C,C	A,A	0.54175,0.240079	-0.007197,0.0164605	0.00396816,0.0100079	1.15661,0.999914	0.00109418	0.00109418
2	rs80019731	37395330	T,NA	C,NA	0.989066,NA	0.0453838,NA	0.0190121,NA	1.77002,NA	0.00105091	0.00105091
2	rs117492192	37797050	A,NA	G,NA	0.976143,NA	-0.0248857,NA	0.0129561,NA	1.26153,NA	0.00104719	0.00104719
2	rs4810262	37963721	G,G	T,T	0.54175,0.244048	-0.00724243,0.0160534	0.00396816,0.00995218	1.16762,0.9717	0.00104406	0.00104406
2	rs117674756	37804920	T,NA	C,NA	0.970179,NA	0.0178661,NA	0.0116239,NA	0.905567,NA	0.00103546	0.00103546
2	rs148497130	37188177	G,NA	A,NA	0.967197,NA	-0.0135691,NA	0.0111,NA	0.654546,NA	0.00103345	0.00103345
2	rs140106755	37606464	NA,A	NA,T	NA,0.963294	NA,-0.0482907	NA,0.0227328	NA,1.47305	0.00103203	0.00103203
2	rs6129265	37962356	A,A	G,G	0.54175,0.240079	-0.00724243,0.015894	0.00396816,0.0100079	1.16762,0.949805	0.00102483	0.00102483
2	rs145780354	37725180	T,NA	C,NA	0.967197,NA	0.0175168,NA	0.0111,NA	0.941024,NA	0.00101334	0.00101334
2	rs117796462	37746441	A,NA	C,NA	0.965209,NA	0.0166527,NA	0.0107893,NA	0.911072,NA	0.000988516	0.000988516
2	rs75913979	37342915	NA,A	NA,G	NA,0.979167	NA,-0.0390057	NA,0.0299292	NA,0.715605	0.000967846	0.000967846
2	rs190476195	37042470	NA,C	NA,T	NA,0.989087	NA,-0.0580505	NA,0.0411453	NA,0.800564	0.00096103	0.00096103
2	rs6028187	37525888	T,T	C,C	0.970179,0.988095	-0.0175054,-0.0723459	0.0116239,0.0394133	0.879191,1.17769	0.00094035	0.00094035
2	rs7262615	37911295	NA,C	NA,T	NA,0.8125	NA,0.0180288	NA,0.0109519	NA,1.00118	0.000939644	0.000939644
2	rs117874255	37816895	G,NA	A,NA	0.975149,NA	-0.0243584,NA	0.0127009,NA	1.25862,NA	0.000935071	0.000935071
2	rs137957478	37476005	T,NA	G,NA	0.988072,NA	0.059999,NA	0.0182119,NA	3.00614,NA	0.000926199	0.000926199
2	rs6028186	37525877	A,A	G,G	0.970179,0.988095	-0.0171261,-0.0727973	0.0116239,0.0394133	0.851838,1.1888	0.000900082	0.000900082
2	rs148800340	37536456	NA,T	NA,C	NA,0.981151	NA,0.0465628	NA,0.0314332	NA,0.858486	0.000898417	0.000898417
2	rs73117341	37341565	G,G	A,A	0.944334,0.9375	0.00365102,0.0280664	0.00862346,0.0176595	0.17262,0.950821	0.00087881	0.00087881
2	rs16987849	37873316	NA,C	NA,T	NA,0.955357	NA,0.0370494	NA,0.0206987	NA,1.13392	0.000868051	0.000868051
2	rs149432655	37442533	A,NA	G,NA	0.957256,NA	0.00294709,NA	0.00977441,NA	0.117461,NA	0.000864848	0.000864848
2	rs78094844	37707769	T,NA	C,NA	0.977137,NA	0.0209396,NA	0.0132281,NA	0.945274,NA	0.000853677	0.000853677
2	rs1569539	37576160	C,NA	T,NA	0.959245,NA	0.0123733,NA	0.00999958,NA	0.665658,NA	0.000848726	0.000848726
2	rs78687283	37056869	NA,G	NA,C	NA,0.954365	NA,-0.0306714	NA,0.0204832	NA,0.871956	0.000847415	0.000847415
2	rs4810261	37959995	A,A	T,T	0.532803,0.238095	-0.00580615,0.0172258	0.00396284,0.0100364	0.845028,1.06499	0.0008446	0.0008446
2	rs4239688	37961412	G,G	A,A	0.535785,0.238095	-0.00594508,0.0163789	0.00396447,0.0100364	0.873802,0.98847	0.000840586	0.000840586
2	rs74597479	37199239	NA,A	NA,G	NA,0.977182	NA,-0.037525	NA,0.0286274	NA,0.721425	0.000838789	0.000838789
2	rs112366843	37528688	T,T	C,C	0.970179,0.988095	-0.0169886,-0.0716473	0.0116239,0.0394133	0.842024,1.1606	0.000836775	0.000836775
2	rs80202509	37529062	A,A	G,G	0.970179,0.988095	-0.0169886,-0.0716133	0.0116239,0.0394133	0.842024,1.15977	0.000835543	0.000835543
2	rs116900646	37919940	G,NA	A,NA	0.973161,NA	0.038953,NA	0.0122339,NA	2.83791,NA	0.000806869	0.000806869
2	rs76584574	37674280	G,G	A,A	0.970179,0.986111	-0.0223085,-0.0208446	0.0116239,0.0365264	1.25995,0.245482	0.000801827	0.000801827
2	rs138886522	37203484	NA,C	NA,T	NA,0.977182	NA,-0.0361548	NA,0.0286274	NA,0.684851	0.000778681	0.000778681
2	rs4812376	37957395	C,C	T,T	0.535785,0.24504	-0.00594508,0.0160025	0.00396447,0.00993854	0.873802,0.969137	0.000776632	0.000776632
2	rs13041841	37495264	A,NA	G,NA	0.974155,NA	-0.0381135,NA	0.0124606,NA	2.6531,NA	0.000774836	0.000774836
2	rs143885300	37019192	NA,C	NA,G	NA,0.984127	NA,-0.0438169	NA,0.0342017	NA,0.698649	0.000753411	0.000753411
2	rs74905631	37677169	T,NA	C,NA	0.976143,NA	-0.0206674,NA	0.0129561,NA	0.955966,NA	0.000749919	0.000749919
2	rs6129261	37958258	T,T	G,G	0.533797,0.24504	-0.00603895,0.016083	0.00396336,0.00993854	0.8942,0.976292	0.000734341	0.000734341
2	rs79439920	37590835	C,NA	G,NA	0.89165,NA	-0.0167857,NA	0.00636104,NA	2.07993,NA	0.000728555	0.000728555
2	rs75981312	37480970	T,NA	C,NA	0.951292,NA	0.0010723,NA	0.00918509,NA	0.0423625,NA	0.000718515	0.000718515
2	rs2869003	37977945	C,C	T,T	0.472167,0.231151	-0.00787617,0.0186818	0.00396044,0.0101399	1.33037,1.18431	0.000707799	0.000707799
2	rs208803	37503317	A,A	T,T	0.293241,0.35119	0.0228667,0.0198889	0.00434302,0.00895516	6.85367,1.57914	0.000700903	0.000700903
2	rs8123368	37341452	A,A	G,G	0.941352,0.934524	0.000180997,0.0249804	0.00841466,0.0172809	0.00751758,0.828847	0.000698378	0.000698378
2	rs144024692	37347984	T,NA	C,NA	0.985089,NA	0.0251211,NA	0.0163138,NA	0.908004,NA	0.00069015	0.00069015
2	rs62204126	37586514	C,C	T,T	0.628231,0.227183	-0.0178769,-0.0136663	0.00409113,0.0102018	4.90507,0.743821	0.00068017	0.00068017
2	rs77048957	37775115	A,A	G,G	0.975149,0.877976	-0.0281972,-0.0154701	0.0127009,0.0130599	1.5782,0.626728	0.000679871	0.000679871
2	rs78307995	37566068	NA,T	NA,C	NA,0.955357	NA,0.0238171	NA,0.0206987	NA,0.602276	0.000672879	0.000672879
2	rs373475404	37554869	NA,C	NA,T	NA,0.985119	NA,0.0558805	NA,0.0353055	NA,0.945103	0.00066883	0.00066883
2	rs2425381	37838740	G,NA	A,NA	0.942346,NA	0.0171866,NA	0.00848241,NA	1.36907,NA	0.000664534	0.000664534
2	rs6129260	37958191	C,C	T,T	0.532803,0.24504	-0.00571513,0.016083	0.00396284,0.00993854	0.826083,0.976292	0.000657737	0.000657737
2	rs4812375	37941883	C,C	T,T	0.533797,0.241071	-0.00514598,0.0174161	0.00396336,0.00999379	0.711852,1.08944	0.000651436	0.000651436
2	rs16987761	37654343	T,T	A,A	0.970179,0.985119	-0.0218152,-0.0141949	0.0116239,0.0353055	1.21787,0.162639	0.000650397	0.000650397
2	rs4812380	37984144	G,G	T,T	0.476143,0.22619	-0.00741112,0.0189707	0.00395881,0.0102176	1.21326,1.19819	0.000646554	0.000646554
2	rs11536952	36987558	T,NA	A,NA	0.986084,NA	0.0257275,NA	0.0168779,NA	0.894743,NA	0.000644009	0.000644009
2	rs143835038	37516670	NA,T	NA,G	NA,0.964286	NA,-0.0437376	NA,0.0230345	NA,1.23963	0.000635155	0.000635155
2	rs117353696	36987429	T,NA	G,NA	0.986084,NA	0.0255966,NA	0.0168779,NA	0.888153,NA	0.000634893	0.000634893
2	rs6028389	37951428	G,G	A,A	0.471173,0.231151	-0.00805813,0.0196766	0.00396089,0.0101399	1.37769,1.28135	0.000630329	0.000630329
2	rs111652712	37212727	T,NA	C,NA	0.982107,NA	0.0241072,NA	0.014915,NA	0.97458,NA	0.000628102	0.000628102
2	rs73621984	37639209	G,G	A,A	0.774354,0.869048	-0.016334,-0.0233914	0.00472994,0.0126714	3.25669,1.1878	0.000626278	0.000626278
2	rs3829696	37634704	C,C	T,T	0.77336,0.869048	-0.0162665,-0.023548	0.00472259,0.0126714	3.24234,1.19984	0.000625731	0.000625731
2	rs61710434	37928651	C,C	T,T	0.906561,0.877976	-0.0182582,0.0156211	0.00679323,0.0130599	2.14301,0.635166	0.000621897	0.000621897
2	rs6101477	37981504	T,T	C,C	0.756461,0.941468	-0.0166984,-0.0254946	0.0046064,0.0182098	3.53921,0.791831	0.000617337	0.000617337
2	rs41282838	37466901	T,NA	C,NA	0.934394,NA	-0.00135409,NA	0.00798549,NA	0.0628088,NA	0.000603139	0.000603139
2	rs6028160	37474679	A,NA	G,NA	0.934394,NA	-0.00139621,NA	0.00798549,NA	0.0648945,NA	0.00059743	0.00059743
2	rs150546302	37167282	NA,T	NA,C	NA,0.982143	NA,-0.046684	NA,0.0322783	NA,0.829463	0.000580933	0.000580933
2	rs79340928	37489203	NA,A	NA,G	NA,0.982143	NA,-0.0286575	NA,0.0322783	NA,0.426393	0.000580793	0.000580793
2	rs74877091	37468033	C,NA	T,NA	0.934394,NA	-0.00156462,NA	0.00798549,NA	0.0733168,NA	0.000575289	0.000575289
2	rs16987624	37460760	T,NA	C,NA	0.934394,NA	-0.00157294,NA	0.00798549,NA	0.0737363,NA	0.000574223	0.000574223
2	rs74590447	37468113	T,NA	C,NA	0.934394,NA	-0.0016488,NA	0.00798549,NA	0.0775756,NA	0.000564624	0.000564624
2	rs1008350	37950180	C,C	G,G	0.470179,0.233135	-0.00695332,0.0195712	0.00396135,0.0101097	1.10122,1.27669	0.000562398	0.000562398
2	rs75095720	37886660	NA,T	NA,C	NA,0.933532	NA,0.0185563	NA,0.0171606	NA,0.553542	0.000557296	0.000557296
2	rs74978128	37461074	C,NA	T,NA	0.934394,NA	-0.00174219,NA	0.00798549,NA	0.0823383,NA	0.000553095	0.000553095
2	rs6028156	37460462	T,NA	C,NA	0.934394,NA	-0.00174219,NA	0.00798549,NA	0.0823383,NA	0.000553095	0.000553095
2	rs8122458	37463989	T,NA	C,NA	0.934394,NA	-0.00177504,NA	0.00798549,NA	0.0840238,NA	0.000549113	0.000549113
2	rs6028158	37463932	A,NA	G,NA	0.934394,NA	-0.00177504,NA	0.00798549,NA	0.0840238,NA	0.000549113	0.000549113
2	rs146243500	37644192	A,NA	G,NA	0.992048,NA	0.0287959,NA	0.0222601,NA	0.708188,NA	0.000545986	0.000545986
2	rs75530224	37014659	NA,A	NA,G	NA,0.940476	NA,-0.0251777	NA,0.0180669	NA,0.786631	0.000531317	0.000531317
2	rs415256	37510823	G,G	A,A	0.223658,0.333333	0.0231968,0.0195845	0.00474483,0.00906796	5.99387,1.51156	0.000529588	0.000529588
2	rs6092420	37017809	C,C	G,G	0.989066,0.917659	0.0407707,-0.0091885	0.0190121,0.0155508	1.49491,0.256013	0.00052787	0.00052787
2	rs113152720	37926694	C,NA	T,NA	0.987078,NA	-0.0367498,NA	0.0175062,NA	1.44618,NA	0.000522776	0.000522776
2	rs143479680	37042963	NA,T	NA,C	NA,0.982143	NA,-0.0356293	NA,0.0322783	NA,0.569164	0.000522035	0.000522035
2	rs3762458	37122863	NA,G	NA,C	NA,0.956349	NA,0.0327576	NA,0.0209218	NA,0.930278	0.000519998	0.000519998
2	rs35182052	37339706	C,NA	G,NA	0.932406,NA	0.00761982,NA	0.00787557,NA	0.47719,NA	0.000518697	0.000518697
2	rs76541127	37453780	G,NA	C,NA	0.9334,NA	-0.00181406,NA	0.00792989,NA	0.0866878,NA	0.000517598	0.000517598
2	rs220524	37278107	T,T	A,A	0.410537,0.407738	0.0194109,0.0247539	0.00401916,0.00869873	5.86389,2.35345	0.00051534	0.00051534
2	rs138786193	37677325	C,NA	T,NA	0.971173,NA	0.0169811,NA	0.0118166,NA	0.821882,NA	0.000507385	0.000507385
2	rs721034	37338047	C,NA	A,NA	0.958251,NA	-0.00671497,NA	0.00988495,NA	0.303696,NA	0.000502657	0.000502657
2	rs208804	37502637	G,G	T,T	0.293241,0.356151	0.023002,0.0181821	0.00434302,0.00892676	6.92755,1.38018	0.000500059	0.000500059
2	rs73117374	37362415	G,NA	A,NA	0.973161,NA	0.0248247,NA	0.0122339,NA	1.37222,NA	0.000496977	0.000496977
2	rs76700417	37508811	NA,T	NA,C	NA,0.9375	NA,-0.03448	NA,0.0176595	NA,1.29346	0.000493734	0.000493734
2	rs80260200	37422777	C,NA	A,NA	0.9334,NA	-0.00203483,NA	0.00792989,NA	0.0982772,NA	0.000493575	0.000493575
2	rs143484454	37211442	NA,C	NA,T	NA,0.977182	NA,-0.0266506	NA,0.0286274	NA,0.453606	0.000493398	0.000493398
2	rs6015979	37525463	G,G	A,A	0.864811,0.669643	-0.0191288,-0.0207061	0.0057824,0.00908845	3.02719,1.64379	0.0004895	0.0004895
2	rs74466857	37888157	NA,A	NA,T	NA,0.941468	NA,0.0182102	NA,0.0182098	NA,0.498532	0.000488328	0.000488328
2	rs117344509	37972408	NA,G	NA,A	NA,0.979167	NA,0.0351922	NA,0.0299292	NA,0.62041	0.000484643	0.000484643
2	rs208795	37512698	C,C	T,T	0.210736,0.615079	0.0219942,0.00412179	0.00484796,0.0087852	5.24325,0.194537	0.000483105	0.000483105
2	rs77493580	37852840	G,NA	T,NA	0.982107,NA	0.0196521,NA	0.014915,NA	0.726686,NA	0.000482547	0.000482547
2	rs75705709	37804474	NA,C	NA,T	NA,0.97123	NA,-0.0240641	NA,0.0255725	NA,0.460049	0.000481749	0.000481749
2	rs1008351	37948298	G,G	C,C	0.497018,0.229167	-0.00680517,0.0185803	0.00395437,0.0101706	1.06923,1.16928	0.000479771	0.000479771
2	rs7345055	37511559	NA,C	NA,T	NA,0.943452	NA,-0.0321852	NA,0.018507	NA,1.08608	0.000472982	0.000472982
2	rs6129266	37962422	A,A	C,C	0.485089,0.235119	-0.00837365,0.0158246	0.00395606,0.01008	1.46485,0.933895	0.000472352	0.000472352
2	rs562605323	37075815	NA,C	NA,A	NA,0.985119	NA,-0.0371474	NA,0.0353055	NA,0.533545	0.000472101	0.000472101
2	rs138443269	37225170	NA,T	NA,C	NA,0.889881	NA,0.0164949	NA,0.0136555	NA,0.643837	0.000470932	0.000470932
2	rs932552	37958704	G,G	A,A	0.468191,0.230159	-0.00728167,0.0179995	0.00396233,0.0101552	1.17978,1.11736	0.000470425	0.000470425
2	rs58414555	37554152	C,C	A,A	0.65507,0.570437	-0.0168183,-0.017566	0.0041594,0.00863547	4.27842,1.37743	0.000467722	0.000467722
2	rs2868999	37967302	G,G	A,A	0.476143,0.228175	-0.00704406,0.0179394	0.00395881,0.0101861	1.12387,1.10673	0.000467454	0.000467454
2	rs181010910	37978123	NA,C	NA,G	NA,0.962302	NA,-0.0253829	NA,0.0224433	NA,0.588275	0.000465148	0.000465148
2	rs112126359	37449401	C,NA	T,NA	0.931412,NA	-0.0015574,NA	0.00782246,NA	0.07459,NA	0.000464986	0.000464986
2	rs4811788	37012629	C,C	T,T	0.980119,0.565476	-0.0277429,-0.00458481	0.0141639,0.00862361	1.29975,0.22551	0.000462022	0.000462022
2	rs76050103	37509345	NA,C	NA,T	NA,0.9375	NA,-0.0334714	NA,0.0176595	NA,1.23626	0.000461253	0.000461253
2	rs139169382	36990947	T,T	C,C	0.95328,0.920635	0.017755,-0.00224484	0.0093687,0.0158141	1.23603,0.0520184	0.000458328	0.000458328
2	rs150949703	37800730	NA,T	NA,A	NA,0.964286	NA,-0.0263043	NA,0.0230345	NA,0.596067	0.000458124	0.000458124
2	rs220520	37278946	C,C	T,T	0.404573,0.405754	0.019506,0.0255683	0.00402835,0.0087054	5.89136,2.47973	0.00045531	0.00045531
2	rs144685223	37491272	A,NA	C,NA	0.980119,NA	0.0248704,NA	0.0141639,NA	1.10179,NA	0.000454936	0.000454936
2	rs45569436	37267685	G,NA	A,NA	0.991054,NA	0.0419359,NA	0.0209976,NA	1.33908,NA	0.000449708	0.000449708
2	rs144624676	37345239	NA,T	NA,G	NA,0.984127	NA,-0.0633757	NA,0.0342017	NA,1.19462	0.000449655	0.000449655
2	rs73114262	37519351	G,NA	A,NA	0.890656,NA	-0.0241168,NA	0.00633559,NA	3.85105,NA	0.000449015	0.000449015
2	rs117832305	36990987	A,A	G,G	0.95328,0.920635	0.0176584,-0.00234415	0.0093687,0.0158141	1.22583,0.0544527	0.000448195	0.000448195
2	rs144705061	37936079	NA,A	NA,G	NA,0.991071	NA,0.0596819	NA,0.0454422	NA,0.723395	0.000448178	0.000448178
2	rs76642326	37444816	T,NA	C,NA	0.9334,NA	-0.00250302,NA	0.00792989,NA	0.123625,NA	0.000447384	0.000447384
2	rs76103441	37444541	A,NA	T,NA	0.9334,NA	-0.00250302,NA	0.00792989,NA	0.123625,NA	0.000447384	0.000447384
2	rs113128616	37423193	G,NA	A,NA	0.9334,NA	-0.00254518,NA	0.00792989,NA	0.125959,NA	0.000443518	0.000443518
2	rs6028173	37498573	A,A	T,T	0.370775,0.340278	0.024129,0.00524973	0.00409337,0.00902206	8.42539,0.251309	0.000436884	0.000436891
2	rs112032952	37447515	A,NA	G,NA	0.9334,NA	-0.00262947,NA	0.00792989,NA	0.130652,NA	0.000435924	0.000435924
2	rs113357761	37424047	G,NA	T,NA	0.9334,NA	-0.00262947,NA	0.00792989,NA	0.130652,NA	0.000435924	0.000435924
2	rs74502419	37442032	C,NA	A,NA	0.9334,NA	-0.00262947,NA	0.00792989,NA	0.130652,NA	0.000435924	0.000435924
2	rs8123586	37940011	G,G	A,A	0.489066,0.235119	-0.00754744,0.0166833	0.00395525,0.01008	1.249,1.00918	0.000432674	0.000432674
2	rs7261273	37431440	A,NA	G,NA	0.9334,NA	-0.00267162,NA	0.00792989,NA	0.133011,NA	0.000432195	0.000432195
2	rs5741820	37002434	NA,T	NA,G	NA,0.986111	NA,0.0412603	NA,0.0365264	NA,0.587299	0.000432078	0.000432078
2	rs6129156	37672209	C,C	A,A	0.663022,0.759921	-0.00818733,-0.0187428	0.00418287,0.0100079	1.29837,1.214	0.000429695	0.000429695
2	rs76452239	37440226	G,NA	A,NA	0.9334,NA	-0.00271375,NA	0.00792989,NA	0.135378,NA	0.00042851	0.00042851
2	rs140638772	37164440	NA,G	NA,C	NA,0.972222	NA,0.0271009	NA,0.0260119	NA,0.526551	0.00042726	0.00042726
2	rs80213762	37321029	G,NA	A,NA	0.983101,NA	0.0515532,NA	0.0153396,NA	3.10946,NA	0.000425608	0.000425608
2	rs74999484	37445872	A,NA	G,NA	0.9334,NA	-0.00275589,NA	0.00792989,NA	0.137754,NA	0.000424868	0.000424868
2	rs543777	37497359	C,C	G,G	0.284294,0.315476	0.0253696,0.00865199	0.00438317,0.00919868	8.14723,0.459763	0.000423954	0.000423954
2	rs117482847	37901805	T,NA	A,NA	0.958251,NA	-0.0110693,NA	0.00988495,NA	0.580385,NA	0.000423588	0.000423588
2	rs66581112	37722740	T,T	A,A	0.761431,0.872024	-0.0146409,-0.0180361	0.00463892,0.012796	2.79616,0.799467	0.000422869	0.000422869
2	rs36053162	37621052	C,NA	T,NA	0.961233,NA	0.00698421,NA	0.0102422,NA	0.305134,NA	0.000419802	0.000419802
2	rs77944660	37445871	C,NA	T,NA	0.9334,NA	-0.00286693,NA	0.00792989,NA	0.144057,NA	0.000415473	0.000415473
2	rs117744914	37699028	T,NA	C,NA	0.988072,NA	-0.0393074,NA	0.0182119,NA	1.51002,NA	0.000415425	0.000415425
2	rs77654235	37506551	NA,T	NA,C	NA,0.892857	NA,0.00959668	NA,0.0138207	NA,0.31207	0.000414989	0.000414989
2	rs34786768	37338615	C,NA	T,NA	0.930418,NA	0.00656691,NA	0.00777053,NA	0.40006,NA	0.000414924	0.000414924
2	rs75491779	37962844	NA,C	NA,T	NA,0.981151	NA,-0.0210245	NA,0.0314332	NA,0.297929	0.000414683	0.000414683
2	rs76039708	37425971	G,NA	A,NA	0.9334,NA	-0.00288226,NA	0.00792989,NA	0.144932,NA	0.000414199	0.000414199
2	rs117854622	37464072	NA,A	NA,T	NA,0.922619	NA,-0.0331545	NA,0.0159983	NA,1.41759	0.000413502	0.000413502
2	rs118070072	37615059	NA,G	NA,A	NA,0.97123	NA,0.024665	NA,0.0255725	NA,0.475229	0.000413045	0.000413045
2	rs117171806	37261272	A,NA	T,NA	0.991054,NA	0.0408106,NA	0.0209976,NA	1.28446,NA	0.000412493	0.000412493
2	rs139003852	37940458	NA,A	NA,G	NA,0.962302	NA,-0.02655	NA,0.0224433	NA,0.62559	0.000412033	0.000412033
2	rs113057073	37425082	A,NA	G,NA	0.9334,NA	-0.00292438,NA	0.00792989,NA	0.147342,NA	0.000410726	0.000410726
2	rs77264937	37430602	T,NA	C,NA	0.9334,NA	-0.00292438,NA	0.00792989,NA	0.147342,NA	0.000410726	0.000410726
2	rs8117109	37428180	C,NA	T,NA	0.9334,NA	-0.00292438,NA	0.00792989,NA	0.147342,NA	0.000410726	0.000410726
2	rs73621974	37512142	NA,T	NA,G	NA,0.719246	NA,0.0210983	NA,0.00951265	NA,1.57577	0.000410637	0.000410637
2	rs4810244	37535038	G,G	A,A	0.66004,0.583333	-0.0173219,-0.0158714	0.00417389,0.00867062	4.47835,1.17277	0.000409841	0.000409841
2	rs149427163	37617960	C,C	T,T	0.971173,0.987103	-0.0213992,0.000863004	0.0118166,0.0378862	1.15398,0.00796517	0.000408946	0.000408946
2	rs34319049	37338751	C,NA	T,NA	0.932406,NA	0.00647287,NA	0.00787557,NA	0.386012,NA	0.000407889	0.000407889
2	rs748063	37548730	G,G	A,A	0.662028,0.583333	-0.017619,-0.0154576	0.00417985,0.00867062	4.60286,1.12711	0.000407849	0.000407849
2	rs62204122	37583338	A,A	G,G	0.866799,0.915675	-0.00465308,0.0319489	0.00581871,0.0153834	0.372738,1.42232	0.000407416	0.000407416
2	rs6028390	37958043	A,A	T,T	0.468191,0.235119	-0.00714866,0.0175032	0.00396233,0.01008	1.14748,1.0836	0.000406758	0.000406758
2	rs8120030	37427772	A,NA	G,NA	0.934394,NA	-0.00286005,NA	0.00798549,NA	0.142531,NA	0.000406454	0.000406454
2	rs6028178	37515572	NA,C	NA,A	NA,0.944444	NA,-0.0305946	NA,0.0186617	NA,0.995151	0.000406078	0.000406078
2	rs117648051	37575896	A,NA	G,NA	0.978131,NA	-0.0145646,NA	0.0135185,NA	0.550818,NA	0.000404622	0.000404622
2	rs77710449	37352428	NA,A	NA,G	NA,0.982143	NA,-0.0419638	NA,0.0322783	NA,0.713142	0.000404398	0.000404398
2	rs77722095	37426841	C,NA	T,NA	0.9334,NA	-0.00301281,NA	0.00792989,NA	0.152429,NA	0.000403565	0.000403565
2	rs78302377	37447572	C,NA	A,NA	0.931412,NA	-0.00226911,NA	0.00782246,NA	0.112519,NA	0.000401504	0.000401504
2	rs67735417	37910414	G,G	A,A	0.951292,0.796627	-0.00216195,0.0225519	0.00918509,0.0106201	0.0894198,1.47222	0.000401228	0.000401228
2	rs6028208	37556075	A,A	T,T	0.657058,0.571429	-0.0169277,-0.0156178	0.00416512,0.00863795	4.31689,1.1512	0.000400895	0.000400895
2	rs8115770	37427933	C,NA	T,NA	0.9334,NA	-0.00305491,NA	0.00792989,NA	0.154865,NA	0.000400217	0.000400217
2	rs8114293	37427742	G,NA	A,NA	0.934394,NA	-0.00294488,NA	0.00798549,NA	0.147342,NA	0.000399727	0.000399727
2	rs117699981	37399655	A,NA	G,NA	0.984095,NA	0.0493211,NA	0.0158037,NA	2.74394,NA	0.000399257	0.000399257
2	rs4810240	37532033	A,A	G,G	0.671968,0.56746	-0.0176958,-0.015762	0.00421121,0.00862824	4.57761,1.16921	0.000399116	0.000399116
2	rs141630943	37659532	NA,A	NA,G	NA,0.970238	NA,0.0243944	NA,0.0251555	NA,0.478633	0.000398676	0.000398676
2	rs208798	37511454	G,G	A,A	0.209742,0.615079	0.0214573,0.00449263	0.00485638,0.0087852	5.00242,0.215325	0.000398284	0.000398284
2	rs2232599	36992472	C,C	G,G	0.952286,0.921627	0.0176708,-0.00192013	0.00927543,0.0159053	1.24592,0.0438744	0.000396381	0.000396381
2	rs6101464	37949055	A,A	G,G	0.477137,0.230159	-0.00603145,0.0187034	0.00395844,0.0101552	0.8942,1.18369	0.000394487	0.000394487
2	rs150497593	37360163	T,NA	C,NA	0.961233,NA	0.00198298,NA	0.0102422,NA	0.0723823,NA	0.000394394	0.000394394
2	rs148832553	37562776	T,NA	C,NA	0.966203,NA	0.0260422,NA	0.0109412,NA	1.76186,NA	0.000393869	0.000393869
2	rs116997641	37132793	C,NA	G,NA	0.985089,NA	-0.0325883,NA	0.0163138,NA	1.3395,NA	0.0003924	0.0003924
2	rs2232602	36992810	A,A	G,G	0.952286,0.924603	0.0177214,0.00107705	0.00927543,0.0161901	1.25136,0.0236686	0.000390653	0.000390653
2	rs116936431	37647879	C,NA	T,NA	0.961233,NA	0.0064871,NA	0.0102422,NA	0.278609,NA	0.000388955	0.000388955
2	rs78978693	37929794	NA,A	NA,C	NA,0.901786	NA,-0.0184587	NA,0.0143636	NA,0.701677	0.000388713	0.000388713
2	rs147978451	37583040	A,A	C,C	0.866799,0.915675	-0.00487893,0.0318122	0.00581871,0.0153834	0.396038,1.41291	0.00038609	0.00038609
2	rs77176624	37751534	NA,A	NA,G	NA,0.974206	NA,-0.0195329	NA,0.0269663	NA,0.328963	0.000386051	0.000386051
2	rs17764246	37724966	A,A	C,C	0.761431,0.880952	-0.0145191,-0.0181104	0.00463892,0.0131998	2.7572,0.769408	0.000384983	0.000384983
2	rs16987685	37564835	T,T	C,C	0.866799,0.915675	-0.00474609,0.0316326	0.00581871,0.0153834	0.382272,1.4006	0.000384858	0.000384858
2	rs16987454	37272194	A,NA	G,NA	0.954274,NA	0.0373644,NA	0.00946506,NA	4.10274,NA	0.000383575	0.000383575
2	rs6123880	37238418	NA,A	NA,G	NA,0.890873	NA,-0.0125439	NA,0.0137097	NA,0.443444	0.000383043	0.000383043
2	rs16987896	37929997	C,C	T,T	0.90159,0.877976	-0.013706,0.0164102	0.00663768,0.0130599	1.40966,0.680019	0.000382642	0.000382642
2	rs11536965	36991224	T,T	G,G	0.952286,0.921627	0.017533,-0.00165803	0.00927543,0.0159053	1.23119,0.0376422	0.000381671	0.000381671
2	rs6101463	37948756	C,C	T,T	0.478131,0.229167	-0.00584463,0.0187318	0.00395809,0.0101706	0.854572,1.18369	0.000381385	0.000381385
2	rs117954964	37921606	NA,G	NA,A	NA,0.918651	NA,-0.0105017	NA,0.0156369	NA,0.299434	0.000381373	0.000381373
2	rs2867240	37538354	T,T	C,C	0.662028,0.581349	-0.0173034,-0.0159985	0.00417985,0.0086648	4.45874,1.18817	0.000381284	0.000381284
2	rs11699146	37225749	C,C	T,T	0.032803,0.045635	0.0274823,0.0146355	0.0111001,0.0204832	1.87643,0.323388	0.000380731	0.000380731
2	rs3752290	37555116	C,C	G,G	0.657058,0.584325	-0.0170182,-0.0152795	0.00416512,0.00867359	4.35746,1.10715	0.000380024	0.000380024
2	rs11536968	36991551	A,A	G,G	0.952286,0.921627	0.0174826,-0.0017636	0.00927543,0.0159053	1.22583,0.0401431	0.00037763	0.00037763
2	rs208800	37510176	G,G	C,C	0.333002,0.353175	0.0145267,0.0203407	0.00419521,0.00894365	3.2718,1.63927	0.000375861	0.000375861
2	rs2869002	37973158	T,T	C,C	0.666004,0.612103	-0.00700394,0.00637436	0.00419209,0.00877269	1.02333,0.330254	0.00037546	0.00037546
2	rs11536964	36991208	A,A	G,G	0.952286,0.920635	0.0174323,-0.00224484	0.00927543,0.0158141	1.22048,0.0520184	0.000375097	0.000375097
2	rs62204116	37564723	A,A	G,G	0.866799,0.915675	-0.00487893,0.0315886	0.00581871,0.0153834	0.396038,1.39759	0.00037478	0.00037478
2	rs79335602	37397215	NA,A	NA,G	NA,0.96131	NA,0.00469772	NA,0.0221651	NA,0.0797973	0.000374002	0.000374002
2	rs78885216	37856289	T,NA	C,NA	0.985089,NA	0.0187313,NA	0.0163138,NA	0.600513,NA	0.000373533	0.000373533
2	rs11536974	36992124	T,T	C,C	0.952286,0.921627	0.0174279,-0.00181952	0.00927543,0.0159053	1.22002,0.0414728	0.000372968	0.000372968
2	rs62203401	37226509	G,G	A,A	0.032803,0.045635	0.0274398,0.0138363	0.0111001,0.0204832	1.87178,0.301586	0.00037162	0.00037162
2	rs1012795	37942991	G,G	T,T	0.474155,0.227183	-0.00573471,0.0191036	0.00395959,0.0102018	0.831117,1.21376	0.000371344	0.000371344
2	rs4812338	37568055	T,T	C,C	0.866799,0.915675	-0.00510467,0.0317696	0.00581871,0.0153834	0.419838,1.40999	0.00037107	0.00037107
2	rs4812336	37547374	A,A	G,G	0.664016,0.583333	-0.0175104,-0.0149781	0.00418592,0.00867062	4.54138,1.07527	0.000370878	0.000370878
2	rs117710708	37246298	NA,A	NA,G	NA,0.980159	NA,0.0368387	NA,0.0306528	NA,0.639333	0.000369393	0.000369393
2	rs73112070	37439045	G,NA	A,NA	0.975149,NA	0.0214851,NA	0.0127009,NA	1.04231,NA	0.000368954	0.000368954
2	rs6028200	37540615	T,T	C,C	0.662028,0.584325	-0.0172125,-0.0159193	0.00417985,0.00867359	4.4177,1.1775	0.000368224	0.000368224
2	rs6026755	37229193	C,C	G,G	0.032803,0.045635	0.0271281,0.0162498	0.0111001,0.0204832	1.83783,0.368975	0.000367745	0.000367745
2	rs16987692	37569654	T,T	A,A	0.866799,0.915675	-0.00407242,0.0304039	0.00581871,0.0153834	0.315154,1.31777	0.000367152	0.000367152
2	rs79603743	37698616	C,NA	G,NA	0.937376,NA	-0.0116682,NA	0.0081604,NA	0.815997,NA	0.000366795	0.000366795
2	rs6129158	37673967	G,G	A,A	0.664016,0.75496	-0.00733503,-0.0190844	0.00418592,0.00993854	1.09843,1.261	0.000366231	0.000366231
2	rs16987800	37748570	G,G	A,A	0.765408,0.805556	-0.0153046,-0.0127847	0.00466591,0.0108009	2.98389,0.626095	0.000366166	0.000366166
2	rs144688730	37869227	A,NA	G,NA	0.984095,NA	0.0182296,NA	0.0158037,NA	0.604316,NA	0.000366138	0.000366138
2	rs6028383	37928899	C,C	T,T	0.90159,0.877976	-0.0138376,0.0154736	0.00663768,0.0130599	1.43066,0.626927	0.000365197	0.000365197
2	rs11536967	36991420	G,G	A,A	0.952286,0.921627	0.0173367,-0.00186391	0.00927543,0.0159053	1.21035,0.042531	0.000365074	0.000365074
2	rs78259929	37565755	T,T	C,C	0.866799,0.915675	-0.00505599,0.0315886	0.00581871,0.0153834	0.414662,1.39759	0.000364873	0.000364873
2	rs11536972	36991891	C,C	T,T	0.952286,0.921627	0.0173367,-0.00171888	0.00927543,0.0159053	1.21035,0.0390822	0.000364247	0.000364247
2	rs79860636	37226468	C,C	T,T	0.811133,0.863095	0.0124858,0.0260195	0.00505144,0.0124355	1.87139,1.43881	0.000363563	0.000363563
2	rs16987683	37564521	A,A	G,G	0.865805,0.915675	-0.00508865,0.0316326	0.00580045,0.0153834	0.419838,1.4006	0.00036265	0.00036265
2	rs3752293	37570725	T,T	C,C	0.658052,0.563492	-0.0160453,-0.017972	0.00416802,0.00861912	3.927,1.43112	0.000361658	0.000361658
2	rs4812335	37537612	A,A	G,G	0.662028,0.582341	-0.017126,-0.0159134	0.00417985,0.00866769	4.37879,1.17806	0.00036023	0.00036023
2	rs2208138	37904076	G,G	A,A	0.483101,0.248016	-0.00700393,0.0169251	0.00395656,0.00989826	1.11525,1.05907	0.000358695	0.000358695
2	rs75676027	37462655	NA,A	NA,G	NA,0.977182	NA,-0.0173073	NA,0.0286274	NA,0.263235	0.000358647	0.000358647
2	rs78141686	37104173	NA,C	NA,G	NA,0.975198	NA,0.0379262	NA,0.0274863	NA,0.775617	0.000358337	0.000358337
2	rs6123861	37229441	G,G	T,T	0.032803,0.045635	0.026996,0.0161962	0.0111001,0.0204832	1.82353,0.367427	0.000357794	0.000357794
2	rs192247392	37029095	C,NA	T,NA	0.994036,NA	0.0528115,NA	0.0256781,NA	1.40102,NA	0.000356684	0.000356684
2	rs220519	37279255	T,T	C,C	0.404573,0.411706	0.0193737,0.0245191	0.00402835,0.00868585	5.81979,2.32244	0.000356631	0.000356631
2	rs78694497	37208439	T,NA	C,NA	0.982107,NA	0.0189887,NA	0.014915,NA	0.692562,NA	0.00035543	0.00035543
2	rs6128504	37229583	T,T	C,C	0.032803,0.045635	0.0269488,0.0160659	0.0111001,0.0204832	1.81843,0.363676	0.000353381	0.000353381
2	rs117823907	37113854	NA,G	NA,T	NA,0.974206	NA,-0.0412464	NA,0.0269663	NA,0.899192	0.000353135	0.000353135
2	rs67829021	37748452	T,T	C,C	0.765408,0.805556	-0.0152087,-0.012833	0.00466591,0.0108009	2.95236,0.629348	0.000352536	0.000352536
2	rs190091217	37975857	NA,C	NA,T	NA,0.980159	NA,0.0270534	NA,0.0306528	NA,0.423122	0.000351927	0.000351927
2	rs8118494	37228659	G,G	T,T	0.032803,0.045635	0.0269488,0.0157852	0.0111001,0.0204832	1.81843,0.355641	0.000351066	0.000351066
2	rs79495439	37635028	C,NA	G,NA	0.890656,NA	-0.0138005,NA	0.00633559,NA	1.53184,NA	0.000351035	0.000351035
2	rs8122834	37228424	C,C	G,G	0.032803,0.045635	0.0269064,0.0158277	0.0111001,0.0204832	1.81386,0.356853	0.000348488	0.000348488
2	rs73294773	37210876	T,NA	C,NA	0.982107,NA	0.0187269,NA	0.014915,NA	0.679292,NA	0.000346307	0.000346307
2	rs4812337	37562936	G,G	A,A	0.866799,0.915675	-0.0049232,0.030997	0.00581871,0.0153834	0.400666,1.35745	0.00034443	0.00034443
2	rs372272937	37353821	NA,G	NA,C	NA,0.97619	NA,0.0414892	NA,0.0280389	NA,0.857132	0.000344232	0.000344232
2	rs187048433	37686398	NA,C	NA,A	NA,0.980159	NA,0.0266851	NA,0.0306528	NA,0.415674	0.000343411	0.000343411
2	rs6129159	37675011	T,T	A,A	0.664016,0.752976	-0.00738374,-0.0185035	0.00418592,0.00991158	1.10935,1.20815	0.000342399	0.000342399
2	rs113892390	37906367	A,NA	G,NA	0.988072,NA	-0.0350136,NA	0.0182119,NA	1.26333,NA	0.000340846	0.000340846
2	rs9636528	37921806	G,G	A,A	0.496024,0.253968	-0.00620683,0.0166509	0.00395442,0.00982053	0.933636,1.04587	0.000340836	0.000340836
2	rs73296950	37226385	A,A	G,G	0.812127,0.863095	0.0128445,0.0256676	0.00506169,0.0124355	1.95227,1.4088	0.000340781	0.000340781
2	rs926390	37562266	T,T	C,C	0.866799,0.915675	-0.00496747,0.0309492	0.00581871,0.0153834	0.405312,1.35423	0.000339999	0.000339999
2	rs4810245	37549309	A,A	G,G	0.662028,0.583333	-0.0171693,-0.0154576	0.00417985,0.00867062	4.39822,1.12711	0.000339609	0.000339609
2	rs561771048	37764932	NA,A	NA,G	NA,0.941468	NA,0.0127179	NA,0.0182098	NA,0.314328	0.000339343	0.000339343
2	rs11698723	37225825	G,G	A,A	0.032803,0.045635	0.0268885,0.0147712	0.0111001,0.0204832	1.81193,0.327142	0.000339282	0.000339282
2	rs68006880	37720421	T,T	C,C	0.769384,0.873016	-0.0148484,-0.0193889	0.00469379,0.0128386	2.80706,0.882755	0.000338266	0.000338266
2	rs79255189	37212966	NA,C	NA,G	NA,0.875	NA,0.0121161	NA,0.0129254	NA,0.457723	0.000338079	0.000338079
2	rs6100354	37226737	T,T	C,C	0.032803,0.045635	0.0267743,0.0156135	0.0111001,0.0204832	1.79966,0.350757	0.000337914	0.000337914
2	rs3918508	37912667	A,A	G,G	0.498012,0.264881	-0.00661931,0.0155517	0.00395433,0.00968721	1.02621,0.964931	0.000337456	0.000337456
2	rs75348338	37138023	A,NA	G,NA	0.985089,NA	-0.0309438,NA	0.0163138,NA	1.23765,NA	0.000337183	0.000337183
2	rs6015982	37534369	T,T	C,C	0.662028,0.583333	-0.0168534,-0.0161179	0.00417985,0.00867062	4.25734,1.20039	0.000336944	0.000336944
2	rs113020874	36994821	C,NA	T,NA	0.976143,NA	0.0218947,NA	0.0129561,NA	1.04074,NA	0.000335343	0.000335343
2	rs4812332	37534665	T,T	C,C	0.664016,0.583333	-0.0169689,-0.0156769	0.00418592,0.00867062	4.29763,1.1512	0.00033522	0.00033522
2	rs73099947	37234361	C,NA	G,NA	0.988072,NA	-0.0309409,NA	0.0182119,NA	1.049,NA	0.000333728	0.000333728
2	rs6129157	37672247	T,T	G,G	0.663022,0.761905	-0.00773661,-0.0184271	0.00418287,0.0100364	1.1913,1.17813	0.000332221	0.000332221
2	rs8125220	37559034	A,A	G,G	0.866799,0.915675	-0.00501173,0.0308128	0.00581871,0.0153834	0.409978,1.34506	0.00033182	0.00033182
2	rs73098011	37071442	A,NA	G,NA	0.944334,NA	-0.0145033,NA	0.00862346,NA	1.03339,NA	0.000331645	0.000331645
2	rs220521	37278823	C,C	T,T	0.428429,0.417659	0.0180494,0.024509	0.00399544,0.00866769	5.20362,2.32888	0.000331634	0.000331634
2	rs62204114	37559574	T,T	C,C	0.866799,0.915675	-0.00510467,0.0309053	0.00581871,0.0153834	0.419838,1.35128	0.000331214	0.000331214
2	rs220517	37282569	T,T	G,G	0.430417,0.418651	0.0181298,0.0246425	0.00399316,0.0086648	5.25031,2.35111	0.000331035	0.000331035
2	rs8118808	37674996	G,G	C,C	0.664016,0.752976	-0.00729075,-0.0185035	0.00418592,0.00991158	1.08855,1.20815	0.000330223	0.000330223
2	rs58355034	37226398	T,T	C,C	0.032803,0.045635	0.0266847,0.0152171	0.0111001,0.0204832	1.79005,0.339572	0.000329138	0.000329138
2	rs6028197	37534193	T,T	C,C	0.662028,0.583333	-0.0168101,-0.0160658	0.00417985,0.00867062	4.23821,1.19452	0.000328476	0.000328476
2	rs66855787	37761558	A,A	G,G	0.767396,0.803571	-0.0153374,-0.011551	0.00467973,0.0107594	2.9798,0.548195	0.000328287	0.000328287
2	rs743153	37923967	T,T	G,G	0.496024,0.25496	-0.00622517,0.0162946	0.00395442,0.00980793	0.937663,1.01485	0.000327948	0.000327948
2	rs220531	37271138	G,G	A,A	0.468191,0.415675	0.0158946,0.0241878	0.00396233,0.00867359	4.2193,2.27633	0.000327345	0.000327345
2	rs57769897	37558480	A,A	T,T	0.866799,0.915675	-0.00514892,0.0308566	0.00581871,0.0153834	0.424563,1.348	0.000327	0.000327
2	rs7266556	37574341	T,T	C,C	0.866799,0.915675	-0.00460878,0.0301752	0.00581871,0.0153834	0.368227,1.30263	0.00032562	0.00032562
2	rs16987679	37557185	C,C	G,G	0.658052,0.564484	-0.0168531,-0.0144508	0.00416802,0.00862135	4.27842,1.02824	0.000325127	0.000325127
2	rs117548899	37712706	T,NA	C,NA	0.972167,NA	0.00525696,NA	0.0120196,NA	0.179243,NA	0.000324169	0.000324169
2	rs16987696	37573194	G,G	A,A	0.866799,0.915675	-0.00474609,0.0303114	0.00581871,0.0153834	0.382272,1.31164	0.000324118	0.000324118
2	rs12626105	37534582	G,G	A,A	0.662028,0.583333	-0.0167625,-0.0160658	0.00417985,0.00867062	4.21723,1.19452	0.000322694	0.000322694
2	rs4812341	37577269	T,T	G,G	0.866799,0.915675	-0.0047018,0.030219	0.00581871,0.0153834	0.377721,1.30552	0.000322585	0.000322585
2	rs62204118	37572495	A,A	G,G	0.866799,0.915675	-0.00474609,0.0302676	0.00581871,0.0153834	0.382272,1.30874	0.000322317	0.000322317
2	rs114212198	37670889	NA,T	NA,C	NA,0.990079	NA,0.040435	NA,0.0431319	NA,0.457778	0.00032215	0.00032215
2	rs6065096	37501340	A,NA	G,NA	0.947316,NA	0.0205705,NA	0.0088502,NA	1.6966,NA	0.000322127	0.000322127
2	rs76836464	37364552	G,NA	A,NA	0.922465,NA	-0.00391072,NA	0.00739292,NA	0.224158,NA	0.000321794	0.000321794
2	rs111916196	37720825	T,NA	C,NA	0.972167,NA	0.0051895,NA	0.0120196,NA	0.176578,NA	0.000321587	0.000321587
2	rs220525	37277618	G,G	A,A	0.405567,0.40377	0.0182766,0.0248447	0.00402677,0.00871223	5.2473,2.36165	0.000320811	0.000320811
2	rs4812333	37536119	A,A	T,T	0.662028,0.583333	-0.0167192,-0.0161179	0.00417985,0.00867062	4.19819,1.20039	0.000320494	0.000320494
2	rs143226549	37697587	NA,C	NA,G	NA,0.982143	NA,-0.0293107	NA,0.0322783	NA,0.439083	0.000319994	0.000319994
2	rs11696353	37225950	A,A	G,G	0.032803,0.045635	0.0265784,0.0148649	0.0111001,0.0204832	1.77869,0.32974	0.000319982	0.000319982
2	rs61182164	37558099	A,A	G,G	0.866799,0.915675	-0.00532588,0.0308566	0.00581871,0.0153834	0.443658,1.348	0.000318804	0.000318804
2	rs6124141	37974193	G,G	T,T	0.666004,0.612103	-0.00654091,0.00693761	0.00419209,0.00877269	0.925589,0.367493	0.000318608	0.000318608
2	rs8123469	37933673	C,C	T,T	0.912525,0.860119	-0.01197,0.0195652	0.00699802,0.0123238	1.05961,0.949318	0.000318039	0.000318039
2	rs66465343	37699436	G,G	T,T	0.777336,0.865079	-0.0141699,-0.022174	0.00475237,0.0125123	2.54256,1.11711	0.000317978	0.000317978
2	rs6070740	37230486	A,A	C,C	0.22167,0.184524	-0.00579868,-0.0163727	0.00475997,0.0110197	0.65142,0.862196	0.000317847	0.000317847
2	rs76844555	37561022	T,T	C,C	0.866799,0.915675	-0.00528164,0.0307689	0.00581871,0.0153834	0.438855,1.34212	0.000317188	0.000317188
2	rs4812127	37280356	G,G	T,T	0.428429,0.416667	0.0180017,0.024359	0.00399544,0.00867062	5.17914,2.30419	0.000316647	0.000316647
2	rs41276986	37581707	T,T	C,C	0.866799,0.915675	-0.00483465,0.030222	0.00581871,0.0153834	0.39143,1.30572	0.000316043	0.000316043
2	rs6123858	37226602	C,C	T,T	0.032803,0.045635	0.0264469,0.0154426	0.0111001,0.0204832	1.76469,0.345919	0.000315878	0.000315878
2	rs117389349	37766398	NA,T	NA,C	NA,0.90377	NA,0.0162951	NA,0.014495	NA,0.583468	0.000315171	0.000315171
2	rs941651	37907913	C,C	T,T	0.480119,0.25	-0.00538453,0.016901	0.00395743,0.00987194	0.76036,1.06102	0.000314891	0.000314891
2	rs6065097	37501433	T,NA	C,NA	0.946322,NA	0.0200028,NA	0.00877248,NA	1.64595,NA	0.00031435	0.00031435
2	rs145585273	37327382	NA,A	NA,G	NA,0.986111	NA,0.0434052	NA,0.0365264	NA,0.629477	0.000313886	0.000313886
2	rs11536990	37001274	C,C	T,T	0.95328,0.917659	0.0164345,-0.00237248	0.0093687,0.0155508	1.10019,0.0561382	0.000313484	0.000313484
2	rs117556328	37220681	NA,C	NA,A	NA,0.875992	NA,0.0116993	NA,0.0129696	NA,0.435298	0.000312796	0.000312796
2	rs6129274	37979482	T,T	C,C	0.680915,0.615079	-0.00677814,0.00659038	0.0042417,0.0087852	0.958419,0.343754	0.000312351	0.000312351
2	rs732486	37569402	G,G	A,A	0.866799,0.915675	-0.00514892,0.0304915	0.00581871,0.0153834	0.424563,1.3236	0.000311974	0.000311974
2	rs76819995	37219838	NA,T	NA,C	NA,0.876984	NA,0.0117397	NA,0.0130145	NA,0.435298	0.000311795	0.000311795
2	rs62204121	37579082	T,T	C,C	0.866799,0.915675	-0.0049232,0.030219	0.00581871,0.0153834	0.400666,1.30552	0.000311646	0.000311646
2	rs6128505	37230371	G,G	T,T	0.031809,0.045635	0.026705,0.0138379	0.0112664,0.0204832	1.75026,0.301629	0.000311622	0.000311622
2	rs116951130	37834562	NA,G	NA,C	NA,0.897817	NA,-0.00985152	NA,0.014113	NA,0.314125	0.000311359	0.000311359
2	rs7264022	37578387	T,T	C,C	0.866799,0.915675	-0.00487893,0.0301315	0.00581871,0.0153834	0.396038,1.29974	0.000310303	0.000310303
2	rs6028221	37583070	C,C	T,T	0.66004,0.577381	-0.0164271,-0.015735	0.00417389,0.00865361	4.08114,1.16105	0.000309658	0.000309658
2	rs62204119	37573487	C,C	A,A	0.866799,0.915675	-0.00496747,0.030219	0.00581871,0.0153834	0.405312,1.30552	0.000309557	0.000309557
2	rs1733	37581506	A,A	G,G	0.66004,0.577381	-0.0163362,-0.0159302	0.00417389,0.00865361	4.04186,1.18283	0.00030923	0.00030923
2	rs6129273	37979281	A,A	G,G	0.680915,0.614087	-0.00682358,0.00627702	0.0042417,0.00878099	0.967847,0.323575	0.000309147	0.000309147
2	rs59777567	37557548	G,G	A,A	0.658052,0.564484	-0.0169395,-0.0140607	0.00416802,0.00862135	4.31689,0.987548	0.000308498	0.000308498
2	rs142887607	37579755	T,T	C,C	0.866799,0.915675	-0.00487893,0.0300828	0.00581871,0.0153834	0.396038,1.29654	0.000308399	0.000308399
2	rs1157376	37908163	T,T	C,C	0.484095,0.257937	-0.00561028,0.0163152	0.0039563,0.00977071	0.806395,1.02247	0.000307421	0.000307421
2	rs4300896	37580130	C,C	A,A	0.66004,0.577381	-0.016293,-0.0159778	0.00417389,0.00865361	4.02323,1.18817	0.000306729	0.000306729
2	rs419162	37272589	A,A	G,G	0.468191,0.415675	0.0158946,0.0237404	0.00396233,0.00867359	4.2193,2.20771	0.00030671	0.00030671
2	rs139962718	37224104	NA,A	NA,G	NA,0.960318	NA,0.0107657	NA,0.0218976	NA,0.205529	0.000306636	0.000306636
2	rs4812339	37571900	T,T	C,C	0.866799,0.915675	-0.00501173,0.0301752	0.00581871,0.0153834	0.409978,1.30263	0.000305796	0.000305796
2	rs4812340	37571962	T,T	C,C	0.866799,0.915675	-0.00501173,0.0301752	0.00581871,0.0153834	0.409978,1.30263	0.000305796	0.000305796
2	rs139278095	37572426	T,T	C,C	0.866799,0.915675	-0.00501173,0.0301752	0.00581871,0.0153834	0.409978,1.30263	0.000305796	0.000305796
2	rs208810	37497399	G,G	A,A	0.297217,0.314484	0.024706,0.00925725	0.00432606,0.00920651	7.9495,0.502171	0.00030565	0.00030565
2	rs78259370	37924744	NA,G	NA,A	NA,0.972222	NA,0.0190232	NA,0.0260119	NA,0.332941	0.000305564	0.000305564
2	rs6015981	37533958	G,G	A,A	0.662028,0.583333	-0.0167625,-0.015735	0.00417985,0.00867062	4.21723,1.15763	0.000304652	0.000304652
2	rs78225905	37471618	NA,A	NA,G	NA,0.951389	NA,-0.0261222	NA,0.0198773	NA,0.724028	0.000304548	0.000304548
2	rs67058650	37741472	G,G	C,C	0.765408,0.809524	-0.0150335,-0.0124778	0.00466591,0.010886	2.89516,0.599112	0.000304544	0.000304544
2	rs11907653	37933174	C,C	T,T	0.912525,0.860119	-0.0118527,0.0194204	0.00699802,0.0123238	1.04422,0.939067	0.000304252	0.000304252
2	rs4812368	37906741	G,G	T,T	0.480119,0.249008	-0.00483388,0.017973	0.00395743,0.00988505	0.653826,1.16094	0.000304091	0.000304091
2	rs76554800	37371513	C,NA	T,NA	0.922465,NA	-0.00421302,NA	0.00739292,NA	0.245068,NA	0.000303858	0.000303858
2	rs151084120	37846858	T,NA	C,NA	0.985089,NA	-0.0277039,NA	0.0163138,NA	1.04831,NA	0.000303318	0.000303318
2	rs59290270	37736159	C,C	T,T	0.757455,0.805556	-0.0147889,-0.012812	0.0046128,0.0108009	2.87106,0.627933	0.000303052	0.000303052
2	rs220515	37283506	A,A	T,T	0.429423,0.416667	0.0181827,0.0243655	0.00399429,0.00867062	5.27497,2.3052	0.000302648	0.000302648
2	rs149065753	37545697	NA,C	NA,T	NA,0.969246	NA,0.0162566	NA,0.0247591	NA,0.291202	0.000302524	0.000302524
2	rs73291083	37927670	A,A	G,G	0.906561,0.902778	-0.0177851,0.00761976	0.00679323,0.0144288	2.0534,0.22371	0.000302261	0.000302261
2	rs187441881	37880966	NA,C	NA,G	NA,0.989087	NA,0.0393203	NA,0.0411453	NA,0.469479	0.000302102	0.000302102
2	rs73114542	37875110	T,NA	C,NA	0.99006,NA	0.042984,NA	0.01993,NA	1.50828,NA	0.000301368	0.000301368
2	rs59106201	37923132	A,A	G,G	0.95328,0.8125	-0.00247711,0.0219497	0.0093687,0.0109519	0.101566,1.3463	0.000301068	0.000301068
2	rs10460625	37904394	G,G	A,A	0.484095,0.248016	-0.00664061,0.0165112	0.0039563,0.00989826	1.03034,1.02091	0.000300733	0.000300733
2	rs6129275	37983058	T,T	G,G	0.680915,0.616071	-0.00677814,0.00628307	0.0042417,0.00878946	0.958419,0.323575	0.000300345	0.000300345
2	rs190727846	37036517	NA,G	NA,A	NA,0.97123	NA,-0.0121692	NA,0.0255725	NA,0.197796	0.000300106	0.000300106
2	rs117540353	37746729	NA,A	NA,G	NA,0.983135	NA,-0.0250926	NA,0.0331973	NA,0.347048	0.000300011	0.000300011
2	rs73115767	37328506	C,NA	G,NA	0.980119,NA	-0.0136016,NA	0.0141639,NA	0.472493,NA	0.000298888	0.000298888
2	rs67114385	37696401	T,T	C,C	0.782306,0.867063	-0.0142851,-0.0228765	0.00479102,0.0125908	2.54256,1.1597	0.000297792	0.000297792
2	rs67147849	37695241	T,T	C,C	0.785288,0.866071	-0.0142265,-0.0231119	0.00481501,0.0125513	2.50438,1.18334	0.000297619	0.000297619
2	rs57569873	37558293	C,C	T,T	0.657058,0.564484	-0.0168414,-0.0140607	0.00416512,0.00862135	4.27842,0.987548	0.000297422	0.000297422
2	rs145666654	37643026	NA,C	NA,T	NA,0.97619	NA,-0.0189576	NA,0.0280389	NA,0.301929	0.000296977	0.000296977
2	rs151331918	37230980	T,NA	G,NA	0.975149,NA	-0.0381338,NA	0.0127009,NA	2.57217,NA	0.000296299	0.000296299
2	rs66750575	37904235	C,C	T,T	0.951292,0.797619	-0.00121207,0.020894	0.00918509,0.0106395	0.0481695,1.30494	0.000295801	0.000295801
2	rs6071689	37979414	C,NA	A,NA	0.961233,NA	0.0171625,NA	0.0102422,NA	1.02778,NA	0.000295281	0.000295281
2	rs117627876	37660777	NA,G	NA,A	NA,0.947421	NA,-0.00957638	NA,0.0191524	NA,0.209666	0.00029511	0.00029511
2	rs5744217	37001341	C,C	T,T	0.95328,0.917659	0.016186,-0.0021644	0.0093687,0.0155508	1.07548,0.0509488	0.000295005	0.000295005
2	rs117487280	37815592	NA,A	NA,G	NA,0.980159	NA,-0.0199762	NA,0.0306528	NA,0.28853	0.000294233	0.000294233
2	rs2510381	37226262	C,C	T,T	0.032803,0.045635	0.0261372,0.014907	0.0111001,0.0204832	1.73193,0.330911	0.000294225	0.000294225
2	rs2070291	37965202	A,A	G,G	0.666998,0.615079	-0.00659123,0.00607841	0.00419521,0.0087852	0.934974,0.310686	0.000294151	0.000294151
2	rs16987350	37128080	C,NA	T,NA	0.982107,NA	0.0170018,NA	0.014915,NA	0.594613,NA	0.000294	0.000294
2	rs6071615	37501412	C,NA	T,NA	0.947316,NA	0.0199875,NA	0.0088502,NA	1.62125,NA	0.000293921	0.000293921
2	rs220522	37278612	A,A	T,T	0.431412,0.419643	0.017619,0.0246344	0.00399204,0.00866195	4.99272,2.35111	0.000293838	0.000293838
2	rs1998109	37969208	T,T	C,C	0.666004,0.615079	-0.00640464,0.00689574	0.00419209,0.0087852	0.897689,0.364017	0.000293177	0.000293177
2	rs2067008	37965099	A,A	G,G	0.666998,0.614087	-0.00659123,0.00602383	0.00419521,0.00878099	0.934974,0.30741	0.000293097	0.000293097
2	rs73294769	37205507	T,NA	C,NA	0.981113,NA	0.0146167,NA	0.0145245,NA	0.502725,NA	0.000292586	0.000292586
2	rs139456113	37710089	T,NA	C,NA	0.989066,NA	-0.0237347,NA	0.0190121,NA	0.673903,NA	0.000292565	0.000292565
2	rs75115203	37965091	NA,A	NA,G	NA,0.905754	NA,-0.00703147	NA,0.0146307	NA,0.200106	0.000292371	0.000292371
2	rs75487778	37851029	NA,G	NA,A	NA,0.978175	NA,-0.0131322	NA,0.0292559	NA,0.184739	0.000292176	0.000292176
2	rs4812373	37926774	A,A	G,G	0.498012,0.257937	-0.00677166,0.014831	0.00395433,0.00977071	1.06143,0.889278	0.000292006	0.000292006
2	rs2070290	37965734	A,A	G,G	0.666998,0.615079	-0.00659123,0.00597504	0.00419521,0.0087852	0.934974,0.304146	0.000291375	0.000291375
2	rs60295744	37919542	A,A	G,G	0.957256,0.81746	-0.000976318,0.0214156	0.00977441,0.011066	0.0360066,1.27607	0.000291317	0.000291317
2	rs220514	37283597	T,T	C,C	0.429423,0.416667	0.0180872,0.0243655	0.00399429,0.00867062	5.22571,2.3052	0.000291037	0.000291037
2	rs62201387	37523375	T,T	C,C	0.87674,0.675595	-0.0187566,-0.0179347	0.00601441,0.00913095	2.74062,1.30529	0.000290797	0.000290797
2	rs146699764	37697088	A,NA	G,NA	0.989066,NA	-0.036918,NA	0.0190121,NA	1.28267,NA	0.00029042	0.00029042
2	rs59265243	37557768	C,C	T,T	0.866799,0.914682	-0.00532588,0.0298801	0.00581871,0.015302	0.443658,1.29365	0.000289587	0.000289587
2	rs60931333	37705547	G,G	A,A	0.775348,0.868056	-0.0141251,-0.0216323	0.00473736,0.0126309	2.54256,1.0616	0.000289436	0.000289436
2	rs6124136	37935531	NA,T	NA,C	NA,0.968254	NA,0.0177143	NA,0.0243817	NA,0.330211	0.000289311	0.000289311
2	rs6064754	37226317	G,G	C,C	0.031809,0.045635	0.0263334,0.013521	0.0112664,0.0204832	1.71172,0.293122	0.000288756	0.000288756
2	rs67397733	37925725	G,G	C,C	0.956262,0.811508	-0.000627303,0.0209557	0.00966771,0.0109298	0.0230705,1.25807	0.000288294	0.000288294
2	rs74872238	37382629	NA,A	NA,T	NA,0.955357	NA,-0.0279335	NA,0.0206987	NA,0.751613	0.000288138	0.000288138
2	rs75868046	37927455	NA,T	NA,C	NA,0.973214	NA,0.0184132	NA,0.0264757	NA,0.312688	0.000287412	0.000287412
2	rs73623605	37923193	NA,C	NA,T	NA,0.91369	NA,0.0108986	NA,0.0152221	NA,0.324213	0.000287394	0.000287394
2	rs182443858	37029104	G,NA	C,NA	0.994036,NA	0.0488909,NA	0.0256781,NA	1.24481,NA	0.000287288	0.000287288
2	rs145410724	37157615	A,NA	G,NA	0.99006,NA	0.0295053,NA	0.01993,NA	0.857754,NA	0.000287275	0.000287275
2	rs2868508	37920076	A,A	G,G	0.500994,0.265873	-0.00620665,0.0156595	0.00395431,0.00967566	0.933636,0.976471	0.000287261	0.000287261
2	rs118041476	37823706	NA,A	NA,G	NA,0.973214	NA,-0.0117453	NA,0.0264757	NA,0.182228	0.000287245	0.000287245
2	rs17691904	37317574	A,NA	G,NA	0.979125,NA	-0.0118847,NA	0.0138296,NA	0.408784,NA	0.000286742	0.000286742
2	rs220533	37270010	G,G	A,A	0.434394,0.684524	0.0167337,0.0154565	0.00398879,0.00919868	4.56438,1.03199	0.00028602	0.00028602
2	rs2869001	37969019	A,A	G,G	0.666004,0.615079	-0.00635921,0.00684397	0.00419209,0.0087852	0.888474,0.360553	0.000285538	0.000285538
2	rs6100419	37248018	C,NA	A,NA	0.984095,NA	-0.0315658,NA	0.0158037,NA	1.33927,NA	0.000285191	0.000285191
2	rs148255371	37126532	T,NA	C,NA	0.965209,NA	-0.00632815,NA	0.0107893,NA	0.253735,NA	0.000284778	0.000284778
2	rs220513	37284222	A,A	T,T	0.429423,0.416667	0.0180442,0.0243184	0.00399429,0.00867062	5.20362,2.29788	0.000283872	0.000283872
2	rs149983483	37140510	A,NA	G,NA	0.982107,NA	0.0166107,NA	0.014915,NA	0.576079,NA	0.000283806	0.000283806
2	rs2073312	37900688	G,G	C,C	0.500994,0.258929	-0.00640876,0.0146355	0.00395431,0.0097585	0.978475,0.873953	0.00028379	0.00028379
2	rs8117073	37175516	G,NA	A,NA	0.982107,NA	0.0166069,NA	0.014915,NA	0.5759,NA	0.000283709	0.000283709
2	rs77208150	37524074	T,T	A,A	0.970179,0.981151	-0.0194065,-0.0124236	0.0116239,0.0314332	1.02222,0.159475	0.000283315	0.000283315
2	rs4810263	37963786	A,A	G,G	0.666998,0.616071	-0.00654578,0.00577634	0.00419521,0.00878946	0.925589,0.291528	0.000282845	0.000282845
2	rs73101915	37245878	T,T	C,C	0.908549,0.881944	0.00988271,0.0275689	0.00685915,0.0132476	0.824954,1.42678	0.000282585	0.000282585
2	rs4810257	37912138	C,C	G,G	0.486083,0.263889	-0.00668463,0.0159813	0.00395583,0.00969886	1.04066,1.0026	0.000282401	0.000282401
2	rs117744302	37906565	NA,G	NA,A	NA,0.97123	NA,0.0181228	NA,0.0255725	NA,0.320098	0.000282332	0.000282332
2	rs150395708	37494534	NA,T	NA,C	NA,0.981151	NA,-0.0376945	NA,0.0314332	NA,0.637418	0.000282303	0.000282303
2	rs6064645	37144696	A,NA	G,NA	0.982107,NA	0.0165155,NA	0.014915,NA	0.571603,NA	0.000281407	0.000281407
2	rs78993681	37609175	NA,C	NA,G	NA,0.883929	NA,-0.00657063	NA,0.0133454	NA,0.20588	0.000281051	0.000281051
2	rs6064596	37096824	A,NA	G,NA	0.982107,NA	0.0165001,NA	0.014915,NA	0.570881,NA	0.000281022	0.000281022
2	rs4810159	37227625	T,T	A,A	0.22167,0.183532	-0.00593831,-0.0158722	0.00475997,0.0110428	0.673265,0.822112	0.000280999	0.000280999
2	rs141985766	37141884	T,NA	C,NA	0.982107,NA	0.0164654,NA	0.014915,NA	0.569254,NA	0.000280157	0.000280157
2	rs6070446	37147667	G,NA	A,NA	0.982107,NA	0.0164654,NA	0.014915,NA	0.569254,NA	0.000280157	0.000280157
2	rs8114511	37209118	C,NA	A,NA	0.980119,NA	0.0147192,NA	0.0141639,NA	0.52475,NA	0.000279911	0.000279911
2	rs6070311	37101428	T,NA	C,NA	0.982107,NA	0.0164537,NA	0.014915,NA	0.568709,NA	0.000279868	0.000279868
2	rs16987400	37195334	G,NA	A,NA	0.982107,NA	0.0164504,NA	0.014915,NA	0.568555,NA	0.000279787	0.000279787
2	rs117527781	37659874	NA,G	NA,C	NA,0.947421	NA,-0.00804413	NA,0.0191524	NA,0.17103	0.000279508	0.000279508
2	rs6064724	37200566	C,NA	A,NA	0.982107,NA	0.016439,NA	0.014915,NA	0.568021,NA	0.000279504	0.000279504
2	rs873082	37699253	G,NA	A,NA	0.916501,NA	0.00313694,NA	0.00714714,NA	0.179978,NA	0.000279158	0.000279158
2	rs73290928	37101808	T,NA	C,NA	0.982107,NA	0.0164089,NA	0.014915,NA	0.566612,NA	0.00027876	0.00027876
2	rs6070645	37199539	C,NA	T,NA	0.982107,NA	0.0163946,NA	0.014915,NA	0.565945,NA	0.000278408	0.000278408
2	rs80095619	37889064	NA,C	NA,T	NA,0.975198	NA,-0.0123019	NA,0.0274863	NA,0.184112	0.000278306	0.000278306
2	rs12625438	37741375	NA,T	NA,C	NA,0.970238	NA,-0.00964122	NA,0.0251555	NA,0.153958	0.000277567	0.000277567
2	rs6070279	37094204	T,NA	C,NA	0.982107,NA	0.0163591,NA	0.014915,NA	0.564286,NA	0.000277536	0.000277536
2	rs13042097	37229567	G,G	A,A	0.222664,0.184524	-0.00597529,-0.0159467	0.00475237,0.0110197	0.680614,0.830127	0.000276476	0.000276476
2	rs138413624	37093357	G,NA	A,NA	0.982107,NA	0.0163065,NA	0.014915,NA	0.561833,NA	0.000276253	0.000276253
2	rs7262636	37110074	G,NA	A,NA	0.982107,NA	0.0162673,NA	0.014915,NA	0.560005,NA	0.000275301	0.000275301
2	rs113198020	37109279	T,NA	C,NA	0.982107,NA	0.0162646,NA	0.014915,NA	0.559878,NA	0.000275235	0.000275235
2	rs6070272	37093436	T,NA	C,NA	0.982107,NA	0.0162569,NA	0.014915,NA	0.559523,NA	0.00027505	0.00027505
2	rs139598887	37015955	NA,T	NA,A	NA,0.96627	NA,0.00564583	NA,0.023678	NA,0.090691	0.000275017	0.000275017
2	rs117727082	37721601	G,NA	A,NA	0.978131,NA	0.000836753,NA	0.0135185,NA	0.0219816,NA	0.000274962	0.000274962
2	rs11696351	37225941	A,A	G,G	0.032803,0.045635	0.0257521,0.0151365	0.0111001,0.0204832	1.69163,0.337316	0.00027493	0.00027493
2	rs141643090	36994196	NA,C	NA,T	NA,0.97123	NA,-0.0211273	NA,0.0255725	NA,0.388589	0.000274886	0.000274886
2	rs6070443	37147601	G,NA	C,NA	0.982107,NA	0.0162249,NA	0.014915,NA	0.558036,NA	0.00027428	0.00027428
2	rs6070511	37165823	G,NA	A,NA	0.982107,NA	0.0162249,NA	0.014915,NA	0.558036,NA	0.00027428	0.00027428
2	rs6064606	37108578	G,NA	A,NA	0.982107,NA	0.0162174,NA	0.014915,NA	0.557683,NA	0.000274098	0.000274098
2	rs59022504	37085700	A,NA	G,NA	0.982107,NA	0.0162123,NA	0.014915,NA	0.557447,NA	0.000273975	0.000273975
2	rs9789806	36994914	G,G	A,A	0.95328,0.924603	0.0159883,0.00147396	0.0093687,0.0161901	1.056,0.0327049	0.000273584	0.000273584
2	rs2869000	37967775	G,G	C,C	0.666004,0.614087	-0.00626378,0.00678895	0.00419209,0.00878099	0.869262,0.357102	0.000273474	0.000273474
2	rs117695955	37759962	C,NA	G,NA	0.973161,NA	0.00342144,NA	0.0122339,NA	0.108055,NA	0.000273455	0.000273455
2	rs742421	37519321	A,A	G,G	0.868787,0.675595	-0.017344,-0.0174124	0.00585591,0.00913095	2.51449,1.24775	0.00027336	0.00027336
2	rs6070382	37130346	T,NA	C,NA	0.982107,NA	0.0161749,NA	0.014915,NA	0.555711,NA	0.00027308	0.00027308
2	rs139350183	37775650	NA,G	NA,C	NA,0.978175	NA,0.0220532	NA,0.0292559	NA,0.345855	0.000273015	0.000273015
2	rs67138525	37756342	G,G	A,A	0.763419,0.803571	-0.0150458,-0.0116527	0.0046523,0.0107594	2.91346,0.554712	0.000272867	0.000272867
2	rs149870452	37742807	C,NA	T,NA	0.987078,NA	0.0170362,NA	0.0175062,NA	0.480858,NA	0.000272776	0.000272776
2	rs73294757	37198843	G,NA	A,NA	0.982107,NA	0.0161603,NA	0.014915,NA	0.555036,NA	0.000272733	0.000272733
2	rs76751295	37156145	A,NA	T,NA	0.905567,NA	0.00146535,NA	0.00676109,NA	0.081751,NA	0.000272712	0.000272712
2	rs73292722	37129684	G,NA	A,NA	0.982107,NA	0.0161248,NA	0.014915,NA	0.55339,NA	0.000271889	0.000271889
2	rs73294722	37163372	G,NA	A,NA	0.982107,NA	0.0161248,NA	0.014915,NA	0.55339,NA	0.000271889	0.000271889
2	rs73292723	37129981	T,NA	G,NA	0.982107,NA	0.0161248,NA	0.014915,NA	0.55339,NA	0.000271889	0.000271889
2	rs16987380	37165360	G,NA	C,NA	0.982107,NA	0.0161225,NA	0.014915,NA	0.553285,NA	0.000271835	0.000271835
2	rs73292707	37116348	C,NA	A,NA	0.982107,NA	0.0161225,NA	0.014915,NA	0.553285,NA	0.000271835	0.000271835
2	rs59885984	37925767	G,G	A,A	0.905567,0.901786	-0.0177836,0.00785878	0.00676109,0.0143636	2.06898,0.233372	0.000271104	0.000271104
2	rs146863725	37908821	NA,G	NA,T	NA,0.972222	NA,0.016169	NA,0.0260119	NA,0.272292	0.000270839	0.000270839
2	rs4810160	37227857	A,A	G,G	0.22167,0.183532	-0.00607791,-0.0158722	0.00475997,0.0110428	0.695413,0.822112	0.000270811	0.000270811
2	rs73294724	37164674	C,NA	T,NA	0.982107,NA	0.0160747,NA	0.014915,NA	0.551074,NA	0.000270706	0.000270706
2	rs16987386	37183385	T,NA	A,NA	0.982107,NA	0.0160705,NA	0.014915,NA	0.550878,NA	0.000270606	0.000270606
2	rs6129271	37977026	T,T	C,C	0.680915,0.614087	-0.00645546,0.00673721	0.0042417,0.00878099	0.892678,0.353662	0.000270193	0.000270193
2	rs112191926	37278123	A,NA	G,NA	0.950298,NA	0.00110298,NA	0.00909753,NA	0.0440714,NA	0.000269879	0.000269879
2	rs74949991	37650519	NA,A	NA,G	NA,0.985119	NA,-0.0164143	NA,0.0353055	NA,0.192473	0.000269678	0.000269678
2	rs67917239	37779167	T,T	G,G	0.764414,0.799603	-0.0149794,-0.00915125	0.00465908,0.0106787	2.88471,0.407304	0.000269609	0.000269609
2	rs722078	37322794	A,NA	G,NA	0.93837,NA	0.00451375,NA	0.00822159,NA	0.234334,NA	0.000268926	0.000268926
2	rs75778315	37528558	NA,A	NA,G	NA,0.72123	NA,0.0157292	NA,0.0095333	NA,1.00455	0.000268572	0.000268572
2	rs113906110	37188315	T,NA	C,NA	0.982107,NA	0.015971,NA	0.014915,NA	0.546288,NA	0.000268281	0.000268281
2	rs6070590	37186151	T,NA	A,NA	0.982107,NA	0.015971,NA	0.014915,NA	0.546288,NA	0.000268281	0.000268281
2	rs1009789	37921124	G,G	C,C	0.497018,0.260913	-0.00588454,0.0159726	0.00395437,0.00973436	0.864163,0.996412	0.000268195	0.000268195
2	rs139357487	37571815	NA,A	NA,G	NA,0.984127	NA,0.0202798	NA,0.0342017	NA,0.257104	0.00026768	0.00026768
2	rs73621990	37738441	A,A	G,G	0.765408,0.810516	-0.0146871,-0.0124459	0.00466591,0.0109078	2.78373,0.595398	0.00026757	0.00026757
2	rs41276948	37166652	C,NA	T,NA	0.982107,NA	0.0159296,NA	0.014915,NA	0.54438,NA	0.000267321	0.000267321
2	rs150523662	37122787	NA,T	NA,C	NA,0.970238	NA,-0.0137595	NA,0.0251555	NA,0.233294	0.000267053	0.000267053
2	rs3752292	37570475	A,A	G,G	0.66004,0.577381	-0.016293,-0.0151442	0.00417389,0.00865361	4.02323,1.09631	0.000267037	0.000267037
2	rs2748663	37383640	C,C	T,T	0.743539,0.733135	-0.0299548,-0.0259612	0.00452769,0.00966419	10.4326,2.14121	0.000266502	0.000266608
2	rs12625524	37802323	NA,G	NA,T	NA,0.979167	NA,-0.0124276	NA,0.0299292	NA,0.168788	0.000265707	0.000265707
2	rs139543103	37199443	A,NA	G,NA	0.989066,NA	0.0299471,NA	0.0190121,NA	0.938474,NA	0.000265649	0.000265649
2	rs146060814	37177931	C,NA	T,NA	0.982107,NA	0.0158331,NA	0.014915,NA	0.53995,NA	0.00026511	0.00026511
2	rs6071621	37521798	T,NA	G,NA	0.87674,NA	0.00623505,NA	0.00601441,NA	0.523049,NA	0.000264898	0.000264898
2	rs6065098	37521799	T,NA	C,NA	0.87674,NA	0.00623505,NA	0.00601441,NA	0.523049,NA	0.000264898	0.000264898
2	rs75727390	37054210	NA,T	NA,C	NA,0.854167	NA,0.00466457	NA,0.0121117	NA,0.154815	0.000264569	0.000264569
2	rs67320351	37782150	T,T	C,C	0.764414,0.818452	-0.0148489,-0.0102553	0.00465908,0.0110895	2.84251,0.449674	0.000263913	0.000263913
2	rs78717221	37401335	C,NA	T,NA	0.920477,NA	-0.00564217,NA	0.0073078,NA	0.356478,NA	0.000263155	0.000263155
2	rs117796	37274861	G,G	A,A	0.461233,0.414683	0.0154045,0.0236341	0.00396624,0.0086766	3.98806,2.19032	0.000263013	0.000263013
2	rs111748869	37093816	A,NA	G,NA	0.982107,NA	0.0157324,NA	0.014915,NA	0.535337,NA	0.00026283	0.00026283
2	rs35317908	37328009	T,NA	C,NA	0.93837,NA	0.00434588,NA	0.00822159,NA	0.223962,NA	0.000261976	0.000261976
2	rs17831536	37711114	C,NA	G,NA	0.922465,NA	0.00191766,NA	0.00739292,NA	0.0994509,NA	0.000261807	0.000261807
2	rs60117239	37020127	NA,T	NA,A	NA,0.791667	NA,-0.00262078	NA,0.0105257	NA,0.0950844	0.000261618	0.000261618
2	rs142601116	37506552	A,NA	G,NA	0.974155,NA	0.0149278,NA	0.0124606,NA	0.636547,NA	0.000261316	0.000261316
2	rs78930554	37385034	A,NA	G,NA	0.920477,NA	-0.00568434,NA	0.0073078,NA	0.359856,NA	0.000261229	0.000261229
2	rs59484866	37020126	NA,T	NA,A	NA,0.791667	NA,-0.00258132	NA,0.0105257	NA,0.0935188	0.000261095	0.000261095
2	rs220540	37254379	A,NA	G,NA	0.029821,NA	0.011216,NA	0.0116239,NA	0.475484,NA	0.000260946	0.000260946
2	rs75792384	37763544	NA,A	NA,G	NA,0.956349	NA,0.00761318	NA,0.0209218	NA,0.145122	0.000260762	0.000260762
2	rs76169042	37907083	NA,G	NA,A	NA,0.991071	NA,0.0130443	NA,0.0454422	NA,0.111218	0.000260552	0.000260552
2	rs117554107	37499442	A,NA	G,NA	0.973161,NA	0.00384792,NA	0.0122339,NA	0.123137,NA	0.000260394	0.000260394
2	rs35496939	37329936	A,NA	G,NA	0.93837,NA	0.00430285,NA	0.00822159,NA	0.221325,NA	0.000260241	0.000260241
2	rs75683721	37443066	NA,G	NA,A	NA,0.918651	NA,0.0207096	NA,0.0156369	NA,0.731965	0.000259838	0.000259838
2	rs149145107	37099210	NA,C	NA,T	NA,0.975198	NA,0.0179108	NA,0.0274863	NA,0.288495	0.000259806	0.000259806
2	rs4810239	37527685	G,G	A,A	0.664016,0.565476	-0.0171013,-0.0141987	0.00418592,0.00862361	4.3566,1.00147	0.000259266	0.000259266
2	rs142285503	37869759	A,NA	G,NA	0.985089,NA	0.0160095,NA	0.0163138,NA	0.486221,NA	0.000259218	0.000259218
2	rs4812160	37331710	NA,C	NA,G	NA,0.674603	NA,0.0240537	NA,0.00912373	NA,2.07679	0.000259152	0.000259152
2	rs35892282	37303219	T,NA	C,NA	0.93837,NA	0.00381771,NA	0.00822159,NA	0.192197,NA	0.000259045	0.000259045
2	rs6070521	37168469	T,NA	G,NA	0.982107,NA	0.0155439,NA	0.014915,NA	0.526756,NA	0.000258651	0.000258651
2	rs76222073	37324940	NA,A	NA,G	NA,0.861111	NA,0.00575638	NA,0.0123606	NA,0.192852	0.000258539	0.000258539
2	rs185922111	37959633	G,NA	A,NA	0.987078,NA	-0.0159852,NA	0.0175062,NA	0.442278,NA	0.000258483	0.000258483
2	rs988323	37918096	C,C	T,T	0.479125,0.258929	-0.00473863,0.0169915	0.00395775,0.0097585	0.636034,1.08805	0.000258116	0.000258116
2	rs138126051	37284153	T,NA	C,NA	0.985089,NA	-0.00421003,NA	0.0163138,NA	0.0988925,NA	0.000258103	0.000258103
2	rs2143594	37303042	A,NA	C,NA	0.937376,NA	0.00366327,NA	0.0081604,NA	0.184756,NA	0.000258093	0.000258093
2	rs113964273	37506202	NA,A	NA,G	NA,0.981151	NA,-0.00708253	NA,0.0314332	NA,0.0852707	0.000258082	0.000258082
2	rs76212753	37436413	NA,C	NA,T	NA,0.918651	NA,0.0204899	NA,0.0156369	NA,0.721073	0.000257959	0.000257959
2	rs75279371	37483420	NA,T	NA,C	NA,0.978175	NA,0.0203043	NA,0.0292559	NA,0.311875	0.000257906	0.000257906
2	rs73104015	37392631	NA,A	NA,T	NA,0.918651	NA,-0.00606338	NA,0.0156369	NA,0.156024	0.000257756	0.000257756
2	rs743154	37923957	A,A	C,C	0.496024,0.255952	-0.00590673,0.0153657	0.00395442,0.00979543	0.86885,0.932828	0.000257628	0.000257628
2	rs62202526	37487535	NA,T	NA,C	NA,0.881944	NA,-0.0151486	NA,0.0132476	NA,0.597165	0.000257445	0.000257445
2	rs10485648	37243067	G,G	A,A	0.89165,0.958333	0.0117313,0.0351772	0.00636104,0.0213919	1.18611,0.999607	0.000257352	0.000257352
2	rs79166949	37599610	C,NA	T,NA	0.987078,NA	0.0165306,NA	0.0175062,NA	0.462144,NA	0.000257315	0.000257315
2	rs138236498	37495112	A,NA	G,NA	0.976143,NA	-0.0301571,NA	0.0129561,NA	1.70045,NA	0.000256826	0.000256826
2	rs6071620	37517986	A,NA	C,NA	0.853877,NA	0.00795146,NA	0.00559735,NA	0.808436,NA	0.000256152	0.000256152
2	rs16987827	37796786	NA,G	NA,T	NA,0.921627	NA,0.00427555	NA,0.0159053	NA,0.103433	0.000255299	0.000255299
2	rs208801	37508515	A,A	G,G	0.333002,0.327381	0.0148856,0.0169516	0.00419521,0.00910944	3.41135,1.20231	0.000255157	0.000255157
2	rs12625286	37605292	NA,A	NA,G	NA,0.985119	NA,-0.0153962	NA,0.0353055	NA,0.178634	0.000254752	0.000254752
2	rs75622718	37184132	NA,C	NA,T	NA,0.873016	NA,0.0203834	NA,0.0128386	NA,0.949379	0.000254336	0.000254336
2	rs117121525	37146766	G,NA	A,NA	0.994036,NA	0.0343784,NA	0.0256781,NA	0.743214,NA	0.000254298	0.000254298
2	rs66477659	37765693	A,A	G,G	0.764414,0.804563	-0.0149373,-0.0112253	0.00465908,0.01078	2.87106,0.52617	0.00025382	0.00025382
2	rs189108438	37188906	T,NA	A,NA	0.988072,NA	-0.00982886,NA	0.0182119,NA	0.229585,NA	0.000253708	0.000253708
2	rs73114257	37517383	A,A	G,G	0.803181,0.659722	-0.0167715,-0.016781	0.00497278,0.00902206	3.12817,1.20144	0.000253607	0.000253607
2	rs117581089	37195773	NA,C	NA,T	NA,0.974206	NA,-0.0284703	NA,0.0269663	NA,0.536001	0.000253489	0.000253489
2	rs1014625	37703455	A,A	C,C	0.616302,0.347222	-0.00962312,-0.0112251	0.00406582,0.00897877	1.74615,0.675239	0.000253046	0.000253046
2	rs117171431	37572914	A,NA	G,NA	0.979125,NA	-0.0168347,NA	0.0138296,NA	0.650741,NA	0.000252978	0.000252978
2	rs6099852	37102912	A,NA	G,NA	0.980119,NA	0.013601,NA	0.0141639,NA	0.472465,NA	0.000252933	0.000252933
2	rs73290929	37102657	C,NA	G,NA	0.980119,NA	0.013601,NA	0.0141639,NA	0.472465,NA	0.000252933	0.000252933
2	rs6129161	37678327	G,G	T,T	0.66004,0.755952	-0.00700033,-0.0164482	0.00417389,0.00995218	1.02915,1.00706	0.000252922	0.000252922
2	rs6123638	36996678	NA,G	NA,A	NA,0.850198	NA,-0.00720589	NA,0.011978	NA,0.26166	0.000252276	0.000252276
2	rs78533788	37168254	NA,T	NA,C	NA,0.882937	NA,0.00720922	NA,0.0132962	NA,0.230859	0.000251541	0.000251541
2	rs208813	37493761	A,A	G,G	0.2833,0.311508	0.0245524,0.0077666	0.00438781,0.00923037	7.65785,0.397816	0.000251354	0.000251354
2	rs7508921	37244379	NA,C	NA,G	NA,0.983135	NA,0.0314554	NA,0.0331973	NA,0.464239	0.000250912	0.000250912
2	rs4812369	37915621	G,G	T,T	0.486083,0.259921	-0.00478185,0.0171445	0.00395583,0.00974638	0.644481,1.10476	0.000250437	0.000250437
2	rs76416687	37011928	NA,G	NA,T	NA,0.965278	NA,0.0123118	NA,0.0233493	NA,0.223303	0.000249508	0.000249508
2	rs4812379	37978920	G,G	A,A	0.680915,0.614087	-0.0063145,0.00643209	0.0042417,0.00878099	0.864633,0.333611	0.000249273	0.000249273
2	rs6070315	37103751	A,NA	G,NA	0.980119,NA	0.0134083,NA	0.0141639,NA	0.463672,NA	0.000248707	0.000248707
2	rs149658781	37562530	A,A	G,G	0.964215,0.915675	-0.0128724,0.0312119	0.0106439,0.0153834	0.644893,1.37197	0.000248671	0.000248671
2	rs183799392	37004269	T,NA	A,NA	0.989066,NA	-0.0136944,NA	0.0190121,NA	0.326664,NA	0.0002484	0.0002484
2	rs6124131	37889930	NA,T	NA,C	NA,0.880952	NA,0.012558	NA,0.0131998	NA,0.466722	0.000248087	0.000248087
2	rs543348496	37740277	NA,G	NA,A	NA,0.960318	NA,0.00439948	NA,0.0218976	NA,0.0753239	0.000247522	0.000247522
2	rs181485839	37506210	NA,T	NA,C	NA,0.993056	NA,-0.00760342	NA,0.0514752	NA,0.0542502	0.000247427	0.000247427
2	rs16987501	37320416	G,NA	A,NA	0.937376,NA	0.00346862,NA	0.0081604,NA	0.173409,NA	0.000246999	0.000246999
2	rs41308713	37050012	T,NA	C,NA	0.889662,NA	-0.00288094,NA	0.00631051,NA	0.188419,NA	0.000245947	0.000245947
2	rs117385185	37770475	T,NA	C,NA	0.978131,NA	-0.00187984,NA	0.0135185,NA	0.0509004,NA	0.000245839	0.000245839
2	rs722505	37324234	C,NA	G,NA	0.93837,NA	0.00392004,NA	0.00822159,NA	0.19825,NA	0.000245592	0.000245592
2	rs2232605	36993179	C,C	G,G	0.95328,0.924603	0.0155021,0.00167777	0.0093687,0.0161901	1.00881,0.0374113	0.000245069	0.000245069
2	rs71351576	37337355	A,NA	G,NA	0.93837,NA	0.00389983,NA	0.00822159,NA	0.197051,NA	0.000244857	0.000244857
2	rs6092563	37102011	G,NA	T,NA	0.980119,NA	0.0132189,NA	0.0141639,NA	0.455093,NA	0.000244667	0.000244667
```
