## Supplementary material for "Characterization of shared and ancestry-specific signals driving complex traits using multi-ancestry fine-mapping": susiex_nc3.cs80.snp

```
BP	SNP	PIP(CS1)	LogBF(CS1,Pop1)	LogBF(CS1,Pop2)	PIP(CS2)	LogBF(CS2,Pop1)	LogBF(CS2,Pop2)
36985816	rs73285089	1.41234e-15	-2.05798	-3.00054e-10	0.00013249	-1.95757	-3.00054e-10
36985885	rs11536949	2.27868e-15	-1.57963	-3.00054e-10	0.000165595	-1.73453	-3.00054e-10
36986035	rs6127841	2.67383e-15	-2.55157e-10	-1.41972	0.000227754	-2.55157e-10	-1.41581
36987327	rs6123628	2.67119e-15	-2.55157e-10	-1.4207	0.000227485	-2.55157e-10	-1.41699
36987352	rs6127849	2.67385e-15	-2.55157e-10	-1.41971	0.000227757	-2.55157e-10	-1.4158
36987429	rs117353696	5.15065e-15	-0.764105	-3.00054e-10	0.000634893	-0.390624	-3.00054e-10
36987558	rs11536952	5.21598e-15	-0.751501	-3.00054e-10	0.000644009	-0.376367	-3.00054e-10
36987660	rs6123629	2.66867e-15	-2.55157e-10	-1.42165	0.000227227	-2.55157e-10	-1.41813
36987818	rs6069875	1.42522e-15	-2.0489	-3.00054e-10	0.000134724	-1.94085	-3.00054e-10
36987885	rs6069876	1.49917e-15	-1.99831	-3.00054e-10	0.000140404	-1.89955	-3.00054e-10
36987930	rs11086565	8.40438e-16	-1.27766	-1.2994	7.30798e-05	-1.27692	-1.27561
36988869	rs6127855	2.64976e-15	-2.55157e-10	-1.42876	0.000224912	-2.55157e-10	-1.42837
36989096	rs12624843	3.94431e-15	-0.739539	-0.291416	0.000124984	-1.73887	-0.277018
36989269	rs1780623	3.01889e-15	-1.17186	-0.126482	0.000125658	-1.88686	-0.123654
36989302	rs1780624	2.14112e-15	-2.0357	0.393802	0.000205569	-1.85888	0.340586
36989335	rs2232595	2.85438e-15	-2.55157e-10	-1.35437	0.000236144	-2.55157e-10	-1.37964
36989381	rs2232596	1.34911e-15	-2.0385	-0.0652808	0.000128784	-1.87815	-0.107793
36990031	rs8183330	2.89687e-15	-2.55157e-10	-1.3396	0.000239005	-2.55157e-10	-1.3676
36990376	rs184151273	1.38017e-15	-2.08102	-3.00054e-10	0.00014075	-1.8971	-3.00054e-10
36990467	rs6025169	1.70468e-15	-1.86985	-3.00054e-10	0.00014513	-1.86645	-3.00054e-10
36990838	rs141065638	1.36055e-15	-2.09534	-3.00054e-10	0.000115451	-2.09523	-3.00054e-10
36990908	rs182432670	2.82837e-15	-2.55157e-10	-1.36353	0.000234386	-2.55157e-10	-1.38711
36990947	rs139169382	3.6352e-15	0.306301	-1.41886	0.000458328	0.674705	-1.3912
36990987	rs117832305	3.55786e-15	0.283906	-1.41797	0.000448195	0.650652	-1.3895
36991208	rs11536964	3.10514e-15	0.148694	-1.41886	0.000375097	0.474305	-1.3912
36991224	rs11536965	3.16606e-15	0.171591	-1.42233	0.000381671	0.498801	-1.39832
36991260	rs11536966	1.39259e-15	-2.07207	-3.00054e-10	0.000120468	-2.05269	-3.00054e-10
36991420	rs11536967	3.03281e-15	0.127055	-1.42079	0.000365074	0.451146	-1.39513
36991551	rs11536968	3.13238e-15	0.160128	-1.42156	0.00037763	0.486538	-1.3967
36991577	rs6127861	2.87882e-15	-2.55157e-10	-1.34585	0.000237775	-2.55157e-10	-1.37276
36991891	rs11536972	3.02948e-15	0.127055	-1.42189	0.000364247	0.451146	-1.39739
36992124	rs11536974	3.09501e-15	0.1477	-1.42114	0.000372968	0.473241	-1.39583
36992391	rs5741817	1.07995e-15	-1.96804	-0.358278	8.43061e-05	-1.96602	-0.443603
36992472	rs2232599	3.27398e-15	0.203123	-1.42034	0.000396381	0.532523	-1.39423
36992810	rs2232602	3.28361e-15	0.214758	-1.42904	0.000390653	0.544962	-1.42122
36993047	rs2298267	2.72232e-15	-2.55157e-10	-1.40174	0.000232866	-2.55157e-10	-1.39362
36993179	rs2232605	1.90584e-15	-0.330144	-1.42816	0.000245069	0.0825453	-1.42508
36993206	rs2232606	1.44237e-15	-2.03694	-3.00054e-10	0.000135475	-1.9353	-3.00054e-10
36993333	rs2232607	2.18652e-15	-1.62091	-3.00054e-10	0.000155165	-1.79959	-3.00054e-10
36993576	rs5744210	1.78744e-15	-1.82244	-3.00054e-10	0.0001154	-2.09568	-3.00054e-10
36993705	rs6099300	1.42818e-15	-2.04683	-3.00054e-10	0.000135465	-1.93537	-3.00054e-10
36994127	rs1780625	1.66553e-15	-1.88359	-0.00950166	0.000117597	-1.97944	-0.097377
36994164	rs6025191	1.63516e-15	-1.91149	-3.00054e-10	0.000154818	-1.80183	-3.00054e-10
36994196	rs141643090	3.26152e-15	-2.55157e-10	-1.22103	0.000274886	-2.55157e-10	-1.22772
36994310	rs1739638	2.41954e-15	-0.983627	-0.536022	8.10545e-05	-1.9078	-0.541158
36994788	rs76139165	1.41144e-15	-2.05861	-3.00054e-10	0.000212582	-1.48475	-3.00054e-10
36994811	rs142525506	2.65716e-15	-2.55157e-10	-1.42597	0.000226622	-2.55157e-10	-1.4208
36994821	rs113020874	3.81774e-15	-1.06357	-3.00054e-10	0.000335343	-1.02893	-3.00054e-10
36994914	rs9789806	2.10153e-15	-0.231957	-1.42861	0.000273584	0.191449	-1.42392
36995049	rs11086571	1.43231e-15	-2.04394	-3.00054e-10	0.000127811	-1.99353	-3.00054e-10
36995340	rs1739639	1.38781e-15	-1.9498	-0.125699	0.000104329	-1.98669	-0.209842
36995664	rs3819023	1.75238e-15	-0.413415	-1.42884	0.000223873	-0.0100519	-1.42295
36995918	rs6025208	1.25464e-15	-1.83205	-0.344332	7.36349e-05	-2.06553	-0.479428
36996565	rs1780626	1.46774e-15	-1.98008	-0.0394272	0.000103512	-1.983	-0.221386
36996678	rs6123638	3.12097e-15	-2.55157e-10	-1.26509	0.000252276	-2.55157e-10	-1.31356
36997349	rs6099309	8.32516e-16	-1.96852	-0.618012	6.95109e-05	-2.0528	-0.549793
36997632	rs1780627	5.10403e-16	-1.96312	-1.11266	3.62682e-05	-2.05242	-1.20072
36997655	rs2232613	3.85347e-15	-1.05425	-3.00054e-10	0.000234127	-1.38822	-3.00054e-10
36998285	rs6014861	9.90216e-16	-1.95048	-0.462582	7.74216e-05	-2.042	-0.452813
36998311	rs6014862	1.00473e-15	-1.95048	-0.448027	7.85624e-05	-2.042	-0.438185
36998495	rs11698149	1.29086e-15	-1.92839	-0.219533	9.65479e-05	-2.05331	-0.220731
36998843	rs77871985	2.76595e-15	-2.55157e-10	-1.38584	0.000237778	-2.55157e-10	-1.37274
36998940	rs6025241	9.90408e-16	-1.94321	-0.469653	7.72192e-05	-2.03751	-0.45992
36999043	rs1631643	3.13568e-15	-0.824607	-0.435775	9.45644e-05	-1.84375	-0.451053
36999215	rs5744214	5.33052e-14	1.57281	-3.00054e-10	0.00537288	1.74504	-3.00054e-10
36999673	rs5741819	8.84396e-16	-1.95423	-0.571848	6.98926e-05	-2.04429	-0.552826
36999897	rs2232616	9.77393e-16	-1.93538	-0.490719	7.5974e-05	-2.0326	-0.481092
37000749	rs11536987	1.51373e-15	-0.559995	-1.42866	0.000167109	-0.311383	-1.41405
37000905	rs76154472	1.61797e-15	-2.06509	0.143035	0.000131455	-2.09292	0.127504
37000937	rs11536988	5.84118e-13	3.96688	-3.00054e-10	0.00898018	2.25869	-3.00054e-10
37001274	rs11536990	2.32655e-15	-0.138588	-1.42025	0.000313484	0.294196	-1.39053
37001341	rs5744217	2.20556e-15	-0.190351	-1.42189	0.000295005	0.236963	-1.39405
37001409	rs1780628	1.3881e-15	-1.78724	-0.28805	7.38965e-05	-2.07954	-0.461876
37001523	rs5744218	1.38957e-15	-2.07423	-3.00054e-10	0.00012251	-2.03589	-3.00054e-10
37001631	rs2232617	1.49599e-15	-1.74869	-0.251751	9.93828e-05	-1.97048	-0.274616
37001702	rs5744219	1.38473e-15	-2.07772	-3.00054e-10	0.000121802	-2.04168	-3.00054e-10
37001761	rs2232618	1.5044e-15	-1.74308	-0.251751	9.97201e-05	-1.9671	-0.274616
37001934	rs1739640	5.08693e-16	-1.98358	-1.09556	3.6767e-05	-2.04322	-1.19626
37001973	rs11536993	1.46323e-15	-1.74869	-0.273893	9.72276e-05	-1.97048	-0.296541
37002023	rs11536994	1.46031e-15	-1.74308	-0.2815	9.68256e-05	-1.9671	-0.304073
37002434	rs5741820	5.20774e-15	-2.55157e-10	-0.753081	0.000432078	-2.55157e-10	-0.775473
37002980	rs1739641	5.07277e-16	-2.00071	-1.08122	3.80772e-05	-2.02021	-1.18425
37003070	rs6069931	1.2547e-15	-1.74308	-0.433247	8.42437e-05	-1.9671	-0.44327
37003144	rs150336969	1.61867e-15	-1.92163	-3.00054e-10	0.000118214	-2.07158	-3.00054e-10
37003492	rs6014889	1.27194e-15	-1.72155	-0.441134	8.46936e-05	-1.95392	-0.451117
37003725	rs6014890	1.32912e-15	-1.66364	-0.455067	8.01493e-05	-1.98434	-0.475854
37003748	rs142691093	2.66138e-15	-2.55157e-10	-1.42438	0.000228018	-2.55157e-10	-1.41465
37004036	rs11696479	2.8567e-15	-0.528383	-0.825176	0.000203843	-0.841911	-0.68482
37004104	rs6064469	1.70834e-15	-1.59501	-0.2727	0.000104735	-1.90082	-0.291829
37004115	rs35133348	2.7518e-15	-1.294	-0.0969684	0.00012792	-1.94287	-0.0497999
37004269	rs183799392	1.45324e-15	-2.02943	-3.00054e-10	0.0002484	-1.32904	-3.00054e-10
37004405	rs150656906	4.23854e-15	-0.95901	-3.00054e-10	0.000222104	-1.44093	-3.00054e-10
37005122	rs6127887	2.64952e-15	-2.55157e-10	-1.42885	0.000224764	-2.55157e-10	-1.42903
37005536	rs745144	4.00307e-16	-1.92339	-1.39537	2.93744e-05	-2.09716	-1.36679
37005629	rs11536997	1.40433e-15	-2.06367	-3.00054e-10	0.000121961	-2.04038	-3.00054e-10
37005912	rs73909023	1.35996e-15	-1.79978	-0.295987	8.76111e-05	-2.05283	-0.318343
37008150	rs117437869	2.87198e-15	-2.55157e-10	-1.34822	0.000237957	-2.55157e-10	-1.37199
37008769	rs6025284	2.85186e-15	-2.55157e-10	-1.35526	0.000240241	-2.55157e-10	-1.36244
37008959	rs1739642	4.21277e-16	-1.88053	-1.38716	2.99034e-05	-2.091	-1.3551
37009199	rs146370805	2.20251e-15	-1.91892	0.305285	0.000154542	-2.09397	0.290356
37009402	rs73909028	8.93608e-16	-1.45805	-1.05766	6.11239e-05	-1.68215	-1.04903
37009466	rs1780629	3.83309e-16	-1.94327	-1.41888	2.93994e-05	-2.05324	-1.40986
37009624	rs737090	4.16452e-16	-1.94426	-1.33495	3.17584e-05	-2.09676	-1.28916
37009923	rs737091	4.20469e-16	-1.90237	-1.36725	3.05877e-05	-2.09421	-1.32928
37009937	rs78655620	1.78415e-15	-1.82429	-3.00054e-10	0.000117385	-2.07862	-3.00054e-10
37009961	rs34463491	4.8665e-16	-1.78575	-1.33769	3.01884e-05	-2.0728	-1.36382
37010511	rs12625094	5.22054e-16	-1.78241	-1.2708	3.26745e-05	-2.05158	-1.3059
37010806	rs1619859	3.88313e-16	-1.95102	-1.39816	2.92851e-05	-2.09702	-1.36998
37011229	rs1609565	5.17868e-16	-1.92508	-1.13618	3.94618e-05	-2.09454	-1.07421
37011268	rs1609566	4.2618e-16	-1.91256	-1.34356	3.14405e-05	-2.09628	-1.2997
37011928	rs76416687	2.93649e-15	-2.55157e-10	-1.32601	0.000249508	-2.55157e-10	-1.32459
37012010	rs11906988	8.18923e-16	-1.25716	-1.34583	3.71012e-05	-1.90446	-1.32597
37012249	rs6064486	1.53092e-15	-1.97736	-3.00054e-10	0.000117392	-2.07856	-3.00054e-10
37012294	rs6127905	2.10696e-15	-0.235629	-1.42235	0.000178786	-0.232548	-1.42534
37012629	rs4811788	2.08391e-15	-0.239937	-1.42904	0.000462022	0.715662	-1.42413
37012718	rs4811789	2.66224e-15	-2.55157e-10	-1.42406	0.000227703	-2.55157e-10	-1.41604
37013021	rs76261248	1.33751e-15	-0.726174	-1.38624	3.78981e-05	-1.87103	-1.33815
37013097	rs74272928	1.51341e-15	-0.560799	-1.42806	3.48452e-05	-1.87418	-1.41898
37013160	rs6127908	6.01257e-16	-1.55439	-1.35757	3.34102e-05	-1.93709	-1.39813
37013728	rs150091761	1.6274e-15	-1.91625	-3.00054e-10	0.000186979	-1.61308	-3.00054e-10
37013849	rs2021565	3.58453e-16	-2.02198	-1.4072	3.07028e-05	-2.00259	-1.41714
37014567	rs6014910	3.97032e-16	-1.93407	-1.3929	3.40605e-05	-1.90603	-1.40991
37014659	rs75530224	6.438e-15	-2.55157e-10	-0.541009	0.000531317	-2.55157e-10	-0.568721
37014917	rs2864143	4.34932e-16	-1.85866	-1.37713	3.95069e-05	-1.77148	-1.39613
37015198	rs2902673	4.18121e-16	-1.89645	-1.37876	3.56817e-05	-1.87287	-1.39657
37015825	rs6025340	3.30019e-16	-2.08374	-1.42809	2.84072e-05	-2.07793	-1.4195
37015955	rs139598887	3.18427e-15	-2.55157e-10	-1.245	0.000275017	-2.55157e-10	-1.22725
37016446	rs973336	3.3178e-16	-2.08019	-1.42632	2.86587e-05	-2.07372	-1.4149
37016583	rs973337	4.73853e-16	-1.72943	-1.42066	2.98018e-05	-2.02129	-1.42822
37017809	rs6092420	3.5212e-15	0.171531	-1.31596	0.00052787	0.665014	-1.24025
37017831	rs6025355	1.18174e-15	-0.828169	-1.40807	6.59899e-05	-1.2906	-1.36397
37018290	rs6127933	4.78967e-16	-1.73314	-1.40621	2.99856e-05	-2.02297	-1.42039
37018318	rs74272929	2.86195e-15	0.0685745	-1.4203	0.000125512	-0.615702	-1.39598
37018833	rs6092422	3.36865e-16	-2.06236	-1.42894	2.84672e-05	-2.07067	-1.42466
37019192	rs143885300	9.53124e-15	-2.55157e-10	-0.148652	0.000753411	-2.55157e-10	-0.219469
37020126	rs59484866	3.16123e-15	-2.55157e-10	-1.25227	0.000261095	-2.55157e-10	-1.2792
37020127	rs60117239	3.1681e-15	-2.55157e-10	-1.2501	0.000261618	-2.55157e-10	-1.2772
37020978	rs736368	4.26093e-16	-1.83187	-1.42446	3.28639e-05	-1.94621	-1.4055
37022992	rs78323361	1.61469e-15	-1.92408	-3.00054e-10	0.000116777	-2.08381	-3.00054e-10
37024313	rs139213130	2.8227e-15	-2.55157e-10	-1.36553	0.000242382	-2.55157e-10	-1.35356
37025798	rs1119803	4.03622e-16	-2.08519	-1.22532	3.76932e-05	-1.98606	-1.22854
37025918	rs1119804	3.89294e-16	-2.08646	-1.26019	3.63485e-05	-1.98781	-1.26312
37026379	rs6064503	4.05843e-16	-2.08317	-1.22184	3.79106e-05	-1.99051	-1.21834
37026621	rs6064505	3.83544e-16	-2.0939	-1.26763	3.72841e-05	-1.95502	-1.27049
37027206	rs1739643	3.86947e-16	-2.08507	-1.26763	3.59275e-05	-1.99209	-1.27049
37027225	rs1739644	3.75824e-16	-2.09085	-1.29101	3.60933e-05	-1.96983	-1.28815
37028214	rs1739645	3.72485e-16	-2.03655	-1.35423	3.83653e-05	-1.84944	-1.34748
37029013	rs4811821	3.78442e-16	-2.09461	-1.28031	3.74499e-05	-1.95006	-1.27101
37029095	rs192247392	9.25167e-15	-0.178424	-3.00054e-10	0.000356684	-0.967229	-3.00054e-10
37029104	rs182443858	6.95439e-15	-0.463855	-3.00054e-10	0.000287288	-1.1836	-3.00054e-10
37029825	rs1780634	3.67101e-16	-2.0962	-1.30914	3.68117e-05	-1.93467	-1.30359
37030195	rs2023561	3.76033e-16	-2.09127	-1.29004	3.65149e-05	-1.96324	-1.28312
37030206	rs13040281	3.9941e-15	0.404641	-1.42305	3.51758e-05	-1.86055	-1.42318
37031332	rs117868718	1.49707e-15	-1.99972	-3.00054e-10	0.000129403	-1.98114	-3.00054e-10
37031607	rs117294706	1.40422e-15	-2.06374	-3.00054e-10	0.000116003	-2.09046	-3.00054e-10
37031733	rs117582983	2.02525e-15	-1.69754	-3.00054e-10	0.000166905	-1.72666	-3.00054e-10
37032255	rs1626465	4.04088e-16	-2.09185	-1.21751	4.33794e-05	-1.86053	-1.21357
37032261	rs1780635	3.6735e-16	-2.09461	-1.31006	3.62472e-05	-1.95006	-1.30365
37032429	rs142576759	1.99554e-15	-1.71231	-3.00054e-10	0.000164548	-1.74088	-3.00054e-10
37032538	rs60527862	2.80492e-15	-2.55157e-10	-1.37185	0.000235859	-2.55157e-10	-1.38085
37032575	rs146537262	1.43872e-15	-2.03947	-3.00054e-10	0.000115294	-2.0966	-3.00054e-10
37032889	rs998839	8.68196e-16	-1.23545	-1.30912	0.000107653	-0.908391	-1.25678
37033557	rs577077739	2.65779e-15	-2.55157e-10	-1.42573	0.000226351	-2.55157e-10	-1.42199
37033582	rs2864144	4.24447e-16	-1.88766	-1.37254	2.86623e-05	-2.0935	-1.395
37033957	rs7261714	8.7956e-16	-1.17559	-1.35597	0.000102873	-0.896505	-1.31408
37034077	rs73095812	1.43434e-15	-2.04252	-3.00054e-10	0.000127841	-1.9933	-3.00054e-10
37034134	rs6025462	9.20741e-16	-1.12347	-1.36233	0.000108296	-0.837122	-1.32209
37034643	rs8116426	1.52164e-15	-1.98344	-3.00054e-10	0.000202645	-1.53263	-3.00054e-10
37034694	rs8116471	1.55242e-15	-1.96341	-3.00054e-10	0.00021168	-1.489	-3.00054e-10
37035218	rs6127987	1.62639e-14	1.81428	-1.42856	4.75547e-05	-1.55569	-1.42651
37035607	rs7272723	9.15692e-16	-1.12897	-1.36233	0.000107621	-0.843377	-1.32209
37035919	rs6025471	7.725e-16	-1.34244	-1.31891	9.37705e-05	-1.03468	-1.26855
37036133	rs112593730	7.95482e-16	-1.31313	-1.31891	9.28032e-05	-1.04505	-1.26855
37036216	rs180753053	1.94382e-15	-1.73857	-3.00054e-10	0.000160445	-1.76613	-3.00054e-10
37036517	rs190727846	3.41748e-15	-2.55157e-10	-1.17432	0.000300106	-2.55157e-10	-1.13994
37036546	rs6014968	7.57073e-16	-1.36565	-1.31587	9.1555e-05	-1.06225	-1.26489
37036577	rs6014969	8.43026e-16	-1.21632	-1.35767	9.7985e-05	-0.943058	-1.31621
37036684	rs6064520	8.37499e-16	-1.21601	-1.36455	9.71705e-05	-0.942711	-1.3249
37036785	rs111483954	2.30861e-14	0.736002	-3.00054e-10	0.00152542	0.485947	-3.00054e-10
37037084	rs6025478	7.53697e-16	-1.36565	-1.32034	9.10627e-05	-1.06225	-1.27028
37037584	rs1739646	3.84284e-16	-1.94768	-1.41192	2.77846e-05	-2.09658	-1.42302
37038480	rs13044616	4.98249e-14	2.83317	-1.32788	4.99333e-05	-1.58721	-1.34618
37039824	rs80048642	8.76319e-16	-1.17023	-1.36502	0.000102328	-0.890389	-1.32551
37039839	rs117189297	8.29464e-16	-1.21601	-1.37419	9.64342e-05	-0.942711	-1.33251
37039875	rs1739647	3.91779e-16	-1.95691	-1.38338	2.8359e-05	-2.09585	-1.40329
37040129	rs114745785	1.85718e-15	-1.78417	-3.00054e-10	0.000153578	-1.80987	-3.00054e-10
37040172	rs143485182	8.39166e-16	-1.22154	-1.35704	9.74785e-05	-0.949034	-1.31541
37040616	rs6070053	8.45422e-16	-1.20612	-1.36502	9.82171e-05	-0.931395	-1.32551
37040617	rs6099544	3.65515e-16	-2.09635	-1.31332	3.91923e-05	-1.8714	-1.3042
37040695	rs6014973	8.56414e-16	-1.19104	-1.36719	9.96501e-05	-0.914151	-1.32826
37041518	rs1739648	3.69175e-16	-2.09081	-1.3089	3.84073e-05	-1.8934	-1.30244
37041780	rs7354507	8.41241e-16	-1.21108	-1.36502	9.76616e-05	-0.937067	-1.32551
37042070	rs146788738	1.42332e-14	0.252349	-3.00054e-10	0.00227017	0.883529	-3.00054e-10
37042470	rs190476195	1.08233e-14	-2.55157e-10	-0.0215289	0.00096103	-2.55157e-10	0.023925
37042859	rs76873942	8.53874e-16	-1.19618	-1.36502	9.93406e-05	-0.92002	-1.32551
37042903	rs117269657	5.45836e-16	-2.02727	-0.981396	4.85733e-05	-2.00574	-0.955262
37042963	rs143479680	6.08681e-15	-2.55157e-10	-0.597104	0.000522035	-2.55157e-10	-0.586346
37042995	rs6070062	4.15766e-16	-2.09282	-1.18805	4.87521e-05	-1.71509	-1.24224
37043210	rs6025497	3.99451e-16	-1.97446	-1.34643	2.91905e-05	-2.0935	-1.37674
37043388	rs79640167	8.32492e-16	-1.22154	-1.36502	9.64998e-05	-0.949034	-1.32551
37043497	rs1739650	4.12483e-16	-2.09403	-1.19476	4.76503e-05	-1.78957	-1.19062
37043873	rs1000675	4.11554e-16	-2.09325	-1.19779	4.78544e-05	-1.78224	-1.19368
37044112	rs77831147	7.9735e-16	-1.26576	-1.36393	9.18548e-05	-0.999759	-1.32411
37044517	rs6025500	8.28472e-16	-1.22154	-1.36986	9.59052e-05	-0.949034	-1.33169
37044770	rs74792818	6.04442e-14	1.69849	-3.00054e-10	0.00259751	1.01823	-3.00054e-10
37045445	rs6025510	8.28472e-16	-1.22154	-1.36986	9.59052e-05	-0.949034	-1.33169
37045513	rs6064534	8.39262e-16	-1.21082	-1.36764	9.73655e-05	-0.936762	-1.32885
37045533	rs6025511	7.81968e-16	-1.28041	-1.36876	8.98242e-05	-1.0166	-1.32963
37046301	rs6070083	8.73391e-16	-1.16494	-1.37366	0.000123377	-0.693138	-1.33569
37047287	rs113347541	1.8531e-15	-1.78637	-3.00054e-10	0.000121882	-2.04103	-3.00054e-10
37048186	rs76274135	1.36015e-15	-2.09564	-3.00054e-10	0.000119864	-2.05773	-3.00054e-10
37048959	rs1739652	3.64401e-16	-2.01409	-1.39864	2.80592e-05	-2.09639	-1.41338
37049878	rs1739653	3.72564e-16	-2.01747	-1.3731	2.8577e-05	-2.09602	-1.39546
37050012	rs41308713	1.55716e-15	-1.96036	-3.00054e-10	0.000245947	-1.33896	-3.00054e-10
37050742	rs3752276	5.20919e-16	-1.66556	-1.38983	7.39205e-05	-1.17764	-1.36345
37050753	rs3752277	3.6662e-16	-2.01518	-1.39147	2.8187e-05	-2.0971	-1.40812
37050817	rs3752278	3.63078e-16	-2.01747	-1.39889	2.80645e-05	-2.09602	-1.41356
37050959	rs3752279	3.61322e-16	-2.02153	-1.39968	2.81348e-05	-2.09295	-1.41412
37051007	rs3752280	3.68916e-16	-2.00471	-1.3957	2.80977e-05	-2.09714	-1.41125
37051864	rs117331344	1.89701e-15	-1.76295	-3.00054e-10	0.000175804	-1.67471	-3.00054e-10
37052173	rs117038554	1.90103e-15	-1.76083	-3.00054e-10	0.000176223	-1.67233	-3.00054e-10
37053288	rs6128030	2.70313e-15	-2.55157e-10	-1.40882	0.000230809	-2.55157e-10	-1.40249
37053583	rs1780636	3.65975e-16	-2.00056	-1.40786	2.78777e-05	-2.09649	-1.41976
37054210	rs75727390	3.2257e-15	-2.55157e-10	-1.23208	0.000264569	-2.55157e-10	-1.26598
37054781	rs752775	3.6278e-16	-2.01132	-1.40587	2.79495e-05	-2.09525	-1.41843
37055015	rs752774	3.61059e-16	-2.01476	-1.40718	2.79404e-05	-2.09469	-1.41931
37055875	rs707578	3.47319e-16	-2.0969	-1.36384	3.59374e-05	-1.90169	-1.36062
37056819	rs12479998	6.23714e-16	-2.03378	-0.841512	5.04098e-05	-2.09028	-0.833615
37056869	rs78687283	9.73784e-15	-2.55157e-10	-0.127208	0.000847415	-2.55157e-10	-0.10189
37057497	rs756065	5.17181e-16	-1.68672	-1.37587	7.29463e-05	-1.20865	-1.34571
37058895	rs788342	3.5431e-16	-2.02782	-1.41299	2.79233e-05	-2.09177	-1.42285
37059070	rs788343	3.52152e-16	-2.03393	-1.41299	2.7976e-05	-2.08988	-1.42285
37059349	rs788344	3.55025e-16	-2.02466	-1.41413	2.78803e-05	-2.0926	-1.42356
37059444	rs788345	3.52813e-16	-2.03091	-1.41413	2.7929e-05	-2.09086	-1.42356
37059749	rs788346	3.52813e-16	-2.03091	-1.41413	2.7929e-05	-2.09086	-1.42356
37060122	rs116873794	1.39099e-15	-2.07321	-3.00054e-10	0.000115228	-2.09717	-3.00054e-10
37060890	rs73905617	1.53044e-15	-1.97767	-3.00054e-10	0.000241774	-1.35608	-3.00054e-10
37062148	rs67267211	3.70939e-15	-1.09236	-3.00054e-10	0.000139126	-1.9087	-3.00054e-10
37062583	rs788347	3.49976e-16	-2.03688	-1.41624	2.79507e-05	-2.08883	-1.4248
37063474	rs788348	3.55373e-16	-2.0221	-1.41571	2.78369e-05	-2.09322	-1.4245
37063635	rs788349	3.54222e-16	-2.02535	-1.41571	2.78588e-05	-2.09243	-1.4245
37063671	rs1578462	5.09065e-16	-1.64997	-1.42843	3.25086e-05	-1.93429	-1.42829
37064061	rs45564932	2.08478e-15	-1.66857	-3.00054e-10	0.000234988	-1.38454	-3.00054e-10
37064435	rs6123705	2.75882e-15	-2.55157e-10	-1.38843	0.000236058	-2.55157e-10	-1.38
37064636	rs788350	3.52007e-16	-2.03162	-1.41571	2.79088e-05	-2.09064	-1.4245
37064744	rs1315306	3.83642e-16	-2.09711	-1.26417	4.41354e-05	-1.79466	-1.26216
37064849	rs35854884	3.38294e-15	-1.18448	-3.00054e-10	0.000133852	-1.94734	-3.00054e-10
37064932	rs73611725	2.71607e-15	-2.55157e-10	-1.40404	0.000230406	-2.55157e-10	-1.40424
37066140	rs2864145	3.48622e-16	-2.04074	-1.41625	2.79931e-05	-2.08731	-1.42481
37067120	rs8121508	3.49886e-16	-2.03713	-1.41625	2.7953e-05	-2.08874	-1.42481
37067156	rs138777053	1.38535e-15	-2.07728	-3.00054e-10	0.000128169	-1.99073	-3.00054e-10
37067390	rs77654563	1.79663e-15	-1.81732	-3.00054e-10	0.00016533	-1.73614	-3.00054e-10
37067489	rs6099675	3.4954e-16	-2.03713	-1.41724	2.79374e-05	-2.08874	-1.42537
37068159	rs6064569	4.90566e-16	-1.76212	-1.3533	6.70026e-05	-1.32138	-1.31797
37068770	rs62203379	4.61309e-16	-1.80949	-1.36742	5.90581e-05	-1.39441	-1.37115
37068857	rs58064549	4.86216e-16	-1.74131	-1.38302	3.77837e-05	-1.84983	-1.36237
37070262	rs6015041	4.03311e-16	-1.9138	-1.39747	3.63356e-05	-1.87455	-1.37674
37070651	rs138514500	1.46724e-15	-2.01985	-3.00054e-10	0.000126803	-2.00144	-3.00054e-10
37070737	rs62203381	5.62968e-16	-1.55369	-1.42407	3.61251e-05	-1.83193	-1.42517
37071007	rs62203382	5.11806e-16	-1.6591	-1.41394	8.82554e-05	-0.952709	-1.41114
37071442	rs73098011	7.67517e-15	-0.365237	-3.00054e-10	0.000331645	-1.04002	-3.00054e-10
37072419	rs805526	3.91912e-16	-1.94233	-1.39762	3.52004e-05	-1.9061	-1.37693
37072604	rs805527	3.94067e-16	-1.93677	-1.39769	3.54148e-05	-1.89993	-1.37702
37073091	rs805528	3.87112e-16	-1.95305	-1.39922	3.4711e-05	-1.91803	-1.379
37073282	rs805529	3.89492e-16	-1.94772	-1.39842	3.49538e-05	-1.91209	-1.37796
37073286	rs77984335	1.46588e-15	-2.02077	-3.00054e-10	0.000200231	-1.54461	-3.00054e-10
37074178	rs6070201	1.46067e-15	-2.02434	-3.00054e-10	0.000126171	-2.00645	-3.00054e-10
37074199	rs805530	3.92544e-16	-1.94229	-1.39604	3.52731e-05	-1.90606	-1.3749
37074726	rs805531	3.97637e-16	-1.92543	-1.40001	3.57547e-05	-1.88738	-1.38002
37074895	rs3748852	5.16908e-16	-1.6727	-1.39042	8.85273e-05	-0.97476	-1.38601
37075815	rs562605323	5.44983e-15	-2.55157e-10	-0.707644	0.000472101	-2.55157e-10	-0.686887
37077560	rs707520	4.05541e-16	-1.91015	-1.39561	4.08683e-05	-1.75938	-1.37435
37077620	rs1002154	6.07147e-15	0.790523	-1.39015	2.87561e-05	-2.08408	-1.40115
37078206	rs148690824	2.8338e-15	-2.55157e-10	-1.36161	0.00024051	-2.55157e-10	-1.36132
37079237	rs12397	3.97664e-16	-1.97118	-1.3542	3.61125e-05	-1.93376	-1.32368
37080007	rs805532	3.95063e-16	-1.94228	-1.38966	3.53868e-05	-1.91093	-1.36681
37080158	rs6070221	5.08908e-16	-1.7362	-1.34252	8.30879e-05	-1.07962	-1.34456
37080828	rs17685602	1.36665e-15	-2.09086	-3.00054e-10	0.000129097	-1.98352	-3.00054e-10
37082145	rs6123723	2.84518e-15	-2.55157e-10	-1.3576	0.000244217	-2.55157e-10	-1.34602
37082277	rs200864895	1.42929e-15	-2.04605	-3.00054e-10	0.000117774	-2.07532	-3.00054e-10
37082335	rs805534	1.48046e-15	-2.01087	-3.00054e-10	0.000150922	-1.82732	-3.00054e-10
37083100	rs73098016	5.19013e-16	-1.68554	-1.37352	7.97184e-05	-1.09043	-1.37515
37083390	rs35040856	3.69269e-15	-1.09687	-3.00054e-10	0.000138855	-1.91065	-3.00054e-10
37084980	rs6025762	1.95494e-15	-1.73287	-3.00054e-10	0.000234256	-1.38767	-3.00054e-10
37085700	rs59022504	2.22546e-15	-1.60326	-3.00054e-10	0.000273975	-1.23104	-3.00054e-10
37087351	rs79258624	2.08684e-15	-1.66757	-3.00054e-10	0.000115745	-2.09269	-3.00054e-10
37087851	rs140678242	2.62494e-15	-1.43817	-3.00054e-10	0.000140743	-1.89714	-3.00054e-10
37088634	rs6099754	1.95003e-15	-1.73538	-3.00054e-10	0.000233435	-1.39117	-3.00054e-10
37091523	rs73290922	1.95003e-15	-1.73538	-3.00054e-10	0.000233435	-1.39117	-3.00054e-10
37093357	rs138413624	2.23943e-15	-1.59701	-3.00054e-10	0.000276253	-1.22276	-3.00054e-10
37093436	rs6070272	2.23206e-15	-1.6003	-3.00054e-10	0.00027505	-1.22713	-3.00054e-10
37093816	rs111748869	2.15702e-15	-1.6345	-3.00054e-10	0.00026283	-1.27257	-3.00054e-10
37094204	rs6070279	2.2473e-15	-1.5935	-3.00054e-10	0.000277536	-1.21813	-3.00054e-10
37096300	rs6123743	3.2619e-16	-2.09711	-1.42639	2.7808e-05	-2.09554	-1.42322
37096396	rs188500684	1.49152e-15	-2.00343	-3.00054e-10	0.000234802	-1.38534	-3.00054e-10
37096824	rs6064596	2.26866e-15	-1.58404	-3.00054e-10	0.000281022	-1.20565	-3.00054e-10
37097436	rs805551	1.54095e-15	-1.97083	-3.00054e-10	0.000133471	-1.9502	-3.00054e-10
37099158	rs145189807	3.3713e-15	-1.18793	-3.00054e-10	0.000226689	-1.4205	-3.00054e-10
37099210	rs149145107	3.06567e-15	-2.55157e-10	-1.28296	0.000259806	-2.55157e-10	-1.28415
37100214	rs1609994	2.4878e-15	-0.975866	-0.515965	7.38396e-05	-2.06572	-0.476463
37101428	rs6070311	2.26159e-15	-1.58716	-3.00054e-10	0.000279868	-1.20976	-3.00054e-10
37101808	rs73290928	2.25479e-15	-1.59017	-3.00054e-10	0.00027876	-1.21373	-3.00054e-10
37102011	rs6092563	2.01718e-15	-1.70153	-3.00054e-10	0.000244667	-1.34418	-3.00054e-10
37102657	rs73290929	2.06656e-15	-1.67734	-3.00054e-10	0.000252933	-1.31096	-3.00054e-10
37102700	rs34014949	1.18626e-14	1.15929	-1.08912	4.03853e-05	-2.02219	-1.12343
37102807	rs805552	3.79186e-16	-1.94736	-1.42559	2.80318e-05	-2.09695	-1.41379
37102912	rs6099852	2.06656e-15	-1.67734	-3.00054e-10	0.000252933	-1.31096	-3.00054e-10
37103641	rs140116530	1.48139e-15	-2.01025	-3.00054e-10	0.000128161	-1.99079	-3.00054e-10
37103697	rs190600014	2.18745e-15	-1.62049	-3.00054e-10	0.000117828	-2.07485	-3.00054e-10
37103751	rs6070315	2.04132e-15	-1.68963	-3.00054e-10	0.000248707	-1.3278	-3.00054e-10
37104072	rs805553	2.63268e-15	-1.43522	-3.00054e-10	0.000115969	-2.09076	-3.00054e-10
37104173	rs78141686	4.57097e-15	-2.55157e-10	-0.883503	0.000358337	-2.55157e-10	-0.962607
37106157	rs1303567	3.29874e-16	-2.0867	-1.42557	2.78832e-05	-2.08708	-1.42897
37106938	rs76607072	2.14588e-15	-1.63968	-3.00054e-10	0.000121714	-2.04241	-3.00054e-10
37107041	rs805554	3.75295e-16	-1.96091	-1.42236	2.81911e-05	-2.09716	-1.40791
37107225	rs1303566	3.27651e-16	-2.09538	-1.42366	2.84186e-05	-2.07967	-1.41736
37107429	rs1303665	3.26765e-16	-2.09318	-1.42856	2.83468e-05	-2.07373	-1.42583
37107746	rs1303588	3.26158e-16	-2.09538	-1.42823	2.82013e-05	-2.07967	-1.42504
37108578	rs6064606	2.22621e-15	-1.60293	-3.00054e-10	0.000274098	-1.2306	-3.00054e-10
37109279	rs113198020	2.23319e-15	-1.5998	-3.00054e-10	0.000275235	-1.22645	-3.00054e-10
37109484	rs1303587	3.26549e-16	-2.09476	-1.42764	2.82864e-05	-2.07785	-1.42385
37109527	rs805545	3.8546e-16	-1.93749	-1.41905	2.84004e-05	-2.09642	-1.40126
37109802	rs79684181	3.45853e-16	-2.03683	-1.42814	3.24923e-05	-1.93412	-1.42896
37110034	rs35343951	3.8378e-15	-1.05833	-3.00054e-10	0.000141214	-1.8938	-3.00054e-10
37110074	rs7262636	2.23359e-15	-1.59962	-3.00054e-10	0.000275301	-1.22622	-3.00054e-10
37110801	rs1303586	3.30021e-16	-2.08799	-1.42384	2.78854e-05	-2.08834	-1.42764
37112114	rs1303585	3.31644e-16	-2.08183	-1.42509	2.79341e-05	-2.08517	-1.42906
37112218	rs805546	2.7333e-15	-1.39772	-3.00054e-10	0.000116452	-2.0866	-3.00054e-10
37112618	rs149214619	2.81529e-15	-2.55157e-10	-1.36816	0.000239513	-2.55157e-10	-1.36547
37112745	rs148350265	7.09235e-15	-0.444211	-3.00054e-10	0.00022178	-1.4424	-3.00054e-10
37112759	rs809288	2.93461e-15	-1.32665	-3.00054e-10	0.000117651	-2.07636	-3.00054e-10
37112935	rs1303582	3.32125e-16	-2.08183	-1.42364	2.7937e-05	-2.08517	-1.42896
37113854	rs117823907	4.38907e-15	-2.55157e-10	-0.924111	0.000353135	-2.55157e-10	-0.97723
37113886	rs1303581	3.27127e-16	-2.09229	-1.42835	2.84211e-05	-2.07164	-1.42531
37114187	rs117039742	6.0841e-16	-1.81626	-1.08388	4.21963e-05	-2.05722	-1.04453
37115532	rs1011098	1.85187e-15	-1.78703	-3.00054e-10	0.000217014	-1.46412	-3.00054e-10
37115891	rs113817221	1.47655e-15	-2.01352	-3.00054e-10	0.000117653	-2.07634	-3.00054e-10
37116348	rs73292707	2.21233e-15	-1.60918	-3.00054e-10	0.000271835	-1.23889	-3.00054e-10
37116474	rs140748771	1.38092e-15	-2.08048	-3.00054e-10	0.000142886	-1.88203	-3.00054e-10
37116564	rs805535	3.81571e-16	-1.94736	-1.41933	2.83432e-05	-2.09695	-1.40275
37116573	rs1303580	3.26445e-16	-2.09398	-1.42874	2.82763e-05	-2.07574	-1.42631
37118480	rs805536	2.78039e-15	-1.38064	-3.00054e-10	0.000116623	-2.08513	-3.00054e-10
37119065	rs6070347	1.47038e-15	-2.01771	-3.00054e-10	0.000127105	-1.99907	-3.00054e-10
37120917	rs117387564	1.36747e-15	-2.09026	-3.00054e-10	0.000121781	-2.04186	-3.00054e-10
37122787	rs150523662	3.19577e-15	-2.55157e-10	-1.2414	0.000267053	-2.55157e-10	-1.25663
37122863	rs3762458	5.84622e-15	-2.55157e-10	-0.637433	0.000519998	-2.55157e-10	-0.590255
37123188	rs6070353	1.36747e-15	-2.09026	-3.00054e-10	0.000121781	-2.04186	-3.00054e-10
37123403	rs6099947	1.85187e-15	-1.78703	-3.00054e-10	0.000217014	-1.46412	-3.00054e-10
37124109	rs75671829	3.36618e-15	-1.18945	-3.00054e-10	0.000126432	-2.00437	-3.00054e-10
37125540	rs113594190	3.41805e-16	-2.06233	-1.41441	3.57811e-05	-1.84772	-1.41894
37125757	rs6070361	1.46936e-15	-2.0184	-3.00054e-10	0.000127007	-1.99984	-3.00054e-10
37125857	rs1303577	3.26164e-16	-2.09476	-1.42882	2.82049e-05	-2.07785	-1.42673
37126445	rs78928515	3.67665e-15	-1.10123	-3.00054e-10	0.000130231	-1.97477	-3.00054e-10
37126532	rs148255371	3.41335e-15	-1.17553	-3.00054e-10	0.000284778	-1.19237	-3.00054e-10
37127351	rs805538	2.64357e-15	-1.4311	-3.00054e-10	0.000115661	-2.09341	-3.00054e-10
37128080	rs16987350	2.34802e-15	-1.54966	-3.00054e-10	0.000294	-1.1605	-3.00054e-10
37128604	rs75828684	2.82468e-15	-2.55157e-10	-1.36483	0.000240524	-2.55157e-10	-1.36126
37128817	rs1303575	3.29995e-16	-2.09594	-1.41597	2.76896e-05	-2.09655	-1.42647
37129241	rs1303574	3.33754e-16	-2.08056	-1.42002	2.80778e-05	-2.08104	-1.42807
37129684	rs73292722	2.21266e-15	-1.60903	-3.00054e-10	0.000271889	-1.23869	-3.00054e-10
37129981	rs73292723	2.21266e-15	-1.60903	-3.00054e-10	0.000271889	-1.23869	-3.00054e-10
37130080	rs2902674	1.74028e-15	-1.84918	-3.00054e-10	0.000198281	-1.5544	-3.00054e-10
37130346	rs6070382	2.21997e-15	-1.60573	-3.00054e-10	0.00027308	-1.23432	-3.00054e-10
37130601	rs805539	3.90158e-16	-1.93351	-1.41092	2.87516e-05	-2.09563	-1.38976
37130637	rs147696015	1.80936e-15	-1.81026	-3.00054e-10	0.000128409	-1.98886	-3.00054e-10
37131721	rs1315305	3.27088e-16	-2.09229	-1.42846	2.81425e-05	-2.08122	-1.42558
37132793	rs116997641	1.39873e-14	0.234921	-3.00054e-10	0.0003924	-0.871798	-3.00054e-10
37132962	rs1303570	3.26445e-16	-2.09398	-1.42874	2.82763e-05	-2.07574	-1.42631
37133119	rs1303571	3.26613e-16	-2.09398	-1.42823	2.83123e-05	-2.07574	-1.42504
37133461	rs141575654	1.39944e-15	-2.06715	-3.00054e-10	0.000128827	-1.98561	-3.00054e-10
37136343	rs1282822	3.25903e-16	-2.09534	-1.42904	2.80123e-05	-2.08371	-1.42773
37136811	rs6015237	1.62061e-15	-1.92043	-3.00054e-10	0.000128411	-1.98885	-3.00054e-10
37138023	rs75348338	1.13252e-14	0.0238018	-3.00054e-10	0.000337183	-1.02345	-3.00054e-10
37139685	rs118161577	3.65253e-15	-1.10781	-3.00054e-10	0.000129932	-1.97707	-3.00054e-10
37140510	rs149983483	2.2857e-15	-1.57656	-3.00054e-10	0.000283806	-1.19579	-3.00054e-10
37141425	rs6064643	1.97596e-15	-1.72217	-3.00054e-10	0.000237771	-1.37277	-3.00054e-10
37141884	rs141985766	2.26336e-15	-1.58638	-3.00054e-10	0.000280157	-1.20873	-3.00054e-10
37142112	rs138037958	1.39371e-15	-2.07126	-3.00054e-10	0.000117181	-2.08036	-3.00054e-10
37142346	rs117223327	1.99294e-15	-1.71362	-3.00054e-10	0.000186544	-1.61541	-3.00054e-10
37144696	rs6064645	2.27101e-15	-1.583	-3.00054e-10	0.000281407	-1.20428	-3.00054e-10
37145575	rs118032198	2.70399e-15	-2.55157e-10	-1.4085	0.00023305	-2.55157e-10	-1.39283
37146375	rs6092639	1.80461e-15	-1.81288	-3.00054e-10	0.000209096	-1.50129	-3.00054e-10
37146766	rs117121525	2.22699e-15	-1.60257	-3.00054e-10	0.000254298	-1.30557	-3.00054e-10
37147018	rs805557	2.5048e-15	-1.48502	-3.00054e-10	0.000115334	-2.09625	-3.00054e-10
37147601	rs6070443	2.22733e-15	-1.60242	-3.00054e-10	0.00027428	-1.22993	-3.00054e-10
37147667	rs6070446	2.26336e-15	-1.58638	-3.00054e-10	0.000280157	-1.20873	-3.00054e-10
37147719	rs13038344	9.16341e-15	1.1154	-1.30341	3.44861e-05	-1.97962	-1.32391
37149608	rs117357722	2.53174e-15	-1.47432	-3.00054e-10	0.000207444	-1.50922	-3.00054e-10
37150718	rs6070459	1.80002e-15	-1.81543	-3.00054e-10	0.000208325	-1.50498	-3.00054e-10
37150836	rs6064651	1.79442e-15	-1.81855	-3.00054e-10	0.000207384	-1.50951	-3.00054e-10
37151598	rs76588702	2.3998e-15	-1.52784	-3.00054e-10	0.00012815	-1.99088	-3.00054e-10
37151889	rs11699660	3.31483e-16	-2.07838	-1.42902	2.78096e-05	-2.09131	-1.42739
37152005	rs118036712	2.30183e-15	-1.56952	-3.00054e-10	0.000198574	-1.55292	-3.00054e-10
37153043	rs6064653	1.78135e-15	-1.82586	-3.00054e-10	0.00020519	-1.52014	-3.00054e-10
37153290	rs143844916	2.55649e-15	-1.46459	-3.00054e-10	0.000153717	-1.80897	-3.00054e-10
37155235	rs7260933	1.36862e-15	-2.08943	-3.00054e-10	0.000157926	-1.78195	-3.00054e-10
37156145	rs76751295	1.45438e-15	-2.02865	-3.00054e-10	0.000272712	-1.23566	-3.00054e-10
37156287	rs805558	2.74087e-15	-1.39495	-3.00054e-10	0.000116027	-2.09026	-3.00054e-10
37156368	rs11698398	3.49742e-16	-2.04256	-1.41123	3.32309e-05	-1.92433	-1.41627
37156875	rs16987373	1.80461e-15	-1.81288	-3.00054e-10	0.000209096	-1.50129	-3.00054e-10
37157615	rs145410724	4.81742e-15	-0.830989	-3.00054e-10	0.000287275	-1.18364	-3.00054e-10
37157953	rs805559	3.51637e-16	-2.06065	-1.38773	2.96306e-05	-2.09398	-1.3613
37158344	rs112977150	3.58695e-16	-2.04695	-1.38156	3.43906e-05	-1.91625	-1.39005
37160448	rs6100093	1.89494e-15	-1.76404	-3.00054e-10	0.000224222	-1.43144	-3.00054e-10
37160606	rs6128358	2.68257e-15	-2.55157e-10	-1.41645	0.000231057	-2.55157e-10	-1.40142
37160729	rs193301070	1.39095e-15	-2.07324	-3.00054e-10	0.000117711	-2.07585	-3.00054e-10
37160849	rs141090607	1.94617e-15	-1.73736	-3.00054e-10	0.00011803	-2.07314	-3.00054e-10
37161808	rs77250589	2.6493e-15	-2.55157e-10	-1.42893	0.000225245	-2.55157e-10	-1.42689
37162003	rs6100096	1.80002e-15	-1.81543	-3.00054e-10	0.000208325	-1.50498	-3.00054e-10
37163372	rs73294722	2.21266e-15	-1.60903	-3.00054e-10	0.000271889	-1.23869	-3.00054e-10
37163879	rs6070496	1.46207e-15	-2.02337	-3.00054e-10	0.000126306	-2.00537	-3.00054e-10
37164026	rs143861186	1.43722e-15	-2.04051	-3.00054e-10	0.000121195	-2.04668	-3.00054e-10
37164440	rs140638772	5.23519e-15	-2.55157e-10	-0.747824	0.00042726	-2.55157e-10	-0.786686
37164674	rs73294724	2.2054e-15	-1.61232	-3.00054e-10	0.000270706	-1.24305	-3.00054e-10
37165360	rs16987380	2.21233e-15	-1.60918	-3.00054e-10	0.000271835	-1.23889	-3.00054e-10
37165677	rs79263641	3.92631e-15	-1.03553	-3.00054e-10	0.000133356	-1.95106	-3.00054e-10
37165823	rs6070511	2.22733e-15	-1.60242	-3.00054e-10	0.00027428	-1.22993	-3.00054e-10
37165925	rs12625459	3.44468e-15	0.262599	-1.429	9.59228e-05	-0.851712	-1.42882
37166358	rs805540	5.31485e-16	-2.02666	-1.00864	4.71856e-05	-2.07275	-0.917238
37166652	rs41276948	2.18462e-15	-1.62179	-3.00054e-10	0.000267321	-1.25563	-3.00054e-10
37167048	rs17685840	1.87235e-15	-1.77603	-3.00054e-10	0.000119212	-2.06318	-3.00054e-10
37167282	rs150546302	8.20876e-15	-2.55157e-10	-0.298026	0.000580933	-2.55157e-10	-0.479444
37168254	rs78533788	2.95392e-15	-2.55157e-10	-1.32009	0.000251541	-2.55157e-10	-1.31647
37168469	rs6070521	2.13132e-15	-1.64648	-3.00054e-10	0.000258651	-1.2886	-3.00054e-10
37169392	rs805541	2.60527e-15	-1.44569	-3.00054e-10	0.000190155	-1.59624	-3.00054e-10
37169654	rs805542	1.55013e-15	-1.96489	-3.00054e-10	0.00014438	-1.87163	-3.00054e-10
37171265	rs6064680	1.84161e-15	-1.79259	-3.00054e-10	0.000215296	-1.47207	-3.00054e-10
37171347	rs6070535	1.83675e-15	-1.79523	-3.00054e-10	0.000214482	-1.47585	-3.00054e-10
37173486	rs13043114	5.98924e-16	-1.88457	-1.03128	5.25038e-05	-1.95158	-0.931612
37174560	rs6070543	9.32886e-16	-1.12899	-1.34371	3.25265e-05	-2.03069	-1.33134
37175516	rs8117073	2.28511e-15	-1.57681	-3.00054e-10	0.000283709	-1.19613	-3.00054e-10
37177175	rs73294730	1.97082e-15	-1.72478	-3.00054e-10	0.000236912	-1.37639	-3.00054e-10
37177423	rs805548	2.79724e-15	-1.3746	-3.00054e-10	0.000115741	-2.09273	-3.00054e-10
37177627	rs17832249	7.7038e-16	-1.80915	-0.854947	6.27273e-05	-1.97533	-0.729952
37177931	rs146060814	2.17103e-15	-1.62802	-3.00054e-10	0.00026511	-1.26394	-3.00054e-10
37179499	rs12479613	1.49245e-15	-2.00281	-3.00054e-10	0.000115348	-2.09613	-3.00054e-10
37179979	rs140134647	2.67346e-15	-2.55157e-10	-1.41985	0.000226973	-2.55157e-10	-1.41925
37180474	rs112488318	1.36627e-15	-2.09114	-3.00054e-10	0.000159793	-1.7702	-3.00054e-10
37180896	rs6128409	4.95357e-16	-1.76156	-1.34415	4.15561e-05	-1.79013	-1.32691
37181418	rs4812025	5.41524e-16	-1.87185	-1.14475	4.36854e-05	-1.9532	-1.11387
37182168	rs6070565	1.82812e-15	-1.79994	-3.00054e-10	0.000213036	-1.48262	-3.00054e-10
37183385	rs16987386	2.20479e-15	-1.6126	-3.00054e-10	0.000270606	-1.24342	-3.00054e-10
37184132	rs75622718	3.04716e-15	-2.55157e-10	-1.28902	0.000254336	-2.55157e-10	-1.30542
37184890	rs17753146	5.59666e-15	0.646089	-1.32715	3.05033e-05	-2.08073	-1.34552
37185426	rs805549	2.66062e-15	-1.42467	-3.00054e-10	0.000116094	-2.08968	-3.00054e-10
37185608	rs76859453	3.67665e-15	-1.10123	-3.00054e-10	0.000130231	-1.97477	-3.00054e-10
37185985	rs6026496	2.0032e-15	-1.70848	-3.00054e-10	0.000116633	-2.08505	-3.00054e-10
37186009	rs2864932	4.00382e-16	-2.07242	-1.24614	3.80275e-05	-2.01471	-1.19106
37186151	rs6070590	2.19051e-15	-1.61909	-3.00054e-10	0.000268281	-1.25205	-3.00054e-10
37188177	rs148497130	1.67209e-15	-1.88915	-3.00054e-10	0.00103345	0.0965788	-3.00054e-10
37188315	rs113906110	2.19051e-15	-1.61909	-3.00054e-10	0.000268281	-1.25205	-3.00054e-10
37188906	rs189108438	1.53598e-15	-1.97406	-3.00054e-10	0.000253708	-1.3079	-3.00054e-10
37189459	rs6070610	1.49289e-15	-2.00252	-3.00054e-10	0.000129259	-1.98226	-3.00054e-10
37190626	rs805550	2.69827e-15	-1.41062	-3.00054e-10	0.000116274	-2.08813	-3.00054e-10
37191455	rs6070622	1.91845e-15	-1.75171	-3.00054e-10	0.000228154	-1.41406	-3.00054e-10
37191787	rs6070623	1.91845e-15	-1.75171	-3.00054e-10	0.000228154	-1.41406	-3.00054e-10
37191910	rs6070626	1.91845e-15	-1.75171	-3.00054e-10	0.000228154	-1.41406	-3.00054e-10
37192491	rs117203810	1.97585e-15	-1.72223	-3.00054e-10	0.000115293	-2.0966	-3.00054e-10
37192818	rs6070633	1.83867e-15	-1.79418	-3.00054e-10	0.000214805	-1.47435	-3.00054e-10
37192907	rs151159897	1.36184e-15	-2.09439	-3.00054e-10	0.000120453	-2.05282	-3.00054e-10
37193760	rs11699532	1.35813e-15	-2.09712	-3.00054e-10	0.000177364	-1.66588	-3.00054e-10
37194254	rs2185594	4.06154e-16	-2.09131	-1.21294	3.53255e-05	-2.09159	-1.18788
37194474	rs146893028	1.38459e-15	-2.07783	-3.00054e-10	0.000204137	-1.52529	-3.00054e-10
37195334	rs16987400	2.26109e-15	-1.58738	-3.00054e-10	0.000279787	-1.21005	-3.00054e-10
37195504	rs17685978	1.4029e-15	-2.06469	-3.00054e-10	0.000116913	-2.08265	-3.00054e-10
37195773	rs117581089	3.0728e-15	-2.55157e-10	-1.28064	0.000253489	-2.55157e-10	-1.30876
37196517	rs117732470	2.8214e-15	-1.36599	-3.00054e-10	0.000162293	-1.75468	-3.00054e-10
37197160	rs148147936	5.31431e-14	1.56976	-3.00054e-10	0.00160236	0.535151	-3.00054e-10
37197401	rs1295992	4.28791e-16	-2.02541	-1.22461	3.67621e-05	-2.06982	-1.1698
37197667	rs2179664	1.96214e-15	-1.72919	-3.00054e-10	0.000235461	-1.38254	-3.00054e-10
37197701	rs1292938	1.6284e-15	-1.91563	-3.00054e-10	0.000127067	-1.99936	-3.00054e-10
37197728	rs113428207	1.75485e-15	-1.84084	-3.00054e-10	0.000116523	-2.08599	-3.00054e-10
37197737	rs6070642	1.38644e-15	-2.07649	-3.00054e-10	0.000118817	-2.06649	-3.00054e-10
37198713	rs6128455	2.68706e-15	-2.55157e-10	-1.41478	0.000226496	-2.55157e-10	-1.42135
37198843	rs73294757	2.21784e-15	-1.60669	-3.00054e-10	0.000272733	-1.23559	-3.00054e-10
37198858	rs6064720	2.05223e-15	-1.6843	-3.00054e-10	0.000236861	-1.37661	-3.00054e-10
37199050	rs6070643	1.85909e-15	-1.78314	-3.00054e-10	0.000218223	-1.45856	-3.00054e-10
37199239	rs74597479	9.83839e-15	-2.55157e-10	-0.116936	0.000838789	-2.55157e-10	-0.112121
37199443	rs139543103	5.82799e-15	-0.640555	-3.00054e-10	0.000265649	-1.2619	-3.00054e-10
37199539	rs6070645	2.25264e-15	-1.59112	-3.00054e-10	0.000278408	-1.21499	-3.00054e-10
37200322	rs2206783	4.79879e-16	-1.78647	-1.35098	3.96833e-05	-1.82874	-1.33441
37200566	rs6064724	2.25936e-15	-1.58815	-3.00054e-10	0.000279504	-1.21106	-3.00054e-10
37200597	rs991539	7.23864e-16	-1.85207	-0.874313	6.24036e-05	-2.06846	-0.642
37200951	rs140592786	1.58124e-15	-1.94502	-3.00054e-10	0.000124522	-2.0196	-3.00054e-10
37201105	rs7271966	1.88404e-15	-1.76981	-3.00054e-10	0.000222399	-1.43961	-3.00054e-10
37202173	rs1115600	8.51126e-16	-1.25469	-1.30973	3.77303e-05	-1.94907	-1.26455
37203090	rs75521078	1.99583e-15	-1.71217	-3.00054e-10	0.00011671	-2.08439	-3.00054e-10
37203484	rs138886522	9.13462e-15	-2.55157e-10	-0.191156	0.000778681	-2.55157e-10	-0.186479
37205507	rs73294769	2.0998e-15	-1.66139	-3.00054e-10	0.000292586	-1.16532	-3.00054e-10
37205892	rs6070663	1.92563e-15	-1.74797	-3.00054e-10	0.000229355	-1.40881	-3.00054e-10
37208439	rs78694497	2.72019e-15	-1.40252	-3.00054e-10	0.00035543	-0.970751	-3.00054e-10
37208527	rs6064733	4.03004e-16	-2.08512	-1.22692	3.50962e-05	-2.08826	-1.19773
37208986	rs1033516	4.18038e-16	-2.08794	-1.18747	3.65168e-05	-2.09066	-1.15565
37209118	rs8114511	2.22726e-15	-1.60246	-3.00054e-10	0.000279911	-1.20961	-3.00054e-10
37209506	rs4812047	5.0995e-16	-1.77493	-1.30174	4.20348e-05	-1.82722	-1.27836
37209508	rs117039306	1.49364e-15	-2.00201	-3.00054e-10	0.000129332	-1.9817	-3.00054e-10
37209687	rs34933748	2.44227e-15	-1.5103	-3.00054e-10	0.000140143	-1.90142	-3.00054e-10
37210276	rs6026642	1.63089e-15	-1.26507	-0.64903	7.92115e-05	-1.9534	-0.518558
37210562	rs6015420	1.37659e-15	-2.08362	-3.00054e-10	0.00016849	-1.7172	-3.00054e-10
37210876	rs73294773	2.6653e-15	-1.42291	-3.00054e-10	0.000346307	-0.996754	-3.00054e-10
37210906	rs118044440	1.75116e-15	-1.84295	-3.00054e-10	0.000120907	-2.04906	-3.00054e-10
37211279	rs6128478	4.61624e-15	-1.11259	0.238942	0.000218635	-1.84608	0.389402
37211442	rs143484454	5.79354e-15	-2.55157e-10	-0.646484	0.000493398	-2.55157e-10	-0.642764
37211530	rs4812050	4.3039e-15	-1.22923	0.285524	0.000218329	-1.90316	0.445085
37211743	rs112818969	1.39183e-15	-2.07261	-3.00054e-10	0.000225466	-1.42591	-3.00054e-10
37212727	rs111652712	4.3072e-15	-0.942939	-3.00054e-10	0.000628102	-0.401377	-3.00054e-10
37212966	rs79255189	4.04012e-15	-2.55157e-10	-1.00695	0.000338079	-2.55157e-10	-1.0208
37213029	rs139334301	1.66404e-14	0.408608	-3.00054e-10	0.000160969	-1.76287	-3.00054e-10
37216215	rs73621955	2.74652e-15	-2.55157e-10	-1.39289	0.000232441	-2.55157e-10	-1.39544
37218095	rs150980900	2.76076e-15	-2.55157e-10	-1.38772	0.00023395	-2.55157e-10	-1.38897
37219554	rs6100336	5.91708e-16	-2.08752	-0.840453	6.85482e-05	-1.78514	-0.831399
37219838	rs76819995	3.63692e-15	-2.55157e-10	-1.11209	0.000311795	-2.55157e-10	-1.10173
37219974	rs6026701	5.75484e-16	-2.09005	-0.865725	6.33612e-05	-1.84079	-0.854436
37220647	rs7265889	1.38402e-15	-2.07823	-3.00054e-10	0.000127288	-1.99763	-3.00054e-10
37220681	rs117556328	3.63715e-15	-2.55157e-10	-1.11203	0.000312796	-2.55157e-10	-1.09853
37223382	rs9917432	6.36829e-16	-2.09385	-0.760632	6.87462e-05	-1.86719	-0.746466
37223898	rs6064750	1.38578e-15	-2.07696	-3.00054e-10	0.000126927	-2.00047	-3.00054e-10
37223976	rs6064751	1.92813e-15	-1.12976	-0.616922	7.23177e-05	-2.08636	-0.47665
37224104	rs139962718	3.50131e-15	-2.55157e-10	-1.15009	0.000306636	-2.55157e-10	-1.11842
37225170	rs138443269	5.57969e-15	-2.55157e-10	-0.684094	0.000470932	-2.55157e-10	-0.689365
37225181	rs78092030	5.38172e-15	-0.822455	0.102235	0.000143458	-2.09258	0.214545
37225216	rs4812061	4.05986e-15	0.345079	-1.34716	0.000220677	-0.0812858	-1.3661
37225315	rs77039697	4.83092e-15	-1.39572	0.567529	0.000227979	-2.03992	0.625099
37225369	rs6128497	6.79894e-16	-1.35999	-1.42905	9.80617e-05	-0.829492	-1.42899
37225749	rs11699146	6.02095e-15	0.704652	-1.31264	0.000380731	0.433465	-1.33545
37225825	rs11698723	5.33382e-15	0.580349	-1.30951	0.000339282	0.3154	-1.33265
37225941	rs11696351	4.27453e-15	0.350337	-1.30089	0.00027493	0.0973271	-1.32489
37225950	rs11696353	5.01515e-15	0.516563	-1.30733	0.000319982	0.254873	-1.33069
37226262	rs2510381	4.59059e-15	0.42712	-1.30634	0.000294225	0.170065	-1.3298
37226317	rs6064754	3.6842e-15	0.237562	-1.33674	0.000288756	0.17842	-1.35692
37226385	rs73296950	1.10241e-14	-0.946353	0.943207	0.000340781	-2.04469	1.03185
37226398	rs58355034	5.16872e-15	0.538347	-1.29895	0.000329138	0.27554	-1.32314
37226468	rs79860636	1.07122e-14	-1.03528	1.00344	0.000363563	-2.04132	1.09319
37226509	rs62203401	5.86315e-15	0.69566	-1.3302	0.00037162	0.42492	-1.35113
37226602	rs6123858	4.95074e-15	0.489749	-1.29344	0.000315878	0.229439	-1.31816
37226728	rs6128501	3.39388e-15	0.110167	-1.29142	0.00022096	-0.129762	-1.31634
37226737	rs6100354	5.31651e-15	0.556776	-1.28919	0.000337914	0.293027	-1.31432
37227625	rs4810159	1.40683e-15	-2.03792	-0.0239724	0.000280999	-1.274	0.0682741
37227677	rs113458701	1.37125e-15	-2.08751	-3.00054e-10	0.000129298	-1.98196	-3.00054e-10
37227857	rs4810160	1.4216e-15	-2.02747	-0.0239724	0.000270811	-1.31093	0.0682741
37228012	rs75500085	1.38482e-15	-2.07765	-3.00054e-10	0.000125932	-2.00834	-3.00054e-10
37228106	rs76547868	1.37527e-15	-2.08458	-3.00054e-10	0.000128108	-1.99121	-3.00054e-10
37228424	rs8122834	5.49326e-15	0.584057	-1.28376	0.000348488	0.318921	-1.3094
37228659	rs8118494	5.53581e-15	0.592858	-1.28485	0.000351066	0.327275	-1.31038
37229193	rs6026755	5.81615e-15	0.630183	-1.27277	0.000367745	0.362717	-1.29941
37229441	rs6123861	5.6502e-15	0.602654	-1.27419	0.000357794	0.336576	-1.3007
37229567	rs13042097	1.472e-15	-2.03075	0.0141386	0.000276476	-1.30957	0.0876144
37229574	rs113787109	1.38234e-15	-2.07945	-3.00054e-10	0.000123656	-2.02658	-3.00054e-10
37229583	rs6128504	5.57602e-15	0.592858	-1.27761	0.000353381	0.327275	-1.30381
37230007	rs932433	1.08147e-15	-2.02954	-0.295365	0.000159332	-1.54922	-0.223867
37230371	rs6128505	3.98251e-15	0.308853	-1.33017	0.000311622	0.248809	-1.3511
37230486	rs6070740	1.54393e-15	-2.04752	0.078622	0.000317847	-1.23621	0.153701
37230980	rs151331918	3.1809e-14	1.05652	-3.00054e-10	0.000296299	-1.15271	-3.00054e-10
37231085	rs6070741	1.36631e-15	-2.09112	-3.00054e-10	0.000131165	-1.96762	-3.00054e-10
37231976	rs1005610	4.89374e-16	-2.07452	-1.04334	9.22412e-05	-1.35421	-0.965467
37232009	rs1005611	4.8986e-16	-2.07995	-1.03691	9.60703e-05	-1.32058	-0.958423
37232939	rs17832413	8.01054e-16	-2.08314	-0.541917	0.000143109	-1.4534	-0.427074
37233619	rs6026774	2.0525e-15	-1.18922	-0.494948	7.66984e-05	-2.09699	-0.407204
37234075	rs73621960	2.90586e-15	-2.55157e-10	-1.3365	0.000243784	-2.55157e-10	-1.3478
37234290	rs139747874	1.45569e-15	-2.02775	-3.00054e-10	0.000129153	-1.98308	-3.00054e-10
37234361	rs73099947	3.70738e-15	-1.0929	-3.00054e-10	0.000333728	-1.03375	-3.00054e-10
37235138	rs1883784	5.04065e-16	-2.05659	-1.03169	8.27582e-05	-1.47324	-0.954919
37235305	rs926638	2.40598e-15	-1.03032	-0.494948	7.73548e-05	-2.08847	-0.407204
37235531	rs1883785	5.07518e-16	-2.05659	-1.02486	8.33774e-05	-1.47324	-0.947464
37235693	rs6064761	1.3828e-15	-2.07912	-3.00054e-10	0.000146087	-1.85988	-3.00054e-10
37235740	rs7271465	2.09661e-15	-1.15145	-0.511453	7.54537e-05	-2.09609	-0.424471
37235741	rs117045128	2.10403e-14	0.643214	-3.00054e-10	0.0016013	0.534488	-3.00054e-10
37235817	rs6070750	1.36749e-15	-2.09025	-3.00054e-10	0.000134809	-1.94022	-3.00054e-10
37236195	rs74983286	1.64894e-15	-1.9031	-3.00054e-10	0.000119782	-2.05841	-3.00054e-10
37236501	rs6015464	2.19306e-15	-1.13129	-0.486638	7.74986e-05	-2.09531	-0.398514
37237147	rs6070754	5.87844e-16	-2.09585	-0.838667	0.000181293	-0.888519	-0.755446
37237970	rs143776622	1.48279e-15	-2.0093	-3.00054e-10	0.000177591	-1.6646	-3.00054e-10
37238418	rs6123880	4.71257e-15	-2.55157e-10	-0.852994	0.000383043	-2.55157e-10	-0.895933
37238703	rs6100402	2.59468e-15	-1.08943	-0.360337	8.83079e-05	-2.09567	-0.267582
37238894	rs6123881	5.97001e-16	-2.09012	-0.828941	0.000152115	-1.07108	-0.748365
37239167	rs6026793	6.11589e-16	-1.51309	-1.38183	0.00010744	-0.773927	-1.39322
37239211	rs6026794	5.87873e-16	-1.54725	-1.38722	8.26097e-05	-1.03206	-1.39789
37240206	rs6064763	5.64357e-16	-1.58613	-1.38916	7.81057e-05	-1.08645	-1.39957
37240308	rs6070764	6.24628e-16	-2.09012	-0.783703	0.000159615	-1.07108	-0.700239
37240737	rs1569706	5.51921e-16	-1.61271	-1.38487	8.43418e-05	-1.01334	-1.39586
37240766	rs1569707	5.51613e-16	-1.59877	-1.39936	7.60651e-05	-1.10426	-1.40823
37241830	rs13038820	2.00445e-13	3.50235	-0.605039	0.000113726	-1.45133	-0.65896
37241908	rs117081244	2.14599e-15	-1.63962	-3.00054e-10	0.000213492	-1.48048	-3.00054e-10
37242699	rs805594	5.50717e-16	-1.61536	-1.3844	8.40421e-05	-1.0173	-1.39546
37242964	rs805595	4.68114e-16	-1.73638	-1.42589	7.41025e-05	-1.1102	-1.42843
37243067	rs10485648	5.97429e-15	-1.24013	0.624367	0.000257352	-2.09571	0.802073
37243749	rs117365767	2.71972e-15	-1.4027	-3.00054e-10	0.000132554	-1.95709	-3.00054e-10
37244379	rs7508921	3.01474e-15	-2.55157e-10	-1.29972	0.000250912	-2.55157e-10	-1.31898
37244380	rs73101914	4.02398e-15	-1.2731	0.262139	0.000190398	-2.0809	0.485944
37245878	rs73101915	2.32249e-15	-1.75577	0.195184	0.000282585	-1.5977	0.397603
37245958	rs85151	2.51509e-15	-1.73983	0.258911	0.000201069	-1.94651	0.406077
37246038	rs220546	2.53259e-15	-1.57947	0.10548	0.000184503	-1.8724	0.245985
37246298	rs117710708	3.98823e-15	-2.55157e-10	-1.01988	0.000369393	-2.55157e-10	-0.932218
37246400	rs112966002	1.35806e-15	-2.09717	-3.00054e-10	0.000117277	-2.07954	-3.00054e-10
37246942	rs6064768	2.74474e-15	-1.56409	0.170545	0.000204719	-1.83633	0.313888
37246985	rs220544	2.65857e-15	-0.212393	-1.21305	8.22277e-05	-1.18506	-1.24953
37247046	rs220543	2.07078e-15	-1.7653	0.0900002	0.000165323	-1.97234	0.236159
37247491	rs6070782	1.37962e-15	-2.08142	-3.00054e-10	0.000131218	-1.96722	-3.00054e-10
37248018	rs6100419	1.63259e-14	0.389526	-3.00054e-10	0.000285191	-1.19092	-3.00054e-10
37248107	rs149647820	3.36037e-15	-1.19118	-3.00054e-10	0.000162364	-1.75424	-3.00054e-10
37249709	rs62203402	1.55297e-15	-1.96306	-3.00054e-10	0.000115872	-2.09159	-3.00054e-10
37249744	rs75940825	1.44843e-15	-2.03275	-3.00054e-10	0.000125502	-2.01176	-3.00054e-10
37250470	rs220542	2.34056e-14	1.28561	-0.535859	0.000109989	-1.74565	-0.398057
37250754	rs6026868	4.00019e-16	-2.0017	-1.31777	5.9779e-05	-1.49907	-1.25435
37250897	rs143437633	1.36391e-15	-2.09287	-3.00054e-10	0.000150433	-1.83056	-3.00054e-10
37251162	rs8123363	2.76213e-15	-1.38723	-3.00054e-10	0.000147782	-1.84834	-3.00054e-10
37251925	rs6123893	1.91944e-14	1.97954	-1.42815	6.93358e-05	-1.18682	-1.4183
37252018	rs6100437	2.74529e-15	-1.39334	-3.00054e-10	0.000147249	-1.85195	-3.00054e-10
37252210	rs6064778	3.39131e-15	0.2439	-1.42591	4.49176e-05	-1.64629	-1.39296
37252342	rs6064779	3.38471e-15	0.2439	-1.42786	4.45737e-05	-1.64629	-1.40065
37253191	rs6070799	1.69478e-14	1.85529	-1.42838	6.56186e-05	-1.24503	-1.41519
37253538	rs6128568	7.62498e-15	0.988623	-1.36042	6.223e-05	-1.30155	-1.41169
37253950	rs11696570	1.11163e-13	3.6228	-1.31503	5.0006e-05	-1.53188	-1.40006
37253988	rs220541	6.66629e-16	-1.95775	-0.850996	6.15743e-05	-1.82067	-0.90316
37254379	rs220540	5.84479e-15	-0.637677	-3.00054e-10	0.000260946	-1.27977	-3.00054e-10
37254545	rs139091420	1.4299e-15	-2.04563	-3.00054e-10	0.000133816	-1.94762	-3.00054e-10
37255453	rs6128574	1.08376e-13	3.58604	-1.30365	4.97008e-05	-1.54558	-1.39248
37256636	rs6064791	1.56105e-13	3.96103	-1.31374	5.9305e-05	-1.36717	-1.39422
37256791	rs13045578	2.32268e-15	-1.56051	-3.00054e-10	0.00011527	-2.0968	-3.00054e-10
37257141	rs56185220	7.45387e-16	-1.58582	-1.11126	4.01605e-05	-2.08214	-1.06905
37257384	rs35399405	1.00406e-13	3.47663	-1.27063	4.95173e-05	-1.57277	-1.36898
37257988	rs74801727	1.8417e-14	-2.55157e-10	0.510048	0.00169545	-2.55157e-10	0.591625
37258318	rs150376883	2.71734e-15	-1.40357	-3.00054e-10	0.000157039	-1.78758	-3.00054e-10
37259832	rs142775896	1.36747e-15	-2.09027	-3.00054e-10	0.000125453	-2.01215	-3.00054e-10
37260162	rs6064800	7.53057e-14	3.34304	-1.42471	3.94523e-05	-1.74021	-1.42878
37260430	rs113252750	1.44016e-15	-2.03848	-3.00054e-10	0.000119025	-2.06475	-3.00054e-10
37260829	rs11699761	4.8807e-14	2.90416	-1.41951	3.48497e-05	-1.86432	-1.42872
37261053	rs28683729	4.56171e-14	2.83689	-1.41983	3.43516e-05	-1.87866	-1.42877
37261272	rs117171806	3.87327e-15	-1.04913	-3.00054e-10	0.000412493	-0.821862	-3.00054e-10
37261397	rs6070825	5.12741e-14	2.94894	-1.41498	3.47491e-05	-1.86843	-1.4275
37261531	rs112793508	8.28103e-16	-1.31476	-1.27708	3.82751e-05	-1.95179	-1.24749
37261585	rs6070826	1.95055e-14	1.93987	-1.3724	3.33772e-05	-1.93589	-1.40032
37262128	rs6070829	5.388e-14	3.00254	-1.41901	3.56143e-05	-1.84272	-1.42862
37262236	rs6070830	1.95863e-14	1.95847	-1.38686	3.35581e-05	-1.92049	-1.41032
37263000	rs56263386	2.0012e-15	-1.70948	-3.00054e-10	0.000126526	-2.00363	-3.00054e-10
37264183	rs34265955	5.44643e-14	3.0199	-1.42558	3.67227e-05	-1.81203	-1.42866
37264880	rs76157988	2.2673e-15	-1.58464	-3.00054e-10	0.000128801	-1.98581	-3.00054e-10
37265447	rs6070846	4.93032e-14	2.92134	-1.42658	3.64796e-05	-1.83493	-1.4124
37265998	rs142199792	1.58962e-14	-2.55157e-10	0.36285	0.00128837	-2.55157e-10	0.317055
37266205	rs6026964	4.31881e-14	2.76159	-1.39925	3.68937e-05	-1.87045	-1.36559
37266561	rs220538	1.28288e-13	3.22351	-0.772461	0.000161733	-1.10519	-0.652946
37266657	rs220537	1.122e-13	3.11384	-0.796783	0.000147305	-1.16865	-0.682926
37266681	rs220536	1.17563e-13	3.08328	-0.719537	0.000165694	-1.13473	-0.599205
37266874	rs220535	9.64563e-14	2.90261	-0.736744	0.000151144	-1.21169	-0.614156
37267572	rs117981039	2.72257e-15	-2.55157e-10	-1.40165	0.000238388	-2.55157e-10	-1.37018
37267685	rs45569436	4.18931e-15	-0.970691	-3.00054e-10	0.000449708	-0.735481	-3.00054e-10
37268623	rs6026977	3.03737e-15	-1.29224	-3.00054e-10	0.000143236	-1.87958	-3.00054e-10
37268719	rs6026978	3.05922e-15	-1.28507	-3.00054e-10	0.000143772	-1.87585	-3.00054e-10
37268731	rs77566763	1.44506e-15	-2.03507	-3.00054e-10	0.000141098	-1.89462	-3.00054e-10
37269103	rs112719327	4.90758e-16	-2.05906	-1.05598	3.54344e-05	-2.05529	-1.2211
37269743	rs117258249	4.1839e-14	1.3306	-3.00054e-10	0.000141581	-1.89121	-3.00054e-10
37269811	rs139765835	1.43868e-15	-2.0395	-3.00054e-10	0.000128797	-1.98584	-3.00054e-10
37270010	rs220533	7.98969e-14	2.51184	-0.534334	0.00028602	-0.954768	-0.23325
37270964	rs220532	5.43843e-14	2.27185	-0.679001	0.000236675	-0.985223	-0.39217
37271138	rs220531	1.00664e-13	2.89616	-0.687602	0.000327345	-0.663148	-0.389917
37271152	rs62201574	1.39752e-15	-2.06853	-3.00054e-10	0.000124531	-2.01953	-3.00054e-10
37271554	rs6100524	1.43567e-15	-2.04159	-3.00054e-10	0.000123251	-2.02986	-3.00054e-10
37271674	rs6070869	7.96271e-16	-1.29753	-1.33351	3.50223e-05	-1.97832	-1.30977
37271866	rs220530	4.89614e-14	2.20565	-0.717848	0.000221944	-1.01849	-0.423161
37272194	rs16987454	1.25361e-13	2.42797	-3.00054e-10	0.000383575	-0.894546	-3.00054e-10
37272209	rs62201576	1.38899e-15	-2.07465	-3.00054e-10	0.000118299	-2.07087	-3.00054e-10
37272589	rs419162	9.48295e-14	2.89616	-0.747308	0.00030671	-0.663148	-0.45503
37273352	rs170217	4.95442e-14	2.23694	-0.737306	0.000220699	-1.0028	-0.444482
37273531	rs62201577	1.51845e-15	-1.98554	-3.00054e-10	0.000138374	-1.91412	-3.00054e-10
37273910	rs220529	4.77219e-14	2.20565	-0.74349	0.000215665	-1.01849	-0.451862
37274320	rs414387	4.73967e-14	2.20565	-0.750328	0.000213911	-1.01849	-0.460029
37274475	rs73905661	1.35873e-15	-2.09668	-3.00054e-10	0.000132276	-1.95919	-3.00054e-10
37274861	rs117796	5.09403e-14	2.29739	-0.76996	0.000263013	-0.788361	-0.483515
37275154	rs6070894	7.68534e-16	-1.39627	-1.27023	3.62228e-05	-2.01439	-1.24
37276235	rs220528	5.34942e-14	2.27185	-0.695503	0.000235651	-0.985223	-0.396505
37276440	rs62201578	1.36704e-15	-2.09058	-3.00054e-10	0.00012382	-2.02525	-3.00054e-10
37276445	rs62201579	1.39754e-15	-2.06852	-3.00054e-10	0.000119025	-2.06475	-3.00054e-10
37276795	rs79285184	8.19913e-16	-1.30355	-1.29823	3.63345e-05	-1.98064	-1.27068
37277153	rs220527	5.60287e-14	2.33856	-0.715928	0.000237906	-0.951441	-0.420765
37277214	rs149438989	2.04982e-15	-1.68548	-3.00054e-10	0.000132203	-1.95974	-3.00054e-10
37277269	rs6092810	1.37116e-15	-2.08757	-3.00054e-10	0.000122744	-2.03398	-3.00054e-10
37277271	rs220526	5.97916e-14	2.40357	-0.715928	0.000233376	-0.970663	-0.420765
37277618	rs220525	2.37196e-13	3.7659	-0.700239	0.000320811	-0.692141	-0.381087
37278107	rs220524	8.02454e-13	5.02074	-0.736297	0.00051534	-0.179271	-0.419983
37278123	rs112191926	1.50269e-15	-1.99597	-3.00054e-10	0.000269879	-1.24611	-3.00054e-10
37278558	rs6027039	3.49509e-14	2.44475	-1.29403	4.34541e-05	-1.84752	-1.22485
37278569	rs6027040	3.71501e-14	2.50487	-1.29314	4.41263e-05	-1.83328	-1.22375
37278612	rs220522	1.32876e-13	3.13774	-0.651547	0.000293838	-0.824492	-0.336559
37278823	rs220521	2.13927e-13	3.62206	-0.659655	0.000331634	-0.692938	-0.34711
37278946	rs220520	1.04191e-12	5.16168	-0.616103	0.00045531	-0.446233	-0.276869
37279255	rs220519	7.93783e-13	5.03799	-0.764411	0.000356631	-0.504943	-0.462437
37279458	rs6015551	5.52299e-14	2.88316	-1.27488	4.80331e-05	-1.77075	-1.20144
37279684	rs151156073	1.44259e-15	-2.03679	-3.00054e-10	0.000218532	-1.45715	-3.00054e-10
37279731	rs73101949	7.06788e-14	3.16894	-1.31402	5.08771e-05	-1.66505	-1.24962
37279967	rs2294952	6.46603e-16	-1.90372	-0.935535	9.96386e-05	-1.50374	-0.738788
37280356	rs4812127	2.01135e-13	3.582	-0.68125	0.000316647	-0.712755	-0.373538
37281009	rs62201586	1.38321e-15	-2.07882	-3.00054e-10	0.000117224	-2.07999	-3.00054e-10
37281325	rs146009104	2.65758e-15	-2.55157e-10	-1.42581	0.000225581	-2.55157e-10	-1.4254
37281386	rs77034297	6.87178e-16	-1.40065	-1.37774	3.2079e-05	-2.01589	-1.35999
37281632	rs67291410	6.1631e-16	-1.95155	-0.935687	8.71501e-05	-1.63069	-0.745758
37282458	rs56404424	7.97014e-16	-1.32681	-1.3033	3.58155e-05	-1.98944	-1.27626
37282493	rs220518	6.33832e-16	-1.94166	-0.917536	9.05969e-05	-1.61285	-0.724812
37282569	rs220517	2.32705e-13	3.7058	-0.659261	0.000331035	-0.691536	-0.35032
37282974	rs6070933	8.82073e-14	3.3886	-1.31213	5.17715e-05	-1.64998	-1.24726
37283193	rs62201596	1.37713e-15	-2.08323	-3.00054e-10	0.000117796	-2.07513	-3.00054e-10
37283326	rs34833828	1.23098e-13	3.74429	-1.33454	5.77626e-05	-1.51224	-1.2755
37283506	rs220515	2.24917e-13	3.72597	-0.713462	0.000302648	-0.720071	-0.41144
37283597	rs220514	2.07472e-13	3.64523	-0.713462	0.000291037	-0.759189	-0.41144
37284070	rs6027072	1.37049e-15	-2.08806	-3.00054e-10	0.0001229	-2.03271	-3.00054e-10
37284153	rs138126051	1.37541e-15	-2.08448	-3.00054e-10	0.000258103	-1.29072	-3.00054e-10
37284222	rs220513	1.98851e-13	3.60909	-0.719758	0.000283872	-0.776605	-0.418951
37284447	rs11696968	1.17549e-13	3.71341	-1.34978	5.58722e-05	-1.52199	-1.29903
37284993	rs6064832	1.03416e-13	3.31564	-1.08011	5.96242e-05	-1.64784	-1.10818
37285358	rs76992151	3.03255e-15	-1.29382	-3.00054e-10	0.000117214	-2.08008	-3.00054e-10
37286121	rs220512	5.0597e-14	2.31653	-0.795871	0.000217106	-0.960051	-0.503645
37286642	rs76812815	1.59377e-15	-1.93712	-3.00054e-10	0.000233574	-1.39058	-3.00054e-10
37286701	rs6064836	5.04613e-14	2.82748	-1.3095	4.47335e-05	-1.79937	-1.24398
37286708	rs6064837	3.93998e-14	2.60663	-1.33609	4.08806e-05	-1.85177	-1.28165
37287102	rs36093651	7.97773e-14	3.31626	-1.34025	5.03582e-05	-1.64212	-1.2828
37287347	rs6027091	1.40919e-15	-2.06021	-3.00054e-10	0.000115866	-2.09165	-3.00054e-10
37287613	rs73101963	4.39253e-14	2.65957	-1.28031	4.45435e-05	-1.83957	-1.20805
37287614	rs73101964	4.5209e-14	2.68838	-1.28031	4.48446e-05	-1.83283	-1.20805
37289738	rs220511	3.12713e-14	1.92982	-0.890353	0.000160786	-1.15197	-0.612036
37289943	rs2025154	7.67095e-14	3.28327	-1.34648	4.92853e-05	-1.65165	-1.2948
37291891	rs13045105	2.75572e-15	-1.38955	-3.00054e-10	0.000148866	-1.84103	-3.00054e-10
37291893	rs6070960	9.77985e-14	3.51302	-1.33334	5.36278e-05	-1.58383	-1.27818
37291962	rs220510	2.96943e-14	1.92982	-0.942097	0.00015168	-1.15197	-0.670333
37292162	rs220509	4.72659e-16	-2.09684	-1.05577	5.74926e-05	-1.90782	-0.884607
37292629	rs220508	5.13747e-16	-2.01832	-1.05093	5.97448e-05	-1.87219	-0.881807
37292840	rs220507	5.18406e-16	-2.00929	-1.05093	6.06526e-05	-1.85711	-0.881807
37293045	rs220506	4.69341e-16	-2.09299	-1.06666	5.93494e-05	-1.86527	-0.895369
37293131	rs220505	3.10424e-14	1.95936	-0.92723	0.000155686	-1.13764	-0.658605
37293595	rs220504	4.63401e-16	-2.09299	-1.0794	5.794e-05	-1.86527	-0.919402
37293696	rs732503	1.02019e-13	3.50866	-1.28674	5.6999e-05	-1.58514	-1.2159
37294739	rs35255016	9.86804e-14	3.4754	-1.28674	5.64307e-05	-1.59516	-1.2159
37294883	rs220503	9.66981e-14	3.04816	-0.879795	0.000180794	-1.03606	-0.610664
37294983	rs11699959	9.57049e-14	3.44223	-1.28419	5.60482e-05	-1.60508	-1.21278
37295126	rs11700284	9.57049e-14	3.44223	-1.28419	5.60482e-05	-1.60508	-1.21278
37295708	rs110324	4.78219e-16	-2.03318	-1.10773	6.06908e-05	-1.78965	-0.94864
37295839	rs11696159	1.69181e-13	2.72774	-3.00054e-10	0.000153007	-1.8136	-3.00054e-10
37296096	rs11696670	9.23565e-14	3.40917	-1.28674	5.53277e-05	-1.6149	-1.2159
37296788	rs220502	4.54307e-16	-2.09582	-1.09639	5.15077e-05	-1.97364	-0.928708
37296901	rs11086681	1.01655e-13	3.50866	-1.29031	5.67501e-05	-1.58514	-1.22028
37297126	rs220501	4.9109e-16	-2.01927	-1.09509	5.51989e-05	-1.89993	-0.933211
37297406	rs220500	4.39119e-16	-2.09708	-1.12913	5.07667e-05	-1.93889	-0.977952
37297682	rs220499	2.28986e-15	-1.57474	-3.00054e-10	0.000115228	-2.09717	-3.00054e-10
37297776	rs6027163	9.6015e-14	3.45654	-1.29526	5.81131e-05	-1.55533	-1.22636
37297860	rs220498	7.73401e-14	2.8538	-0.908817	0.000159471	-1.12604	-0.646177
37298241	rs138565977	4.09105e-15	-0.994427	-3.00054e-10	0.00014805	-1.84653	-3.00054e-10
37298929	rs220497	9.15499e-14	2.98545	-0.871796	0.000172295	-1.08127	-0.6136
37299444	rs77423136	2.21664e-15	-1.60723	-3.00054e-10	0.000159472	-1.77221	-3.00054e-10
37300576	rs151024101	1.36616e-15	-2.09123	-3.00054e-10	0.000129305	-1.98191	-3.00054e-10
37301084	rs220496	4.67458e-16	-2.00909	-1.15458	5.06867e-05	-1.89608	-1.02234
37301302	rs6092841	1.40814e-15	-2.06096	-3.00054e-10	0.000118179	-2.07188	-3.00054e-10
37302419	rs138871005	2.71778e-15	-2.55157e-10	-1.40341	0.000231918	-2.55157e-10	-1.3977
37302580	rs6071033	6.87379e-16	-1.65945	-1.11865	3.76269e-05	-2.0579	-1.15846
37302799	rs220495	3.79215e-15	-1.0703	-3.00054e-10	0.000163798	-1.74545	-3.00054e-10
37303042	rs2143594	1.41704e-15	-2.05465	-3.00054e-10	0.000258093	-1.29076	-3.00054e-10
37303219	rs35892282	1.39478e-15	-2.07049	-3.00054e-10	0.000259045	-1.28708	-3.00054e-10
37305421	rs6027213	6.08116e-16	-1.49846	-1.40215	2.86664e-05	-2.07537	-1.41298
37306006	rs6071047	4.44774e-16	-1.80402	-1.4094	2.85896e-05	-2.07258	-1.41845
37306029	rs6071049	4.03511e-16	-1.90694	-1.40384	2.80825e-05	-2.09605	-1.41288
37306072	rs6071050	4.40823e-16	-1.81184	-1.4105	2.85357e-05	-2.07481	-1.41811
37306914	rs6027216	4.21213e-16	-1.85795	-1.40989	2.82242e-05	-2.08626	-1.41764
37307262	rs6027218	4.37976e-16	-1.81595	-1.41286	2.84257e-05	-2.07688	-1.41991
37307294	rs7344456	4.11528e-16	-1.88679	-1.40431	2.81284e-05	-2.09404	-1.41326
37307957	rs13044563	2.12303e-15	-1.65038	-3.00054e-10	0.000115612	-2.09384	-3.00054e-10
37308301	rs6015611	4.21864e-16	-1.86562	-1.40067	2.82965e-05	-2.09102	-1.41032
37309311	rs7262449	4.31662e-16	-1.84279	-1.40055	2.85441e-05	-2.08284	-1.40979
37309787	rs2902891	4.31943e-16	-1.84987	-1.39282	2.86813e-05	-2.08448	-1.40336
37309854	rs1040898	4.16729e-16	-1.88573	-1.39282	2.84802e-05	-2.09152	-1.40336
37310003	rs6027232	4.16729e-16	-1.88573	-1.39282	2.84802e-05	-2.09152	-1.40336
37310082	rs6027233	4.17352e-16	-1.88573	-1.39133	2.85161e-05	-2.09152	-1.4021
37310382	rs6015618	4.17352e-16	-1.88573	-1.39133	2.85161e-05	-2.09152	-1.4021
37310509	rs1033515	4.19329e-16	-1.88373	-1.38859	2.85413e-05	-2.09205	-1.40068
37310514	rs1033514	4.19329e-16	-1.88373	-1.38859	2.85413e-05	-2.09205	-1.40068
37310927	rs1475096	4.17352e-16	-1.88573	-1.39133	2.85161e-05	-2.09152	-1.4021
37311450	rs140755184	2.71121e-15	-1.40583	-3.00054e-10	0.000122705	-2.0343	-3.00054e-10
37311606	rs6071087	1.42612e-15	-2.04827	-3.00054e-10	0.000159115	-1.77445	-3.00054e-10
37311619	rs117605594	1.58491e-15	-1.9427	-3.00054e-10	0.000155016	-1.80055	-3.00054e-10
37312009	rs6027244	4.08667e-16	-1.9193	-1.37878	2.8672e-05	-2.09681	-1.39135
37312714	rs1475095	4.60455e-16	-1.77905	-1.39971	2.88114e-05	-2.07421	-1.4091
37312952	rs73621961	2.85132e-15	-2.55157e-10	-1.35545	0.000238751	-2.55157e-10	-1.36866
37313038	rs1322184	1.4075e-15	-2.06141	-3.00054e-10	0.000156959	-1.7881	-3.00054e-10
37314122	rs6071092	4.67882e-16	-1.77905	-1.38371	2.92029e-05	-2.07421	-1.39561
37314182	rs1885461	4.39441e-16	-1.84177	-1.38371	2.8959e-05	-2.08259	-1.39561
37314300	rs79617095	7.46806e-15	-0.392593	-3.00054e-10	0.000131281	-1.96674	-3.00054e-10
37314470	rs1885460	4.31405e-16	-1.85712	-1.38681	2.87817e-05	-2.08608	-1.39826
37314674	rs6027258	7.69903e-16	-1.86153	-0.803184	5.64818e-05	-2.04239	-0.767772
37314936	rs1885459	4.27252e-16	-1.86427	-1.38934	2.87003e-05	-2.08757	-1.3996
37315993	rs6027265	4.08783e-16	-1.92605	-1.37175	2.88409e-05	-2.09705	-1.38523
37316393	rs6027270	4.0633e-16	-1.93206	-1.37175	2.88378e-05	-2.09716	-1.38523
37316601	rs1154702	4.0633e-16	-1.93206	-1.37175	2.88378e-05	-2.09716	-1.38523
37316913	rs6015631	4.07603e-16	-1.92605	-1.37464	2.87401e-05	-2.09705	-1.38874
37317110	rs6027273	4.13939e-16	-1.93935	-1.34592	2.95142e-05	-2.09687	-1.36234
37317179	rs6027274	4.07744e-16	-1.93206	-1.36828	2.89402e-05	-2.09716	-1.38169
37317574	rs17691904	1.63358e-15	-1.91245	-3.00054e-10	0.000286742	-1.1855	-3.00054e-10
37317978	rs6071101	4.31344e-16	-1.85873	-1.38535	2.86642e-05	-2.09142	-1.39701
37318359	rs6027284	4.09176e-16	-1.93797	-1.35886	2.91671e-05	-2.09716	-1.37388
37318505	rs6015637	4.26699e-16	-1.87286	-1.38205	2.86879e-05	-2.09343	-1.39417
37319995	rs6064884	4.32051e-16	-1.85873	-1.38371	2.87045e-05	-2.09142	-1.39561
37320416	rs16987501	1.40946e-15	-2.06002	-3.00054e-10	0.000246999	-1.33469	-3.00054e-10
37320534	rs1885458	4.04271e-16	-1.95003	-1.35886	2.91775e-05	-2.0968	-1.37388
37321029	rs80213762	3.94287e-14	1.27126	-3.00054e-10	0.000425608	-0.790561	-3.00054e-10
37321368	rs6064886	4.03688e-16	-1.94828	-1.36206	2.90061e-05	-2.09584	-1.38074
37322010	rs75324465	1.53365e-15	-1.97558	-3.00054e-10	0.000170768	-1.70377	-3.00054e-10
37322023	rs6071119	3.96802e-16	-1.97574	-1.3518	2.93827e-05	-2.09171	-1.37197
37322067	rs6071120	5.19445e-16	-1.71061	-1.34761	3.15619e-05	-2.02377	-1.36836
37322225	rs6071126	3.99823e-16	-1.95993	-1.36003	2.90958e-05	-2.09448	-1.37901
37322257	rs6071127	4.03077e-16	-1.95388	-1.35797	2.91245e-05	-2.09525	-1.37725
37322748	rs722077	4.05344e-16	-1.94828	-1.35797	2.91074e-05	-2.09584	-1.37725
37322794	rs722078	1.37118e-15	-2.08756	-3.00054e-10	0.000268926	-1.24964	-3.00054e-10
37322814	rs2864948	5.07203e-16	-1.71091	-1.37116	3.14372e-05	-2.00767	-1.38841
37322835	rs722079	4.06115e-16	-1.94828	-1.35607	2.91547e-05	-2.09584	-1.37563
37323183	rs6027331	4.19853e-16	-1.89787	-1.3732	2.87524e-05	-2.09537	-1.38999
37323263	rs6027333	4.30163e-16	-1.8717	-1.37511	2.87041e-05	-2.09533	-1.39171
37323970	rs1358900	4.09309e-16	-1.94256	-1.35395	2.91936e-05	-2.09632	-1.37381
37324234	rs722505	1.38844e-15	-2.07505	-3.00054e-10	0.000245592	-1.34041	-3.00054e-10
37324496	rs1885456	4.09967e-16	-1.95388	-1.34102	2.95529e-05	-2.09525	-1.36265
37324612	rs6015665	4.12272e-16	-1.94828	-1.34102	2.95355e-05	-2.09584	-1.36265
37324627	rs6015666	4.12272e-16	-1.94828	-1.34102	2.95355e-05	-2.09584	-1.36265
37324814	rs116981146	2.07463e-15	-1.67344	-3.00054e-10	0.000117941	-2.07389	-3.00054e-10
37324940	rs76222073	2.96379e-15	-2.55157e-10	-1.31676	0.000258539	-2.55157e-10	-1.28903
37325025	rs1830609	4.33625e-16	-1.87863	-1.36018	2.90368e-05	-2.0959	-1.37961
37325931	rs76204671	1.42901e-15	-2.04624	-3.00054e-10	0.000167946	-1.72044	-3.00054e-10
37326084	rs6027369	4.1189e-16	-1.95388	-1.33634	2.96735e-05	-2.09525	-1.35858
37326172	rs6027371	4.08445e-16	-1.95993	-1.3387	2.96356e-05	-2.09448	-1.36063
37326460	rs140523146	1.44284e-15	-2.03661	-3.00054e-10	0.000125351	-2.01296	-3.00054e-10
37326549	rs6071139	4.19259e-16	-1.93615	-1.33634	2.96297e-05	-2.09672	-1.35858
37326677	rs35690338	1.45116e-15	-2.03086	-3.00054e-10	0.000193066	-1.58105	-3.00054e-10
37326786	rs34834655	1.45116e-15	-2.03086	-3.00054e-10	0.000193066	-1.58105	-3.00054e-10
37326890	rs6027377	3.92e-16	-1.97681	-1.36291	3.44618e-05	-1.92894	-1.37529
37327382	rs145585273	3.37812e-15	-2.55157e-10	-1.18591	0.000313886	-2.55157e-10	-1.09505
37327426	rs6027384	5.09862e-16	-1.72184	-1.355	3.14403e-05	-2.02172	-1.37427
37327666	rs116938647	4.37485e-16	-1.97957	-1.25037	3.8297e-05	-2.0355	-1.16321
37327868	rs6015679	4.00986e-16	-2.02639	-1.29067	5.50491e-05	-1.55795	-1.2779
37327982	rs113183498	3.89974e-16	-2.03987	-1.30503	4.96146e-05	-1.64686	-1.29293
37328009	rs35317908	1.37532e-15	-2.08454	-3.00054e-10	0.000261976	-1.27583	-3.00054e-10
37328102	rs6064903	5.11659e-16	-1.73108	-1.34224	3.19243e-05	-2.01749	-1.36322
37328459	rs13042628	1.48384e-15	-2.0086	-3.00054e-10	0.000182547	-1.63708	-3.00054e-10
37328506	rs73115767	1.7038e-15	-1.87037	-3.00054e-10	0.000298888	-1.14401	-3.00054e-10
37328576	rs6071145	4.02323e-16	-1.97578	-1.33794	2.97318e-05	-2.09239	-1.35947
37328605	rs6071146	5.90893e-16	-1.52688	-1.40247	3.0959e-05	-1.9946	-1.41681
37328794	rs1570276	1.48061e-15	-2.01077	-3.00054e-10	0.000183462	-1.63207	-3.00054e-10
37328811	rs146538505	1.86514e-15	-1.77989	-3.00054e-10	0.000115319	-2.09638	-3.00054e-10
37328860	rs1570275	1.48711e-15	-2.00639	-3.00054e-10	0.00018164	-1.64205	-3.00054e-10
37329257	rs34339363	1.46518e-15	-2.02125	-3.00054e-10	0.000188188	-1.60664	-3.00054e-10
37329693	rs1358899	5.85292e-16	-1.52688	-1.41199	3.07699e-05	-1.9946	-1.42294
37329936	rs35496939	1.37647e-15	-2.0837	-3.00054e-10	0.000260241	-1.28247	-3.00054e-10
37330809	rs6015693	5.69454e-16	-1.5487	-1.4176	3.05361e-05	-1.99915	-1.42602
37330843	rs75820555	1.40001e-15	-2.06675	-3.00054e-10	0.000235014	-1.38444	-3.00054e-10
37331578	rs9679799	3.89816e-16	-1.97418	-1.37113	2.89541e-05	-2.09193	-1.38643
37331710	rs4812160	3.34822e-15	-2.55157e-10	-1.1948	0.000259152	-2.55157e-10	-1.28667
37332205	rs6027419	5.66369e-16	-1.55488	-1.41686	3.11358e-05	-1.97974	-1.42598
37332259	rs6027421	1.04312e-15	-1.67084	-0.69017	6.10938e-05	-2.0475	-0.684168
37332411	rs76967282	4.5555e-16	-1.83964	-1.34984	5.36176e-05	-1.52657	-1.33563
37332481	rs6027422	4.82916e-16	-1.7638	-1.36734	3.24819e-05	-1.98022	-1.38317
37333012	rs6071166	4.33428e-16	-1.87987	-1.35938	3.54951e-05	-1.89841	-1.37628
37334091	rs1158857	5.04122e-15	-0.785579	-3.00054e-10	0.000124948	-2.01618	-3.00054e-10
37334643	rs112354386	1.3896e-15	-2.07421	-3.00054e-10	0.000145236	-1.86572	-3.00054e-10
37334760	rs77956175	4.08988e-16	-2.0071	-1.2902	4.68901e-05	-1.7247	-1.27158
37334786	rs111677984	4.14918e-16	-2.0071	-1.27581	4.75861e-05	-1.7247	-1.25684
37335655	rs77796797	4.50193e-16	-1.97229	-1.22902	4.70971e-05	-1.78688	-1.20499
37336474	rs6071173	1.66318e-14	1.64114	-1.23306	5.91648e-05	-1.54222	-1.22153
37336541	rs6071174	5.75595e-16	-1.53231	-1.42327	3.09505e-05	-2.00415	-1.40754
37337182	rs78335819	4.60659e-16	-1.77019	-1.40814	2.98549e-05	-2.02554	-1.42219
37337355	rs71351576	1.38915e-15	-2.07453	-3.00054e-10	0.000244857	-1.34341	-3.00054e-10
37337575	rs6027459	5.82029e-16	-1.52544	-1.41903	3.13398e-05	-1.99693	-1.40226
37337880	rs112784719	5.28772e-16	-1.65342	-1.38701	4.06556e-05	-1.73043	-1.40852
37338047	rs721034	1.36264e-15	-2.0938	-3.00054e-10	0.000502657	-0.624173	-3.00054e-10
37338504	rs6128789	5.61289e-16	-2.02964	-0.951111	5.63415e-05	-2.02809	-0.784555
37338615	rs34786768	1.42429e-15	-2.04955	-3.00054e-10	0.000414924	-0.815985	-3.00054e-10
37338703	rs10485649	4.2617e-16	-2.06217	-1.19397	4.39501e-05	-1.99989	-1.06114
37338751	rs34319049	1.39563e-15	-2.06988	-3.00054e-10	0.000407889	-0.833085	-3.00054e-10
37339645	rs6123987	1.68661e-15	-1.64387	-0.236639	6.83888e-05	-2.0971	-0.521775
37339706	rs35182052	1.45873e-15	-2.02566	-3.00054e-10	0.000518697	-0.592759	-3.00054e-10
37340089	rs6071180	9.00612e-16	-1.8417	-0.666211	7.89683e-05	-1.75862	-0.716418
37340094	rs77622997	7.11131e-16	-1.78011	-0.964016	4.34647e-05	-1.92008	-1.15205
37340129	rs112690480	7.59616e-15	-0.375585	-3.00054e-10	0.000120237	-2.05462	-3.00054e-10
37340187	rs6015714	3.84146e-16	-1.93183	-1.42813	3.68611e-05	-1.81774	-1.41918
37340513	rs151046668	2.26852e-15	-1.72036	0.136255	0.000153437	-2.09716	0.286366
37340764	rs112531310	7.82493e-15	-0.345913	-3.00054e-10	0.000117441	-2.07814	-3.00054e-10
37340894	rs35842428	4.03001e-16	-2.09277	-1.21927	9.04601e-05	-1.05158	-1.28759
37340936	rs17759654	7.1358e-16	-1.78894	-0.951749	4.35911e-05	-1.92666	-1.14256
37341437	rs13036407	1.43827e-15	-2.03979	-3.00054e-10	0.000115281	-2.0967	-3.00054e-10
37341452	rs8123368	5.09518e-15	-2.09274	1.31781	0.000698378	-1.88738	1.59206
37341458	rs6015718	3.60647e-16	-2.05266	-1.37043	3.49006e-05	-1.87529	-1.41628
37341510	rs6015719	6.99275e-16	-1.8447	-0.916239	4.39073e-05	-2.08604	-0.975961
37341565	rs73117341	8.91976e-15	-1.94288	1.72792	0.00087881	-2.0906	2.02509
37341592	rs62201246	1.38701e-15	-2.07608	-3.00054e-10	0.000119026	-2.06474	-3.00054e-10
37341646	rs6015721	9.6616e-16	-2.08155	-0.356103	6.61981e-05	-2.08976	-0.56167
37341822	rs75828084	1.1509e-15	-1.5405	-0.722188	6.39939e-05	-1.73254	-0.952752
37341953	rs6071181	3.54001e-16	-2.01487	-1.42681	6.05877e-05	-1.31854	-1.42145
37342208	rs112047548	4.23795e-16	-1.83543	-1.4263	3.12208e-05	-1.98968	-1.41331
37342373	rs73117346	1.09399e-14	-2.07361	2.0628	0.00140056	-1.95946	2.36
37342810	rs34490853	1.46009e-15	-2.02473	-3.00054e-10	0.000116202	-2.08875	-3.00054e-10
37342915	rs75913979	1.17924e-14	-2.55157e-10	0.0642294	0.000967846	-2.55157e-10	0.0309927
37342958	rs141508871	2.58504e-15	-1.62897	0.175483	0.000163395	-2.09614	0.348227
37343131	rs73117349	2.21698e-15	-2.03835	0.431272	0.000217066	-1.91209	0.448212
37343162	rs149590405	1.94433e-15	-1.73831	-3.00054e-10	0.000116421	-2.08687	-3.00054e-10
37343878	rs111406923	4.06442e-16	-1.88023	-1.42331	3.2448e-05	-1.95753	-1.40691
37345239	rs144624676	6.06768e-15	-2.55157e-10	-0.600251	0.000449655	-2.55157e-10	-0.7356
37345598	rs34863400	1.85449e-15	-1.78562	-3.00054e-10	0.000115299	-2.09655	-3.00054e-10
37345613	rs117161223	1.3555e-14	-2.08624	2.28977	0.00177751	-1.95739	2.59628
37345902	rs733549	3.96056e-16	-1.90612	-1.42331	3.3178e-05	-1.93528	-1.40691
37346306	rs7508841	4.12519e-16	-1.8673	-1.4214	3.22402e-05	-1.96757	-1.4033
37346369	rs911719	1.4071e-14	-2.09671	2.3376	0.00200173	-1.88836	2.64604
37346441	rs911718	6.41999e-15	0.743432	-1.28724	3.15598e-05	-2.09666	-1.29554
37346478	rs911717	6.31647e-15	0.731038	-1.29111	3.14326e-05	-2.09695	-1.29929
37346751	rs1075195	9.97305e-14	3.439	-1.23975	6.3236e-05	-1.36336	-1.33385
37347076	rs6100884	5.2344e-15	0.550581	-1.29856	3.12902e-05	-2.09427	-1.30651
37347459	rs79953672	2.03873e-15	-1.6909	-3.00054e-10	0.00011531	-2.09646	-3.00054e-10
37347531	rs6027559	9.57457e-14	3.39527	-1.23681	5.6523e-05	-1.47768	-1.33176
37347633	rs116860552	2.85386e-15	-2.55157e-10	-1.35456	0.000235328	-2.55157e-10	-1.3831
37347984	rs144024692	7.64242e-15	-0.369513	-3.00054e-10	0.00069015	-0.307171	-3.00054e-10
37349358	rs6092933	1.61376e-14	0.321319	0.0566082	0.000160404	-1.99456	0.228177
37349737	rs6027580	2.43057e-15	-1.80274	0.287642	0.000114814	-2.07126	-0.0295122
37349905	rs6092935	2.14379e-14	0.48822	0.173713	0.000192915	-1.94501	0.363176
37351706	rs2867326	1.6937e-15	-1.87631	-3.00054e-10	0.000115692	-2.09315	-3.00054e-10
37352112	rs8118790	5.76908e-16	-1.53213	-1.42117	2.76333e-05	-2.09641	-1.42865
37352129	rs75035881	3.87755e-16	-1.92243	-1.42817	3.33108e-05	-1.91956	-1.41864
37352428	rs77710449	5.09696e-15	-2.55157e-10	-0.774584	0.000404398	-2.55157e-10	-0.84168
37352558	rs4328688	1.47478e-13	3.80674	-1.21629	7.38277e-05	-1.22571	-1.31663
37352759	rs61169612	1.53145e-15	-1.97701	-3.00054e-10	0.000116369	-2.08731	-3.00054e-10
37352849	rs13042447	1.74287e-15	-1.89387	0.0461776	9.74486e-05	-2.01492	-0.24983
37353821	rs372272937	5.1544e-15	-2.55157e-10	-0.763377	0.000344232	-2.55157e-10	-1.00276
37354805	rs6128821	1.69676e-15	-1.88627	0.0117681	9.22385e-05	-2.03055	-0.289151
37354829	rs6128822	2.3859e-15	-0.340936	-1.19272	5.57107e-05	-1.52263	-1.30128
37355158	rs112347804	3.89933e-16	-1.91611	-1.4289	3.2859e-05	-1.92582	-1.42603
37355417	rs34068158	1.71472e-15	-1.86398	-3.00054e-10	0.000116021	-2.0903	-3.00054e-10
37358177	rs6064926	1.36082e-15	-2.09514	-3.00054e-10	0.00016663	-1.7283	-3.00054e-10
37358274	rs1322183	1.78071e-15	-1.89887	0.0726496	9.8487e-05	-2.01923	-0.23493
37358609	rs62201247	9.1269e-15	1.11839	-1.3104	3.11771e-05	-2.08546	-1.31894
37358639	rs117345543	2.65067e-15	-2.55157e-10	-1.42842	0.000225703	-2.55157e-10	-1.42486
37358645	rs1321099	1.47751e-13	3.83575	-1.24344	7.07173e-05	-1.24133	-1.34406
37358921	rs75083973	4.01757e-16	-1.88902	-1.42611	3.19729e-05	-1.95031	-1.42888
37359073	rs6128836	9.86005e-16	-1.65249	-0.764827	7.38446e-05	-1.557	-0.985116
37359243	rs28528905	7.96659e-15	1.00559	-1.33356	3.049e-05	-2.08454	-1.34214
37359326	rs16987521	2.2205e-15	-1.60549	-3.00054e-10	0.000127472	-1.99618	-3.00054e-10
37359378	rs16987523	2.23674e-15	-1.59821	-3.00054e-10	0.000127057	-1.99945	-3.00054e-10
37359477	rs2246443	2.43864e-15	-1.97701	0.465221	0.0001457	-1.89112	0.028593
37359799	rs79510545	7.09963e-16	-1.38581	-1.35996	3.14204e-05	-2.08673	-1.3099
37360159	rs1406858	1.40868e-15	-2.04602	-0.0145541	0.000107514	-1.90777	-0.258689
37360163	rs150497593	1.45659e-15	-2.02713	-3.00054e-10	0.000394394	-0.866729	-3.00054e-10
37360206	rs77548407	3.65204e-16	-1.98239	-1.42813	3.26633e-05	-1.93824	-1.41959
37360920	rs34945720	1.9297e-15	-1.74586	-3.00054e-10	0.000210809	-1.49313	-3.00054e-10
37360944	rs1010321	3.40933e-08	15.9392	-0.997853	9.73311e-05	-1.03074	-1.23522
37361043	rs2180224	2.45189e-08	15.6213	-1.00958	8.63165e-05	-1.14021	-1.24585
37361345	rs73117365	2.69234e-15	-0.448312	-0.964503	4.52378e-05	-2.06852	-0.963622
37361421	rs998277	3.01636e-15	-0.36695	-0.932227	4.74902e-05	-2.05695	-0.926608
37361504	rs997848	2.27785e-06	19.9296	-0.786331	8.17984e-05	-1.33647	-1.10335
37361573	rs997380	6.90119e-08	16.5512	-0.904657	8.27369e-05	-1.24246	-1.18595
37361905	rs2757515	7.59678e-09	13.4748	-0.034813	0.000218025	-0.918071	-0.541401
37361944	rs2246672	6.25319e-07	18.6578	-0.807237	0.000123749	-0.908554	-1.11727
37362273	rs75630410	5.92821e-15	0.794364	-1.41787	6.26218e-05	-1.28508	-1.42188
37362415	rs73117374	2.92848e-14	0.973839	-3.00054e-10	0.000496977	-0.635536	-3.00054e-10
37362432	rs1406857	5.4162e-07	18.5869	-0.88008	0.000115478	-0.925464	-1.16954
37362703	rs2246804	5.44291e-08	16.3533	-0.94416	7.67738e-05	-1.28441	-1.21881
37362760	rs2246806	2.18082e-06	19.9296	-0.829862	7.93199e-05	-1.33647	-1.13412
37363168	rs74864440	6.05641e-15	0.812436	-1.41455	6.21955e-05	-1.29462	-1.41918
37363493	rs113443579	1.45909e-15	-0.625354	-1.40006	2.93072e-05	-2.05946	-1.40679
37363917	rs140183691	2.57354e-15	-1.45794	-3.00054e-10	0.000115306	-2.09649	-3.00054e-10
37364552	rs76836464	4.00121e-15	-1.01663	-3.00054e-10	0.000321794	-1.07017	-3.00054e-10
37364702	rs6100962	1.51222e-15	-1.98965	-3.00054e-10	0.000117119	-2.08089	-3.00054e-10
37364981	rs2247054	0.00246167	26.9388	-0.810194	4.62736e-05	-1.87542	-1.13409
37365129	rs2475384	4.93311e-08	16.1942	-0.883342	6.72902e-05	-1.45926	-1.17581
37365189	rs2475385	4.14121e-08	16.0556	-0.919768	6.41951e-05	-1.48492	-1.19724
37365268	rs2475386	2.57205e-08	15.5904	-0.930855	5.86447e-05	-1.56789	-1.2047
37365330	rs2475387	3.88908e-08	15.9928	-0.919768	6.34616e-05	-1.49641	-1.19724
37365424	rs6064943	4.14121e-08	16.0556	-0.919768	6.41951e-05	-1.48492	-1.19724
37366078	rs2263747	4.10247e-10	10.7404	-0.219078	9.47004e-05	-1.60229	-0.691073
37366096	rs2263748	4.16553e-08	16.0556	-0.913913	6.44496e-05	-1.48492	-1.19328
37366218	rs2247237	8.20807e-09	13.6694	-0.151988	0.000133382	-1.31567	-0.635193
37366570	rs6100973	4.3311e-08	16.1225	-0.941822	6.50856e-05	-1.46086	-1.20752
37366591	rs6100974	4.3311e-08	16.1225	-0.941822	6.50856e-05	-1.46086	-1.20752
37366737	rs6128857	8.72146e-09	13.7388	-0.160703	0.00013585	-1.29047	-0.642061
37366807	rs6128859	4.15704e-08	16.0594	-0.919768	6.57517e-05	-1.46096	-1.19724
37366901	rs111966775	2.21682e-15	-1.60715	-3.00054e-10	0.000123225	-2.03007	-3.00054e-10
37366926	rs2757516	8.02134e-09	13.6551	-0.160703	0.000136758	-1.2838	-0.642061
37366931	rs2748649	4.57997e-08	16.1225	-0.885951	6.7251e-05	-1.46086	-1.17479
37367001	rs2748650	4.18903e-08	16.0556	-0.908288	6.46956e-05	-1.48492	-1.18947
37367456	rs2748651	4.17709e-08	16.0556	-0.911141	6.47845e-05	-1.48492	-1.1881
37367503	rs2748652	3.92278e-08	15.9928	-0.911141	6.40442e-05	-1.49641	-1.1881
37367795	rs62201253	1.46207e-15	-2.02338	-3.00054e-10	0.000115816	-2.09208	-3.00054e-10
37367837	rs113860678	1.45237e-15	-2.03003	-3.00054e-10	0.000129778	-1.97826	-3.00054e-10
37368148	rs73119554	4.43202e-15	0.265548	-1.17992	3.90524e-05	-1.9974	-1.18178
37368249	rs2144539	3.93398e-08	15.9928	-0.908288	6.39564e-05	-1.49641	-1.18947
37368269	rs2144538	3.67177e-08	15.9238	-0.908288	6.31609e-05	-1.50893	-1.18947
37368679	rs2748653	6.98334e-09	13.5078	-0.151988	0.000128711	-1.35132	-0.635193
37368708	rs2263749	3.93398e-08	15.9928	-0.908288	6.39564e-05	-1.49641	-1.18947
37368743	rs2250240	3.93398e-08	15.9928	-0.908288	6.39564e-05	-1.49641	-1.18947
37369044	rs6092968	1.47843e-15	-2.01225	-3.00054e-10	0.000116188	-2.08887	-3.00054e-10
37369150	rs2144537	3.93398e-08	15.9928	-0.908288	6.39564e-05	-1.49641	-1.18947
37369344	rs74816657	4.29112e-15	0.213375	-1.16005	3.94174e-05	-2.00789	-1.16199
37369367	rs76361480	2.05109e-15	-1.68486	-3.00054e-10	0.000121318	-2.04566	-3.00054e-10
37369419	rs73119559	4.29112e-15	0.213375	-1.16005	3.94174e-05	-2.00789	-1.16199
37369922	rs2250345	3.87669e-10	10.6913	-0.226581	9.32475e-05	-1.61189	-0.696929
37369929	rs73119562	4.22297e-15	0.199472	-1.16216	3.92281e-05	-2.0106	-1.16409
37369996	rs2250350	6.30613e-09	13.3972	-0.143355	0.000126513	-1.37535	-0.628383
37370125	rs139717422	2.62713e-15	-1.43734	-3.00054e-10	0.000116157	-2.08914	-3.00054e-10
37370144	rs2250447	3.4103e-08	15.8612	-0.919562	6.19788e-05	-1.52019	-1.1971
37370218	rs2250455	3.6306e-08	15.9238	-0.919562	6.2681e-05	-1.50893	-1.1971
37370598	rs79721775	4.31858e-15	0.226048	-1.16635	3.92692e-05	-2.00538	-1.16826
37370677	rs73119569	4.31858e-15	0.226048	-1.16635	3.92692e-05	-2.00538	-1.16826
37370933	rs2250474	3.88988e-08	15.9928	-0.919562	6.34704e-05	-1.49641	-1.1971
37371112	rs2250581	3.47089e-10	10.5884	-0.23432	9.08634e-05	-1.63176	-0.702965
37371485	rs2250596	3.88908e-08	15.9928	-0.919768	6.34616e-05	-1.49641	-1.19724
37371513	rs76554800	4.25075e-15	-0.956132	-3.00054e-10	0.000303858	-1.12752	-3.00054e-10
37371684	rs2025155	3.60964e-08	15.9235	-0.925071	6.24456e-05	-1.50898	-1.20081
37371742	rs144655218	1.5899e-15	-1.93956	-3.00054e-10	0.000159417	-1.77256	-3.00054e-10
37371769	rs147814451	2.26496e-15	-1.58567	-3.00054e-10	0.000146148	-1.85946	-3.00054e-10
37371770	rs2748654	3.88908e-08	15.9928	-0.919768	6.34616e-05	-1.49641	-1.19724
37371855	rs113357284	4.31858e-15	0.226048	-1.16635	3.92692e-05	-2.00538	-1.16826
37371889	rs111764110	1.51577e-15	-0.646896	-1.34041	3.10519e-05	-2.05592	-1.35251
37372068	rs2425365	3.86854e-08	15.9928	-0.925062	6.32356e-05	-1.49641	-1.2008
37372187	rs144945172	9.45989e-15	-0.156167	-3.00054e-10	0.000235303	-1.38321	-3.00054e-10
37372364	rs2748655	3.61069e-08	15.9238	-0.925062	6.24491e-05	-1.50893	-1.2008
37372547	rs6027723	3.61069e-08	15.9238	-0.925062	6.24491e-05	-1.50893	-1.2008
37372674	rs2748656	4.11934e-08	16.0556	-0.925062	6.39665e-05	-1.48492	-1.2008
37372737	rs113053638	4.36472e-15	0.238755	-1.16843	3.92876e-05	-2.00284	-1.17033
37372810	rs2250741	2.735e-08	15.6519	-0.930855	5.92739e-05	-1.55722	-1.2047
37373594	rs111548738	4.42632e-15	0.252771	-1.16843	3.9399e-05	-2.00001	-1.17033
37373730	rs117137462	3.09661e-15	-1.27292	-3.00054e-10	0.000115342	-2.09618	-3.00054e-10
37374016	rs2748657	2.06855e-08	15.3335	-0.891801	5.76439e-05	-1.61155	-1.17824
37374704	rs76338035	1.95599e-14	-2.55157e-10	0.570253	0.00208983	-2.55157e-10	0.800756
37374792	rs11906798	1.60972e-15	-0.582522	-1.34465	3.06209e-05	-2.06596	-1.35644
37375140	rs2748658	2.16213e-08	15.3945	-0.908562	5.75757e-05	-1.60132	-1.18965
37375155	rs2748659	2.0115e-08	15.3335	-0.919768	5.65595e-05	-1.61155	-1.19724
37375385	rs2757517	1.74738e-08	15.1815	-0.908562	5.54079e-05	-1.6397	-1.18965
37375392	rs2748660	3.48131e-09	12.8693	-0.209596	0.000107545	-1.4857	-0.680472
37375444	rs6027726	4.03148e-09	13.0157	-0.209287	0.000109586	-1.46714	-0.68023
37375469	rs6027727	2.26149e-08	15.4617	-0.930855	5.73649e-05	-1.58995	-1.2047
37375638	rs62202463	1.62497e-15	-0.783065	-1.13467	3.86666e-05	-2.05553	-1.13357
37375651	rs57326707	1.61467e-15	-0.574736	-1.34936	3.04536e-05	-2.06706	-1.36081
37376734	rs6128884	9.63615e-15	1.13397	-1.27167	4.62212e-05	-1.85872	-1.15193
37376808	rs2748661	5.67055e-08	14.8914	0.558799	0.00020553	-1.55471	0.0362259
37376984	rs2748662	5.92259e-08	14.9456	0.548086	0.000199407	-1.57576	0.0270297
37377139	rs2254105	6.36308e-08	15.0066	0.558799	0.00020984	-1.53396	0.0362259
37377545	rs79214929	3.41252e-15	0.112853	-1.28863	4.70329e-05	-1.82582	-1.16741
37377709	rs118023227	2.59385e-15	-1.45008	-3.00054e-10	0.000115274	-2.09677	-3.00054e-10
37378341	rs138416186	3.50663e-15	-1.14857	-3.00054e-10	0.000116329	-2.08765	-3.00054e-10
37378363	rs2254234	8.80096e-06	21.3254	-0.83046	4.91352e-05	-1.7889	-1.1606
37378396	rs76486756	1.10128e-14	1.24269	-1.24686	4.64779e-05	-1.89371	-1.11139
37378508	rs2254245	9.54655e-06	21.4067	-0.83046	4.95988e-05	-1.77951	-1.1606
37378721	rs34862565	2.65261e-15	-1.42768	-3.00054e-10	0.000119251	-2.06285	-3.00054e-10
37379082	rs62202464	6.81477e-15	0.33783	-0.821964	6.14188e-05	-2.06612	-0.660247
37379311	rs147255976	2.47393e-15	-1.49742	-3.00054e-10	0.000121434	-2.04471	-3.00054e-10
37379357	rs2425366	8.04641e-08	15.1691	0.630947	0.000233477	-1.48664	0.0956442
37379564	rs2254369	5.68204e-08	14.8311	0.621034	0.000213956	-1.56543	0.0871172
37379573	rs62202465	4.8949e-16	-2.05322	-1.0644	4.68551e-05	-1.94147	-1.05555
37379629	rs2254377	6.37474e-08	14.9462	0.621034	0.000218398	-1.54488	0.0871172
37379726	rs2254382	6.9677e-07	18.8133	-0.854527	4.4795e-05	-1.86534	-1.17664
37380203	rs2254488	3.58822e-08	14.3297	0.662824	0.000215045	-1.59632	0.123086
37380236	rs139723668	6.91203e-15	-0.469964	-3.00054e-10	0.000160988	-1.76275	-3.00054e-10
37380319	rs2254492	5.62037e-08	14.8202	0.621034	0.000219984	-1.53764	0.0871172
37381100	rs2254585	9.31954e-06	21.4067	-0.854527	4.88098e-05	-1.77951	-1.17664
37381455	rs2757518	5.56539e-08	14.8311	0.60029	0.000210175	-1.56543	0.0692859
37381627	rs2254603	8.74215e-09	13.0939	0.486493	0.000172231	-1.67314	-0.0221036
37381647	rs62202466	7.25972e-15	0.375395	-0.796281	6.29602e-05	-2.0702	-0.631378
37381781	rs62202467	7.29179e-15	0.375395	-0.791874	6.32725e-05	-2.0702	-0.62643
37382198	rs78534410	5.45774e-15	-0.706192	-3.00054e-10	0.000242828	-1.35173	-3.00054e-10
37382402	rs1406856	5.50547e-08	14.8311	0.589465	0.000208229	-1.56543	0.0599863
37382585	rs1406855	3.47564e-08	14.3297	0.630947	0.000209224	-1.59632	0.0956442
37382629	rs74872238	3.17542e-15	-2.55157e-10	-1.24779	0.000288138	-2.55157e-10	-1.18064
37382941	rs62202469	1.52933e-15	-1.9784	-3.00054e-10	0.000117653	-2.07634	-3.00054e-10
37383286	rs138383551	2.02161e-15	-0.649897	-1.04944	5.25869e-05	-2.01059	-0.871022
37383370	rs6064986	2.64663e-08	15.0765	-0.388377	0.000217031	-0.721854	-0.742187
37383517	rs2757520	2.39527e-08	14.0503	0.538035	0.000214561	-1.50674	0.0312594
37383640	rs2748663	1.05861e-07	15.299	0.775393	0.000266502	-1.47988	0.221182
37383841	rs2757521	5.19079e-08	14.7759	0.58585	0.000204075	-1.58248	0.0568817
37384153	rs62202470	7.31884e-15	0.348259	-0.761034	6.63511e-05	-2.05726	-0.591862
37385034	rs78930554	5.32694e-15	-0.730451	-3.00054e-10	0.000261229	-1.27868	-3.00054e-10
37385240	rs2425367	4.43051e-08	14.5967	0.606638	0.000202862	-1.6063	0.0747412
37385419	rs6071347	1.73313e-10	11.0884	-1.42873	2.84538e-05	-2.0711	-1.42469
37385500	rs2425368	5.97065e-07	18.7061	-0.901763	4.25193e-05	-1.88652	-1.20761
37385921	rs62202471	7.25551e-15	0.327679	-0.749146	6.74199e-05	-2.05458	-0.57856
37386119	rs2255202	5.65675e-08	14.8311	0.616574	0.000213137	-1.56543	0.083282
37386303	rs2255210	7.41429e-06	21.2134	-0.89	4.61014e-05	-1.81328	-1.19996
37386377	rs2255213	5.04392e-08	14.7165	0.616574	0.000208883	-1.58559	0.083282
37387056	rs7267156	4.81635e-16	-2.04964	-1.08416	4.62351e-05	-1.93478	-1.07556
37387204	rs6128904	7.64828e-15	0.367041	-0.735788	6.80903e-05	-2.05962	-0.563628
37387582	rs6128906	7.57603e-15	0.348259	-0.726498	6.8963e-05	-2.05726	-0.553251
37387587	rs10485650	4.81974e-16	-2.05135	-1.08174	4.62012e-05	-1.93797	-1.07311
37387862	rs6128907	7.75579e-15	0.367041	-0.721828	6.91601e-05	-2.05962	-0.548039
37387985	rs2244193	4.65262e-08	14.6566	0.595737	0.000203051	-1.596	0.0653734
37388397	rs79706386	1.50259e-15	-1.99604	-3.00054e-10	0.000116835	-2.08332	-3.00054e-10
37388431	rs2244281	5.2169e-08	14.771	0.595737	0.000207145	-1.57604	0.0653734
37389528	rs75021006	3.11792e-15	-1.26606	-3.00054e-10	0.000115247	-2.097	-3.00054e-10
37389854	rs13040787	3.37554e-15	-1.18667	-3.00054e-10	0.000118424	-2.06981	-3.00054e-10
37389993	rs118155066	2.65457e-15	-2.55157e-10	-1.42695	0.000225218	-2.55157e-10	-1.42701
37390006	rs2244440	7.54022e-06	21.339	-0.998694	4.26518e-05	-1.81291	-1.2781
37390174	rs6128913	7.28437e-15	0.348259	-0.765756	6.71739e-05	-2.05726	-0.579537
37390587	rs11699515	2.34684e-15	-1.55016	-3.00054e-10	0.00011546	-2.09516	-3.00054e-10
37390617	rs6124011	7.45481e-15	0.831066	-1.22543	5.51895e-05	-1.74205	-1.09126
37390786	rs62202472	4.4088e-16	-2.0477	-1.17451	4.28277e-05	-1.93121	-1.15569
37391432	rs6128918	7.59277e-15	0.367783	-0.743815	6.80701e-05	-2.06881	-0.55473
37392106	rs2244791	3.49951e-08	14.7436	0.223866	0.000152109	-1.56454	-0.254947
37392189	rs2244797	4.45304e-08	15.034	0.174493	0.000152824	-1.51188	-0.302912
37392235	rs6124012	2.67264e-15	-2.55157e-10	-1.42016	0.00022489	-2.55157e-10	-1.42847
37392242	rs62202473	4.39954e-16	-2.04572	-1.1786	4.28011e-05	-1.9276	-1.15992
37392498	rs6124014	7.44596e-15	0.348259	-0.743815	6.88611e-05	-2.05726	-0.55473
37392631	rs73104015	3.00393e-15	-2.55157e-10	-1.30331	0.000257756	-2.55157e-10	-1.29207
37392789	rs6124015	7.55301e-15	0.367041	-0.748322	6.83499e-05	-2.05962	-0.559823
37393248	rs2244925	4.49985e-07	18.6006	-1.07906	3.76591e-05	-1.8915	-1.32401
37393470	rs2244937	5.94295e-06	21.1767	-1.07447	4.01276e-05	-1.83053	-1.32149
37393636	rs78117972	1.55276e-15	-1.96319	-3.00054e-10	0.000159837	-1.76992	-3.00054e-10
37394032	rs10485651	4.41781e-16	-2.03954	-1.18063	4.31865e-05	-1.91653	-1.16202
37394432	rs17754078	4.6462e-15	-0.867178	-3.00054e-10	0.000115782	-2.09237	-3.00054e-10
37395112	rs2243520	2.95477e-08	14.6238	0.174493	0.000141953	-1.58567	-0.302912
37395330	rs80019731	9.32202e-14	2.13174	-3.00054e-10	0.00105091	0.113332	-3.00054e-10
37395618	rs16987583	7.85601e-15	0.423807	-0.765756	6.65718e-05	-2.06626	-0.579537
37395647	rs2748664	7.0916e-06	21.339	-1.06003	4.11696e-05	-1.81291	-1.31347
37396114	rs111586858	1.38458e-14	0.224755	-3.00054e-10	0.000162819	-1.75144	-3.00054e-10
37396120	rs2245231	6.63544e-06	21.2578	-1.04532	4.11457e-05	-1.82179	-1.30517
37396262	rs2245237	3.16811e-08	14.6837	0.184341	0.000144643	-1.57516	-0.294657
37396909	rs77140483	3.87028e-15	-1.0499	-3.00054e-10	0.000124007	-2.02374	-3.00054e-10
37397158	rs2263750	3.16811e-08	14.6837	0.184341	0.000144643	-1.57516	-0.294657
37397173	rs2263751	7.8661e-06	21.4129	-1.03032	4.22152e-05	-1.80471	-1.29659
37397215	rs79335602	4.16927e-15	-2.55157e-10	-0.975487	0.000374002	-2.55157e-10	-0.919819
37397511	rs2757522	3.36389e-08	14.7436	0.184341	0.000146187	-1.56454	-0.294657
37397909	rs2247983	4.37045e-08	15.034	0.155773	0.000150446	-1.51188	-0.318591
37398041	rs75612781	1.17752e-14	1.13977	-1.077	6.14143e-05	-1.83913	-0.88731
37398232	rs2248100	5.60227e-08	15.1967	0.241305	0.000166563	-1.4819	-0.246812
37399152	rs6128946	3.35261e-15	-0.126756	-1.06673	5.82167e-05	-1.90532	-0.874593
37399219	rs6124025	2.87765e-15	-0.277453	-1.0688	5.5515e-05	-1.95028	-0.87715
37399407	rs11699516	8.88203e-13	4.67264	-0.286666	0.000173614	-1.2796	-0.407644
37399488	rs6128947	7.30477e-15	0.404815	-0.819516	6.27673e-05	-2.06412	-0.640526
37399525	rs911722	7.23142e-06	21.339	-1.04051	4.16266e-05	-1.81291	-1.30243
37399655	rs117699981	2.11303e-14	0.64748	-3.00054e-10	0.000399257	-0.854475	-3.00054e-10
37399679	rs78242838	2.46643e-15	-1.50046	-3.00054e-10	0.00011554	-2.09446	-3.00054e-10
37399739	rs78239530	1.19953e-14	1.156	-1.07471	6.13087e-05	-1.84368	-0.884474
37399874	rs911721	4.31887e-09	12.6933	0.181965	0.000123897	-1.72537	-0.299261
37399913	rs75610972	2.47866e-15	-1.49551	-3.00054e-10	0.000156597	-1.7904	-3.00054e-10
37399942	rs911720	1.73362e-08	14.0718	0.193319	0.000138611	-1.62529	-0.287127
37399987	rs6124026	1.19953e-14	1.156	-1.07471	6.13087e-05	-1.84368	-0.884474
37400374	rs3752289	2.73757e-15	-2.55157e-10	-1.39616	0.000234133	-2.55157e-10	-1.38819
37400490	rs6128952	6.54051e-15	0.328641	-0.853854	6.17797e-05	-2.04281	-0.677697
37400506	rs73104029	4.13454e-16	-2.0437	-1.24274	4.01872e-05	-1.92395	-1.22658
37400515	rs6128953	3.36733e-15	-0.126756	-1.06235	5.8533e-05	-1.90532	-0.869175
37400516	rs62202475	4.14454e-16	-2.03954	-1.24448	4.0413e-05	-1.91653	-1.2284
37400940	rs8125582	4.17424e-16	-1.97476	-1.30212	3.71987e-05	-1.93356	-1.29424
37401267	rs2248447	2.73091e-08	14.5695	0.150044	0.000136483	-1.59514	-0.332742
37401335	rs78717221	5.27681e-15	-0.739906	-3.00054e-10	0.000263155	-1.27134	-3.00054e-10
37401353	rs73104033	1.7609e-15	-1.8374	-3.00054e-10	0.000115292	-2.09661	-3.00054e-10
37401882	rs79774863	1.17148e-14	1.12357	-1.06595	6.25473e-05	-1.83453	-0.873627
37402304	rs4812234	5.34901e-06	21.022	-1.02503	4.05968e-05	-1.84686	-1.29353
37402365	rs4810212	4.21223e-07	18.4651	-1.00969	3.80379e-05	-1.92091	-1.28459
37402395	rs6128959	6.16304e-15	0.309044	-0.893702	5.823e-05	-2.05207	-0.72761
37402428	rs2263752	4.6833e-06	20.949	-1.08492	3.89703e-05	-1.85441	-1.32687
37402491	rs138674781	1.10753e-14	0.00148692	-3.00054e-10	0.000223297	-1.43558	-3.00054e-10
37402613	rs2263753	6.09652e-06	21.1629	-1.03519	4.13808e-05	-1.82188	-1.29939
37402982	rs941515	6.09652e-06	21.1629	-1.03519	4.13808e-05	-1.82188	-1.29939
37403020	rs113090961	1.66931e-15	-1.89082	-3.00054e-10	0.000129158	-1.98304	-3.00054e-10
37403122	rs941514	6.56267e-06	21.2366	-1.03519	4.1716e-05	-1.81381	-1.29939
37403229	rs941513	2.84222e-08	14.6862	0.0732801	0.000132731	-1.56829	-0.387464
37403369	rs2867238	2.87889e-08	14.6897	0.0826052	0.000133849	-1.56767	-0.379697
37403616	rs143714737	3.13074e-15	-1.26196	-3.00054e-10	0.000115244	-2.09703	-3.00054e-10
37404051	rs6128968	8.70432e-14	-2.55157e-10	2.06318	0.0122108	-2.55157e-10	2.56599
37404419	rs1535431	6.36983e-15	0.309044	-0.860699	6.06151e-05	-2.05207	-0.687466
37404892	rs2023355	6.14823e-06	21.1767	-1.04051	4.08995e-05	-1.83053	-1.30243
37404951	rs2023354	2.51876e-08	14.5655	0.0731348	0.000129111	-1.59583	-0.387585
37405017	rs2023353	5.71205e-06	21.1031	-1.04051	4.05807e-05	-1.83835	-1.30243
37405046	rs6128984	3.333e-15	-0.139323	-1.06003	5.84719e-05	-1.90922	-0.866312
37405344	rs2748665	2.4624e-08	14.5695	0.0465426	0.000126373	-1.59514	-0.409707
37405746	rs2748666	6.66742e-06	21.2578	-1.04051	4.12585e-05	-1.82179	-1.30243
37405866	rs6027928	6.14823e-06	21.1767	-1.04051	4.08995e-05	-1.83053	-1.30243
37406007	rs6015884	6.14823e-06	21.1767	-1.04051	4.08995e-05	-1.83053	-1.30243
37406182	rs6015886	6.14823e-06	21.1767	-1.04051	4.08995e-05	-1.83053	-1.30243
37406869	rs2748668	6.14823e-06	21.1767	-1.04051	4.08995e-05	-1.83053	-1.30243
37407148	rs35456231	7.30498e-15	-0.414671	-3.00054e-10	0.000135485	-1.93522	-3.00054e-10
37407297	rs139177992	3.52618e-15	-1.14301	-3.00054e-10	0.000116979	-2.08209	-3.00054e-10
37407515	rs73104045	3.80363e-16	-2.06109	-1.30877	3.65976e-05	-1.94837	-1.29572
37407835	rs2251931	7.23142e-06	21.339	-1.04051	4.16266e-05	-1.81291	-1.30243
37407876	rs2251933	6.66742e-06	21.2578	-1.04051	4.12585e-05	-1.82179	-1.30243
37408021	rs2021143	6.63544e-06	21.2578	-1.04532	4.11457e-05	-1.82179	-1.30517
37408137	rs2021273	1.90728e-14	0.545036	-3.00054e-10	0.000119891	-2.0575	-3.00054e-10
37408568	rs62202485	6.46587e-15	0.327679	-0.864369	6.02101e-05	-2.05458	-0.69166
37409669	rs62202486	3.80165e-16	-2.0594	-1.31098	3.66372e-05	-1.94497	-1.29805
37409887	rs73112051	3.7495e-16	-2.02992	-1.35427	3.34234e-05	-1.98928	-1.34555
37410136	rs143425652	2.75613e-15	-1.3894	-3.00054e-10	0.000116142	-2.08926	-3.00054e-10
37410306	rs2745011	2.87865e-08	14.7436	0.028562	0.000128368	-1.56454	-0.424642
37410332	rs2748669	3.2287e-08	14.8584	0.028562	0.000131036	-1.54397	-0.424642
37410373	rs62202487	1.3681e-15	-2.0898	-3.00054e-10	0.000116748	-2.08406	-3.00054e-10
37410679	rs2748670	1.54887e-08	14.0696	0.0828234	0.000129958	-1.59736	-0.379515
37410875	rs941512	3.2287e-08	14.8584	0.028562	0.000131036	-1.54397	-0.424642
37411393	rs2263757	7.71205e-06	21.4129	-1.0501	4.17411e-05	-1.80471	-1.30788
37411443	rs2263758	3.00922e-08	14.8143	0.00221408	0.000124673	-1.57189	-0.446493
37412453	rs2748671	3.01439e-08	14.7982	0.0200372	0.000128711	-1.55479	-0.431717
37412476	rs75871760	1.28896e-14	1.11705	-0.963851	7.10333e-05	-1.83209	-0.748845
37412488	rs2252541	9.99382e-06	21.6952	-1.07319	4.23416e-05	-1.7778	-1.32051
37412820	rs2252554	3.1715e-08	14.8584	0.010688	0.000129107	-1.54397	-0.43947
37413002	rs2745010	7.49819e-06	21.4129	-1.07822	4.11031e-05	-1.80471	-1.32328
37413047	rs2748672	7.49819e-06	21.4129	-1.07822	4.11031e-05	-1.80471	-1.32328
37413489	rs140162631	1.84118e-15	-1.79282	-3.00054e-10	0.000159807	-1.77011	-3.00054e-10
37413536	rs6124055	1.29203e-14	1.11705	-0.961475	7.12377e-05	-1.83209	-0.745972
37413591	rs2180225	2.80372e-08	14.7436	0.00219035	0.000125068	-1.56454	-0.450686
37414161	rs2748673	5.57334e-06	20.8556	-0.817575	4.17155e-05	-1.9519	-1.1613
37414799	rs62202488	1.36588e-15	-2.09143	-3.00054e-10	0.000117029	-2.08166	-3.00054e-10
37414937	rs6129020	5.85956e-15	0.207682	-0.842834	7.68549e-05	-1.90265	-0.599509
37415346	rs117258116	2.74005e-15	-2.55157e-10	-1.39525	0.000235527	-2.55157e-10	-1.38226
37415502	rs2425369	3.16681e-07	17.9812	-0.811018	3.88345e-05	-2.02533	-1.15944
37415803	rs190809942	5.58518e-14	1.63197	-0.0124916	0.000164094	-1.8042	0.0605626
37415895	rs6129026	5.69712e-15	0.191241	-0.854508	7.70589e-05	-1.89784	-0.601671
37416123	rs79200017	3.99924e-15	9.47425e-05	-1.01722	6.89159e-05	-1.80775	-0.803447
37416536	rs1321100	3.14468e-09	12.798	-0.239979	8.74091e-05	-1.70862	-0.664857
37416594	rs6124063	1.29883e-14	1.11705	-0.956228	7.2474e-05	-1.83209	-0.728767
37416669	rs62202489	1.36527e-15	-2.09188	-3.00054e-10	0.000117118	-2.0809	-3.00054e-10
37417840	rs2255982	3.85106e-09	13.0083	-0.24771	8.99271e-05	-1.67403	-0.671053
37417891	rs2748674	3.85106e-09	13.0083	-0.24771	8.99271e-05	-1.67403	-0.671053
37418656	rs62202490	1.36527e-15	-2.09188	-3.00054e-10	0.000117118	-2.0809	-3.00054e-10
37418707	rs62202491	1.3629e-15	-2.09361	-3.00054e-10	0.00011753	-2.07739	-3.00054e-10
37419166	rs62202493	1.3629e-15	-2.09361	-3.00054e-10	0.00011753	-2.07739	-3.00054e-10
37419286	rs2077109	4.37424e-07	18.6823	-1.18909	3.50782e-05	-1.90029	-1.38621
37419296	rs731457	2.68167e-09	12.6363	-0.237592	8.49817e-05	-1.73436	-0.667282
37419323	rs731458	2.25004e-09	12.4794	-0.256187	8.20732e-05	-1.75863	-0.67784
37419329	rs113100127	1.28793e-14	1.08482	-0.932422	7.44707e-05	-1.82273	-0.710948
37419415	rs731459	4.07013e-09	13.0637	-0.24771	9.07675e-05	-1.66473	-0.671053
37419697	rs9679801	3.75262e-16	-2.00685	-1.3765	3.36049e-05	-1.96051	-1.3689
37419702	rs6101226	3.31344e-07	18.1937	-0.97824	3.51594e-05	-2.01209	-1.2721
37419743	rs112198852	1.28793e-14	1.08482	-0.932422	7.44707e-05	-1.82273	-0.710948
37419953	rs75616895	1.29545e-14	1.08482	-0.926601	7.49935e-05	-1.82273	-0.703952
37419994	rs2425370	4.07013e-09	13.0637	-0.24771	9.07675e-05	-1.66473	-0.671053
37420050	rs2425371	2.22994e-06	20.0121	-0.890071	3.81413e-05	-1.98605	-1.21674
37420229	rs111828679	1.65507e-15	-1.89938	-3.00054e-10	0.000130004	-1.97652	-3.00054e-10
37420352	rs6129047	1.34927e-14	1.13322	-0.934295	7.32717e-05	-1.8367	-0.713201
37420397	rs6129048	1.38799e-14	1.15105	-0.923838	7.38258e-05	-1.84174	-0.700634
37420511	rs149509647	5.15808e-15	-0.762663	-3.00054e-10	0.000120889	-2.0492	-3.00054e-10
37420738	rs2745008	1.18457e-06	19.4938	-1.00443	3.76659e-05	-1.93136	-1.28396
37421913	rs76162082	1.36188e-15	-2.09437	-3.00054e-10	0.000117757	-2.07546	-3.00054e-10
37422211	rs1116239	3.80312e-15	-0.0530896	-1.01432	6.36978e-05	-1.87976	-0.81017
37422330	rs77960306	3.68033e-15	-0.0790361	-1.02119	6.26359e-05	-1.88817	-0.818574
37422483	rs79924551	1.67909e-15	-1.88498	-3.00054e-10	0.000128607	-1.98732	-3.00054e-10
37422726	rs4812272	0.000207099	24.6661	-1.01287	3.66982e-05	-1.94411	-1.29724
37422777	rs80260200	2.33984e-15	-1.55314	-3.00054e-10	0.000493575	-0.642405	-3.00054e-10
37422829	rs4456761	2.59072e-06	19.9931	-0.721112	6.90618e-05	-1.54336	-1.06571
37423035	rs189733686	1.63724e-15	-1.91022	-3.00054e-10	0.000132337	-1.95873	-3.00054e-10
37423193	rs113128616	2.5062e-15	-1.48446	-3.00054e-10	0.000443518	-0.749341	-3.00054e-10
37423863	rs6071511	0.00187345	27.1405	-1.2849	3.32036e-05	-1.92104	-1.42038
37424047	rs113357761	2.53579e-15	-1.47272	-3.00054e-10	0.000435924	-0.766611	-3.00054e-10
37424196	rs6124071	2.65246e-06	20.095	-0.799473	6.03739e-05	-1.63006	-1.11347
37424246	rs141792438	2.45817e-15	-1.50381	-3.00054e-10	0.000132004	-1.96125	-3.00054e-10
37424257	rs6071514	0.00230123	27.3519	-1.29067	3.37014e-05	-1.90479	-1.42175
37424868	rs2021917	1.36859e-15	-2.08945	-3.00054e-10	0.000134271	-1.94422	-3.00054e-10
37424958	rs11699770	0.00212775	27.2842	-1.3013	3.31241e-05	-1.91944	-1.42438
37425082	rs113057073	2.6444e-15	-1.43078	-3.00054e-10	0.000410726	-0.826154	-3.00054e-10
37425958	rs2103655	0.000198498	24.8749	-1.26413	5.92198e-05	-1.34748	-1.41534
37425971	rs76039708	2.62839e-15	-1.43686	-3.00054e-10	0.000414199	-0.817734	-3.00054e-10
37426336	rs6071522	0.0025114	27.3361	-1.18744	4.4347e-05	-1.66551	-1.38653
37426562	rs77855333	1.40092e-15	-2.0661	-3.00054e-10	0.000142132	-1.88733	-3.00054e-10
37426580	rs6071524	0.000200383	24.8749	-1.25467	5.93871e-05	-1.34748	-1.41252
37426841	rs77722095	2.67857e-15	-1.41794	-3.00054e-10	0.000403565	-0.843743	-3.00054e-10
37427117	rs61467952	4.04705e-16	-1.91964	-1.38819	4.54194e-05	-1.63117	-1.39697
37427666	rs6129066	7.71144e-15	0.35944	-0.719963	0.000109567	-1.70113	-0.446411
37427742	rs8114293	2.75404e-15	-1.39016	-3.00054e-10	0.000399727	-0.853297	-3.00054e-10
37427772	rs8120030	2.71988e-15	-1.40264	-3.00054e-10	0.000406454	-0.836609	-3.00054e-10
37427933	rs8115770	2.69512e-15	-1.41179	-3.00054e-10	0.000400217	-0.852074	-3.00054e-10
37428180	rs8117109	2.6444e-15	-1.43078	-3.00054e-10	0.000410726	-0.826154	-3.00054e-10
37429409	rs12481241	0.00321176	27.6931	-1.29846	3.38761e-05	-1.89755	-1.42382
37429469	rs4444607	2.6643e-15	-2.55157e-10	-1.42329	0.000224757	-2.55157e-10	-1.42906
37430602	rs77264937	2.6444e-15	-1.43078	-3.00054e-10	0.000410726	-0.826154	-3.00054e-10
37431440	rs7261273	2.55082e-15	-1.46681	-3.00054e-10	0.000432195	-0.775203	-3.00054e-10
37433243	rs62202498	4.00714e-16	-1.93457	-1.38316	4.45231e-05	-1.65557	-1.3925
37433288	rs77499484	2.34132e-13	3.31027	-0.257613	0.000113507	-1.73205	-0.380161
37434014	rs116964276	1.3595e-15	-2.09611	-3.00054e-10	0.000173112	-1.69014	-3.00054e-10
37434117	rs145755877	3.25168e-15	-1.22406	-3.00054e-10	0.000133759	-1.94804	-3.00054e-10
37434133	rs6065078	0.0277648	29.8239	-1.27235	3.47091e-05	-1.87974	-1.41734
37434851	rs75499349	1.40092e-15	-2.0661	-3.00054e-10	0.000142132	-1.88733	-3.00054e-10
37434852	rs77246074	4.05287e-15	-0.105439	-0.898364	7.28765e-05	-1.8966	-0.658709
37435665	rs189057467	2.95403e-15	-1.32006	-3.00054e-10	0.000115276	-2.09675	-3.00054e-10
37435992	rs74823004	3.94494e-15	-0.124373	-0.906422	7.17418e-05	-1.90258	-0.668424
37436005	rs74698215	3.98479e-15	-0.111556	-0.909186	7.17924e-05	-1.89854	-0.671759
37436413	rs76212753	3.86411e-15	-2.55157e-10	-1.0515	0.000257959	-2.55157e-10	-1.29128
37437497	rs140825976	4.07361e-16	-1.92343	-1.37785	4.55588e-05	-1.63733	-1.38774
37437740	rs73112067	4.09778e-16	-1.91964	-1.37573	4.59278e-05	-1.63117	-1.38584
37438255	rs62202499	1.40993e-15	-2.05969	-3.00054e-10	0.000144449	-1.87116	-3.00054e-10
37438465	rs146922001	3.86125e-15	-0.137151	-0.915086	7.07121e-05	-1.90658	-0.678883
37438824	rs6124079	0.000150991	24.5717	-1.23446	5.44107e-05	-1.44346	-1.40406
37439045	rs73112070	1.29038e-14	0.15429	-3.00054e-10	0.000368954	-0.933409	-3.00054e-10
37439160	rs11906487	1.54299e-15	-1.96951	-3.00054e-10	0.000178379	-1.66017	-3.00054e-10
37439403	rs79251793	3.83555e-15	-0.143828	-0.915086	7.05653e-05	-1.90866	-0.678883
37440046	rs6101301	0.00167914	27.014	-1.2679	3.24486e-05	-1.94954	-1.41488
37440226	rs76452239	2.56601e-15	-1.46088	-3.00054e-10	0.00042851	-0.783767	-3.00054e-10
37440918	rs6071578	0.00147454	26.8818	-1.26562	3.21753e-05	-1.95788	-1.415
37441935	rs12625702	0.00162633	26.8919	-1.17781	4.10096e-05	-1.74861	-1.38167
37442032	rs74502419	2.53579e-15	-1.47272	-3.00054e-10	0.000435924	-0.766611	-3.00054e-10
37442410	rs4642006	2.85337e-15	-2.55157e-10	-1.35473	0.000244528	-2.55157e-10	-1.34475
37442533	rs149432655	1.38156e-15	-2.08001	-3.00054e-10	0.000864848	-0.0815261	-3.00054e-10
37443066	rs75683721	3.91057e-15	-2.55157e-10	-1.03955	0.000259838	-2.55157e-10	-1.28402
37444133	rs68089660	3.25189e-15	0.0187618	-1.24275	0.000163328	-0.479603	-1.26872
37444221	rs6071589	0.105252	31.0046	-1.1205	5.48338e-05	-1.48029	-1.35948
37444541	rs76103441	2.49163e-15	-1.49029	-3.00054e-10	0.000447384	-0.740663	-3.00054e-10
37444816	rs76642326	2.49163e-15	-1.49029	-3.00054e-10	0.000447384	-0.740663	-3.00054e-10
37445212	rs62202500	4.31336e-16	-1.8827	-1.3614	4.92466e-05	-1.57241	-1.37483
37445345	rs77740998	2.96996e-15	-1.31468	-3.00054e-10	0.000118157	-2.07206	-3.00054e-10
37445670	rs75291426	1.44844e-15	-2.03274	-3.00054e-10	0.000144912	-1.86796	-3.00054e-10
37445747	rs6129108	0.0255336	29.6426	-1.17477	3.53393e-05	-1.89447	-1.38461
37445871	rs77944660	2.6226e-15	-1.43906	-3.00054e-10	0.000415473	-0.814662	-3.00054e-10
37445872	rs74999484	2.58136e-15	-1.45491	-3.00054e-10	0.000424868	-0.792301	-3.00054e-10
37446275	rs80324175	3.56162e-15	-0.156547	-0.976465	6.54214e-05	-1.9126	-0.750635
37446985	rs6124087	0.0225403	29.5569	-1.21375	3.46222e-05	-1.90127	-1.39832
37447515	rs112032952	2.53579e-15	-1.47272	-3.00054e-10	0.000435924	-0.766611	-3.00054e-10
37447572	rs78302377	2.44623e-15	-1.50868	-3.00054e-10	0.000401504	-0.848864	-3.00054e-10
37447919	rs10854216	4.57266e-05	22.5318	-0.389113	0.000100917	-1.4358	-0.793981
37449401	rs112126359	2.22697e-15	-1.60259	-3.00054e-10	0.000464986	-0.702072	-3.00054e-10
37452063	rs150425232	1.95302e-15	-1.73385	-3.00054e-10	0.000129816	-1.97796	-3.00054e-10
37452705	rs76069929	3.71593e-15	-0.137151	-0.953447	6.74993e-05	-1.90658	-0.725383
37453194	rs6065094	0.00417251	27.7315	-1.07514	7.87235e-05	-1.14081	-1.33732
37453297	rs77935319	3.6792e-15	-0.137151	-0.963381	6.66878e-05	-1.90658	-0.737478
37453652	rs6124088	0.0258357	29.6426	-1.16301	3.55386e-05	-1.89447	-1.37899
37453780	rs76541127	2.27422e-15	-1.58159	-3.00054e-10	0.000517598	-0.594881	-3.00054e-10
37454247	rs79688696	1.47722e-15	-2.01306	-3.00054e-10	0.00014016	-1.90129	-3.00054e-10
37454571	rs80067936	4.79724e-15	-0.0683653	-0.766822	0.000126679	-1.50071	-0.501714
37455025	rs62202520	4.35465e-16	-1.86139	-1.37318	5.03703e-05	-1.53935	-1.38533
37455074	rs141897045	2.96547e-15	-1.31619	-3.00054e-10	0.000120052	-2.05615	-3.00054e-10
37455178	rs74541395	3.53051e-15	-0.143828	-0.997956	6.37943e-05	-1.90866	-0.779758
37455269	rs909865	8.63074e-05	23.3204	-0.542448	9.71558e-05	-1.33766	-0.930101
37455370	rs6093097	0.0196671	29.3737	-1.16698	3.4769e-05	-1.91466	-1.3807
37455626	rs74519763	5.11732e-15	0.0411359	-0.811733	0.000113433	-1.55786	-0.555005
37455742	rs111784864	5.0978e-15	0.0288115	-0.803231	0.0001153	-1.55164	-0.544894
37455995	rs2015901	0.000530329	25.2964	-0.702817	4.65771e-05	-1.95456	-1.04841
37456165	rs77170256	5.17039e-15	0.0658878	-0.826168	0.000110134	-1.57018	-0.572197
37456205	rs2016946	2.55306e-05	21.8116	-0.251689	0.000117694	-1.40256	-0.673432
37457106	rs6129111	0.0445794	30.1787	-1.1536	3.74031e-05	-1.84957	-1.37276
37457184	rs6101326	0.000104814	23.5963	-0.624051	9.50968e-05	-1.30782	-0.981366
37458009	rs1006945	0.151932	31.3059	-1.05472	5.83426e-05	-1.45532	-1.32243
37459695	rs77950902	3.64712e-15	-0.0599001	-1.04939	6.14886e-05	-1.88198	-0.84325
37460030	rs926484	4.85577e-15	0.254775	-1.07783	6.62396e-05	-1.77208	-0.878718
37460462	rs6028156	2.1828e-15	-1.62262	-3.00054e-10	0.000553095	-0.52855	-3.00054e-10
37460760	rs16987624	2.13899e-15	-1.6429	-3.00054e-10	0.000574223	-0.491063	-3.00054e-10
37461074	rs74978128	2.1828e-15	-1.62262	-3.00054e-10	0.000553095	-0.52855	-3.00054e-10
37461311	rs6015966	0.000111032	23.5471	-0.517231	0.000103026	-1.30049	-0.908612
37461354	rs6028157	0.000111032	23.5471	-0.517231	0.000103026	-1.30049	-0.908612
37462655	rs75676027	4.15533e-15	-2.55157e-10	-0.978837	0.000358647	-2.55157e-10	-0.961741
37463814	rs4812316	0.0378559	29.9756	-1.11407	3.7298e-05	-1.87001	-1.35513
37463932	rs6028158	2.19152e-15	-1.61863	-3.00054e-10	0.000549113	-0.535776	-3.00054e-10
37463989	rs8122458	2.19152e-15	-1.61863	-3.00054e-10	0.000549113	-0.535776	-3.00054e-10
37464072	rs117854622	4.86464e-15	-2.55157e-10	-0.821235	0.000413502	-2.55157e-10	-0.819417
37464139	rs75602421	1.35999e-15	-2.09575	-3.00054e-10	0.000116819	-2.08345	-3.00054e-10
37464990	rs80216039	3.54081e-15	-0.0252931	-1.11358	5.74561e-05	-1.86935	-0.923705
37465283	rs2294556	8.43389e-05	23.3057	-0.550781	9.62218e-05	-1.34354	-0.933882
37466247	rs118011029	3.33525e-15	-0.0771166	-1.12156	5.59128e-05	-1.88647	-0.93382
37466529	rs4812317	0.000134665	23.8133	-0.590459	0.000100656	-1.26881	-0.963561
37466901	rs41282838	2.085e-15	-1.66846	-3.00054e-10	0.000603139	-0.441932	-3.00054e-10
37468033	rs74877091	2.13688e-15	-1.64388	-3.00054e-10	0.000575289	-0.489208	-3.00054e-10
37468113	rs74590447	2.1584e-15	-1.63386	-3.00054e-10	0.000564624	-0.50792	-3.00054e-10
37468445	rs1474973	0.0617723	30.3381	-0.986818	5.26458e-05	-1.59487	-1.28563
37468834	rs151072359	1.53588e-15	-1.97413	-3.00054e-10	0.000146441	-1.85746	-3.00054e-10
37469256	rs208822	1.18995e-13	2.37586	-3.00054e-10	0.000145583	-1.86333	-3.00054e-10
37469750	rs79812400	1.57876e-15	-1.94659	-3.00054e-10	0.000129751	-1.97846	-3.00054e-10
37470114	rs138692918	1.69675e-15	-1.87452	-3.00054e-10	0.000115235	-2.09711	-3.00054e-10
37470175	rs77025875	3.11844e-15	-0.10775	-1.15815	5.28385e-05	-1.89628	-0.98056
37470453	rs4368395	7.18007e-05	23.2822	-0.688269	8.88344e-05	-1.32416	-1.03315
37471598	rs80354878	3.97358e-15	0.154575	-1.17814	5.62783e-05	-1.80738	-1.00639
37471618	rs78225905	3.44791e-15	-2.55157e-10	-1.16546	0.000304548	-2.55157e-10	-1.12525
37472478	rs34431148	0.0276235	29.6675	-1.12104	3.61606e-05	-1.89724	-1.35887
37472902	rs4381836	0.000416728	25.1041	-0.751614	4.46306e-05	-1.96316	-1.0825
37473436	rs79640499	3.26042e-15	-0.0273889	-1.19398	5.02748e-05	-1.89954	-1.02703
37474679	rs6028160	2.09516e-15	-1.6636	-3.00054e-10	0.00059743	-0.451444	-3.00054e-10
37475331	rs76872773	3.15699e-15	-0.052832	-1.20078	4.94416e-05	-1.90735	-1.03594
37475368	rs146765587	1.66953e-15	-1.89069	-3.00054e-10	0.000133739	-1.94819	-3.00054e-10
37475516	rs6028161	0.0358084	29.9351	-1.12908	3.6815e-05	-1.8755	-1.36268
37475597	rs75784177	3.26907e-15	-0.0146121	-1.20411	4.98086e-05	-1.89558	-1.04031
37476005	rs137957478	5.07251e-14	1.52319	-3.00054e-10	0.000926199	-0.0129913	-3.00054e-10
37476277	rs6093098	7.44979e-05	23.3203	-0.689505	8.7038e-05	-1.34005	-1.03769
37476767	rs7271220	1.37756e-15	-2.08292	-3.00054e-10	0.000137971	-1.91704	-3.00054e-10
37476984	rs6028162	0.000261056	24.3504	-0.46562	5.65911e-05	-1.96089	-0.847343
37477034	rs6028163	0.0216467	29.3938	-1.09119	3.61443e-05	-1.91028	-1.34628
37477054	rs142718677	2.61998e-15	-1.44006	-3.00054e-10	0.000116426	-2.08682	-3.00054e-10
37478434	rs78307862	2.90052e-15	-0.120988	-1.21735	4.73981e-05	-1.92772	-1.05778
37479016	rs6071605	0.000447952	25.1654	-0.740631	4.50361e-05	-1.95747	-1.07915
37479494	rs112313332	1.47697e-15	-2.01324	-3.00054e-10	0.000155547	-1.79713	-3.00054e-10
37479906	rs144227806	1.58642e-15	-1.94175	-3.00054e-10	0.000116377	-2.08724	-3.00054e-10
37480514	rs55776947	1.96972e-15	-1.72534	-3.00054e-10	0.000120161	-2.05524	-3.00054e-10
37480563	rs116964154	3.04448e-15	-0.0583147	-1.23158	4.73872e-05	-1.90902	-1.07671
37480970	rs75981312	1.47504e-15	-2.01454	-3.00054e-10	0.000718515	-0.266894	-3.00054e-10
37481165	rs79551748	3.06914e-15	-0.0439608	-1.23787	4.71963e-05	-1.90464	-1.08512
37481455	rs62202523	3.95519e-16	-2.03187	-1.29891	4.10311e-05	-1.82007	-1.30968
37481705	rs62202524	1.373e-15	-2.08623	-3.00054e-10	0.000136277	-1.92939	-3.00054e-10
37482616	rs4812319	0.02279	29.5443	-1.19019	3.51169e-05	-1.89554	-1.38986
37482650	rs139649865	2.40552e-15	-1.52546	-3.00054e-10	0.000120486	-2.05254	-3.00054e-10
37483039	rs4812320	0.000462401	25.4096	-0.953129	3.97534e-05	-1.93948	-1.22191
37483420	rs75279371	2.96006e-15	-2.55157e-10	-1.31802	0.000257906	-2.55157e-10	-1.29149
37483428	rs4812321	0.0160991	29.1933	-1.18672	3.42256e-05	-1.92266	-1.38845
37483430	rs4812322	0.017657	29.2785	-1.17954	3.45484e-05	-1.91624	-1.38548
37484311	rs6028167	0.0190339	29.3825	-1.20849	3.44242e-05	-1.90826	-1.39705
37485233	rs4812323	0.000476707	25.333	-0.846035	4.51798e-05	-1.90075	-1.13268
37485378	rs11905849	1.37368e-15	-2.08574	-3.00054e-10	0.000136541	-1.92746	-3.00054e-10
37485380	rs4812324	0.102924	31.1315	-1.26975	3.86345e-05	-1.77262	-1.41731
37485458	rs4812325	0.113157	31.2293	-1.27274	3.8981e-05	-1.76289	-1.41811
37485661	rs62202525	3.94872e-16	-2.08535	-1.24708	3.89151e-05	-1.92073	-1.26197
37485986	rs4812326	0.0726566	30.7837	-1.27019	3.79565e-05	-1.78993	-1.41771
37486333	rs79074988	6.61283e-15	0.876984	-1.3912	3.52627e-05	-1.9687	-1.31256
37487150	rs4810237	9.15764e-13	5.49164	-1.07511	0.000110334	-0.955865	-1.1847
37487535	rs62202526	3.04927e-15	-2.55157e-10	-1.28832	0.000257445	-2.55157e-10	-1.29327
37487899	rs73114218	4.62437e-16	-1.83611	-1.33836	3.27322e-05	-2.05735	-1.29836
37488651	rs6028168	1.78306e-15	-1.8249	-3.00054e-10	0.00011613	-2.08937	-3.00054e-10
37489203	rs79340928	7.57956e-15	-2.55157e-10	-0.377773	0.000580793	-2.55157e-10	-0.479686
37489569	rs56245805	4.41057e-09	14.2028	-1.30651	0.00926418	3.59992	-1.31009
37490236	rs6015970	1.64224e-15	-1.90717	-3.00054e-10	0.000118315	-2.07073	-3.00054e-10
37490237	rs113692895	2.65057e-15	-2.55157e-10	-1.42845	0.000225004	-2.55157e-10	-1.42796
37490280	rs208820	5.23766e-10	12.1548	-1.38924	0.000108668	-0.762363	-1.39342
37490445	rs58067470	2.66076e-15	-2.55157e-10	-1.42462	0.000225413	-2.55157e-10	-1.42615
37490961	rs6071607	4.02407e-15	-1.01093	-3.00054e-10	0.000121213	-2.04653	-3.00054e-10
37491178	rs208819	4.65895e-15	-0.864439	-3.00054e-10	0.000121781	-2.04185	-3.00054e-10
37491272	rs144685223	1.34927e-14	0.198918	-3.00054e-10	0.000454936	-0.723923	-3.00054e-10
37491375	rs208818	7.70702e-12	7.95758	-1.41092	0.000196211	-0.206888	-1.358
37491943	rs6015971	3.95351e-16	-1.90641	-1.4248	2.80595e-05	-2.08677	-1.42298
37492106	rs62202528	1.35847e-15	-2.09687	-3.00054e-10	0.000135749	-1.93327	-3.00054e-10
37492228	rs6071608	2.52145e-15	-0.93426	-0.544132	7.6683e-05	-2.02895	-0.475446
37492299	rs6071609	2.46185e-15	-0.93426	-0.568055	7.48016e-05	-2.02895	-0.500287
37492316	rs208817	2.73109e-11	9.20382	-1.39201	9.79727e-05	-0.866607	-1.39278
37492340	rs6071610	2.35639e-15	-0.93426	-0.611836	7.14749e-05	-2.02895	-0.54578
37492751	rs208816	3.94321e-11	9.58672	-1.40761	0.000103021	-0.79787	-1.41127
37492885	rs73114222	1.5023e-15	-1.99623	-3.00054e-10	0.000127437	-1.99646	-3.00054e-10
37493247	rs208815	2.99257e-11	9.31183	-1.40858	9.95733e-05	-0.830794	-1.41239
37493276	rs79176887	1.43162e-15	-0.796872	-1.24755	4.57153e-05	-1.97116	-1.05049
37493576	rs208814	2.67844e-10	11.5229	-1.42792	9.77611e-05	-0.835475	-1.42608
37493761	rs208813	1.14616e-11	8.2736	-1.33008	0.000251354	-0.0684803	-1.24874
37494212	rs148315103	2.65717e-15	-2.55157e-10	-1.42597	0.000225808	-2.55157e-10	-1.42439
37494326	rs75666262	2.02416e-15	-1.06984	-0.628235	6.82133e-05	-2.05861	-0.562832
37494393	rs208812	1.96815e-10	11.1971	-1.41034	9.57079e-05	-0.873861	-1.40892
37494534	rs150395708	4.33931e-15	-2.55157e-10	-0.935513	0.000282303	-2.55157e-10	-1.2011
37494939	rs147428039	2.05232e-15	-1.68426	-3.00054e-10	0.000115383	-2.09582	-3.00054e-10
37495112	rs138236498	7.03191e-15	-0.45277	-3.00054e-10	0.000256826	-1.29568	-3.00054e-10
37495246	rs6028169	1.10236e-15	-0.883223	-1.42256	3.48321e-05	-1.86855	-1.425
37495264	rs13041841	9.97977e-14	2.19992	-3.00054e-10	0.000774836	-0.191429	-3.00054e-10
37495683	rs73114229	1.12133e-14	0.0138714	-3.00054e-10	0.000136942	-1.92452	-3.00054e-10
37497339	rs208811	3.83442e-11	9.57953	-1.4284	0.000109529	-0.719911	-1.42798
37497359	rs543777	3.13302e-11	9.25153	-1.30242	0.000423954	0.41139	-1.20585
37497362	rs490046	1.27043e-12	6.14839	-1.4045	0.000222906	-0.0743578	-1.36297
37497399	rs208810	3.67682e-11	9.36483	-1.25567	0.00030565	0.026247	-1.14789
37497687	rs6028172	1.63377e-15	-1.91233	-3.00054e-10	0.000119074	-2.06434	-3.00054e-10
37497814	rs6071613	1.00145e-15	-1.01465	-1.38713	3.03388e-05	-2.05034	-1.38132
37497947	rs208809	1.78553e-15	-1.82351	-3.00054e-10	0.000145961	-1.86074	-3.00054e-10
37498094	rs113691523	8.76122e-15	-0.232893	-3.00054e-10	0.000230787	-1.40259	-3.00054e-10
37498573	rs6028173	6.80979e-09	14.7095	-1.3789	0.000436884	0.604441	-1.36885
37498577	rs6028174	4.18299e-09	14.0695	-1.22623	0.000195377	-0.389522	-1.17963
37498628	rs150351520	1.68348e-15	-1.88237	-3.00054e-10	0.000117733	-2.07566	-3.00054e-10
37498629	rs8121637	3.78346e-16	-2.09647	-1.2787	5.51009e-05	-1.67666	-1.15825
37498722	rs208808	1.09365e-12	5.72973	-1.13569	0.000147878	-0.857849	-0.989844
37499139	rs208807	2.85011e-13	4.51955	-1.27025	4.76702e-05	-1.76546	-1.21432
37499228	rs6071614	3.86164e-16	-1.97971	-1.37501	8.46567e-05	-1.14507	-1.26041
37499329	rs113889552	2.10972e-15	-1.65667	-3.00054e-10	0.000120889	-2.04921	-3.00054e-10
37499367	rs78446633	6.07932e-16	-1.54305	-1.35787	5.14504e-05	-1.67039	-1.23307
37499394	rs7264486	3.70352e-16	-2.01099	-1.38554	8.49269e-05	-1.12069	-1.2816
37499442	rs117554107	1.36055e-15	-2.09534	-3.00054e-10	0.000260394	-1.28188	-3.00054e-10
37499476	rs208806	1.40443e-15	-0.772453	-1.29114	3.48715e-05	-2.04499	-1.24742
37499683	rs112083076	2.05495e-15	-1.68297	-3.00054e-10	0.000117635	-2.07649	-3.00054e-10
37501307	rs150047220	1.65377e-15	-1.90017	-3.00054e-10	0.000115581	-2.09411	-3.00054e-10
37501340	rs6065096	3.13162e-14	1.04091	-3.00054e-10	0.000322127	-1.06913	-3.00054e-10
37501412	rs6071615	2.66406e-14	0.87921	-3.00054e-10	0.000293921	-1.16077	-3.00054e-10
37501433	rs6065097	2.88832e-14	0.960032	-3.00054e-10	0.00031435	-1.09357	-3.00054e-10
37501504	rs79649066	7.17911e-16	-1.47855	-1.25608	5.69162e-05	-1.72366	-1.07884
37501507	rs208805	4.86866e-13	4.97969	-1.19493	5.22677e-05	-1.77511	-1.11259
37501994	rs112839161	3.03545e-15	-1.29287	-3.00054e-10	0.000166707	-1.72784	-3.00054e-10
37502467	rs62201375	1.38377e-15	-2.07842	-3.00054e-10	0.000163844	-1.74517	-3.00054e-10
37502637	rs208804	6.03269e-12	6.95413	-0.65241	0.000500059	-0.458469	-0.170886
37503317	rs208803	7.00693e-12	6.82298	-0.371557	0.000700903	-0.513997	0.222287
37503384	rs73114235	4.92258e-16	-1.68362	-1.42836	3.04281e-05	-2.02196	-1.40676
37505782	rs144697879	4.91496e-15	-0.810944	-3.00054e-10	0.000206717	-1.51273	-3.00054e-10
37506109	rs150403922	4.74388e-16	-1.72985	-1.4191	3.33095e-05	-1.98273	-1.3555
37506112	rs6028175	1.69832e-15	-1.87359	-3.00054e-10	0.000115445	-2.09529	-3.00054e-10
37506202	rs113964273	2.92749e-15	-2.55157e-10	-1.32908	0.000258082	-2.55157e-10	-1.2908
37506210	rs181485839	2.98483e-15	-2.55157e-10	-1.30968	0.000247427	-2.55157e-10	-1.33296
37506313	rs208802	6.80176e-14	1.91462	-0.0980792	0.0002169	-1.91926	0.45462
37506551	rs77654235	3.9746e-15	-2.55157e-10	-1.0233	0.000414989	-2.55157e-10	-0.815828
37506552	rs142601116	2.67121e-15	-1.4207	-3.00054e-10	0.000261316	-1.27835	-3.00054e-10
37507121	rs62201378	1.3869e-15	-2.07616	-3.00054e-10	0.0001324	-1.95826	-3.00054e-10
37507494	rs73114239	6.62333e-16	-1.39845	-1.41676	3.35698e-05	-1.98217	-1.34828
37508515	rs208801	1.66693e-14	0.728076	-0.317737	0.000255157	-1.64529	0.343085
37508811	rs76700417	5.90462e-15	-2.55157e-10	-0.627492	0.000493734	-2.55157e-10	-0.642083
37509345	rs76050103	5.51264e-15	-2.55157e-10	-0.696184	0.000461253	-2.55157e-10	-0.710133
37509820	rs76367370	5.09631e-16	-1.68994	-1.38736	3.91361e-05	-1.89506	-1.28197
37510176	rs208800	1.73636e-14	0.529829	-0.078682	0.000375861	-1.72241	0.807549
37510822	rs398230	1.45428e-15	-2.02872	-3.00054e-10	0.000137951	-1.91718	-3.00054e-10
37510823	rs415256	2.24195e-12	5.58133	-0.269455	0.000529588	-1.22343	0.651449
37510896	rs56201219	3.35665e-16	-2.06907	-1.4258	4.48457e-05	-1.6569	-1.38395
37510900	rs55927879	8.80741e-16	-1.30671	-1.22351	0.000169337	-0.403405	-1.30878
37510946	rs56011113	9.07213e-16	-1.24382	-1.25678	0.000147388	-0.756142	-1.09487
37511403	rs208799	7.99122e-15	0.755412	-1.0803	8.29309e-05	-1.71013	-0.715938
37511454	rs208798	3.53136e-13	4.41726	-0.953637	0.000398284	-0.317882	-0.539033
37511559	rs7345055	5.51749e-15	-2.55157e-10	-0.695304	0.000472982	-2.55157e-10	-0.685022
37512142	rs73621974	3.97365e-15	-2.55157e-10	-1.02354	0.000410637	-2.55157e-10	-0.82637
37512310	rs208797	1.50846e-14	0.901362	-0.590917	0.000127549	-1.83651	-0.159064
37512398	rs76919850	3.68546e-16	-2.0193	-1.38212	2.90356e-05	-2.09704	-1.37851
37512649	rs208796	1.49471e-14	0.929438	-0.62815	0.000123448	-1.82819	-0.200072
37512698	rs208795	5.38301e-13	4.85294	-0.967753	0.000483105	-0.108554	-0.555293
37512853	rs112455332	1.37813e-15	-2.0825	-3.00054e-10	0.00011981	-2.05817	-3.00054e-10
37512883	rs150004604	2.07995e-15	-1.67088	-3.00054e-10	0.000156685	-1.78984	-3.00054e-10
37513398	rs35350081	8.02634e-16	-1.31194	-1.31115	4.489e-05	-1.78339	-1.25648
37514568	rs111455049	1.37308e-15	-2.08617	-3.00054e-10	0.000120613	-2.05149	-3.00054e-10
37514685	rs12624599	2.67475e-15	-2.55157e-10	-1.41937	0.000226357	-2.55157e-10	-1.42197
37515333	rs731671	7.74559e-15	0.366658	-0.722762	0.000109156	-1.84692	-0.304376
37515572	rs6028178	4.81384e-15	-2.55157e-10	-0.831734	0.000406078	-2.55157e-10	-0.837535
37515649	rs112875776	1.38036e-15	-2.08088	-3.00054e-10	0.000119508	-2.0607	-3.00054e-10
37515869	rs6129123	4.779e-16	-1.7127	-1.42888	2.88896e-05	-2.07176	-1.40884
37515934	rs6129124	4.75525e-16	-1.71757	-1.42899	2.88969e-05	-2.073	-1.40734
37516318	rs6015978	7.45894e-15	0.359452	-0.753267	0.000107619	-1.81992	-0.345566
37516379	rs139312593	1.38916e-15	-2.07453	-3.00054e-10	0.000121335	-2.04552	-3.00054e-10
37516670	rs143835038	5.31701e-15	-2.55157e-10	-0.732316	0.000635155	-2.55157e-10	-0.390211
37516968	rs112378800	1.36166e-15	-2.09453	-3.00054e-10	0.000126658	-2.00259	-3.00054e-10
37517062	rs74513709	1.70172e-14	1.80511	-1.37411	5.52147e-05	-1.44202	-1.39083
37517207	rs67524591	1.93292e-14	1.92593	-1.36754	0.000111621	-1.00155	-1.12742
37517383	rs73114257	1.12953e-14	1.00206	-0.980902	0.000253607	-1.04483	-0.263462
37517598	rs117479554	1.76765e-15	-1.83357	-3.00054e-10	0.000130491	-1.97278	-3.00054e-10
37517753	rs12624956	2.43194e-15	-0.281966	-1.23257	0.000124367	-1.4571	-0.563742
37517986	rs6071620	2.37193e-15	-1.53952	-3.00054e-10	0.000256152	-1.29831	-3.00054e-10
37518095	rs77180789	4.92557e-15	-0.808788	-3.00054e-10	0.000186126	-1.61766	-3.00054e-10
37518361	rs62201386	5.60933e-15	-0.678796	-3.00054e-10	0.000132059	-1.96083	-3.00054e-10
37518374	rs45531438	1.7488e-15	-1.8443	-3.00054e-10	0.000223477	-1.43477	-3.00054e-10
37518552	rs2294557	4.56167e-16	-2.09044	-1.09769	4.57349e-05	-2.05335	-0.967867
37518565	rs909866	2.24985e-15	-0.469476	-1.12289	0.000173773	-1.43407	-0.252259
37518901	rs6028180	8.72046e-16	-2.00585	-0.534286	9.31102e-05	-1.94792	-0.362375
37519007	rs79501799	4.49489e-15	-0.900285	-3.00054e-10	0.000175891	-1.67422	-3.00054e-10
37519321	rs742421	2.81843e-15	-0.469476	-0.897573	0.00027336	-1.43407	0.200779
37519351	rs73114262	4.0131e-14	1.28892	-3.00054e-10	0.000449015	-0.737023	-3.00054e-10
37520581	rs2867239	7.23125e-16	-2.01366	-0.71374	8.64639e-05	-1.95795	-0.426404
37521709	rs113034350	3.72195e-15	-1.08898	-3.00054e-10	0.000157744	-1.78311	-3.00054e-10
37521798	rs6071621	1.70471e-15	-1.86983	-3.00054e-10	0.000264898	-1.26473	-3.00054e-10
37521799	rs6065098	1.70471e-15	-1.86983	-3.00054e-10	0.000264898	-1.26473	-3.00054e-10
37522583	rs6028182	4.46412e-16	-1.80347	-1.40627	5.44071e-05	-1.42108	-1.4265
37522879	rs208794	1.50169e-14	1.70235	-1.3964	3.87285e-05	-1.8454	-1.3421
37522973	rs13042020	1.54638e-15	-1.96731	-3.00054e-10	0.00015826	-1.77984	-3.00054e-10
37523375	rs62201387	3.56478e-15	-0.163677	-0.968449	0.000290797	-1.41643	0.244978
37524074	rs77208150	8.23712e-16	-1.25136	-1.3458	0.000283315	0.0742083	-1.27173
37525463	rs6015979	5.18683e-15	0.034867	-0.791973	0.0004895	-1.38219	0.731497
37525730	rs149868466	3.01926e-15	-1.44151	0.143294	0.000217455	-2.02078	0.558694
37525877	rs6028186	2.18522e-15	-1.55726	-0.0642526	0.000900082	-0.204711	0.163117
37525888	rs6028187	2.22018e-15	-1.52307	-0.0825672	0.00094035	-0.141159	0.143331
37527366	rs6015980	1.35577e-14	0.763214	-0.559488	0.00701694	0.721414	1.29059
37527685	rs4810239	5.83639e-14	2.9391	-1.27563	0.000259266	-0.779379	-0.506846
37527939	rs73108583	1.74587e-14	0.758234	-0.301621	0.00909296	0.620446	1.65073
37528556	rs138935337	2.6723e-15	-2.55157e-10	-1.42029	0.000228626	-2.55157e-10	-1.41199
37528558	rs75778315	2.74636e-15	-2.55157e-10	-1.39295	0.000268572	-2.55157e-10	-1.25096
37528688	rs112366843	2.06096e-15	-1.56939	-0.110666	0.000836775	-0.22748	0.112955
37528700	rs6028189	1.99626e-14	0.837372	-0.246742	0.0118672	0.79645	1.74101
37529043	rs6028191	1.93711e-14	0.814789	-0.254232	0.0114625	0.774025	1.72874
37529062	rs80202509	2.05816e-15	-1.56939	-0.112028	0.000835543	-0.22748	0.111482
37530482	rs6124095	3.33276e-15	-2.55157e-10	-1.19943	0.000244608	-2.55157e-10	-1.34442
37531750	rs147039525	1.35911e-15	-2.0964	-3.00054e-10	0.000135948	-1.93181	-3.00054e-10
37532033	rs4810240	8.93015e-14	3.23679	-1.148	0.000399116	-0.63312	-0.221707
37532139	rs73108592	1.81545e-14	0.794465	-0.298773	0.0114567	0.77335	1.7289
37533045	rs74668701	3.05012e-15	-1.07393	-0.214115	0.00018577	-1.76893	0.149359
37533560	rs75156468	3.09327e-15	-1.06329	-0.210708	0.00018538	-1.77491	0.153242
37533955	rs74938592	3.2486e-15	-1.11376	-0.111248	0.000214612	-1.74156	0.266316
37533958	rs6015981	4.8277e-14	2.65938	-1.18565	0.000304652	-0.873438	-0.251471
37534041	rs79971572	1.37092e-15	-2.08774	-3.00054e-10	0.00013788	-1.9177	-3.00054e-10
37534193	rs6028197	5.13384e-14	2.69433	-1.15912	0.000328476	-0.855678	-0.193937
37534319	rs77879134	2.84295e-15	-1.09283	-0.265555	0.000177818	-1.75397	0.0906495
37534369	rs6015982	5.32304e-14	2.72621	-1.15481	0.000336944	-0.839423	-0.184741
37534582	rs12626105	4.9575e-14	2.65938	-1.15912	0.000322694	-0.873438	-0.193937
37534665	rs4812332	5.30421e-14	2.75803	-1.19017	0.00033522	-0.767848	-0.261445
37535038	rs4810244	7.72419e-14	3.1186	-1.17488	0.000409841	-0.600388	-0.227922
37536119	rs4812333	4.82371e-14	2.62771	-1.15481	0.000320494	-0.889474	-0.184741
37536456	rs148800340	7.76133e-15	-2.55157e-10	-0.354075	0.000898417	-2.55157e-10	-0.0434454
37536611	rs112409155	2.30989e-15	-1.51103	-0.0550007	0.00116788	0.0457545	0.173109
37537036	rs73108602	6.98384e-15	0.0358797	-0.495508	0.00186732	-0.649915	1.3381
37537178	rs73110606	6.98384e-15	0.0358797	-0.495508	0.00186732	-0.649915	1.3381
37537519	rs4812334	3.05463e-15	-1.04926	-0.237307	0.000179161	-1.7787	0.122908
37537612	rs4812335	6.40231e-14	2.92943	-1.17341	0.00036023	-0.734625	-0.222712
37538354	rs2867240	7.28626e-14	3.06387	-1.17852	0.000381284	-0.664207	-0.23633
37540180	rs189226214	2.6525e-15	-1.42772	-3.00054e-10	0.000127184	-1.99845	-3.00054e-10
37540615	rs6028200	6.78743e-14	2.99479	-1.18036	0.000368224	-0.700493	-0.234896
37540914	rs1138780	2.3363e-15	-1.55466	-3.00054e-10	0.000120027	-2.05637	-3.00054e-10
37541135	rs117867336	1.43749e-15	-2.04033	-3.00054e-10	0.000134302	-1.94399	-3.00054e-10
37542467	rs28578430	2.51491e-14	1.01213	-0.190541	0.0214928	1.20531	1.92609
37543734	rs73621977	1.30836e-15	-1.33848	-0.795977	0.000155607	-1.62262	-0.174121
37544413	rs538353133	2.94312e-15	-1.32376	-3.00054e-10	0.000151014	-1.8267	-3.00054e-10
37545697	rs149065753	3.42932e-15	-2.55157e-10	-1.17087	0.000302524	-2.55157e-10	-1.13192
37547374	rs4812336	7.58271e-14	3.16644	-1.24121	0.000370878	-0.550217	-0.37799
37548730	rs748063	9.03659e-14	3.30749	-1.20685	0.000407849	-0.534508	-0.298675
37549309	rs4810245	6.39717e-14	2.96206	-1.20685	0.000339609	-0.717611	-0.298675
37549715	rs7266267	4.26724e-15	0.475799	-1.42806	3.73703e-05	-1.79419	-1.42901
37550935	rs10392	2.27602e-14	0.821651	-0.0998654	0.0251831	1.20411	2.08574
37551039	rs116621334	3.02756e-15	-1.50589	0.210423	0.000230884	-2.0449	0.642737
37551185	rs117511255	2.51542e-15	-1.48079	-3.00054e-10	0.000119317	-2.0623	-3.00054e-10
37551468	rs10477	2.82497e-15	-1.14032	-0.224408	0.000184809	-1.76694	0.142185
37552439	rs6028206	3.26746e-15	-1.18552	-0.0337006	0.00022903	-1.77731	0.367087
37552926	rs79424561	2.7057e-15	-1.40787	-3.00054e-10	0.000122258	-2.03795	-3.00054e-10
37552943	rs73110616	2.9903e-14	1.35564	-0.36091	0.0256534	1.62872	1.67963
37552961	rs59002975	3.10735e-15	-1.23576	-0.0337006	0.000236216	-1.74642	0.367087
37553345	rs117513386	2.07071e-15	-1.67534	-3.00054e-10	0.000175492	-1.67649	-3.00054e-10
37553900	rs12626028	3.10488e-14	1.38727	-0.354935	0.0273102	1.67785	1.69308
37554152	rs58414555	7.15826e-14	2.95972	-1.0921	0.000467722	-0.634424	-0.0617824
37554330	rs62201397	3.52489e-15	-1.15473	0.0113565	0.000238012	-1.7932	0.42144
37554767	rs62201400	3.47297e-15	-1.15473	-0.00348293	0.000234041	-1.7932	0.404615
37554781	rs12624452	2.99682e-14	1.29937	-0.302462	0.0269508	1.581	1.77669
37554869	rs373475404	6.88229e-15	-2.55157e-10	-0.474277	0.00066883	-2.55157e-10	-0.33855
37555116	rs3752290	7.45589e-14	3.16428	-1.25592	0.000380024	-0.518727	-0.385118
37556075	rs6028208	7.38829e-14	3.0945	-1.19525	0.000400895	-0.556841	-0.293541
37557185	rs16987679	6.43384e-14	3.05864	-1.29771	0.000325127	-0.562683	-0.497182
37557548	rs59777567	6.3738e-14	3.07082	-1.31927	0.000308498	-0.556151	-0.556213
37557768	rs59265243	3.74756e-15	-1.21685	0.134728	0.000289587	-1.75626	0.580636
37557894	rs67343649	2.63489e-14	1.29937	-0.431169	0.0211779	1.581	1.53563
37558099	rs61182164	4.03564e-15	-1.21685	0.208787	0.000318804	-1.75626	0.676756
37558293	rs57569873	6.10945e-14	3.02846	-1.31927	0.000297422	-0.592714	-0.556213
37558480	rs57769897	3.87894e-15	-1.25645	0.208787	0.000327	-1.73088	0.676756
37559034	rs8125220	3.74522e-15	-1.28653	0.203783	0.00033182	-1.71057	0.671081
37559329	rs56660421	3.48576e-14	2.48724	-1.3392	0.000231906	-0.815938	-0.581811
37559507	rs568716206	1.36117e-15	-2.09488	-3.00054e-10	0.000123585	-2.02715	-3.00054e-10
37559537	rs141913958	1.37925e-15	-2.08169	-3.00054e-10	0.000120432	-2.05299	-3.00054e-10
37559574	rs62204114	3.86272e-15	-1.26621	0.214357	0.000331214	-1.72439	0.683071
37560386	rs16987681	6.64384e-16	-1.39689	-1.41524	2.89211e-05	-2.07162	-1.40789
37561022	rs76844555	3.95578e-15	-1.22684	0.198787	0.000317188	-1.75	0.665414
37562266	rs926390	3.76779e-15	-1.29612	0.219379	0.000339999	-1.7039	0.688763
37562530	rs149658781	3.21643e-15	-1.48459	0.249638	0.000248671	-2.05099	0.723043
37562776	rs148832553	5.97651e-15	-0.61539	-3.00054e-10	0.000393869	-0.868061	-3.00054e-10
37562936	rs4812337	3.7526e-15	-1.30565	0.22487	0.00034443	-1.69717	0.694987
37563352	rs725322	8.76207e-15	-0.0384043	-0.194391	0.00299555	-0.653971	1.81477
37564383	rs112695615	2.1077e-15	-1.65763	-3.00054e-10	0.00012732	-1.99738	-3.00054e-10
37564521	rs16987683	4.20628e-15	-1.2653	0.298647	0.00036265	-1.72913	0.778486
37564723	rs62204116	3.98122e-15	-1.31512	0.293484	0.00037478	-1.69039	0.77265
37564835	rs16987685	3.89099e-15	-1.34321	0.298647	0.000384858	-1.66969	0.778486
37565335	rs62204117	3.72708e-14	2.52763	-1.31265	0.000244145	-0.84027	-0.506047
37565394	rs147198022	1.44728e-15	-2.03354	-3.00054e-10	0.000170364	-1.70614	-3.00054e-10
37565755	rs78259929	4.1364e-15	-1.27689	0.293484	0.000364873	-1.71718	0.77265
37566068	rs78307995	5.2628e-15	-2.55157e-10	-0.742565	0.000672879	-2.55157e-10	-0.332515
37566737	rs16987687	2.02805e-14	0.954209	-0.347779	0.0192114	1.26619	1.75299
37568055	rs4812338	4.27069e-15	-1.26621	0.314761	0.00037107	-1.72439	0.796697
37568777	rs760843	1.35828e-15	-2.09701	-3.00054e-10	0.000117785	-2.07522	-3.00054e-10
37569402	rs732486	3.72143e-15	-1.25645	0.167333	0.000311974	-1.73088	0.629716
37569654	rs16987692	2.9534e-15	-1.47774	0.157468	0.000367152	-1.55681	0.618511
37570404	rs3752291	2.0549e-14	0.954209	-0.334623	0.0197289	1.26619	1.77957
37570475	rs3752292	3.75435e-14	2.49638	-1.27411	0.000267037	-0.856537	-0.400156
37570725	rs3752293	3.68438e-14	2.27189	-1.06844	0.000361658	-0.975785	0.0224038
37571815	rs139357487	2.97676e-15	-2.55157e-10	-1.31239	0.00026768	-2.55157e-10	-1.25429
37571900	rs4812339	3.48532e-15	-1.28653	0.131863	0.000305796	-1.71057	0.589408
37571962	rs4812340	3.48532e-15	-1.28653	0.131863	0.000305796	-1.71057	0.589408
37572426	rs139278095	3.48532e-15	-1.28653	0.131863	0.000305796	-1.71057	0.589408
37572495	rs62204118	3.32745e-15	-1.34321	0.142187	0.000322317	-1.66969	0.601146
37572643	rs67743908	2.13666e-14	0.93328	-0.274676	0.02146	1.24421	1.88565
37572914	rs117171431	1.77723e-15	-1.82817	-3.00054e-10	0.000252978	-1.31078	-3.00054e-10
37573194	rs16987696	3.3438e-15	-1.34321	0.147091	0.000324118	-1.66969	0.606719
37573239	rs67882716	2.28706e-14	1.0013	-0.274676	0.0205335	1.20008	1.88565
37573487	rs62204119	3.46898e-15	-1.29612	0.136749	0.000309557	-1.7039	0.594963
37573816	rs12624839	2.17139e-14	0.93328	-0.258557	0.0220534	1.24421	1.91293
37574341	rs7266556	3.20076e-15	-1.3717	0.131863	0.00032562	-1.64776	0.589408
37575896	rs117648051	1.77442e-15	-1.82976	-3.00054e-10	0.000404622	-0.841127	-3.00054e-10
37576160	rs1569539	2.88405e-15	-1.34403	-3.00054e-10	0.000848726	-0.100344	-3.00054e-10
37576255	rs72623594	1.93732e-14	1.04288	-0.482215	0.0164411	1.35925	1.50422
37577269	rs4812341	3.27893e-15	-1.35246	0.136749	0.000322585	-1.66268	0.594963
37577648	rs186856181	2.71345e-15	-2.55157e-10	-1.40501	0.000237644	-2.55157e-10	-1.37331
37578055	rs111234980	2.45503e-14	0.998388	-0.20089	0.0260178	1.31256	2.00989
37578387	rs7264022	3.3706e-15	-1.31512	0.126985	0.000310303	-1.69039	0.58386
37579082	rs62204121	3.43607e-15	-1.30565	0.136749	0.000311646	-1.69717	0.594963
37579655	rs117596898	3.72068e-15	-1.08932	-3.00054e-10	0.000149005	-1.8401	-3.00054e-10
37579755	rs142887607	3.35241e-15	-1.31512	0.121574	0.000308399	-1.69039	0.577706
37579784	rs116557550	1.78416e-15	-1.82428	-3.00054e-10	0.000223228	-1.43589	-3.00054e-10
37580130	rs4300896	3.9724e-14	2.49638	-1.21765	0.000306729	-0.856537	-0.261578
37580670	rs41276984	1.44676e-15	-2.0339	-3.00054e-10	0.000115358	-2.09604	-3.00054e-10
37581437	rs1130247	4.07323e-14	1.52875	-0.224955	0.0378553	1.7279	1.96954
37581506	rs1733	4.08435e-14	2.52763	-1.22111	0.00030923	-0.84027	-0.269726
37581707	rs41276986	3.3729e-15	-1.32454	0.137085	0.000316043	-1.68355	0.595345
37582553	rs67621213	2.70044e-14	1.04288	-0.150104	0.0296689	1.35925	2.09453
37582823	rs117522937	1.35826e-15	-2.09702	-3.00054e-10	0.00011625	-2.08833	-3.00054e-10
37583040	rs147978451	4.08736e-15	-1.31512	0.319793	0.00038609	-1.69039	0.802381
37583070	rs6028221	4.30269e-14	2.5936	-1.235	0.000309658	-0.805769	-0.302842
37583283	rs76501736	1.5897e-15	-1.93968	-3.00054e-10	0.000175041	-1.67906	-3.00054e-10
37583338	rs62204122	3.96151e-15	-1.36257	0.335967	0.000407416	-1.65489	0.820647
37584975	rs144307859	1.42328e-15	-2.05026	-3.00054e-10	0.000168297	-1.71835	-3.00054e-10
37585212	rs72623596	3.03586e-14	1.10911	-0.0992607	0.0345926	1.42872	2.17859
37586514	rs62204126	4.05128e-13	4.22895	-0.627974	0.00068017	-0.526636	0.204899
37586842	rs7265661	3.34254e-14	2.49592	-1.38983	0.000154379	-1.00724	-0.797428
37588221	rs6028226	2.94662e-14	2.38548	-1.40547	0.000138606	-1.04927	-0.863176
37588360	rs66526549	1.56739e-14	1.20699	-0.858224	0.00249403	1.00855	-0.0309727
37589016	rs4810246	7.52006e-16	-1.45669	-1.23154	4.47542e-05	-1.63016	-1.41273
37589170	rs138470991	1.40699e-15	-2.06177	-3.00054e-10	0.000157886	-1.78221	-3.00054e-10
37589987	rs16987709	7.54518e-16	-1.42967	-1.25523	4.34901e-05	-1.65272	-1.41883
37590538	rs28372899	2.6531e-15	-2.55157e-10	-1.4275	0.000225838	-2.55157e-10	-1.42426
37590581	rs17829669	6.91944e-15	-1.20515	0.73626	0.000235209	-2.08258	0.698976
37590758	rs4141892	2.60538e-14	2.25857	-1.40164	0.000131466	-1.11016	-0.855179
37590835	rs79439920	7.3641e-15	-0.406611	-3.00054e-10	0.000728555	-0.253017	-3.00054e-10
37591184	rs974561	1.50393e-14	1.18284	-0.875405	0.00237151	0.985137	-0.0579344
37591198	rs974560	2.97443e-14	2.38548	-1.39607	0.000144672	-1.04927	-0.820341
37591361	rs974559	2.69813e-14	2.28936	-1.39745	0.00013732	-1.09547	-0.826295
37593295	rs6015992	2.52245e-14	2.22483	-1.40024	0.000131524	-1.12619	-0.838706
37595269	rs4810247	2.72906e-14	2.29515	-1.39183	0.000141254	-1.09271	-0.800813
37595319	rs34651623	2.58295e-15	-1.45429	-3.00054e-10	0.000153518	-1.81026	-3.00054e-10
37597382	rs2076233	7.52754e-16	-1.43483	-1.25242	4.21196e-05	-1.68543	-1.41814
37597410	rs66513266	1.56095e-14	1.22902	-0.884369	0.00244531	1.02991	-0.0720621
37597522	rs80279978	7.37246e-16	-1.63768	-1.07038	3.19573e-05	-2.07051	-1.30917
37598781	rs8120715	1.28875e-14	1.00339	-0.850364	0.00207279	0.811256	-0.0186864
37598944	rs4810248	2.68167e-14	2.28936	-1.40357	0.000133551	-1.09547	-0.854122
37599610	rs79166949	1.76575e-15	-1.83465	-3.00054e-10	0.000257315	-1.29378	-3.00054e-10
37599995	rs111633803	6.94967e-16	-1.52658	-1.24054	4.75745e-05	-1.56675	-1.41504
37600036	rs6028232	2.67185e-14	2.28936	-1.40724	0.000131174	-1.09547	-0.872081
37600721	rs117730839	1.55689e-15	-1.96054	-3.00054e-10	0.000160666	-1.76475	-3.00054e-10
37600809	rs79703786	6.52568e-16	-1.58343	-1.24663	5.03207e-05	-1.509	-1.41666
37600818	rs139693948	2.80436e-15	-1.37205	-3.00054e-10	0.000236735	-1.37714	-3.00054e-10
37600887	rs8118646	2.42945e-14	2.19426	-1.40724	0.00012538	-1.14065	-0.872081
37601243	rs16987712	1.68482e-14	1.34472	-0.923707	0.0025699	1.14212	-0.134579
37602339	rs12625677	2.59216e-14	2.25857	-1.40673	0.000129594	-1.11016	-0.869518
37603529	rs59096774	1.5394e-14	1.22902	-0.898274	0.0023921	1.02991	-0.0940625
37603655	rs16987715	2.50908e-14	2.22483	-1.40555	0.000128276	-1.12619	-0.863708
37603936	rs12625983	1.6265e-14	1.27552	-0.889727	0.00253652	1.07499	-0.0805268
37605292	rs12625286	3.13777e-15	-2.55157e-10	-1.25971	0.000254752	-2.55157e-10	-1.30379
37605303	rs66476511	1.59838e-14	1.22217	-0.853823	0.00252337	1.02399	-0.0347202
37605784	rs150712685	1.58488e-15	-1.94272	-3.00054e-10	0.000237945	-1.37204	-3.00054e-10
37606464	rs140106755	7.18062e-15	-2.55157e-10	-0.431842	0.00103203	-2.55157e-10	0.0952057
37607146	rs6028233	2.86135e-14	2.35145	-1.4008	0.000139785	-1.06345	-0.840521
37607201	rs7269329	5.75938e-16	-1.78768	-1.1673	6.22311e-05	-1.3212	-1.39203
37607869	rs6028234	1.9482e-14	1.38497	-0.818707	0.00312146	1.18192	0.0200593
37608550	rs6028235	2.59918e-14	2.25568	-1.40113	0.000133541	-1.10934	-0.840325
37608892	rs4812342	2.59585e-14	2.25568	-1.40241	0.000132752	-1.10934	-0.846252
37609175	rs78993681	2.66834e-15	-2.55157e-10	-1.42177	0.000281051	-2.55157e-10	-1.20554
37609283	rs77539562	2.65754e-15	-2.55157e-10	-1.42583	0.000229341	-2.55157e-10	-1.40887
37609396	rs4812343	2.59261e-14	2.25568	-1.40366	0.000131972	-1.10934	-0.852149
37609797	rs6028236	2.59261e-14	2.25568	-1.40366	0.000131972	-1.10934	-0.852149
37609929	rs4812344	6.79854e-16	-1.58343	-1.20567	5.08848e-05	-1.509	-1.40551
37610037	rs4810249	2.58945e-14	2.25568	-1.40488	0.0001312	-1.10934	-0.858017
37610134	rs4812345	2.85316e-14	2.35145	-1.40366	0.000138169	-1.06345	-0.852149
37611384	rs118033551	1.47817e-15	-2.01242	-3.00054e-10	0.000119219	-2.06312	-3.00054e-10
37611595	rs12624682	2.50028e-14	2.22195	-1.40619	0.000128286	-1.12538	-0.864438
37613239	rs2064181	1.01716e-14	1.03871	-1.12234	0.000110125	-1.50297	-0.639495
37614219	rs4812346	6.79158e-16	-1.5912	-1.19892	5.14271e-05	-1.50063	-1.40329
37615059	rs118070072	4.64064e-15	-2.55157e-10	-0.868376	0.000413045	-2.55157e-10	-0.820524
37615429	rs2867895	2.15571e-14	2.0717	-1.40423	0.000134776	-1.08561	-0.854857
37616110	rs4812347	5.99768e-16	-1.70877	-1.20567	5.11966e-05	-1.50289	-1.40551
37616930	rs731345	6.06701e-16	-1.70195	-1.201	5.07991e-05	-1.51126	-1.40494
37617960	rs149427163	8.65094e-16	-1.12347	-1.42468	0.000408946	0.595752	-1.42625
37618022	rs58575641	1.70809e-14	1.24425	-0.809511	0.00276194	1.0454	0.0342092
37618183	rs144000591	2.42639e-15	-1.51682	-3.00054e-10	0.000136068	-1.93092	-3.00054e-10
37618704	rs16987734	6.37378e-16	-1.67338	-1.18024	4.94647e-05	-1.54494	-1.39788
37619109	rs7268492	6.11075e-16	-1.71553	-1.18024	5.20253e-05	-1.49447	-1.39788
37620888	rs4812348	2.646e-14	2.29225	-1.41984	0.000123015	-1.09189	-0.939887
37621052	rs36053162	1.79227e-15	-1.81975	-3.00054e-10	0.000419802	-0.804297	-3.00054e-10
37621180	rs68173814	1.76601e-14	1.29084	-0.822761	0.00283127	1.09059	0.0138084
37621333	rs117749076	1.81873e-15	-1.80509	-3.00054e-10	0.000115677	-2.09328	-3.00054e-10
37621906	rs61213966	1.70398e-14	1.26861	-0.836292	0.00271353	1.06903	-0.00710656
37622010	rs59072291	1.71915e-14	1.26861	-0.827429	0.00275099	1.06903	0.00660238
37622622	rs57679307	2.19134e-14	2.10209	-1.41822	0.000113726	-1.18179	-0.928495
37625015	rs16987738	1.87232e-14	1.36283	-0.836292	0.00265055	1.04555	-0.00710656
37625368	rs2867896	2.48728e-14	2.22841	-1.41786	0.00012118	-1.12232	-0.924483
37625734	rs73621982	2.40592e-14	2.19515	-1.41786	0.000119286	-1.13807	-0.924483
37625908	rs73621983	2.48728e-14	2.22841	-1.41786	0.00012118	-1.12232	-0.924483
37626404	rs8122051	8.81021e-16	-1.33674	-1.19316	3.81959e-05	-1.79873	-1.40262
37626958	rs16987740	2.4119e-14	2.19763	-1.41786	0.000113889	-1.18437	-0.924483
37626998	rs66633066	2.49347e-14	2.23089	-1.41786	0.000115653	-1.169	-0.924483
37627073	rs17830053	1.49208e-15	-2.00306	-3.00054e-10	0.000149577	-1.83627	-3.00054e-10
37627187	rs138229245	1.40508e-15	-2.06313	-3.00054e-10	0.000121999	-2.04006	-3.00054e-10
37627263	rs2179318	2.40792e-14	2.19763	-1.41951	0.000112594	-1.18437	-0.935921
37628362	rs142174427	3.32145e-15	-1.20283	-3.00054e-10	0.00152709	0.487036	-3.00054e-10
37628749	rs742277	2.4119e-14	2.19763	-1.41786	0.000113889	-1.18437	-0.924483
37629636	rs75720708	9.43247e-16	-1.18622	-1.27544	2.78925e-05	-2.0914	-1.42432
37630016	rs7270784	2.36799e-14	2.17756	-1.41616	0.000119472	-1.14752	-0.913471
37630018	rs76802177	1.45822e-15	-2.02601	-3.00054e-10	0.000175279	-1.6777	-3.00054e-10
37630606	rs3764701	2.41214e-14	2.19515	-1.41527	0.000121278	-1.13807	-0.907921
37630951	rs117387130	1.38968e-15	-2.07415	-3.00054e-10	0.000130638	-1.97165	-3.00054e-10
37631119	rs4812349	2.66316e-14	2.29225	-1.41338	0.000128589	-1.09189	-0.89557
37631192	rs4812350	2.41214e-14	2.19515	-1.41527	0.000121278	-1.13807	-0.907921
37632107	rs8121775	2.49624e-14	2.22841	-1.41426	0.000123963	-1.12232	-0.901783
37633338	rs66681575	1.35382e-14	1.6178	-1.41551	9.34501e-05	-1.39465	-0.912005
37633510	rs77318179	9.23204e-16	-1.28196	-1.20118	3.68787e-05	-1.8315	-1.40494
37633532	rs67084722	1.27942e-14	1.56228	-1.41651	9.36209e-05	-1.3873	-0.917527
37634664	rs4812351	9.83702e-16	-1.2253	-1.19436	3.5839e-05	-1.86235	-1.40269
37634704	rs3829696	4.94225e-15	0.115596	-0.921004	0.000625731	-0.265058	-0.140101
37635027	rs3752298	1.23583e-14	1.53163	-1.42053	8.9842e-05	-1.40076	-0.945266
37635028	rs79495439	3.3642e-15	-1.19004	-3.00054e-10	0.000351035	-0.983193	-3.00054e-10
37635714	rs8120914	1.27247e-14	1.56228	-1.42196	9.00454e-05	-1.3873	-0.956467
37635979	rs8114962	1.23406e-14	1.53163	-1.42196	8.88413e-05	-1.40076	-0.956467
37636168	rs140425627	2.18239e-15	-1.62281	-3.00054e-10	0.000169709	-1.71	-3.00054e-10
37636312	rs117134707	2.70536e-15	-2.55157e-10	-1.40799	0.000239177	-2.55157e-10	-1.36688
37637792	rs16987756	1.2712e-14	1.56228	-1.42296	8.94447e-05	-1.3873	-0.963161
37639209	rs73621984	4.96496e-15	0.132204	-0.933026	0.000626278	-0.244992	-0.159294
37639548	rs8118130	1.24165e-14	1.53935	-1.42355	8.78783e-05	-1.39972	-0.968413
37639680	rs117705163	1.40298e-15	-2.06463	-3.00054e-10	0.000116782	-2.08377	-3.00054e-10
37640840	rs73621985	1.28034e-14	1.57003	-1.42355	8.90702e-05	-1.38624	-0.968413
37641016	rs7267954	1.31669e-14	1.59803	-1.42355	9.01777e-05	-1.37389	-0.968413
37643026	rs145666654	2.98333e-15	-2.55157e-10	-1.31019	0.000296977	-2.55157e-10	-1.15043
37643167	rs4141893	9.90429e-15	1.31553	-1.42579	8.60085e-05	-1.39845	-0.991188
37643659	rs3764703	1.43788e-14	1.68549	-1.42296	9.42558e-05	-1.33491	-0.963161
37643740	rs45526137	4.47198e-15	-0.905396	-3.00054e-10	0.000138733	-1.91153	-3.00054e-10
37644192	rs146243500	2.51696e-15	-1.48017	-3.00054e-10	0.000545986	-0.541487	-3.00054e-10
37645130	rs2092261	1.47957e-14	1.71676	-1.42565	9.30938e-05	-1.32083	-0.98964
37646028	rs926393	1.48186e-14	1.71676	-1.42411	9.45957e-05	-1.32083	-0.973635
37646035	rs111455962	2.33169e-15	-1.55663	-3.00054e-10	0.000127164	-1.9986	-3.00054e-10
37646146	rs79001593	1.99284e-15	-1.71367	-3.00054e-10	0.000123272	-2.02969	-3.00054e-10
37646564	rs6129150	1.09069e-15	-0.910353	-1.40606	2.89896e-05	-2.05518	-1.42196
37646878	rs4812352	8.16328e-16	-1.50767	-1.0985	4.86072e-05	-1.59468	-1.36563
37647182	rs3752299	1.57363e-14	1.77958	-1.42684	9.44249e-05	-1.28632	-1.00996
37647484	rs3752300	2.6519e-15	-2.55157e-10	-1.42795	0.000227793	-2.55157e-10	-1.41564
37647605	rs2867897	1.98345e-15	-1.71839	-3.00054e-10	0.000123029	-2.03166	-3.00054e-10
37647879	rs116936431	1.73109e-15	-1.85448	-3.00054e-10	0.000388955	-0.880616	-3.00054e-10
37647882	rs66486072	1.04664e-14	0.791898	-0.846953	0.00183196	0.692355	-0.0232914
37648261	rs7262876	1.52688e-14	1.7453	-1.42272	9.66342e-05	-1.30793	-0.96522
37650066	rs149480869	1.40472e-15	-2.06339	-3.00054e-10	0.000120646	-2.05122	-3.00054e-10
37650519	rs74949991	3.35604e-15	-2.55157e-10	-1.19247	0.000269678	-2.55157e-10	-1.24685
37654024	rs3752301	7.80348e-15	0.387666	-0.736323	0.00122441	0.239241	0.0268895
37654343	rs16987761	1.02537e-15	-0.988186	-1.38999	0.000650397	0.967547	-1.33404
37657419	rs1011020	1.56304e-14	1.76723	-1.42123	0.000100349	-1.26057	-0.974861
37658157	rs12625203	1.09742e-15	-1.24897	-1.0613	4.26049e-05	-1.75195	-1.34016
37658265	rs45627732	1.43843e-15	-2.03968	-3.00054e-10	0.000212887	-1.48332	-3.00054e-10
37658882	rs149076452	3.93074e-15	-1.0344	-3.00054e-10	0.000141383	-1.89261	-3.00054e-10
37658883	rs143142572	1.40113e-15	-2.06595	-3.00054e-10	0.000116683	-2.08462	-3.00054e-10
37659532	rs141630943	4.49703e-15	-2.55157e-10	-0.899811	0.000398676	-2.55157e-10	-0.855931
37659874	rs117527781	2.76757e-15	-2.55157e-10	-1.38526	0.000279508	-2.55157e-10	-1.21105
37660013	rs67579911	6.09586e-15	0.116328	-0.711946	0.00113366	0.070475	0.118655
37660672	rs13040864	4.51762e-15	-0.895243	-3.00054e-10	0.000131772	-1.96301	-3.00054e-10
37660777	rs117627876	2.84051e-15	-2.55157e-10	-1.35924	0.00029511	-2.55157e-10	-1.15673
37662068	rs57993460	7.9135e-15	0.310737	-0.645394	0.00154866	0.279796	0.221268
37663062	rs80042855	1.19503e-15	-1.18828	-1.03677	4.11127e-05	-1.79652	-1.33125
37663071	rs78450904	1.52136e-15	-1.98362	-3.00054e-10	0.000116078	-2.08981	-3.00054e-10
37663603	rs9798509	1.03168e-15	-1.30781	-1.06423	4.37388e-05	-1.72114	-1.34471
37663622	rs9798566	1.19358e-15	-1.18828	-1.03799	4.10877e-05	-1.79652	-1.33186
37663821	rs8115074	1.56046e-14	1.76723	-1.42289	9.90112e-05	-1.26057	-0.988281
37664336	rs8122352	1.02327e-15	-1.3181	-1.06212	4.44479e-05	-1.70544	-1.34433
37664564	rs1534928	1.51081e-14	1.7361	-1.4241	9.65523e-05	-1.27502	-0.99898
37665246	rs4812354	1.17921e-15	-1.18828	-1.0501	4.08424e-05	-1.79652	-1.33784
37666122	rs56339688	4.42479e-15	-0.916004	-3.00054e-10	0.000137805	-1.91824	-3.00054e-10
37666644	rs7268097	1.5659e-14	1.76723	-1.41941	0.000101672	-1.26057	-0.961759
37666917	rs78988444	1.39123e-15	-2.07304	-3.00054e-10	0.000122227	-2.0382	-3.00054e-10
37667182	rs3752302	1.16881e-15	-1.16696	-1.08028	3.97721e-05	-1.80858	-1.35233
37668272	rs6729	8.44172e-15	0.468187	-0.738229	0.00157085	0.436248	0.0790475
37670889	rs114212198	3.57889e-15	-2.55157e-10	-1.12817	0.00032215	-2.55157e-10	-1.06906
37671051	rs67379757	7.07094e-15	0.251332	-0.698566	0.00134111	0.220777	0.136399
37671455	rs16987779	6.96448e-15	0.251332	-0.713737	0.00131161	0.220777	0.114153
37671577	rs66647661	6.70083e-15	0.212741	-0.713737	0.00126228	0.182439	0.114153
37672209	rs6129156	1.12759e-15	-1.64018	-0.642963	0.000429695	-0.483251	-0.297754
37672247	rs6129157	9.6815e-16	-1.73672	-0.698873	0.000332221	-0.669711	-0.368568
37673967	rs6129158	1.02289e-15	-1.83098	-0.549611	0.000366231	-0.750337	-0.190479
37674280	rs76584574	1.18212e-15	-0.924556	-1.31137	0.000801827	1.07274	-1.22992
37674479	rs147559562	1.4107e-15	-2.05915	-3.00054e-10	0.000115228	-2.09716	-3.00054e-10
37674996	rs8118808	9.35572e-16	-1.83859	-0.631235	0.000330223	-0.767519	-0.276793
37675011	rs6129159	9.50759e-16	-1.82249	-0.631235	0.000342399	-0.731312	-0.276793
37675098	rs16987783	1.78488e-15	-0.600521	-1.22336	3.04214e-05	-2.01972	-1.40922
37677169	rs74905631	2.59662e-15	-1.44902	-3.00054e-10	0.000749919	-0.224114	-3.00054e-10
37677325	rs138786193	3.32965e-15	-1.20036	-3.00054e-10	0.000507385	-0.61481	-3.00054e-10
37677697	rs6129160	1.47925e-15	-0.587059	-1.42463	8.49754e-05	-1.1884	-1.21332
37678327	rs6129161	7.08671e-16	-1.86875	-0.878841	0.000252922	-0.729061	-0.581936
37679849	rs742276	1.45324e-15	-0.760703	-1.26873	0.000104655	-1.47517	-0.718239
37680326	rs2019032	6.32386e-16	-1.95366	-0.907827	0.000203913	-0.904319	-0.622067
37680944	rs742274	1.05353e-15	-1.01587	-1.33521	7.32013e-05	-1.63021	-0.920658
37682214	rs4810250	1.05355e-15	-1.05046	-1.3006	3.52799e-05	-1.85801	-1.42276
37682956	rs4812356	1.04026e-15	-1.03953	-1.32423	3.49465e-05	-1.86319	-1.42707
37683071	rs4812357	1.20046e-15	-0.930249	-1.29027	8.45575e-05	-1.57339	-0.833263
37683195	rs6129162	5.90856e-16	-1.92787	-1.00154	0.00019112	-0.841597	-0.749583
37683231	rs4812358	9.91067e-16	-1.08434	-1.32786	3.59467e-05	-1.83443	-1.42761
37683687	rs1022507	1.10687e-15	-0.971652	-1.33004	3.38742e-05	-1.89356	-1.42786
37684359	rs117914915	1.4489e-15	-2.03242	-3.00054e-10	0.0001516	-1.82284	-3.00054e-10
37684473	rs7270243	7.49389e-16	-1.3317	-1.36003	3.86875e-05	-1.7598	-1.42876
37684501	rs7268772	9.3893e-16	-1.17307	-1.29317	7.41329e-05	-1.69323	-0.844992
37684571	rs7260808	7.86575e-16	-1.30272	-1.34057	3.79676e-05	-1.77859	-1.42876
37684859	rs1569537	7.13402e-16	-1.37995	-1.36099	4.03402e-05	-1.71785	-1.42888
37685216	rs1569538	1.0859e-15	-1.02451	-1.2963	7.7128e-05	-1.6471	-0.851513
37686081	rs6124105	1.11746e-15	-0.940428	-1.35174	7.77721e-05	-1.51151	-0.978788
37686281	rs6513588	1.09833e-15	-0.940428	-1.36901	7.42319e-05	-1.51151	-1.02538
37686398	rs187048433	3.67422e-15	-2.55157e-10	-1.10189	0.000343411	-2.55157e-10	-1.00515
37686526	rs117979476	2.9308e-15	-2.55157e-10	-1.32795	0.000237324	-2.55157e-10	-1.37466
37686585	rs6513589	1.15852e-15	-0.906119	-1.34997	7.99603e-05	-1.48702	-0.975525
37687128	rs143819051	7.6326e-16	-1.27322	-1.40016	3.76882e-05	-1.79683	-1.4179
37687130	rs6129163	1.26854e-15	-0.816341	-1.34902	8.55504e-05	-1.42172	-0.973256
37687139	rs188927011	1.36505e-15	-2.09204	-3.00054e-10	0.000153801	-1.80842	-3.00054e-10
37687607	rs78362487	1.78434e-15	-1.82418	-3.00054e-10	0.000129094	-1.98354	-3.00054e-10
37687768	rs74938403	1.83922e-15	-1.79389	-3.00054e-10	0.000134579	-1.94193	-3.00054e-10
37687838	rs714108	1.22809e-15	-0.842017	-1.35575	8.03899e-05	-1.46767	-0.989523
37688308	rs6071646	3.54143e-16	-2.06472	-1.37656	2.77773e-05	-2.09717	-1.42269
37688309	rs6071647	3.49982e-16	-2.07396	-1.37914	2.77643e-05	-2.09676	-1.42357
37688347	rs6129164	1.20405e-15	-0.859683	-1.35786	7.89812e-05	-1.48016	-0.994708
37688553	rs6129165	1.23279e-15	-0.829092	-1.36485	7.84356e-05	-1.46726	-1.01454
37688597	rs67487809	7.11191e-16	-1.3422	-1.40184	4.36265e-05	-1.81792	-1.25049
37688825	rs6129166	1.23884e-15	-0.842017	-1.34703	8.2063e-05	-1.46767	-0.968925
37689228	rs6129167	1.26914e-15	-0.804516	-1.36037	8.15914e-05	-1.44103	-1.00133
37689259	rs4812360	1.2331e-15	-0.842017	-1.35168	8.11567e-05	-1.46767	-0.98003
37689360	rs6129168	1.11442e-15	-0.947859	-1.34703	7.61885e-05	-1.54194	-0.968925
37689721	rs139382330	1.49398e-15	-2.00179	-3.00054e-10	0.000143886	-1.87506	-3.00054e-10
37690006	rs78598226	5.55222e-15	-0.689031	-3.00054e-10	0.000152325	-1.81807	-3.00054e-10
37690060	rs62202615	6.49579e-16	-1.65655	-1.17811	0.000231359	-0.488599	-0.911512
37690235	rs7262063	7.61992e-16	-1.27015	-1.4049	0.000103508	-1.07685	-1.12758
37690464	rs926392	1.11365e-15	-0.965902	-1.32968	8.07865e-05	-1.56101	-0.891262
37690485	rs926391	1.04733e-15	-1.03227	-1.32471	7.80941e-05	-1.60638	-0.879781
37690952	rs2867898	1.17458e-15	-0.930823	-1.31149	8.70336e-05	-1.53008	-0.847701
37691105	rs114002381	5.96487e-15	-0.61734	-3.00054e-10	0.000119515	-2.06064	-3.00054e-10
37691392	rs6513593	1.17177e-15	-0.930823	-1.31389	8.66128e-05	-1.53008	-0.852548
37692512	rs6129173	7.29589e-16	-1.3372	-1.3813	3.69599e-05	-1.80593	-1.42831
37692775	rs62202616	5.87495e-16	-1.82335	-1.11177	0.000210506	-0.683528	-0.811039
37692844	rs6028258	1.14275e-15	-0.947859	-1.32193	8.40504e-05	-1.54194	-0.870719
37692879	rs144758055	1.4242e-15	-2.04962	-3.00054e-10	0.000184864	-1.62446	-3.00054e-10
37693042	rs6124106	1.22639e-15	-0.877226	-1.32193	8.8308e-05	-1.49253	-0.870719
37693214	rs7268716	5.90313e-16	-1.82335	-1.10698	0.000212733	-0.683528	-0.800514
37693564	rs4616534	5.87664e-16	-1.82306	-1.11177	0.000211033	-0.681027	-0.811039
37693592	rs1007913	5.78107e-16	-1.868	-1.08322	0.000197569	-0.785733	-0.772257
37693817	rs6093115	5.85109e-16	-1.88187	-1.05732	0.000198141	-0.819201	-0.735901
37694622	rs2867899	6.43537e-16	-1.83859	-1.00542	0.000240274	-0.689868	-0.672431
37695241	rs67147849	2.29711e-15	-0.835953	-0.735623	0.000297619	-1.08137	-0.0668976
37695572	rs62202618	2.47208e-15	-1.49817	-3.00054e-10	0.000121129	-2.04722	-3.00054e-10
37695601	rs35166252	6.22356e-16	-1.90931	-0.96816	0.000213221	-0.862374	-0.619376
37695998	rs16987788	2.60828e-15	-0.0628073	-1.38173	3.09832e-05	-1.98192	-1.42872
37696192	rs56877916	6.27188e-16	-1.89643	-0.973307	0.000195233	-0.943686	-0.626203
37696401	rs67114385	2.42318e-15	-0.74715	-0.770997	0.000297792	-1.02533	-0.12235
37696520	rs2103613	2.22603e-15	-0.224379	-1.37863	3.10541e-05	-1.97942	-1.42893
37696559	rs2903694	1.38505e-15	-2.07749	-3.00054e-10	0.000115554	-2.09434	-3.00054e-10
37696977	rs6028259	5.66673e-16	-1.94715	-1.02406	0.000175405	-0.977239	-0.699742
37697088	rs146699764	4.29754e-15	-0.945185	-3.00054e-10	0.00029042	-1.17275	-3.00054e-10
37697287	rs140220100	2.67124e-15	-2.55157e-10	-1.42069	0.000233822	-2.55157e-10	-1.38952
37697371	rs80139424	1.43436e-15	-2.04251	-3.00054e-10	0.000118187	-2.07181	-3.00054e-10
37697587	rs143226549	3.80032e-15	-2.55157e-10	-1.06814	0.000319994	-2.55157e-10	-1.07578
37698616	rs79603743	1.6403e-15	-1.90835	-3.00054e-10	0.000366795	-0.939276	-3.00054e-10
37698754	rs6065111	3.55998e-16	-2.09455	-1.34151	3.37271e-05	-2.08869	-1.23709
37699028	rs117744914	6.3226e-15	-0.559098	-3.00054e-10	0.000415425	-0.814779	-3.00054e-10
37699029	rs34275648	5.20515e-15	-0.753579	-3.00054e-10	0.000223549	-1.43445	-3.00054e-10
37699253	rs873082	1.3595e-15	-2.09611	-3.00054e-10	0.000279158	-1.2123	-3.00054e-10
37699436	rs66465343	2.68775e-15	-0.626249	-0.788276	0.000317978	-0.926726	-0.155372
37699572	rs6028261	1.93906e-15	-0.949086	-0.791938	0.000243041	-1.20697	-0.143883
37700340	rs80047109	4.28033e-16	-2.05753	-1.19425	2.97877e-05	-2.08644	-1.36354
37700816	rs73621987	2.02687e-15	-0.8791	-0.817636	0.000241202	-1.15599	-0.202452
37701013	rs149915681	1.6978e-15	-1.87389	-3.00054e-10	0.000118654	-2.06786	-3.00054e-10
37703294	rs6028264	6.58723e-16	-1.42964	-1.39104	3.0917e-05	-2.04867	-1.3641
37703306	rs115294862	1.5026e-15	-1.99603	-3.00054e-10	0.000119966	-2.05688	-3.00054e-10
37703455	rs1014625	1.1483e-15	-1.07275	-1.1922	0.000253046	-0.61818	-0.69233
37703812	rs16987791	6.48157e-16	-1.43873	-1.39812	3.06572e-05	-2.04618	-1.37503
37703980	rs62202621	6.5268e-16	-1.43873	-1.39116	3.09366e-05	-2.04618	-1.36596
37704151	rs79124984	7.04401e-15	-1.62959	1.17854	0.00285021	-0.752473	1.86354
37704201	rs62202622	6.86466e-16	-1.38415	-1.39528	3.03499e-05	-2.05998	-1.37131
37705547	rs60931333	2.51163e-15	-0.631088	-0.851206	0.000289436	-0.936597	-0.239547
37705775	rs74789418	1.74653e-15	-1.8456	-3.00054e-10	0.000115265	-2.09685	-3.00054e-10
37706905	rs73621988	1.92647e-15	-0.809151	-0.938385	0.000221456	-1.09439	-0.349466
37707031	rs35185736	3.30396e-16	-2.08401	-1.42669	2.76547e-05	-2.09682	-1.42746
37707057	rs112670457	1.84059e-15	-1.79314	-3.00054e-10	0.000115289	-2.09664	-3.00054e-10
37707086	rs62202624	7.34004e-16	-1.33103	-1.38144	3.07158e-05	-2.06789	-1.35141
37707364	rs66951531	1.92685e-15	-0.793813	-0.953531	0.000219476	-1.08085	-0.371989
37707386	rs148330444	3.30507e-15	-1.20777	-3.00054e-10	0.00013598	-1.93157	-3.00054e-10
37707444	rs62202625	7.65581e-16	-1.28232	-1.38803	3.01948e-05	-2.07652	-1.3599
37707769	rs78094844	3.60169e-15	-1.12182	-3.00054e-10	0.000853677	-0.0945267	-3.00054e-10
37708455	rs13043331	1.39015e-15	-2.07381	-3.00054e-10	0.000140885	-1.89614	-3.00054e-10
37708520	rs6028266	2.15671e-15	-0.236742	-1.3979	2.95853e-05	-2.08498	-1.37182
37708545	rs146274568	1.39736e-15	-2.06864	-3.00054e-10	0.000193746	-1.57753	-3.00054e-10
37709427	rs724176	7.92133e-16	-1.25277	-1.38348	3.02391e-05	-2.08091	-1.35403
37709541	rs59736162	2.06231e-15	-0.765696	-0.913704	0.000238754	-1.056	-0.312643
37709699	rs17831483	7.6587e-16	-1.29238	-1.37759	3.06517e-05	-2.07488	-1.34651
37710089	rs139456113	3.19549e-15	-1.24149	-3.00054e-10	0.000292565	-1.16539	-3.00054e-10
37710390	rs66488640	2.04965e-15	-0.779791	-0.905769	0.000238211	-1.06846	-0.302458
37710775	rs912179	3.95879e-16	-2.02222	-1.30765	8.80597e-05	-1.26393	-1.10213
37710799	rs912180	7.99108e-16	-1.23208	-1.39541	2.96913e-05	-2.08364	-1.36958
37710817	rs58447402	7.29685e-16	-1.34078	-1.37759	3.09267e-05	-2.06595	-1.34651
37711022	rs75330736	8.6294e-15	-1.62485	1.3768	0.00299438	-0.92545	2.08586
37711114	rs17831536	1.36656e-15	-2.09093	-3.00054e-10	0.000261807	-1.27647	-3.00054e-10
37711391	rs118021528	1.9922e-15	-1.71399	-3.00054e-10	0.000139751	-1.90422	-3.00054e-10
37711588	rs6028268	7.77811e-16	-1.27219	-1.38231	3.03702e-05	-2.07809	-1.35253
37711701	rs77377954	3.67441e-15	0.321501	-1.42334	4.06804e-05	-1.76872	-1.36962
37712028	rs55809143	1.76974e-15	-1.8324	-3.00054e-10	0.000117364	-2.0788	-3.00054e-10
37712706	rs117548899	1.35818e-15	-2.09708	-3.00054e-10	0.000324169	-1.06281	-3.00054e-10
37712835	rs1885938	8.17681e-16	-1.21114	-1.39338	2.96977e-05	-2.08612	-1.36689
37713049	rs73621989	1.47036e-15	-0.932218	-1.0855	0.00015963	-1.1684	-0.602822
37713477	rs145050182	2.67646e-15	-2.55157e-10	-1.41873	0.000224784	-2.55157e-10	-1.42894
37713976	rs6016010	5.04591e-16	-1.76493	-1.3223	3.38466e-05	-2.09608	-1.22617
37714075	rs6016011	4.92569e-16	-1.7752	-1.33615	3.3373e-05	-2.09579	-1.24054
37714608	rs6071652	4.95254e-16	-1.77366	-1.33226	3.34011e-05	-2.09551	-1.23998
37714935	rs58919932	2.21645e-15	-0.584807	-1.02251	0.000238142	-0.89538	-0.475835
37715145	rs62202629	5.02395e-16	-1.73896	-1.35263	3.2398e-05	-2.09705	-1.26893
37715242	rs13041461	4.95732e-16	-1.76493	-1.34002	3.30201e-05	-2.09608	-1.25089
37715309	rs13041621	5.01518e-16	-1.73896	-1.35438	3.2316e-05	-2.09705	-1.27147
37715486	rs12624685	5.01518e-16	-1.73896	-1.35438	3.2316e-05	-2.09705	-1.27147
37715636	rs12625595	5.09991e-16	-1.72048	-1.35611	3.22316e-05	-2.09715	-1.27398
37715912	rs61387464	2.19919e-15	-0.568215	-1.04693	0.000232777	-0.880584	-0.513414
37716305	rs60168378	2.19125e-15	-0.568215	-1.05054	0.000231477	-0.880584	-0.519014
37716619	rs67490812	2.19125e-15	-0.568215	-1.05054	0.000231477	-0.880584	-0.519014
37717226	rs6065113	5.00129e-16	-1.72048	-1.37564	3.13051e-05	-2.09715	-1.30315
37717287	rs56334226	1.99856e-15	-0.412889	-1.29791	3.60015e-05	-2.04867	-1.21185
37717288	rs7270446	4.8082e-16	-1.77366	-1.36183	3.20143e-05	-2.09551	-1.28238
37717550	rs6071653	4.97096e-16	-1.72953	-1.37267	3.14469e-05	-2.09716	-1.29862
37717840	rs13043762	8.12962e-16	-1.34959	-1.26071	3.74377e-05	-1.8985	-1.3229
37718101	rs74601270	3.48779e-16	-2.07394	-1.38261	2.82459e-05	-2.09647	-1.40666
37718231	rs34214971	1.68577e-15	-0.956046	-0.924962	0.000123132	-1.4533	-0.577524
37718302	rs34806718	1.70595e-15	-0.939516	-0.929589	0.000123924	-1.44087	-0.583541
37718364	rs35975638	1.51159e-15	-1.99007	-3.00054e-10	0.00012467	-2.01841	-3.00054e-10
37718581	rs76628321	1.15357e-14	-1.60432	1.64653	0.00502041	-0.709841	2.38703
37719017	rs12625857	3.55597e-16	-2.08707	-1.35011	2.91321e-05	-2.09104	-1.3812
37719460	rs116853339	6.342e-15	-0.556034	-3.00054e-10	0.000180406	-1.64887	-3.00054e-10
37719688	rs115203377	1.38708e-15	-2.07603	-3.00054e-10	0.000233149	-1.3924	-3.00054e-10
37720393	rs11905353	3.45548e-16	-2.09539	-1.37046	2.90461e-05	-2.07849	-1.3967
37720421	rs68006880	3.27417e-15	-0.140877	-1.07629	0.000338266	-0.461224	-0.559025
37720423	rs35128295	3.47266e-16	-2.08827	-1.37263	2.86614e-05	-2.09022	-1.39831
37720667	rs56260770	3.48698e-16	-2.07587	-1.38091	2.83224e-05	-2.09609	-1.40434
37720825	rs111916196	1.3581e-15	-2.09714	-3.00054e-10	0.000321587	-1.07081	-3.00054e-10
37721267	rs16985124	1.9782e-15	-0.745433	-0.975606	0.000143492	-1.23972	-0.638088
37721395	rs6028271	3.44899e-16	-2.08603	-1.3817	2.84159e-05	-2.09268	-1.40446
37721583	rs117253689	2.12776e-15	-1.64816	-3.00054e-10	0.000117863	-2.07456	-3.00054e-10
37721601	rs117727082	1.71024e-15	-1.8666	-3.00054e-10	0.000274962	-1.22745	-3.00054e-10
37722023	rs6071654	3.47335e-16	-2.08312	-1.37757	2.84565e-05	-2.09425	-1.40146
37722185	rs6071655	3.50181e-16	-2.08462	-1.36791	2.8683e-05	-2.09351	-1.39427
37722222	rs6071656	3.45865e-16	-2.08736	-1.37757	2.85273e-05	-2.09176	-1.40146
37722740	rs66581112	2.90835e-15	-0.167544	-1.1681	0.000422869	-0.0855209	-0.711498
37722910	rs995346	3.4646e-16	-2.08462	-1.3786	2.84564e-05	-2.09351	-1.4022
37723807	rs118154952	1.38259e-15	-2.07927	-3.00054e-10	0.000130388	-1.97357	-3.00054e-10
37724098	rs6028272	3.83489e-16	-1.98545	-1.37623	3.26138e-05	-1.9601	-1.39924
37724213	rs6028273	3.75026e-16	-1.99178	-1.39221	3.18267e-05	-1.97288	-1.4109
37724366	rs143074454	1.56563e-15	-1.95494	-3.00054e-10	0.000118052	-2.07295	-3.00054e-10
37724966	rs17764246	2.86549e-15	-0.166766	-1.18372	0.000384983	-0.124747	-0.766135
37725180	rs145780354	4.33551e-15	-0.936387	-3.00054e-10	0.00101334	0.0769243	-3.00054e-10
37725688	rs6016012	3.60355e-16	-2.0446	-1.37929	2.96281e-05	-2.05253	-1.40282
37726011	rs6028276	3.86594e-16	-1.94073	-1.41288	2.90636e-05	-2.04611	-1.42848
37726547	rs78096069	1.01613e-15	-1.33038	-1.05685	4.72473e-05	-2.06707	-0.921611
37727247	rs80110322	1.3993e-15	-2.06726	-3.00054e-10	0.000153342	-1.81141	-3.00054e-10
37727248	rs6129177	5.89224e-16	-1.52395	-1.40823	0.000107899	-0.827667	-1.33522
37728157	rs6028277	2.83348e-15	-0.41334	-0.948381	0.000108321	-1.56641	-0.592571
37728239	rs80303379	1.37439e-15	-2.08522	-3.00054e-10	0.000152894	-1.81434	-3.00054e-10
37729588	rs6129179	5.58147e-16	-1.55731	-1.42905	2.87426e-05	-2.06324	-1.42246
37730082	rs6028279	3.2706e-16	-2.09537	-1.42547	6.91145e-05	-1.20707	-1.40124
37730634	rs17831740	9.92643e-16	-1.05284	-1.35778	3.11789e-05	-2.03232	-1.37202
37732027	rs6028282	5.25835e-16	-1.61764	-1.42836	2.84819e-05	-2.07703	-1.41779
37732033	rs77436940	1.37833e-15	-2.08235	-3.00054e-10	0.0001159	-2.09135	-3.00054e-10
37732176	rs6129181	5.17304e-16	-1.63445	-1.4279	2.84254e-05	-2.08035	-1.41644
37732181	rs6028284	3.25978e-16	-2.09607	-1.42808	7.74729e-05	-1.07146	-1.42269
37732963	rs4812361	1.52084e-15	-1.98396	-3.00054e-10	0.000118033	-2.07311	-3.00054e-10
37734268	rs140579637	1.54075e-15	-1.97096	-3.00054e-10	0.000115257	-2.09691	-3.00054e-10
37734273	rs78286964	1.21631e-15	-1.25455	-0.952855	5.43429e-05	-2.08904	-0.759724
37736159	rs59290270	2.91542e-15	-0.0694313	-1.26378	0.000303052	-0.127269	-1.00291
37737342	rs78354459	1.66948e-15	-1.89071	-3.00054e-10	0.000115232	-2.09713	-3.00054e-10
37737470	rs17764371	1.46006e-15	-1.24666	-0.778089	6.50436e-05	-2.09504	-0.57398
37738441	rs73621990	2.56484e-15	-0.170371	-1.29096	0.00026757	-0.216015	-1.03869
37738722	rs66478340	2.35297e-15	-0.255899	-1.29165	0.000229174	-0.370255	-1.03934
37740005	rs76694512	2.51952e-15	-1.47916	-3.00054e-10	0.000122148	-2.03885	-3.00054e-10
37740277	rs543348496	2.75973e-15	-2.55157e-10	-1.3881	0.000247522	-2.55157e-10	-1.33258
37740554	rs6129182	3.69115e-16	-1.97101	-1.42886	0.000121022	-0.632336	-1.41577
37741237	rs78544478	1.55536e-15	-1.21692	-0.744606	6.77706e-05	-2.09229	-0.535666
37741375	rs12625438	3.27321e-15	-2.55157e-10	-1.21746	0.000277567	-2.55157e-10	-1.21802
37741472	rs67058650	2.95485e-15	-0.0229522	-1.29683	0.000304544	-0.07032	-1.05494
37742321	rs79106538	2.703e-15	-1.40887	-3.00054e-10	0.00012996	-1.97686	-3.00054e-10
37742646	rs17764413	1.9098e-15	-1.75623	-3.00054e-10	0.000124594	-2.01902	-3.00054e-10
37742807	rs149870452	1.82588e-15	-1.80116	-3.00054e-10	0.000272776	-1.23543	-3.00054e-10
37744035	rs17764431	1.62059e-15	-1.2181	-0.702339	7.08375e-05	-2.09622	-0.487467
37744162	rs74803188	1.52991e-15	-1.228	-0.750022	6.71114e-05	-2.09587	-0.541856
37745436	rs6129184	6.19568e-16	-1.45463	-1.42733	2.98361e-05	-2.03415	-1.41421
37745985	rs78148734	1.77632e-15	-1.10763	-0.721055	6.929e-05	-2.09699	-0.508789
37746441	rs117796462	4.12701e-15	-0.985675	-3.00054e-10	0.000988516	0.0521251	-3.00054e-10
37746454	rs209901	1.03445e-15	-0.987232	-1.38212	7.88687e-05	-1.21504	-1.26126
37746723	rs6028288	5.4575e-16	-1.57977	-1.42905	2.88976e-05	-2.05713	-1.42319
37746729	rs117540353	3.71389e-15	-2.55157e-10	-1.09115	0.000300011	-2.55157e-10	-1.14026
37746796	rs111973410	3.15083e-15	-1.25556	-3.00054e-10	0.000139185	-1.90828	-3.00054e-10
37747293	rs6124110	3.41235e-16	-2.09713	-1.38128	7.32502e-05	-1.18868	-1.36151
37747387	rs6129187	5.15358e-16	-1.63879	-1.42733	2.87205e-05	-2.07226	-1.41421
37747737	rs6129188	6.03509e-16	-1.47916	-1.42906	2.98278e-05	-2.02592	-1.42272
37748039	rs79045635	1.81915e-15	-1.09713	-0.707729	7.03422e-05	-2.0971	-0.493604
37748246	rs17831967	1.52242e-15	-1.98293	-3.00054e-10	0.000168032	-1.71992	-3.00054e-10
37748452	rs67829021	3.3233e-15	0.053669	-1.25594	0.000352536	0.00542917	-0.984355
37748570	rs16987800	3.45875e-15	0.0961627	-1.25848	0.000366166	0.047446	-0.98844
37749565	rs78126180	1.64228e-15	-1.19662	-0.710516	7.03603e-05	-2.09367	-0.496778
37750511	rs4810253	1.47788e-15	-2.01262	-3.00054e-10	0.000178466	-1.65968	-3.00054e-10
37751202	rs80342487	1.65792e-15	-1.17755	-0.720108	7.00009e-05	-2.09476	-0.500817
37751431	rs74386279	1.53608e-15	-1.97399	-3.00054e-10	0.000165405	-1.73568	-3.00054e-10
37751534	rs77176624	4.90699e-15	-2.55157e-10	-0.812567	0.000386051	-2.55157e-10	-0.88811
37751661	rs118053364	1.36028e-15	-2.09554	-3.00054e-10	0.000141444	-1.89218	-3.00054e-10
37752270	rs742652	3.25445e-16	-2.09677	-1.42902	7.13654e-05	-1.15926	-1.41701
37753451	rs77675242	1.82962e-15	-1.11828	-0.680839	7.25544e-05	-2.09673	-0.463016
37753606	rs6129189	5.53233e-16	-1.56628	-1.42893	2.87316e-05	-2.06546	-1.42062
37753647	rs6124111	5.898e-16	-1.50286	-1.42834	2.9308e-05	-2.04861	-1.41761
37753702	rs6124112	1.91266e-15	-0.515895	-1.23884	3.88107e-05	-2.07739	-1.108
37754344	rs76886841	1.38089e-15	-2.0805	-3.00054e-10	0.000122157	-2.03877	-3.00054e-10
37754462	rs118160745	1.42874e-15	-2.04644	-3.00054e-10	0.00018547	-1.62119	-3.00054e-10
37754822	rs6028294	5.33136e-16	-1.69498	-1.33723	9.17298e-05	-1.10064	-1.22459
37755172	rs59735811	2.76961e-15	-2.55157e-10	-1.38452	0.0002268	-2.55157e-10	-1.42001
37756245	rs75913756	1.50964e-15	-1.99136	-3.00054e-10	0.000170029	-1.70811	-3.00054e-10
37756342	rs67138525	2.93248e-15	-0.0160469	-1.31133	0.000272867	-0.153012	-1.08209
37756352	rs2868501	6.30333e-16	-1.43581	-1.42893	2.98234e-05	-2.02817	-1.42062
37757433	rs16987805	2.89134e-15	-2.55157e-10	-1.34151	0.000233597	-2.55157e-10	-1.39048
37757669	rs2868502	5.79193e-16	-1.52054	-1.4288	2.97043e-05	-2.0272	-1.42558
37757725	rs742653	5.78159e-16	-1.53483	-1.4163	3.22106e-05	-1.94339	-1.42839
37757755	rs2868503	5.58714e-16	-1.55629	-1.42906	2.94181e-05	-2.03928	-1.42319
37759453	rs79625528	7.02488e-16	-1.99919	-0.757166	8.19811e-05	-1.88757	-0.550024
37759636	rs62202656	5.56716e-16	-1.56162	-1.42731	3.18109e-05	-1.95725	-1.42702
37759895	rs1883750	4.72368e-16	-1.72605	-1.42718	0.000167148	-0.299552	-1.42565
37759962	rs117695955	1.36328e-15	-2.09334	-3.00054e-10	0.000273455	-1.23294	-3.00054e-10
37760356	rs6129193	5.36908e-16	-1.59725	-1.4279	2.89697e-05	-2.06189	-1.41594
37761300	rs6129194	4.41316e-16	-1.79776	-1.42346	0.000129005	-0.555972	-1.42825
37761419	rs117739058	1.40667e-15	-2.062	-3.00054e-10	0.000150185	-1.83221	-3.00054e-10
37761558	rs66855787	3.48638e-15	0.164352	-1.31872	0.000328287	0.0362972	-1.08649
37762555	rs6129196	4.52783e-16	-1.76691	-1.42866	0.000154444	-0.382526	-1.42172
37763101	rs79889589	9.12157e-16	-1.11882	-1.37635	2.86436e-05	-2.06737	-1.42178
37763544	rs75792384	2.85453e-15	-2.55157e-10	-1.35432	0.000260762	-2.55157e-10	-1.28047
37763620	rs149063194	2.95763e-15	-2.55157e-10	-1.31884	0.000234559	-2.55157e-10	-1.38637
37763743	rs2003705	7.32005e-16	-1.43815	-1.27704	3.71325e-05	-2.07393	-1.15566
37764381	rs62202657	5.98486e-16	-1.49205	-1.42453	3.29469e-05	-1.92065	-1.42853
37764876	rs4812362	1.47099e-15	-2.01729	-3.00054e-10	0.000159676	-1.77093	-3.00054e-10
37764932	rs561771048	3.21771e-15	-2.55157e-10	-1.23456	0.000339343	-2.55157e-10	-1.01707
37765379	rs6028298	5.63551e-16	-1.56199	-1.41474	2.88921e-05	-2.05208	-1.42844
37765693	rs66477659	2.98023e-15	0.0190966	-1.33032	0.00025382	-0.20864	-1.09881
37766398	rs117389349	3.09061e-15	-2.55157e-10	-1.27486	0.000315171	-2.55157e-10	-1.09096
37767008	rs35152862	5.07339e-15	-0.779218	-3.00054e-10	0.00019146	-1.5894	-3.00054e-10
37767629	rs118148601	1.3623e-15	-2.09405	-3.00054e-10	0.000118307	-2.0708	-3.00054e-10
37767759	rs138461752	2.28826e-15	-1.57543	-3.00054e-10	0.000135626	-1.93418	-3.00054e-10
37768481	rs77180905	6.10289e-16	-1.99919	-0.897862	6.9712e-05	-1.88757	-0.71214
37769382	rs209902	4.91864e-15	0.582815	-1.39301	0.000157451	-0.500793	-1.28417
37770475	rs117385185	1.6182e-15	-1.92191	-3.00054e-10	0.000245839	-1.3394	-3.00054e-10
37771045	rs6129197	1.56877e-15	-0.53693	-1.41601	3.6298e-05	-1.85137	-1.40094
37771247	rs118187261	4.66697e-15	-0.862718	-3.00054e-10	0.00012257	-2.0354	-3.00054e-10
37771335	rs75036054	9.39649e-16	-1.09125	-1.37423	3.00166e-05	-2.05471	-1.38762
37771449	rs78740569	3.32305e-15	-1.20235	-3.00054e-10	0.00012255	-2.03556	-3.00054e-10
37771578	rs2868504	3.74279e-16	-1.95916	-1.42682	0.000103917	-0.774398	-1.42609
37771941	rs4997703	6.36701e-16	-1.42877	-1.42592	3.00016e-05	-2.03327	-1.40956
37773074	rs6129198	5.6842e-16	-1.54187	-1.42625	2.9051e-05	-2.06462	-1.4104
37774890	rs6124113	5.75752e-16	-1.56113	-1.39418	3.19733e-05	-1.95699	-1.42219
37774911	rs68108082	2.34878e-15	-0.129574	-1.41976	0.000211976	-0.164477	-1.32313
37775115	rs77048957	1.86609e-15	-0.639774	-1.13961	0.000679871	0.655548	-0.977725
37775431	rs12625154	5.44298e-16	-1.78289	-1.2286	3.55196e-05	-2.03416	-1.23984
37775650	rs139350183	2.93394e-15	-2.55157e-10	-1.32688	0.000273015	-2.55157e-10	-1.23455
37775800	rs2050226	4.34647e-15	0.492802	-1.42667	0.00020419	-0.163787	-1.36124
37775954	rs80248511	1.62227e-15	-1.9194	-3.00054e-10	0.000146885	-1.85443	-3.00054e-10
37776412	rs34411643	6.59141e-16	-1.40024	-1.41981	3.10046e-05	-2.01608	-1.39387
37776851	rs67502398	4.54767e-16	-1.76231	-1.42889	7.22144e-05	-1.15556	-1.40888
37777053	rs66519365	2.34036e-15	-0.165328	-1.3876	0.000221239	-0.199911	-1.24492
37779167	rs67917239	2.62642e-15	-0.0603214	-1.37729	0.000269609	-0.0295798	-1.21753
37779342	rs13037439	5.7273e-16	-1.55261	-1.40796	3.0141e-05	-2.06187	-1.37633
37779512	rs17764899	1.4238e-15	-2.0499	-3.00054e-10	0.000120067	-2.05603	-3.00054e-10
37779569	rs2235769	2.39104e-15	-0.152529	-1.37897	0.000223491	-0.210196	-1.22451
37780297	rs73621992	2.39864e-15	-0.150894	-1.37743	0.000227935	-0.193609	-1.22141
37780966	rs78162372	2.12885e-15	-1.3315	-0.316149	8.36049e-05	-2.02032	-0.397656
37781119	rs76471678	2.92676e-15	-2.55157e-10	-1.32933	0.00023501	-2.55157e-10	-1.38445
37781412	rs6124114	6.17264e-16	-1.4788	-1.40688	3.07406e-05	-2.04133	-1.37717
37782150	rs67320351	2.53946e-15	-0.11603	-1.35525	0.000263913	-0.0857101	-1.18275
37784240	rs145234338	3.31931e-15	-1.20347	-3.00054e-10	0.000126316	-2.00529	-3.00054e-10
37785438	rs12481160	1.63798e-15	-1.90976	-3.00054e-10	0.000125504	-2.01174	-3.00054e-10
37785718	rs6129200	5.34109e-16	-1.81485	-1.21554	7.8083e-05	-1.24517	-1.24113
37786012	rs35597918	5.53593e-16	-1.70844	-1.28611	3.47055e-05	-2.09178	-1.2054
37786087	rs6124115	5.54735e-16	-1.70844	-1.28405	3.4795e-05	-2.09178	-1.20283
37787635	rs34686500	2.6778e-15	-1.41823	-3.00054e-10	0.000151432	-1.82395	-3.00054e-10
37787918	rs6028305	1.53879e-15	-0.551162	-1.42107	0.000127875	-0.569202	-1.42382
37791258	rs150723735	1.41624e-15	-2.05522	-3.00054e-10	0.000119474	-2.06099	-3.00054e-10
37792081	rs79891948	5.10317e-16	-1.9626	-1.11335	4.71526e-05	-2.00643	-0.984257
37792619	rs66813400	1.70358e-15	-0.485481	-1.38502	0.000148387	-0.416145	-1.42811
37794915	rs113057175	3.70432e-15	-1.09373	-3.00054e-10	0.000152025	-1.82003	-3.00054e-10
37795639	rs77230525	5.22851e-16	-1.93322	-1.11847	4.58708e-05	-2.02792	-0.990333
37796611	rs17764999	1.53847e-15	-1.97244	-3.00054e-10	0.000150547	-1.8298	-3.00054e-10
37796621	rs6028308	4.137e-16	-2.03633	-1.24951	8.87911e-05	-1.11305	-1.24474
37796622	rs66909907	1.59417e-15	-0.520505	-1.41637	0.00013793	-0.493908	-1.42343
37796786	rs16987827	3.1115e-15	-2.55157e-10	-1.26812	0.000255299	-2.55157e-10	-1.30165
37797050	rs117492192	3.76478e-15	-1.07754	-3.00054e-10	0.00104719	0.10979	-3.00054e-10
37797705	rs73621994	1.61808e-15	-0.501721	-1.42027	0.000148881	-0.418743	-1.42219
37798407	rs6129205	5.75811e-16	-1.67813	-1.27707	3.52419e-05	-2.08771	-1.19414
37798649	rs75853230	4.88856e-16	-1.96952	-1.14939	4.62389e-05	-1.98302	-1.02724
37799520	rs6124117	5.13893e-16	-1.67813	-1.39084	3.02363e-05	-2.08771	-1.34733
37799804	rs78668391	4.78566e-16	-1.97164	-1.16855	4.44821e-05	-1.99872	-1.05027
37800263	rs910100	1.62439e-15	-1.91809	-3.00054e-10	0.000141872	-1.88915	-3.00054e-10
37800457	rs6028312	4.14063e-16	-2.02732	-1.25764	9.06262e-05	-1.08445	-1.25289
37800730	rs150949703	3.96887e-15	-2.55157e-10	-1.02475	0.000458124	-2.55157e-10	-0.71694
37801176	rs13042087	5.18536e-16	-1.67017	-1.3898	3.02559e-05	-2.08648	-1.34791
37802323	rs12625524	3.10606e-15	-2.55157e-10	-1.26987	0.000265707	-2.55157e-10	-1.26168
37803108	rs209904	1.79094e-15	-1.82049	-3.00054e-10	0.000138744	-1.91145	-3.00054e-10
37803173	rs761278	4.38574e-16	-2.00534	-1.22211	4.4043e-05	-1.94342	-1.11549
37803655	rs150806005	1.80808e-15	-1.81096	-3.00054e-10	0.000115487	-2.09493	-3.00054e-10
37803846	rs731599	4.18245e-16	-2.06103	-1.21389	9.45577e-05	-1.08107	-1.2138
37804064	rs76142124	5.70939e-16	-2.02588	-0.93782	6.62079e-05	-1.9249	-0.72638
37804474	rs75705709	6.38668e-15	-2.55157e-10	-0.549013	0.000481749	-2.55157e-10	-0.666657
37804920	rs117674756	3.58929e-15	-1.12527	-3.00054e-10	0.00103546	0.0985232	-3.00054e-10
37805444	rs17184074	1.9075e-15	-1.75743	-3.00054e-10	0.000117515	-2.07751	-3.00054e-10
37806383	rs878515	5.94017e-16	-1.67813	-1.24595	3.65866e-05	-2.08771	-1.15669
37807685	rs117097889	2.77965e-15	-2.55157e-10	-1.3809	0.000228946	-2.55157e-10	-1.4106
37807884	rs2206749	5.89662e-16	-1.66214	-1.26929	3.61244e-05	-2.08518	-1.17194
37808604	rs60651970	8.99168e-16	-1.10478	-1.40474	9.09617e-05	-0.904732	-1.42891
37809182	rs2223686	1.03225e-15	-0.955265	-1.41622	0.000117948	-0.647795	-1.42604
37809411	rs77377276	1.71575e-15	-1.86338	-3.00054e-10	0.000133817	-1.94761	-3.00054e-10
37810356	rs76335503	1.61226e-15	-1.92559	-3.00054e-10	0.000117655	-2.07632	-3.00054e-10
37812517	rs138359235	1.56034e-15	-1.95832	-3.00054e-10	0.000116339	-2.08757	-3.00054e-10
37812895	rs7264142	1.69459e-15	-1.87579	-3.00054e-10	0.000135193	-1.93738	-3.00054e-10
37813408	rs12625866	4.41988e-16	-1.92611	-1.29359	3.46136e-05	-2.09681	-1.20302
37815060	rs34302039	1.38278e-15	-2.07913	-3.00054e-10	0.000115753	-2.09262	-3.00054e-10
37815442	rs6129209	5.27704e-16	-1.78024	-1.26221	3.60211e-05	-2.097	-1.16297
37815592	rs117487280	3.5754e-15	-2.55157e-10	-1.12915	0.000294233	-2.55157e-10	-1.15971
37816651	rs13045897	5.00211e-16	-1.71603	-1.37992	3.05779e-05	-2.09264	-1.33116
37816715	rs13038123	4.96467e-16	-1.72354	-1.37992	3.05539e-05	-2.09342	-1.33116
37816895	rs117874255	3.6554e-15	-1.10702	-3.00054e-10	0.000935071	-0.00345788	-3.00054e-10
37817468	rs6129210	6.39303e-16	-1.59138	-1.25922	3.82599e-05	-2.06835	-1.13133
37819488	rs66956286	1.58633e-15	-0.536004	-1.4058	0.000126593	-0.575282	-1.42782
37819734	rs6124120	3.9556e-16	-1.92611	-1.40457	2.93582e-05	-2.09681	-1.3677
37819906	rs142680317	1.56465e-15	-1.95557	-3.00054e-10	0.00012204	-2.03973	-3.00054e-10
37819916	rs76780686	5.52621e-15	-0.693725	-3.00054e-10	0.000151071	-1.82633	-3.00054e-10
37820464	rs74467411	4.93434e-16	-1.93486	-1.17473	4.26434e-05	-2.03348	-1.05773
37820837	rs2868505	5.12068e-16	-1.98455	-1.08798	0.000122997	-0.96549	-1.06643
37820967	rs77487310	4.80673e-16	-1.96106	-1.17473	4.34304e-05	-2.01519	-1.05773
37820996	rs761280	4.87646e-16	-1.81799	-1.3034	3.44781e-05	-2.088	-1.21575
37821321	rs761281	4.87646e-16	-1.81799	-1.3034	3.44781e-05	-2.088	-1.21575
37821362	rs73621996	1.68455e-15	-0.470641	-1.41109	0.000144521	-0.443628	-1.42703
37822039	rs66464785	8.76028e-16	-1.15195	-1.38363	9.24694e-05	-0.889472	-1.42773
37822322	rs148029024	2.14441e-15	-1.64036	-3.00054e-10	0.000125059	-2.01529	-3.00054e-10
37822336	rs6129211	4.21983e-16	-1.96056	-1.30546	3.43142e-05	-2.09008	-1.21844
37822548	rs6028324	5.44847e-16	-1.94944	-1.06104	0.000141322	-0.859355	-1.03368
37822567	rs6124121	7.7041e-16	-1.56224	-1.10182	4.76499e-05	-2.07021	-0.909991
37822940	rs6129212	5.45423e-16	-1.95747	-1.05195	0.000133174	-0.928154	-1.02427
37823485	rs6129213	5.60773e-16	-1.69382	-1.28785	3.49916e-05	-2.08994	-1.19904
37823706	rs118041476	3.37258e-15	-2.55157e-10	-1.18755	0.000287245	-2.55157e-10	-1.18375
37824273	rs6129215	4.23048e-16	-2.04912	-1.21438	9.75246e-05	-1.05602	-1.20795
37824416	rs6129216	3.8396e-16	-1.94247	-1.41798	2.86178e-05	-2.09563	-1.39442
37828382	rs8126233	5.29149e-16	-2.06218	-0.977535	0.000122203	-1.09035	-0.948046
37828435	rs6129219	4.88949e-16	-2.07315	-1.04558	0.000106955	-1.15367	-1.018
37828871	rs59398849	8.76846e-16	-1.16394	-1.37071	9.02988e-05	-0.91617	-1.42479
37829118	rs209909	1.07343e-15	-2.09218	-0.240192	0.000123558	-1.68909	-0.338281
37829541	rs6129220	5.83784e-16	-1.64584	-1.29561	3.47465e-05	-2.08235	-1.21366
37830221	rs718697	5.88627e-16	-1.63758	-1.29561	3.47996e-05	-2.08082	-1.21366
37830249	rs718698	4.63632e-16	-2.07074	-1.10115	0.000110833	-1.05539	-1.08067
37830386	rs146989263	1.35841e-15	-2.09692	-3.00054e-10	0.000117059	-2.0814	-3.00054e-10
37832499	rs56265997	5.72218e-16	-1.6723	-1.28916	3.47231e-05	-2.09119	-1.20549
37834562	rs116951130	2.7715e-15	-2.55157e-10	-1.38384	0.000311359	-2.55157e-10	-1.10313
37835527	rs67909509	1.32618e-15	-0.762965	-1.35796	0.00015722	-0.363653	-1.42278
37836470	rs66659244	4.07316e-16	-1.9136	-1.38779	2.97608e-05	-2.08152	-1.36937
37837311	rs6028332	4.86069e-16	-2.00243	-1.1222	0.000113107	-0.995017	-1.12073
37837604	rs79035594	4.33585e-16	-2.02357	-1.21532	4.49626e-05	-1.92844	-1.10981
37838740	rs2425381	6.45935e-15	-0.537699	-3.00054e-10	0.000664534	-0.344994	-3.00054e-10
37838794	rs145195280	1.25314e-14	-2.55157e-10	0.125008	0.00124597	-2.55157e-10	0.283586
37839939	rs76649376	9.38216e-16	-1.04951	-1.4175	2.88632e-05	-2.05247	-1.42904
37840456	rs75839551	1.64513e-15	-0.816839	-1.08857	4.37421e-05	-1.9603	-1.10547
37840679	rs75667454	5.14126e-15	-0.765929	-3.00054e-10	0.000145228	-1.86577	-3.00054e-10
37840698	rs76764973	1.35889e-15	-2.09656	-3.00054e-10	0.000123367	-2.02891	-3.00054e-10
37841662	rs78908228	2.22106e-15	-1.60524	-3.00054e-10	0.000130872	-1.96986	-3.00054e-10
37842661	rs62204389	1.69447e-15	-1.87586	-3.00054e-10	0.000116967	-2.08219	-3.00054e-10
37842769	rs4812364	1.6101e-15	-1.92693	-3.00054e-10	0.000140963	-1.89558	-3.00054e-10
37843693	rs6016027	3.80891e-16	-2.09349	-1.27498	7.15422e-05	-1.29666	-1.27713
37844069	rs41283248	2.62397e-15	-1.43854	-3.00054e-10	0.000154698	-1.80261	-3.00054e-10
37844435	rs78816377	1.84114e-15	-1.79284	-3.00054e-10	0.000117904	-2.07421	-3.00054e-10
37844900	rs112693623	3.14767e-15	-1.25657	-3.00054e-10	0.000165733	-1.7337	-3.00054e-10
37844961	rs67546743	8.59364e-16	-1.17561	-1.37918	8.28822e-05	-0.999825	-1.42683
37845477	rs6028335	8.4554e-16	-1.21353	-1.35748	7.93022e-05	-1.05212	-1.41869
37845847	rs67342391	8.31884e-16	-1.21353	-1.37376	7.87783e-05	-1.05212	-1.42532
37846858	rs151084120	2.97825e-15	-1.31189	-3.00054e-10	0.000303318	-1.1293	-3.00054e-10
37847083	rs66570026	8.06933e-16	-1.23833	-1.37942	7.74046e-05	-1.06836	-1.42668
37847936	rs67809083	1.32923e-15	-0.693807	-1.42482	0.000104024	-0.78224	-1.41722
37848926	rs149320554	2.16533e-15	-1.63066	-3.00054e-10	0.000125578	-2.01115	-3.00054e-10
37849276	rs73621998	4.01742e-16	-2.00449	-1.31068	3.06161e-05	-2.04122	-1.38133
37849507	rs6124123	3.96758e-16	-2.02402	-1.30364	5.56801e-05	-1.66359	-1.16086
37849881	rs6124124	3.76447e-16	-1.96591	-1.4143	3.36895e-05	-2.01942	-1.30748
37850039	rs73114535	2.088e-15	-1.66702	-3.00054e-10	0.000118266	-2.07114	-3.00054e-10
37850272	rs67541005	4.10706e-16	-1.86471	-1.4284	4.67646e-05	-1.57986	-1.41909
37850436	rs6124125	3.77671e-16	-1.94792	-1.42904	3.05275e-05	-2.0352	-1.39025
37851029	rs75487778	3.64241e-15	-2.55157e-10	-1.11058	0.000292176	-2.55157e-10	-1.16673
37851437	rs17765758	1.48127e-15	-2.01033	-3.00054e-10	0.000124632	-2.01872	-3.00054e-10
37851759	rs6016028	3.4418e-16	-2.08416	-1.38566	8.48964e-05	-0.975065	-1.42758
37852404	rs35503508	4.07911e-16	-1.87792	-1.42202	2.94144e-05	-2.03576	-1.42684
37852739	rs17765781	1.01154e-14	-0.0891646	-3.00054e-10	0.000191299	-1.59024	-3.00054e-10
37852840	rs77493580	2.92748e-15	-1.32908	-3.00054e-10	0.000482547	-0.665001	-3.00054e-10
37852969	rs1332883	3.44598e-16	-2.07495	-1.39366	7.4994e-05	-1.10105	-1.42563
37853655	rs6093137	4.21964e-16	-2.09074	-1.17533	5.20721e-05	-1.76067	-1.13078
37854109	rs75069386	1.41632e-15	-2.05517	-3.00054e-10	0.000176555	-1.67045	-3.00054e-10
37854603	rs113301616	4.17979e-16	-2.08211	-1.19344	4.86891e-05	-1.80818	-1.15045
37854821	rs12480818	3.30727e-15	-1.20711	-3.00054e-10	0.000129848	-1.97772	-3.00054e-10
37855154	rs67246677	4.85474e-16	-1.6968	-1.42906	4.91655e-05	-1.54081	-1.40808
37856073	rs6028341	3.32919e-16	-2.08085	-1.42223	7.67042e-05	-1.09385	-1.41027
37856289	rs78885216	2.24927e-15	-1.59262	-3.00054e-10	0.000373533	-0.921073	-3.00054e-10
37856326	rs742651	3.54029e-16	-2.01296	-1.42864	6.25046e-05	-1.34556	-1.36328
37857231	rs117692315	2.29789e-15	-1.57124	-3.00054e-10	0.000118267	-2.07114	-3.00054e-10
37857238	rs1016594	3.60776e-16	-1.99447	-1.42825	3.16481e-05	-1.99807	-1.39133
37857425	rs1963695	3.31364e-16	-2.09698	-1.41079	4.08058e-05	-1.7142	-1.42106
37858095	rs7271186	4.12118e-16	-2.07857	-1.2111	4.77017e-05	-1.80943	-1.16968
37859066	rs138651748	5.04402e-15	-0.785025	-3.00054e-10	0.00110726	0.165567	-3.00054e-10
37859566	rs957256	3.48081e-16	-2.09636	-1.36219	7.03873e-05	-1.16239	-1.42768
37860200	rs142901270	1.79233e-15	-1.81971	-3.00054e-10	0.00012033	-2.05384	-3.00054e-10
37860739	rs6129222	3.348e-16	-2.07544	-1.422	4.57407e-05	-1.61171	-1.40938
37861741	rs6101423	3.5256e-16	-2.08946	-1.3563	7.77916e-05	-1.06397	-1.42608
37865159	rs74513807	4.15521e-16	-2.06759	-1.21386	3.49135e-05	-1.98172	-1.30948
37865903	rs59180307	4.29484e-16	-2.05794	-1.19046	3.63375e-05	-1.95935	-1.29188
37866073	rs61666201	4.02867e-16	-2.08175	-1.23062	3.31646e-05	-2.02071	-1.32189
37867471	rs55758742	5.83085e-16	-1.52379	-1.41886	3.23665e-05	-2.08848	-1.27848
37867772	rs66986180	4.54044e-16	-1.893	-1.29979	3.87287e-05	-1.80377	-1.38373
37868383	rs2868507	3.8843e-16	-1.95463	-1.39424	4.12662e-05	-1.83563	-1.28841
37869227	rs144688730	2.19724e-15	-1.61603	-3.00054e-10	0.000366138	-0.941069	-3.00054e-10
37869759	rs142285503	1.93298e-15	-1.74417	-3.00054e-10	0.000259218	-1.28641	-3.00054e-10
37870633	rs188262204	1.97058e-15	-1.7249	-3.00054e-10	0.000181384	-1.64346	-3.00054e-10
37870745	rs73114539	4.28984e-16	-2.04061	-1.20896	3.82785e-05	-1.88777	-1.31143
37870746	rs75504562	3.30157e-16	-2.09115	-1.42026	4.0073e-05	-1.74288	-1.4105
37870900	rs2092494	3.49778e-16	-2.0664	-1.38728	3.70876e-05	-1.93229	-1.2985
37871684	rs78711045	6.08436e-16	-1.83229	-1.0678	5.60036e-05	-2.01437	-0.80429
37872423	rs4812366	2.52259e-15	-1.47794	-3.00054e-10	0.000125207	-2.01411	-3.00054e-10
37873316	rs16987849	8.62683e-15	-2.55157e-10	-0.24835	0.000868051	-2.55157e-10	-0.0778299
37873610	rs78133593	3.27206e-16	-2.09533	-1.42507	0.000102602	-0.838395	-1.37483
37873741	rs1016550	3.34464e-16	-2.08435	-1.4141	0.000146237	-0.439231	-1.41962
37873801	rs150634301	2.66846e-15	-2.55157e-10	-1.42173	0.000233518	-2.55157e-10	-1.39082
37873813	rs932426	3.88863e-16	-2.01745	-1.3303	5.46552e-05	-1.63866	-1.20438
37874691	rs79163718	1.36791e-15	-2.08994	-3.00054e-10	0.00011584	-2.09187	-3.00054e-10
37874976	rs149665923	1.63891e-15	-1.9092	-3.00054e-10	0.000125848	-2.00901	-3.00054e-10
37875045	rs1012338	3.88974e-16	-2.00398	-1.34349	0.000176718	-0.243499	-1.42603
37875110	rs73114542	1.90383e-14	0.543227	-3.00054e-10	0.000301368	-1.13575	-3.00054e-10
37875309	rs73114544	5.70734e-16	-1.79838	-1.16568	4.76415e-05	-1.69213	-1.28825
37876338	rs117575911	1.52177e-15	-1.98335	-3.00054e-10	0.000115407	-2.09561	-3.00054e-10
37876434	rs6028354	3.81894e-16	-2.06871	-1.29713	8.26059e-05	-1.02317	-1.40683
37876772	rs932428	3.73914e-16	-2.0862	-1.30076	3.54524e-05	-1.86791	-1.40798
37876885	rs932429	3.46154e-16	-2.09684	-1.36726	3.24058e-05	-2.02617	-1.33957
37877068	rs7262174	4.37659e-16	-1.96734	-1.2622	4.1831e-05	-1.79111	-1.31933
37877660	rs11698240	8.15034e-16	-1.29036	-1.31739	3.49576e-05	-1.88544	-1.40451
37877837	rs11086745	9.81601e-16	-1.08205	-1.33975	4.0164e-05	-1.7383	-1.41281
37878814	rs2206747	4.68674e-16	-1.75657	-1.4045	3.39547e-05	-1.8906	-1.42846
37879949	rs4640447	5.78026e-16	-1.53317	-1.41819	3.77042e-05	-1.78971	-1.4246
37880010	rs6124127	2.66421e-15	-2.55157e-10	-1.42332	0.000228206	-2.55157e-10	-1.41383
37880233	rs6129227	3.30491e-16	-2.08147	-1.42893	3.07063e-05	-1.99499	-1.42462
37880966	rs187441881	4.30083e-15	-2.55157e-10	-0.94442	0.000302102	-2.55157e-10	-1.13331
37881482	rs2009579	1.86887e-15	-0.352395	-1.4255	5.14953e-05	-1.4748	-1.42779
37881769	rs729520	3.92248e-16	-1.97178	-1.36731	6.36836e-05	-1.28012	-1.41004
37882299	rs6129228	2.00318e-15	-0.283392	-1.4251	5.21525e-05	-1.4618	-1.4281
37882317	rs6129229	3.43427e-16	-2.04488	-1.42713	3.26463e-05	-1.9381	-1.42025
37882607	rs4810254	6.40127e-15	-0.546731	-3.00054e-10	0.000128441	-1.98861	-3.00054e-10
37882854	rs113486880	3.80756e-16	-2.09681	-1.27201	3.60921e-05	-1.98153	-1.27648
37884312	rs6124128	9.70458e-16	-1.03378	-1.39943	3.05965e-05	-1.9942	-1.429
37884565	rs17766229	3.94778e-16	-1.99105	-1.34161	6.08152e-05	-1.34146	-1.39478
37885536	rs79806902	2.93865e-15	-1.32528	-3.00054e-10	0.000115729	-2.09283	-3.00054e-10
37886563	rs75929732	2.71441e-15	-2.55157e-10	-1.40465	0.000234407	-2.55157e-10	-1.38702
37886660	rs75095720	7.24817e-15	-2.55157e-10	-0.422479	0.000557296	-2.55157e-10	-0.520984
37888157	rs74466857	6.42526e-15	-2.55157e-10	-0.54299	0.000488328	-2.55157e-10	-0.653092
37889064	rs80095619	3.38232e-15	-2.55157e-10	-1.18467	0.000278306	-2.55157e-10	-1.21536
37889481	rs4810255	2.43492e-15	-0.104108	-1.40921	6.57444e-05	-1.244	-1.4143
37889503	rs6028364	2.60501e-15	-0.0627758	-1.38301	7.22215e-05	-1.17337	-1.39097
37889930	rs6124131	2.7898e-15	-2.55157e-10	-1.37726	0.000248087	-2.55157e-10	-1.3303
37890227	rs17766253	1.45119e-15	-2.03084	-3.00054e-10	0.000126073	-2.00722	-3.00054e-10
37890456	rs117478547	4.26155e-15	-0.953594	-3.00054e-10	0.000125416	-2.01244	-3.00054e-10
37890458	rs35206383	1.54557e-15	-0.639621	-1.32822	5.02351e-05	-1.55693	-1.37044
37890523	rs6028365	8.16877e-16	-1.38467	-1.22083	5.4511e-05	-1.51016	-1.33552
37890686	rs73113355	5.69088e-16	-1.5805	-1.38645	0.000114526	-0.683411	-1.41987
37891470	rs2223685	2.90704e-15	-2.55157e-10	-1.33609	0.000227529	-2.55157e-10	-1.4168
37891863	rs180977349	3.95185e-15	-1.02904	-3.00054e-10	0.000129513	-1.9803	-3.00054e-10
37893647	rs146504850	1.95218e-15	-1.73428	-3.00054e-10	0.000202849	-1.53162	-3.00054e-10
37893773	rs77628810	2.66066e-15	-2.55157e-10	-1.42466	0.000225927	-2.55157e-10	-1.42387
37894157	rs117644459	1.3747e-15	-2.08499	-3.00054e-10	0.000115501	-2.0948	-3.00054e-10
37894178	rs57444068	1.93309e-15	-0.957904	-0.786203	0.000181124	-0.795559	-0.849338
37895351	rs6129234	2.66433e-15	-2.55157e-10	-1.42327	0.000232047	-2.55157e-10	-1.39714
37895372	rs6028367	1.36948e-15	-1.84316	-0.245642	0.000148987	-1.53997	-0.300256
37895849	rs6124132	1.89575e-15	-1.59037	-0.173247	0.000158303	-1.54297	-0.236603
37897213	rs112909420	1.37853e-15	-2.08221	-3.00054e-10	0.000115349	-2.09612	-3.00054e-10
37897296	rs116927253	1.54703e-15	-1.96689	-3.00054e-10	0.000122215	-2.0383	-3.00054e-10
37897441	rs74798278	2.64904e-15	-2.55157e-10	-1.42903	0.000228779	-2.55157e-10	-1.41132
37897680	rs2073315	4.49197e-16	-2.03525	-1.16827	3.90477e-05	-2.02186	-1.15744
37898200	rs59235229	1.02464e-15	-1.01969	-1.3592	0.000135669	-0.565255	-1.36861
37899700	rs2073314	2.49789e-15	-1.55543	0.0676529	0.000196858	-1.51476	-0.0468363
37899865	rs2073313	6.54189e-16	-2.0491	-0.778483	9.71426e-05	-1.65642	-0.611478
37900406	rs116866960	1.57661e-15	-1.94795	-3.00054e-10	0.000123807	-2.02536	-3.00054e-10
37900423	rs4470396	5.67355e-16	-2.05369	-0.91631	4.66999e-05	-2.05366	-0.946682
37900688	rs2073312	3.78136e-15	-1.13253	0.0593864	0.00028379	-1.1372	-0.0586406
37900691	rs2073311	5.06328e-16	-2.06229	-1.02151	4.20832e-05	-2.05972	-1.04472
37900945	rs34021142	3.45388e-16	-2.04231	-1.424	3.32566e-05	-1.91156	-1.42827
37901254	rs78576284	2.06526e-15	-1.67797	-3.00054e-10	0.000163931	-1.74464	-3.00054e-10
37901725	rs1004022	8.96167e-16	-2.08622	-0.426632	7.04533e-05	-2.0945	-0.494633
37901805	rs117482847	1.49294e-15	-2.00248	-3.00054e-10	0.000423588	-0.795318	-3.00054e-10
37901969	rs11698311	2.05752e-15	-1.68173	-3.00054e-10	0.00011523	-2.09715	-3.00054e-10
37902090	rs8125860	2.47622e-15	-1.41148	-0.0850106	0.000201714	-1.38542	-0.151806
37903681	rs77563569	1.62671e-15	-1.91667	-3.00054e-10	0.00022476	-1.42905	-3.00054e-10
37903682	rs7262330	1.76413e-15	-0.474586	-1.36098	0.000149688	-0.463447	-1.37208
37903722	rs151159181	1.36083e-15	-2.09513	-3.00054e-10	0.000115372	-2.09592	-3.00054e-10
37904076	rs2208138	5.38173e-15	-1.13245	0.412231	0.000358695	-1.25904	0.297429
37904235	rs66750575	1.94621e-15	-2.09066	0.353317	0.000295801	-1.75984	0.605444
37904394	rs10460625	4.44713e-15	-1.24609	0.335117	0.000300733	-1.36064	0.222783
37905178	rs7266026	1.71401e-15	-0.489191	-1.3752	0.000164565	-0.35576	-1.38501
37905431	rs8119103	9.14571e-16	-2.07013	-0.422399	7.4023e-05	-2.06279	-0.47691
37905849	rs8125861	9.79052e-16	-2.05417	-0.370228	7.69793e-05	-2.07599	-0.424553
37905863	rs7266476	1.92917e-15	-0.396247	-1.34989	0.000163632	-0.384843	-1.36162
37906360	rs16987872	9.15437e-16	-1.15607	-1.33551	0.000105724	-0.834955	-1.3483
37906367	rs113892390	1.55215e-14	0.338999	-3.00054e-10	0.000340846	-1.01265	-3.00054e-10
37906565	rs117744302	3.09092e-15	-2.55157e-10	-1.27476	0.000282332	-2.55157e-10	-1.201
37906698	rs4812367	2.93225e-15	-1.64966	0.322202	0.000230793	-1.60907	0.206514
37906741	rs4812368	3.97997e-15	-1.66177	0.639815	0.000304091	-1.65207	0.525319
37907083	rs76169042	3.13998e-15	-2.55157e-10	-1.25901	0.000260552	-2.55157e-10	-1.28128
37907685	rs73289384	1.46255e-15	-2.02304	-3.00054e-10	0.000178716	-1.65828	-3.00054e-10
37907913	rs941651	3.80692e-15	-1.52094	0.454534	0.000314891	-1.43833	0.346478
37908163	rs1157376	3.62121e-15	-1.40373	0.28731	0.000307421	-1.28921	0.173346
37908783	rs59397721	1.20382e-15	-0.885916	-1.33181	0.000119131	-0.718689	-1.34517
37908821	rs146863725	3.01737e-15	-2.55157e-10	-1.29884	0.000270839	-2.55157e-10	-1.24256
37908954	rs2208139	3.462e-16	-2.03525	-1.42872	3.37966e-05	-1.89817	-1.42555
37909011	rs117401371	5.16676e-16	-1.66684	-1.39673	2.90753e-05	-2.0946	-1.37959
37909315	rs2224304	3.57041e-16	-2.00438	-1.42875	3.58554e-05	-1.84531	-1.41928
37909375	rs16987875	1.58139e-15	-2.05118	0.106255	0.000239497	-1.68406	0.318522
37909494	rs10485652	1.54079e-15	-2.05254	0.0816101	0.000232322	-1.68818	0.292221
37910414	rs67735417	2.75944e-15	-2.0971	0.708905	0.000401228	-1.83889	0.989343
37910766	rs12625027	5.20908e-16	-2.0378	-1.0176	4.39874e-05	-2.04006	-1.02011
37910767	rs12625060	5.1755e-16	-2.04427	-1.0176	4.36144e-05	-2.04858	-1.02011
37911295	rs7262615	9.4041e-15	-2.55157e-10	-0.162082	0.000939644	-2.55157e-10	0.0014214
37912138	rs4810257	4.12516e-15	-1.24726	0.261141	0.000282401	-1.38821	0.187454
37912667	rs3918508	4.20252e-15	-1.12288	0.155334	0.000337456	-1.10435	0.0817078
37912668	rs11698909	1.8781e-15	-1.77297	-3.00054e-10	0.000151866	-1.82108	-3.00054e-10
37913440	rs7266730	2.66884e-15	-0.0663874	-1.3552	0.000183329	-0.267923	-1.36487
37913457	rs151121882	3.54087e-15	-1.13885	-3.00054e-10	0.000139087	-1.90898	-3.00054e-10
37913730	rs2070292	2.60219e-15	-0.105267	-1.34161	0.000178948	-0.304814	-1.35217
37913928	rs112700115	4.15871e-15	-0.978024	-3.00054e-10	0.000175128	-1.67856	-3.00054e-10
37914178	rs2067034	3.54386e-15	-1.43961	0.301593	0.000241264	-1.58526	0.227075
37914526	rs1884712	2.02356e-15	-0.573935	-1.12443	9.70454e-05	-1.10804	-1.16086
37915088	rs11905126	1.98526e-15	-0.861048	-0.856431	0.000173318	-0.77796	-0.910991
37915283	rs6028376	2.91228e-15	-1.71044	0.376153	0.00023093	-1.70199	0.300029
37915621	rs4812369	3.15942e-15	-1.66738	0.41454	0.000250437	-1.65847	0.337602
37915778	rs111920312	1.04884e-14	-0.122708	0.0697511	0.00114998	-0.141893	0.345309
37916264	rs6124134	9.24854e-16	-2.09142	-0.389927	7.60869e-05	-2.09543	-0.416771
37916325	rs4812370	3.02327e-15	-1.58892	0.29203	0.000240462	-1.57924	0.21772
37916357	rs4812371	9.03632e-16	-2.09142	-0.413142	7.43635e-05	-2.09543	-0.439682
37916828	rs60933728	1.20017e-15	-0.904472	-1.31629	0.000116429	-0.756088	-1.33071
37916896	rs11699381	1.82682e-15	-1.71323	-0.0874282	9.80831e-05	-2.09704	-0.161227
37917247	rs73113379	2.20992e-14	0.778226	-0.0859137	0.00021828	-1.32543	-0.132875
37918096	rs988323	3.15369e-15	-1.6657	0.411043	0.000258116	-1.6332	0.342528
37919542	rs60295744	1.97395e-15	-2.07492	0.351726	0.000291317	-1.77496	0.60529
37919940	rs116900646	5.46589e-14	1.59788	-3.00054e-10	0.000806869	-0.150919	-3.00054e-10
37920076	rs2868508	3.60237e-15	-1.22023	0.0985967	0.000287261	-1.18909	0.00540376
37921124	rs1009789	3.50068e-15	-1.36873	0.218458	0.000268195	-1.39917	0.146808
37921606	rs117954964	5.07367e-15	-2.55157e-10	-0.779163	0.000381373	-2.55157e-10	-0.900302
37921806	rs9636528	4.26515e-15	-1.27761	0.324862	0.000340836	-1.27791	0.265236
37922912	rs9636515	8.38802e-16	-2.09584	-0.483173	6.94086e-05	-2.09712	-0.506951
37923132	rs59106201	2.15863e-15	-2.09641	0.462654	0.000301068	-1.875	0.738258
37923193	rs73623605	3.10583e-15	-2.55157e-10	-1.26995	0.000287394	-2.55157e-10	-1.18323
37923341	rs1076805	3.30289e-16	-2.09706	-1.41396	3.05869e-05	-2.03872	-1.38479
37923471	rs118146327	1.40525e-15	-2.06301	-3.00054e-10	0.000126353	-2.005	-3.00054e-10
37923957	rs743154	3.25932e-15	-1.33548	0.11377	0.000257628	-1.34818	0.055614
37923967	rs743153	4.12677e-15	-1.23362	0.247883	0.000327948	-1.24714	0.195916
37924744	rs78259370	3.82345e-15	-2.55157e-10	-1.06207	0.000305564	-2.55157e-10	-1.12192
37924786	rs73291077	1.58059e-15	-0.618262	-1.32716	0.000187643	-0.270946	-1.33859
37925725	rs67397733	1.92191e-15	-2.05913	0.309218	0.000288294	-1.7423	0.562202
37925767	rs59885984	3.00176e-15	-0.045122	-1.25891	0.000271104	0.0351576	-1.27673
37925941	rs117642242	3.19748e-15	-1.24086	-3.00054e-10	0.000178321	-1.66049	-3.00054e-10
37926694	rs113152720	2.07402e-14	0.628846	-3.00054e-10	0.000522776	-0.584928	-3.00054e-10
37926774	rs4812373	3.7579e-15	-1.05886	-0.0205043	0.000292006	-1.08052	-0.0867846
37926902	rs17186303	1.79164e-14	0.246904	0.235582	0.00207091	0.292459	0.499203
37927072	rs73113390	1.35867e-15	-2.09672	-3.00054e-10	0.000115353	-2.09609	-3.00054e-10
37927455	rs75868046	3.60246e-15	-2.55157e-10	-1.12161	0.000287412	-2.55157e-10	-1.18316
37927670	rs73291083	2.90309e-15	-0.0607435	-1.27671	0.000302261	0.157967	-1.29076
37928322	rs6129242	3.4033e-16	-2.06248	-1.41859	3.20071e-05	-1.984	-1.39412
37928475	rs6124135	3.99807e-16	-2.05611	-1.2639	3.32122e-05	-2.06719	-1.27397
37928651	rs61710434	6.23076e-15	0.0811844	-0.654915	0.000621897	0.307197	-0.718502
37928855	rs12480434	2.67818e-15	-2.55157e-10	-1.41809	0.000240082	-2.55157e-10	-1.3631
37928899	rs6028383	2.62307e-15	-0.770381	-0.668502	0.000365197	-0.212127	-0.731517
37929301	rs4812374	1.53219e-15	-1.59887	-0.377661	0.000137002	-1.46359	-0.460495
37929794	rs78978693	4.14253e-15	-2.55157e-10	-0.981921	0.000388713	-2.55157e-10	-0.88124
37929997	rs16987896	2.77541e-15	-0.802249	-0.58018	0.000382642	-0.25015	-0.64683
37930005	rs59349866	5.05677e-16	-2.08434	-1.00075	6.46567e-05	-1.81443	-0.860562
37931218	rs725259	3.81863e-16	-2.06639	-1.29953	3.18026e-05	-2.07374	-1.31079
37931436	rs2007338	2.24295e-15	-1.14537	-0.450064	0.000211591	-0.967686	-0.521741
37932027	rs11699853	3.48422e-16	-2.0288	-1.42877	3.02349e-05	-2.01491	-1.42017
37933174	rs11907653	1.51225e-15	-1.49717	-0.492463	0.000304252	-0.628995	-0.497229
37933673	rs8123469	1.56465e-15	-1.47879	-0.476778	0.000318039	-0.600323	-0.481583
37934996	rs36104096	7.78779e-16	-2.08318	-0.570072	6.6414e-05	-2.06288	-0.585292
37935033	rs114648806	1.35905e-15	-2.09644	-3.00054e-10	0.000130821	-1.97025	-3.00054e-10
37935531	rs6124136	3.50689e-15	-2.55157e-10	-1.1485	0.000289311	-2.55157e-10	-1.17658
37936079	rs144705061	4.76299e-15	-2.55157e-10	-0.842353	0.000448178	-2.55157e-10	-0.738891
37936305	rs62204425	7.54475e-16	-1.57138	-1.11358	0.000167777	-0.629391	-1.09206
37936416	rs77276753	1.54127e-15	-1.97062	-3.00054e-10	0.000117831	-2.07483	-3.00054e-10
37936445	rs78125889	2.64911e-15	-2.55157e-10	-1.429	0.000225419	-2.55157e-10	-1.42612
37936581	rs16987902	7.95074e-16	-1.53044	-1.10211	0.000161188	-0.681306	-1.0802
37937661	rs6513599	4.68635e-16	-1.93922	-1.22193	3.51179e-05	-2.04959	-1.23578
37937843	rs77882385	1.48348e-15	-2.00884	-3.00054e-10	0.000119357	-2.06196	-3.00054e-10
37937916	rs75108056	1.48036e-15	-2.01095	-3.00054e-10	0.000119198	-2.06329	-3.00054e-10
37938422	rs75158130	1.40602e-15	-2.06246	-3.00054e-10	0.000116063	-2.08994	-3.00054e-10
37938529	rs35976072	2.11943e-15	-1.65208	-3.00054e-10	0.000181078	-1.64515	-3.00054e-10
37938781	rs73291095	8.15252e-16	-1.93039	-0.677099	0.000123451	-1.40909	-0.619144
37939641	rs112040224	2.42306e-15	-1.5182	-3.00054e-10	0.0001289	-1.98504	-3.00054e-10
37940011	rs8123586	5.06339e-15	-0.721935	-0.059257	0.000432674	-0.726978	-0.0471176
37940223	rs79112972	2.67144e-15	-2.55157e-10	-1.42061	0.000228212	-2.55157e-10	-1.4138
37940458	rs139003852	4.51149e-15	-2.55157e-10	-0.896601	0.000412033	-2.55157e-10	-0.822976
37940679	rs16987905	3.97774e-16	-2.09523	-1.22987	3.50171e-05	-2.07908	-1.20916
37941087	rs1011827	2.74331e-15	-2.55157e-10	-1.39406	0.000226265	-2.55157e-10	-1.42237
37941232	rs76524376	7.29402e-16	-1.96642	-0.752338	0.000119055	-1.3706	-0.693893
37941418	rs13041504	3.51209e-16	-2.09642	-1.35318	3.07502e-05	-2.07431	-1.34388
37941498	rs79477607	1.61555e-14	-2.55157e-10	0.379034	0.00173863	-2.55157e-10	0.616774
37941883	rs4812375	2.83721e-15	-1.48911	0.128706	0.000651436	-0.479273	0.114372
37942147	rs34525681	3.85047e-16	-2.04868	-1.30893	3.15262e-05	-2.09697	-1.29629
37942991	rs1012795	3.8703e-15	-1.40285	0.352951	0.000371344	-1.31844	0.391486
37943619	rs6129247	1.12619e-15	-1.40627	-0.878113	0.000210034	-0.582775	-0.914034
37944964	rs67560176	4.06724e-16	-2.08968	-1.21317	4.14158e-05	-1.87589	-1.24453
37945063	rs66663715	3.66016e-16	-2.0967	-1.31161	3.22909e-05	-2.07259	-1.2967
37945145	rs17186702	1.37004e-15	-2.08839	-3.00054e-10	0.000204511	-1.52346	-3.00054e-10
37945205	rs57304154	1.37003e-15	-2.0884	-3.00054e-10	0.000211512	-1.4898	-3.00054e-10
37945267	rs16987909	6.2023e-16	-1.99997	-0.880919	7.96571e-05	-1.5629	-0.903449
37945484	rs11696333	2.31578e-15	-1.96114	0.397656	0.000233067	-1.81925	0.426497
37946102	rs143871175	4.82987e-15	-0.828409	-3.00054e-10	0.00272969	1.06786	-3.00054e-10
37946188	rs6101460	2.0947e-15	-1.90152	0.237697	0.000234336	-1.65157	0.264241
37947368	rs6101462	3.99571e-16	-2.06988	-1.25071	3.53199e-05	-2.0533	-1.22634
37947434	rs7267944	3.78728e-16	-2.09587	-1.27829	3.69772e-05	-1.98246	-1.25132
37947763	rs12329623	4.21694e-16	-2.09336	-1.17334	3.90671e-05	-2.03326	-1.14554
37947981	rs4810258	1.50461e-15	-1.99469	-3.00054e-10	0.00012827	-1.98995	-3.00054e-10
37948025	rs12329618	4.34112e-16	-2.09474	-1.14295	4.06823e-05	-2.02685	-1.11144
37948298	rs1008351	5.23296e-15	-1.00472	0.256466	0.000479771	-0.970355	0.299585
37948756	rs6101463	3.75285e-15	-1.36385	0.283134	0.000381385	-1.22686	0.326591
37948830	rs79270784	1.35975e-15	-2.09593	-3.00054e-10	0.000128409	-1.98886	-3.00054e-10
37949055	rs6101464	3.83209e-15	-1.32704	0.267226	0.000394487	-1.18367	0.31718
37949113	rs6129249	1.15713e-15	-1.36393	-0.89336	0.000241102	-0.431678	-0.927184
37949375	rs6101466	3.80341e-16	-2.09463	-1.27529	3.78519e-05	-1.9643	-1.2461
37949434	rs6093153	1.40457e-15	-2.06349	-3.00054e-10	0.000184982	-1.62382	-3.00054e-10
37950180	rs1008350	6.15328e-15	-1.02178	0.435537	0.000562398	-0.982757	0.470887
37951428	rs6028389	8.75558e-15	-0.687205	0.453668	0.000630329	-0.889286	0.491449
37951934	rs6129250	9.75302e-16	-1.53902	-0.889218	0.000222362	-0.511362	-0.928412
37952976	rs6129253	1.46279e-15	-1.16084	-0.862039	0.000120408	-1.17335	-0.879841
37953612	rs6101467	1.41451e-15	-2.05644	-3.00054e-10	0.000180803	-1.64667	-3.00054e-10
37953738	rs62202867	1.61748e-15	-1.16801	-0.754348	0.000129148	-1.21185	-0.771275
37953758	rs79323644	8.6366e-15	0.486133	-0.733351	0.00142494	1.04776	-0.62995
37955443	rs6093156	1.43293e-15	-2.04351	-3.00054e-10	0.000173859	-1.68584	-3.00054e-10
37956138	rs8115615	1.45167e-15	-2.03051	-3.00054e-10	0.000168158	-1.71917	-3.00054e-10
37956227	rs56332392	1.42048e-15	-2.05224	-3.00054e-10	0.00017837	-1.66022	-3.00054e-10
37956695	rs6129259	1.12366e-15	-1.30203	-0.984604	0.000188398	-0.586401	-1.01912
37957173	rs4810259	1.18476e-15	-1.20265	-1.03104	0.000206417	-0.45052	-1.06366
37957289	rs4810260	1.09717e-15	-1.27945	-1.03104	0.000186959	-0.54953	-1.06366
37957395	rs4812376	3.07533e-15	-1.16432	-0.115501	0.000776632	-0.0587137	-0.1304
37958043	rs6028390	4.84554e-15	-0.895201	0.0700321	0.000406758	-0.930727	0.0948662
37958191	rs6129260	2.83832e-15	-1.25728	-0.102734	0.000657737	-0.23757	-0.117706
37958258	rs6129261	3.12625e-15	-1.16066	-0.102734	0.000734341	-0.127401	-0.117706
37958333	rs8117671	3.60899e-16	-2.09527	-1.32711	3.13598e-05	-2.0879	-1.31065
37958615	rs932553	1.00135e-15	-1.34802	-1.05387	0.00016405	-0.655878	-1.08803
37958651	rs12165257	1.46346e-15	-2.02242	-3.00054e-10	0.00016508	-1.73765	-3.00054e-10
37958704	rs932552	5.59104e-15	-0.842976	0.160914	0.000470425	-0.879272	0.188829
37959418	rs74460379	1.35857e-15	-2.09679	-3.00054e-10	0.00013015	-1.97539	-3.00054e-10
37959633	rs185922111	2.16975e-15	-1.62862	-3.00054e-10	0.000258483	-1.28925	-3.00054e-10
37959995	rs4810261	3.56522e-15	-1.22747	0.0954681	0.0008446	-0.19334	0.0881236
37960715	rs6129263	1.09774e-15	-1.27581	-1.03416	0.000191501	-0.52034	-1.06885
37960971	rs4812377	1.13111e-15	-1.28701	-0.993018	0.000190347	-0.565726	-1.0295
37961058	rs62202872	2.19502e-15	-1.61703	-3.00054e-10	0.000193457	-1.57903	-3.00054e-10
37961287	rs7261746	1.50942e-15	-1.9915	-3.00054e-10	0.000155576	-1.79694	-3.00054e-10
37961412	rs4239688	3.30238e-15	-1.16432	-0.0442677	0.000840586	-0.0587137	-0.0512671
37962189	rs6093157	1.48278e-15	-2.00931	-3.00054e-10	0.000160671	-1.76472	-3.00054e-10
37962356	rs6129265	4.47399e-15	-0.781418	-0.123529	0.00102483	0.224757	-0.136551
37962422	rs6129266	6.09126e-15	-0.403574	-0.192798	0.000472352	-0.516432	-0.169923
37962844	rs75491779	5.38639e-15	-2.55157e-10	-0.719352	0.000414683	-2.55157e-10	-0.816565
37963182	rs6124140	4.80786e-15	-0.799788	-0.0331884	0.00109418	0.200333	-0.0466541
37963721	rs4810262	4.59291e-15	-0.781418	-0.0972962	0.00104406	0.224757	-0.117966
37963786	rs4810263	1.43942e-15	-0.976284	-1.0627	0.000282845	-0.101444	-1.09774
37963899	rs6016049	1.46611e-15	-2.02061	-3.00054e-10	0.000164432	-1.74158	-3.00054e-10
37964825	rs6016050	1.48447e-15	-2.00817	-3.00054e-10	0.000160317	-1.76693	-3.00054e-10
37965091	rs75115203	3.74875e-15	-2.55157e-10	-1.08181	0.000292371	-2.55157e-10	-1.16606
37965099	rs2067008	1.49321e-15	-0.960124	-1.04217	0.000293097	-0.0798998	-1.08368
37965202	rs2070291	1.4882e-15	-0.960124	-1.04553	0.000294151	-0.0798998	-1.08009
37965734	rs2070290	1.47348e-15	-0.960124	-1.05548	0.000291375	-0.0798998	-1.08957
37966866	rs6016051	1.47753e-15	-2.01285	-3.00054e-10	0.000162585	-1.75288	-3.00054e-10
37966916	rs743155	3.46809e-14	1.72972	-0.586756	0.00448289	2.04028	-0.476339
37967269	rs6028394	1.85358e-15	-0.79798	-0.98813	0.000128237	-0.983056	-1.00715
37967287	rs66998295	4.31106e-16	-2.02162	-1.22301	3.89719e-05	-1.98214	-1.1991
37967302	rs2868999	5.19545e-15	-0.907409	0.151965	0.000467454	-0.883698	0.186919
37967775	rs2869000	1.46086e-15	-1.08505	-0.939151	0.000273474	-0.259873	-0.973001
37968869	rs5012131	3.8298e-16	-2.08249	-1.28051	3.34172e-05	-2.06915	-1.26585
37968871	rs117458756	2.37663e-14	-2.55157e-10	0.76504	0.00226778	-2.55157e-10	0.882479
37969019	rs2869001	1.51621e-15	-1.05264	-0.93437	0.000285538	-0.216301	-0.973406
37969208	rs1998109	1.54888e-15	-1.03704	-0.928661	0.000293177	-0.195376	-0.967927
37969843	rs35758854	3.87563e-16	-2.0873	-1.2638	3.37921e-05	-2.07599	-1.24787
37969862	rs6016056	1.48542e-15	-2.00753	-3.00054e-10	0.000155684	-1.79625	-3.00054e-10
37970202	rs75228921	2.65022e-15	-2.55157e-10	-1.42858	0.000224893	-2.55157e-10	-1.42845
37970531	rs6028395	1.47152e-15	-2.01693	-3.00054e-10	0.000163154	-1.74938	-3.00054e-10
37970966	rs2103960	4.01234e-16	-2.08501	-1.23142	3.5014e-05	-2.07269	-1.21564
37970970	rs6028396	2.21857e-15	-0.681859	-0.924506	0.000154695	-0.859651	-0.942973
37971095	rs6028397	1.51046e-15	-1.99082	-3.00054e-10	0.000151294	-1.82485	-3.00054e-10
37971350	rs75811037	1.75994e-15	-1.83795	-3.00054e-10	0.000222915	-1.43729	-3.00054e-10
37971372	rs7271906	1.50089e-15	-1.99717	-3.00054e-10	0.00015288	-1.81443	-3.00054e-10
37971643	rs6028398	1.4947e-15	-2.0013	-3.00054e-10	0.000153963	-1.80737	-3.00054e-10
37972010	rs16987936	3.92993e-16	-2.08249	-1.2547	3.42972e-05	-2.06915	-1.23986
37972167	rs6028399	1.52411e-15	-1.98182	-3.00054e-10	0.000149202	-1.83878	-3.00054e-10
37972408	rs117344509	6.24379e-15	-2.55157e-10	-0.571641	0.000484643	-2.55157e-10	-0.660668
37972597	rs140470197	1.92397e-14	-2.55157e-10	0.553748	0.00179049	-2.55157e-10	0.646165
37973031	rs13038787	4.07655e-16	-2.0861	-1.21446	3.60797e-05	-2.05593	-1.20242
37973158	rs2869002	1.8306e-15	-0.820316	-0.978268	0.00037546	0.0914743	-1.0074
37974193	rs6124141	1.64309e-15	-0.989526	-0.917121	0.000318608	-0.131919	-0.948201
37975767	rs78615038	2.68699e-15	-2.55157e-10	-1.41481	0.000231027	-2.55157e-10	-1.40154
37975857	rs190091217	4.14809e-15	-2.55157e-10	-0.980579	0.000351927	-2.55157e-10	-0.980656
37976189	rs6101476	1.4692e-15	-2.01851	-3.00054e-10	0.000164503	-1.74115	-3.00054e-10
37976363	rs6071688	1.37088e-15	-2.08778	-3.00054e-10	0.000122176	-2.03862	-3.00054e-10
37976650	rs62201649	1.47472e-15	-2.01476	-3.00054e-10	0.000163218	-1.74899	-3.00054e-10
37976803	rs7267443	1.47489e-15	-2.01465	-3.00054e-10	0.000158573	-1.77787	-3.00054e-10
37977026	rs6129271	1.7824e-15	-0.883786	-0.941483	0.000270193	-0.267323	-0.97762
37977903	rs6093160	1.4787e-15	-2.01207	-3.00054e-10	0.000161546	-1.75929	-3.00054e-10
37977945	rs2869003	8.1536e-15	-0.562184	0.257416	0.000707799	-0.564018	0.282097
37978109	rs7268205	1.48157e-15	-2.01013	-3.00054e-10	0.000160929	-1.76312	-3.00054e-10
37978123	rs181010910	4.17985e-15	-2.55157e-10	-0.972953	0.000465148	-2.55157e-10	-0.701725
37978413	rs113585945	2.21418e-15	-1.60835	-3.00054e-10	0.000138626	-1.9123	-3.00054e-10
37978477	rs2869004	1.49679e-15	-1.99991	-3.00054e-10	0.000157871	-1.7823	-3.00054e-10
37978485	rs2869005	1.36194e-15	-2.09432	-3.00054e-10	0.00013143	-1.9656	-3.00054e-10
37978920	rs4812379	1.65936e-15	-0.934634	-0.962164	0.000249273	-0.32989	-0.995643
37979281	rs6129273	1.97146e-15	-0.745866	-0.978589	0.000309147	-0.0987988	-1.01146
37979414	rs6071689	6.5283e-15	-0.527082	-3.00054e-10	0.000295281	-1.15615	-3.00054e-10
37979482	rs6129274	2.0149e-15	-0.763288	-0.939367	0.000312351	-0.119998	-0.979954
37981504	rs6101477	5.49528e-14	2.42316	-0.819912	0.000617337	0.370864	-0.78953
37981578	rs73121188	1.43702e-15	-1.53195	-0.508708	7.08482e-05	-2.09336	-0.49018
37982285	rs76531112	2.65038e-15	-2.55157e-10	-1.42852	0.00022482	-2.55157e-10	-1.42878
37983058	rs6129275	1.92858e-15	-0.763288	-0.983154	0.000300345	-0.119998	-1.01915
37984144	rs4812380	7.2278e-15	-0.739578	0.314285	0.000646554	-0.714263	0.34184
37984337	rs2903980	1.56182e-15	-1.95737	-3.00054e-10	0.000151673	-1.82236	-3.00054e-10
```
