## Supplementary material for "Characterization of shared and ancestry-specific signals driving complex traits using multi-ancestry fine-mapping": susiex_nc3.cs80.summary

```
# chr20:36985458-37985458
CS_ID	CS_LENGTH	CS_PURITY	MAX_PIP_SNP	BP	REF_ALLELE	ALT_ALLELE	REF_FRQ	BETA	SE	-LOG10P	MAX_PIP	POST-HOC_PROB_POP1	POST-HOC_PROB_POP2
1	12	0.872259	rs1006945	37458009	T,T	G,G	0.485089,0.428571	0.0300367,0.0159703	0.00395606,0.00863795	13.5036,1.19058	0.151932	1	0.237517
2	612	0	rs1130247	37581437	G,G	A,A	0.793241,0.661706	-0.0198814,-0.0262714	0.00488208,0.0090349	4.33211,2.43887	0.0378553	0.322918	0.447157
```
