## Supplementary material for "Characterization of shared and ancestry-specific signals driving complex traits using multi-ancestry fine-mapping": susiex_nc1.cs80.cs

```
CS_ID	SNP	BP	REF_ALLELE	ALT_ALLELE	REF_FRQ	BETA	SE	-LOG10P	CS_PIP	OVRL_PIP
1	chr20:41637487:T:C	41637487	C,C	T,T	1,1	-inf,inf	inf,inf	5.04917,2.5439	0.204719	0.204719
1	chr20:41638042:G:A	41638042	A,A	G,G	1,1	-inf,inf	inf,inf	4.6643,2.3981	0.0686697	0.0686697
1	chr20:41636443:A:G	41636443	G,G	A,A	1,1	-inf,inf	inf,inf	5.68901,0.79848	0.0327171	0.0327171
1	chr20:41330209:C:T	41330209	T,T	C,C	1,1	-inf,-inf	inf,inf	5.81856,0.487927	0.0269696	0.0269696
1	chr20:41639378:T:A	41639378	A,A	T,T	1,1	-inf,inf	inf,inf	4.48963,2.07574	0.0256751	0.0256751
1	chr20:41331702:G:A	41331702	A,A	G,G	1,1	-inf,-inf	inf,inf	5.75891,0.47117	0.0232222	0.0232222
1	chr20:41340067:C:G	41340067	G,G	C,C	1,1	-inf,inf	inf,inf	5.80671,0.226849	0.0191976	0.0191976
1	chr20:41631446:G:A	41631446	A,A	G,G	1,1	-inf,inf	inf,inf	4.29374,2.08068	0.0171928	0.0171928
1	chr20:41341904:C:G	41341904	G,G	C,C	1,1	-inf,inf	inf,inf	5.7261,0.257674	0.0166898	0.0166898
1	chr20:41341745:A:G	41341745	G,G	A,A	1,1	-inf,inf	inf,inf	5.68981,0.249776	0.0153278	0.0153278
1	chr20:41629315:T:G	41629315	G,G	T,T	1,1	-inf,inf	inf,inf	4.22372,2.04177	0.0137936	0.0137936
1	chr20:41631093:A:G	41631093	G,G	A,A	1,1	-inf,inf	inf,inf	4.24609,2.01284	0.0136832	0.0136832
1	chr20:41049649:C:T	41049649	T,T	C,C	1,1	-inf,inf	inf,inf	4.36604,1.86593	0.0133348	0.0133348
1	chr20:41631296:G:A	41631296	A,A	G,G	1,1	-inf,inf	inf,inf	4.20163,1.96834	0.0114626	0.0114626
1	chr20:40669905:A:G	40669905	G,G	A,A	1,1	inf,inf	inf,inf	5.48357,0.343827	0.0109972	0.0109972
1	chr20:41192109:G:A	41192109	A,A	G,G	1,1	-inf,-inf	inf,inf	4.38592,1.72645	0.0107148	0.0107148
1	chr20:41263168:C:G	41263168	G,G	C,C	1,1	-inf,-inf	inf,inf	4.67224,1.34972	0.009819	0.009819
1	chr20:41308175:C:T	41308175	T,T	C,C	1,1	-inf,inf	inf,inf	5.44172,0.220383	0.00880105	0.00880105
1	chr20:41322165:A:T	41322165	T,T	A,A	1,1	-inf,inf	inf,inf	5.40773,0.232546	0.00828761	0.00828761
1	chr20:41318282:C:G	41318282	G,G	C,C	1,1	-inf,-inf	inf,inf	5.45161,0.116217	0.00826098	0.00826098
1	chr20:41282745:A:G	41282745	G,G	A,A	1,1	-inf,inf	inf,inf	5.12439,0.676257	0.00817323	0.00817323
1	chr20:41286875:G:A	41286875	A,A	G,G	1,1	-inf,-inf	inf,inf	5.4478,0.0364487	0.00790158	0.00790158
1	chr20:41286105:G:A	41286105	A,A	G,G	1,1	-inf,inf	inf,inf	5.26466,0.430407	0.00771897	0.00771897
1	chr20:41320745:C:T	41320745	T,T	C,C	1,1	-inf,inf	inf,inf	5.3674,0.242235	0.00768362	0.00768362
1	chr20:41322647:C:T	41322647	T,T	C,C	1,1	-inf,inf	inf,inf	5.36511,0.235968	0.00759856	0.00759856
1	chr20:41286949:TG:T	41286949	T,T	TG,TG	1,1	-inf,-inf	inf,inf	5.39609,0.0345177	0.00707913	0.00707913
1	chr20:41180020:G:T	41180020	T,T	G,G	1,1	-inf,-inf	inf,inf	4.49536,1.36401	0.00694862	0.00694862
1	chr20:41281464:C:G	41281464	G,G	C,C	1,1	-inf,inf	inf,inf	5.31458,0.223276	0.00674409	0.00674409
1	chr20:41301845:G:C	41301845	C,C	G,G	1,1	-inf,-inf	inf,inf	5.37243,0.0130855	0.00670928	0.00670928
1	chr20:41623273:G:A	41623273	A,A	G,G	1,1	-inf,inf	inf,inf	3.61047,2.31363	0.00646718	0.00646718
1	chr20:41326563:A:G	41326563	G,G	A,A	1,1	-inf,inf	inf,inf	5.25383,0.262088	0.006168	0.006168
1	chr20:41179760:G:A	41179760	A,A	G,G	1,1	-inf,-inf	inf,inf	4.45259,1.33776	0.00606071	0.00606071
1	chr20:41303716:T:G	41303716	G,G	T,T	1,1	-inf,-inf	inf,inf	5.27667,0.0678771	0.00556035	0.00556035
1	chr20:41033585:G:C	41033585	C,C	G,G	1,1	-inf,inf	inf,inf	3.3284,2.53211	0.00550524	0.00550524
1	chr20:41287520:T:C	41287520	C,C	T,T	1,1	-inf,-inf	inf,inf	5.27536,0.0361379	0.00548596	0.00548596
1	chr20:41268383:C:T	41268383	T,T	C,C	1,1	-inf,inf	inf,inf	5.10599,0.335422	0.00490051	0.00490051
1	chr20:41287797:T:C	41287797	C,C	T,T	1,1	-inf,-inf	inf,inf	5.21364,0.030555	0.004809	0.004809
1	chr20:41305386:G:A	41305386	A,A	G,G	1,1	-inf,-inf	inf,inf	4.69191,0.896809	0.00467521	0.00467521
1	chr20:41285356:T:C	41285356	C,C	T,T	1,1	-inf,-inf	inf,inf	5.18742,0.0309814	0.00455025	0.00455025
1	chr20:41259008:C:A	41259008	A,A	C,C	1,1	-inf,-inf	inf,inf	4.68704,0.886429	0.00454893	0.00454893
1	chr20:41330479:G:A	41330479	A,A	G,G	1,1	-inf,-inf	inf,inf	4.926,0.547289	0.0044385	0.0044385
1	chr20:41254141:G:A	41254141	A,A	G,G	1,1	-inf,inf	inf,inf	4.86075,0.634084	0.00439641	0.00439641
1	chr20:41326667:T:C	41326667	C,C	T,T	1,1	-inf,inf	inf,inf	5.09773,0.235319	0.00431591	0.00431591
1	chr20:41332689:T:C	41332689	C,C	T,T	1,1	-inf,inf	inf,inf	5.12941,0.138794	0.00424472	0.00424472
1	chr20:41248409:G:A	41248409	A,A	G,G	1,1	-inf,inf	inf,inf	4.98383,0.410631	0.00415786	0.00415786
1	chr20:41249105:T:C	41249105	C,C	T,T	1,1	-inf,inf	inf,inf	5.03255,0.314926	0.0040977	0.0040977
1	chr20:41274891:TA:T	41274891	T,T	TA,TA	1,1	-inf,inf	inf,inf	5.07254,0.234407	0.00408884	0.00408884
1	chr20:41036025:T:C	41036025	C,C	T,T	1,1	-inf,inf	inf,inf	4.43234,1.13367	0.00405279	0.00405279
1	chr20:41300968:G:A	41300968	A,A	G,G	1,1	-inf,-inf	inf,inf	4.71515,0.775755	0.00403265	0.00403265
1	chr20:41114304:T:C	41114304	C,C	T,T	1,1	-inf,inf	inf,inf	4.93937,0.451397	0.00399487	0.00399487
1	chr20:41270764:C:G	41270764	G,G	C,C	1,1	-inf,inf	inf,inf	4.95704,0.420826	0.00398191	0.00398191
1	chr20:41116010:A:G	41116010	G,G	A,A	1,1	-inf,inf	inf,inf	5.00638,0.311155	0.00386089	0.00386089
1	chr20:41269493:C:T	41269493	T,T	C,C	1,1	-inf,inf	inf,inf	4.92645,0.443299	0.00384566	0.00384566
1	chr20:41273036:G:A	41273036	A,A	G,G	1,1	-inf,inf	inf,inf	5.08826,0.119152	0.00383969	0.00383969
1	chr20:41264726:C:T	41264726	T,T	C,C	1,1	-inf,inf	inf,inf	5.01822,0.282969	0.00383555	0.00383555
1	chr20:41335690:C:T	41335690	T,T	C,C	1,1	-inf,-inf	inf,inf	4.83009,0.563318	0.00371166	0.00371166
1	chr20:41085229:G:A	41085229	A,A	G,G	1,1	-inf,inf	inf,inf	5.0588,0.145237	0.00367423	0.00367423
1	chr20:41285390:G:A	41285390	A,A	G,G	1,1	-inf,-inf	inf,inf	4.63921,0.809472	0.0036287	0.0036287
1	chr20:41343188:G:C	41343188	C,C	G,G	1,1	-inf,-inf	inf,inf	4.9561,0.340107	0.00359216	0.00359216
1	chr20:40998559:C:A	40998559	A,A	C,C	1,1	-inf,inf	inf,inf	4.42355,1.06899	0.00355828	0.00355828
1	chr20:41254935:G:T	41254935	T,T	G,G	1,1	-inf,inf	inf,inf	5.00278,0.23677	0.00353756	0.00353756
1	chr20:41095698:T:C	41095698	C,C	T,T	1,1	-inf,inf	inf,inf	4.7797,0.594553	0.00349439	0.00349439
1	chr20:41292506:G:A	41292506	A,A	G,G	1,1	-inf,-inf	inf,inf	4.62633,0.788349	0.00341396	0.00341396
1	chr20:41294981:A:G	41294981	G,G	A,A	1,1	-inf,-inf	inf,inf	4.59174,0.824002	0.00336236	0.00336236
1	chr20:41218219:G:A	41218219	A,A	G,G	1,1	-inf,-inf	inf,inf	4.23181,1.25962	0.00332177	0.00332177
1	chr20:41229905:C:T	41229905	T,T	C,C	1,1	-inf,inf	inf,inf	4.99822,0.159615	0.0032693	0.0032693
1	chr20:41261713:C:T	41261713	T,T	C,C	1,1	-inf,inf	inf,inf	4.97848,0.202175	0.0032517	0.0032517
1	chr20:40513876:G:A	40513876	A,NA	G,NA	1,NA	-inf,NA	inf,NA	4.42258,NA	0.00324502	0.00324502
1	chr20:41037110:A:G	41037110	G,G	A,A	1,1	-inf,inf	inf,inf	4.67997,0.674512	0.00319607	0.00319607
1	chr20:41606278:A:G	41606278	G,G	A,A	1,1	-inf,inf	inf,inf	4.86347,0.388568	0.00313668	0.00313668
1	chr20:41400000:T:C	41400000	C,C	T,T	1,1	-inf,inf	inf,inf	2.9453,2.64419	0.00311956	0.00311956
```
