## Supplementary material for "Characterization of shared and ancestry-specific signals driving complex traits using multi-ancestry fine-mapping": susiex_nc1.cs80.snp

```
BP	SNP	PIP(CS1)	LogBF(CS1,Pop1)	LogBF(CS1,Pop2)
40051409	chr20:40051409:C:T	2.95383e-06	-0.324043	-0.129242
40052004	chr20:40052004:A:G	1.92141e-06	0.360442	-1.24377
40052183	chr20:40052183:C:G	1.61913e-06	-2.06257e-10	-1.0545
40052309	chr20:40052309:C:T	1.49818e-05	-2.06257e-10	1.17045
40052970	chr20:40052970:C:T	9.49026e-06	0.713878	-5.51629e-10
40053162	chr20:40053162:G:A	1.0581e-06	-0.234375	-1.24554
40053724	chr20:40053724:A:G	1.29874e-06	-2.06257e-10	-1.27499
40053807	chr20:40053807:C:A	2.03947e-06	-2.06257e-10	-0.8237
40054030	chr20:40054030:G:T	1.84393e-06	-2.06257e-10	-0.924491
40054237	chr20:40054237:C:G	9.9926e-07	-0.304591	-1.23254
40054340	chr20:40054340:G:A	9.953e-07	-0.328398	-1.2127
40054568	chr20:40054568:C:T	1.38933e-06	-2.06257e-10	-1.20757
40054750	chr20:40054750:G:A	5.79948e-07	-0.841605	-1.2396
40054783	chr20:40054783:C:T	2.66212e-06	-2.06257e-10	-0.557265
40054882	chr20:40054882:A:G	1.59903e-06	0.126855	-1.19385
40054934	chr20:40054934:T:C	1.29892e-06	-2.06257e-10	-1.27486
40055291	chr20:40055291:G:A	1.70619e-06	0.181114	-1.18324
40055541	chr20:40055541:C:T	1.57114e-06	0.119401	-1.20399
40055835	chr20:40055835:A:G	2.07975e-06	-2.06257e-10	-0.804138
40056058	chr20:40056058:C:T	1.07221e-06	-1.25261	-0.214055
40056428	chr20:40056428:C:T	5.84038e-06	-2.06257e-10	0.228408
40056725	chr20:40056725:T:G	3.68448e-07	-1.26562	-1.26922
40056900	chr20:40056900:C:T	4.01911e-07	-1.17561	-1.2723
40057011	chr20:40057011:A:G	1.31691e-06	-2.06257e-10	-1.2611
40057092	chr20:40057092:C:T	4.1264e-06	-2.06257e-10	-0.118983
40057098	chr20:40057098:G:A	3.35764e-06	-1.07992	0.754776
40057478	chr20:40057478:A:G	6.94209e-07	-1.35658	-0.544786
40057566	chr20:40057566:T:C	9.52383e-07	-0.359187	-1.22599
40057707	chr20:40057707:T:C	2.1133e-06	-2.06257e-10	-0.788138
40058049	chr20:40058049:A:T	5.26302e-07	-0.932399	-1.24587
40058255	chr20:40058255:A:G	1.31436e-06	-2.06257e-10	-1.26304
40058329	chr20:40058329:C:T	5.21259e-07	-0.937307	-1.25059
40058399	chr20:40058399:C:T	9.10011e-07	-0.418581	-1.21211
40058488	chr20:40058488:T:C	3.11087e-06	-1.04796	0.646477
40058564	chr20:40058564:C:T	3.5694e-06	-2.06257e-10	-0.263991
40058574	chr20:40058574:G:A	1.20835e-05	0.955452	-5.51629e-10
40058687	chr20:40058687:G:A	1.30543e-06	-2.06257e-10	-1.26986
40058882	chr20:40058882:C:A	1.47413e-06	-1.14832	-5.51629e-10
40059110	chr20:40059110:G:T	4.47951e-06	-1.00742	0.970545
40059577	chr20:40059577:C:T	2.10932e-06	-2.06257e-10	-0.790024
40059709	chr20:40059709:G:A	4.0902e-07	-1.36006	-1.07032
40060772	chr20:40060772:C:T	2.82562e-06	-1.07896	0.581297
40060955	chr20:40060955:A:G	8.59474e-07	-0.458658	-1.22916
40061035	chr20:40061035:A:G	1.29898e-06	-2.06257e-10	-1.27481
40061075	chr20:40061075:C:T	2.13915e-06	-2.06257e-10	-0.775978
40061399	chr20:40061399:C:A	5.07473e-07	-1.29597	-0.918733
40061632	chr20:40061632:T:C	1.46094e-06	-2.06257e-10	-1.15731
40061644	chr20:40061644:G:A	1.29906e-06	-2.06257e-10	-1.27475
40061984	chr20:40061984:C:G	1.30858e-06	-2.06257e-10	-1.26745
40061995	chr20:40061995:A:G	4.08863e-07	-1.30117	-1.12959
40061998	chr20:40061998:G:A	2.75047e-06	-1.0237	0.499084
40062407	chr20:40062407:A:T	4.29636e-07	-1.3419	-1.03931
40062747	chr20:40062747:T:C	2.25459e-06	-2.06257e-10	-0.723421
40062960	chr20:40062960:G:T	9.41643e-07	-0.400668	-1.19585
40063259	chr20:40063259:T:C	3.80537e-06	-2.06257e-10	-0.199975
40063406	chr20:40063406:G:A	6.77721e-06	-2.06257e-10	0.377178
40063766	chr20:40063766:G:A	3.72199e-06	-2.06257e-10	-0.222128
40064169	chr20:40064169:T:C	1.06706e-06	-0.580166	-0.891317
40064263	chr20:40064263:T:C	2.57199e-06	-1.05476	0.463055
40064791	chr20:40064791:C:A	3.44185e-06	-2.06257e-10	-0.300378
40065224	chr20:40065224:C:T	6.11265e-07	-1.1882	-0.840412
40065974	chr20:40065974:G:A	1.2213e-06	-1.33647	-5.51629e-10
40066107	chr20:40066107:C:T	3.84813e-06	-1.05852	0.869719
40066776	chr20:40066776:G:A	1.73498e-06	-2.06257e-10	-0.98539
40066974	chr20:40066974:C:T	1.52522e-06	-2.06257e-10	-1.11425
40067050	chr20:40067050:T:C	1.68218e-06	-2.06257e-10	-1.0163
40067570	chr20:40067570:A:C	1.68902e-06	-2.06257e-10	-1.01224
40068362	chr20:40068362:A:G	1.39796e-06	-2.06257e-10	-1.20137
40068393	chr20:40068393:T:C	4.77353e-06	-1.03042	1.05711
40068907	chr20:40068907:T:C	3.16116e-06	-2.06257e-10	-0.385448
40069060	chr20:40069060:T:C	1.79396e-06	-2.06257e-10	-0.951962
40069710	chr20:40069710:T:C	8.10183e-07	-0.637043	-1.10984
40070006	chr20:40070006:G:A	2.27065e-06	-2.06257e-10	-0.716321
40070344	chr20:40070344:A:G	3.95761e-07	-1.27284	-1.19049
40070500	chr20:40070500:C:T	9.68171e-07	-1.56873	-5.51629e-10
40070575	chr20:40070575:G:T	2.53833e-06	-2.06257e-10	-0.604883
40070778	chr20:40070778:C:A	1.29906e-06	-2.06257e-10	-1.27475
40071074	chr20:40071074:G:A	7.38603e-07	-0.675256	-1.16413
40071547	chr20:40071547:T:A	1.10728e-06	-0.684463	-0.750022
40071841	chr20:40071841:G:T	9.56092e-07	-1.58129	-5.51629e-10
40071933	chr20:40071933:A:T	3.10177e-06	-2.06257e-10	-0.404415
40071980	chr20:40071980:T:C	2.16416e-06	-2.06257e-10	-0.764356
40072197	chr20:40072197:G:C	7.87695e-07	-0.63523	-1.1398
40072954	chr20:40072954:AAAAT:A	1.83307e-06	-2.06257e-10	-0.930396
40073448	chr20:40073448:T:A	5.78319e-06	-2.06257e-10	0.218568
40073449	chr20:40073449:T:C	3.30603e-06	-2.06257e-10	-0.340639
40073460	chr20:40073460:G:T	3.58249e-07	-1.3817	-1.18122
40073640	chr20:40073640:C:G	2.30121e-06	-2.06257e-10	-0.702951
40073764	chr20:40073764:A:G	1.75543e-06	-2.06257e-10	-0.973674
40073986	chr20:40073986:T:C	9.02757e-07	-0.499131	-1.13956
40074027	chr20:40074027:T:A	3.44722e-07	-1.33976	-1.26165
40074368	chr20:40074368:C:T	4.0476e-06	-1.01133	0.873066
40074568	chr20:40074568:T:C	5.03183e-06	-0.733718	0.813113
40074959	chr20:40074959:C:T	1.27509e-06	-1.29337	-5.51629e-10
40075263	chr20:40075263:G:T	1.33033e-06	-2.06257e-10	-1.25096
40075335	chr20:40075335:G:A	4.01695e-06	-1.02265	0.876786
40075366	chr20:40075366:C:A	1.33457e-06	-2.06257e-10	-1.24778
40075506	chr20:40075506:T:C	1.80972e-06	-2.06257e-10	-0.943216
40075597	chr20:40075597:C:T	1.33193e-06	-2.06257e-10	-1.24976
40075757	chr20:40075757:A:G	4.04456e-06	-1.06166	0.922645
40075942	chr20:40075942:T:G	1.29966e-06	-2.06257e-10	-1.27429
40076636	chr20:40076636:A:G	6.48429e-06	-2.06257e-10	0.332994
40076646	chr20:40076646:A:G	3.35408e-06	-1.00952	0.683312
40077047	chr20:40077047:CTT:C	3.14941e-07	-1.53343	-1.15833
40077263	chr20:40077263:G:A	6.20015e-07	-0.884036	-1.13036
40077286	chr20:40077286:G:A	6.02796e-06	-2.06257e-10	0.260021
40077611	chr20:40077611:C:CA	2.94146e-06	-1.0548	0.59732
40077647	chr20:40077647:T:C	1.33175e-06	-2.06257e-10	-1.2499
40077761	chr20:40077761:A:C	3.17903e-06	-0.997013	0.617202
40077924	chr20:40077924:A:G	1.99124e-06	-2.06257e-10	-0.84763
40078038	chr20:40078038:T:C	1.37238e-06	-1.21984	-5.51629e-10
40078209	chr20:40078209:AGAGTG:A	6.4528e-06	-2.06257e-10	0.328127
40078635	chr20:40078635:C:A	1.87708e-06	-2.06257e-10	-0.906671
40078968	chr20:40078968:C:T	2.16181e-06	-2.06257e-10	-0.765441
40079095	chr20:40079095:TG:T	1.61871e-06	-2.06257e-10	-1.05476
40079098	chr20:40079098:A:T	1.61871e-06	-2.06257e-10	-1.05476
40079190	chr20:40079190:A:G	6.81883e-06	-2.06257e-10	0.383299
40079280	chr20:40079280:A:T	5.8149e-07	-0.831624	-1.24693
40079434	chr20:40079434:C:T	3.2058e-07	-1.40303	-1.27098
40079487	chr20:40079487:A:T	2.74558e-06	-2.06257e-10	-0.526396
40079545	chr20:40079545:A:C	7.41192e-07	-0.787492	-1.04839
40079610	chr20:40079610:G:A	8.38157e-07	-1.15773	-0.555203
40079611	chr20:40079611:G:C	7.47609e-06	-2.06257e-10	0.475321
40079829	chr20:40079829:G:A	2.86406e-07	-1.51515	-1.27158
40079935	chr20:40079935:C:A	2.11848e-06	-0.785688	-5.51629e-10
40079993	chr20:40079993:G:A	3.05904e-07	-1.54761	-1.17326
40080180	chr20:40080180:C:T	3.41587e-07	-1.53532	-1.07522
40080267	chr20:40080267:C:CA	3.59249e-07	-1.58661	-0.973515
40080360	chr20:40080360:G:A	1.94629e-06	0.323339	-1.1938
40081248	chr20:40081248:A:T	1.49647e-06	-2.06257e-10	-1.13328
40081308	chr20:40081308:TATATATACACAC:T	1.37376e-06	-2.06257e-10	-1.21884
40081564	chr20:40081564:A:G	2.355e-06	-2.06257e-10	-0.679849
40081803	chr20:40081803:G:A	4.01326e-07	-1.58756	-0.861813
40082130	chr20:40082130:G:A	2.35288e-06	-2.06257e-10	-0.68075
40082562	chr20:40082562:C:A	1.6892e-06	-2.06257e-10	-1.01213
40082639	chr20:40082639:C:T	3.53529e-07	-1.59146	-0.984718
40082719	chr20:40082719:A:C	3.54594e-07	-1.59011	-0.983063
40082820	chr20:40082820:A:G	3.23048e-07	-1.39201	-1.27433
40082850	chr20:40082850:G:A	1.2144e-06	-1.34214	-5.51629e-10
40082851	chr20:40082851:T:C	1.64304e-06	-2.06257e-10	-1.03984
40082980	chr20:40082980:G:A	2.35454e-06	-2.06257e-10	-0.680041
40083005	chr20:40083005:G:A	1.69534e-06	-1.0085	-5.51629e-10
40083021	chr20:40083021:C:T	7.08035e-07	-0.697585	-1.18406
40084070	chr20:40084070:C:T	4.48967e-07	-1.15679	-1.1804
40084599	chr20:40084599:G:T	1.63988e-06	-2.06257e-10	-1.04176
40084617	chr20:40084617:C:G	1.36677e-06	-2.06257e-10	-1.22394
40084690	chr20:40084690:G:A	2.94212e-07	-1.49963	-1.26021
40084706	chr20:40084706:G:A	1.35596e-06	-2.06257e-10	-1.23188
40084781	chr20:40084781:AT:A	3.20894e-07	-1.59145	-1.08158
40085485	chr20:40085485:T:C	4.91001e-07	-1.55812	-0.689579
40085847	chr20:40085847:T:C	2.68497e-06	-2.06257e-10	-0.54872
40086436	chr20:40086436:TCTTTA:T	4.45172e-07	-1.58803	-0.757651
40086876	chr20:40086876:T:G	2.12889e-06	-2.06257e-10	-0.780788
40087482	chr20:40087482:T:C	4.96802e-07	-1.57653	-0.659424
40088109	chr20:40088109:C:G	2.68013e-06	-2.06257e-10	-0.550522
40088168	chr20:40088168:G:A	3.09327e-06	-0.40716	-5.51629e-10
40088761	chr20:40088761:T:C	2.68195e-06	-2.06257e-10	-0.549844
40088975	chr20:40088975:A:G	1.38649e-06	-2.06257e-10	-1.20962
40089159	chr20:40089159:A:G	4.63908e-07	-1.59055	-0.713907
40089282	chr20:40089282:C:T	4.62766e-07	-1.58906	-0.71786
40089556	chr20:40089556:A:G	4.38099e-07	-1.58903	-0.772671
40089698	chr20:40089698:G:T	5.71543e-06	-2.06257e-10	0.206782
40089926	chr20:40089926:G:T	1.54402e-06	-2.06257e-10	-1.102
40090209	chr20:40090209:A:G	2.57301e-06	-2.06257e-10	-0.591313
40090274	chr20:40090274:C:T	4.36995e-07	-1.59051	-0.773714
40090344	chr20:40090344:C:T	1.59822e-06	-2.06257e-10	-1.0675
40090635	chr20:40090635:T:C	1.63365e-06	-2.06257e-10	-1.04557
40090727	chr20:40090727:G:A	2.93653e-06	-2.06257e-10	-0.45916
40090931	chr20:40090931:T:A	2.98109e-07	-1.48172	-1.26496
40091229	chr20:40091229:G:T	1.29905e-06	-2.06257e-10	-1.27475
40091249	chr20:40091249:T:C	1.43458e-06	-2.06257e-10	-1.17551
40091417	chr20:40091417:C:T	1.59822e-06	-2.06257e-10	-1.0675
40091563	chr20:40091563:C:T	1.41227e-06	-2.06257e-10	-1.19119
40091718	chr20:40091718:T:C	1.30046e-06	-2.06257e-10	-1.27367
40091837	chr20:40091837:G:A	1.96614e-06	-2.06257e-10	-0.860316
40091966	chr20:40091966:C:CT	3.67449e-07	-1.5831	-0.95446
40091987	chr20:40091987:C:T	4.9141e-07	-1.55993	-0.686932
40092232	chr20:40092232:A:C	2.32581e-06	-0.365753	-0.326566
40092341	chr20:40092341:T:C	1.09949e-06	-0.668068	-0.773476
40092409	chr20:40092409:C:A	3.47624e-07	-1.59141	-1.00161
40092735	chr20:40092735:A:G	4.47115e-07	-1.58435	-0.756972
40092808	chr20:40092808:T:C	2.67903e-06	-2.06257e-10	-0.550935
40092816	chr20:40092816:T:C	2.69464e-06	-2.06257e-10	-0.545124
40092969	chr20:40092969:A:T	2.16857e-06	-2.06257e-10	-0.762322
40093220	chr20:40093220:C:T	1.54402e-06	-2.06257e-10	-1.102
40093270	chr20:40093270:A:C	4.79537e-07	-1.5897	-0.681625
40093425	chr20:40093425:CT:C	1.34716e-06	-2.06257e-10	-1.23839
40093730	chr20:40093730:C:T	2.68013e-06	-2.06257e-10	-0.550522
40093849	chr20:40093849:GGC:G	1.54402e-06	-2.06257e-10	-1.102
40093926	chr20:40093926:C:T	4.50667e-07	-1.5917	-0.741716
40093928	chr20:40093928:T:G	1.3646e-06	-2.06257e-10	-1.22553
40093967	chr20:40093967:T:G	4.95118e-07	-1.59088	-0.648462
40094047	chr20:40094047:C:T	1.33307e-06	-2.06257e-10	-1.2489
40094745	chr20:40094745:C:G	1.54402e-06	-2.06257e-10	-1.102
40094854	chr20:40094854:G:A	2.35072e-06	-2.06257e-10	-0.681668
40095065	chr20:40095065:C:T	1.46229e-06	-2.06257e-10	-1.15638
40095144	chr20:40095144:A:G	1.54402e-06	-2.06257e-10	-1.102
40095233	chr20:40095233:C:G	2.34944e-06	-2.06257e-10	-0.682209
40095566	chr20:40095566:C:T	4.41034e-07	-1.5902	-0.764824
40095749	chr20:40095749:C:A	1.67714e-06	-2.06257e-10	-1.0193
40096204	chr20:40096204:A:G	6.49101e-06	-2.06257e-10	0.334031
40096359	chr20:40096359:T:C	9.49576e-07	-1.58813	-5.51629e-10
40096533	chr20:40096533:G:A	9.82952e-07	-1.55358	-5.51629e-10
40096545	chr20:40096545:T:C	1.04613e-05	0.811292	-5.51629e-10
40096632	chr20:40096632:T:C	1.91327e-06	-2.06257e-10	-0.887573
40096691	chr20:40096691:C:T	3.91725e-07	-1.24182	-1.23176
40096779	chr20:40096779:A:G	2.13424e-06	-2.06257e-10	-0.778278
40096827	chr20:40096827:C:T	3.46e-06	-2.06257e-10	-0.29512
40096877	chr20:40096877:T:G	1.47227e-06	-2.06257e-10	-1.14958
40096896	chr20:40096896:C:G	4.4072e-07	-1.14411	-1.21162
40096907	chr20:40096907:G:A	3.42872e-06	-2.06257e-10	-0.304202
40096957	chr20:40096957:G:A	4.08057e-07	-1.18688	-1.24586
40097003	chr20:40097003:A:C	1.309e-06	-2.06257e-10	-1.26712
40097211	chr20:40097211:C:T	7.44725e-07	-0.5658	-1.26533
40097360	chr20:40097360:A:C	4.1615e-07	-1.3345	-1.07859
40097457	chr20:40097457:CATCTGCTATTCT:C	3.96624e-07	-1.37312	-1.08803
40097619	chr20:40097619:GT:G	3.98331e-07	-1.38657	-1.07029
40097622	chr20:40097622:G:GGT	3.94051e-07	-1.37647	-1.09119
40097623	chr20:40097623:A:ATTT	4.04156e-07	-1.37664	-1.06571
40097729	chr20:40097729:C:A	2.81098e-06	-2.06257e-10	-0.502854
40097753	chr20:40097753:G:A	3.90664e-07	-1.42874	-1.04755
40098056	chr20:40098056:C:T	3.51734e-07	-1.36442	-1.21684
40098148	chr20:40098148:C:T	4.01947e-07	-1.38678	-1.06104
40098324	chr20:40098324:G:A	3.83657e-07	-1.42024	-1.07415
40098353	chr20:40098353:C:T	3.91639e-07	-1.40453	-1.06927
40098482	chr20:40098482:G:A	4.1558e-07	-1.35583	-1.05864
40098541	chr20:40098541:T:TTTTG	4.55286e-07	-1.08859	-1.23463
40099073	chr20:40099073:A:T	3.32188e-07	-1.40909	-1.22935
40099482	chr20:40099482:A:C	3.93658e-07	-1.2026	-1.26606
40099869	chr20:40099869:G:A	1.49277e-06	-2.06257e-10	-1.13575
40099937	chr20:40099937:T:C	3.77868e-07	-1.25678	-1.25282
40100062	chr20:40100062:C:A	5.67249e-07	-0.879244	-1.2241
40100114	chr20:40100114:C:T	5.78284e-07	-0.80942	-1.27466
40100161	chr20:40100161:T:G	1.49653e-06	-2.06257e-10	-1.13324
40100397	chr20:40100397:C:T	1.41103e-06	-2.06257e-10	-1.19207
40100560	chr20:40100560:CAAACATTCATA:C	1.4122e-06	-2.06257e-10	-1.19124
40101392	chr20:40101392:A:T	1.32428e-06	-2.06257e-10	-1.25552
40101505	chr20:40101505:T:C	1.53338e-06	-2.06257e-10	-1.10892
40102406	chr20:40102406:C:G	1.70486e-06	-1.00291	-5.51629e-10
40103127	chr20:40103127:C:A	4.94124e-06	-2.06257e-10	0.0612292
40103128	chr20:40103128:C:T	6.9088e-06	-2.06257e-10	0.396409
40103603	chr20:40103603:T:C	3.45485e-07	-1.41714	-1.18205
40103914	chr20:40103914:A:G	2.95669e-07	-1.48089	-1.27401
40104835	chr20:40104835:G:A	1.39404e-06	-2.06257e-10	-1.20418
40104845	chr20:40104845:GA:G	1.17512e-05	1.22258	-0.295011
40105112	chr20:40105112:C:T	1.44655e-06	-1.33512	0.167908
40105809	chr20:40105809:A:G	1.33305e-06	-0.202849	-1.04607
40106581	chr20:40106581:G:A	8.99828e-07	-0.876509	-0.765431
40107442	chr20:40107442:G:T	9.85455e-07	-1.55104	-5.51629e-10
40107852	chr20:40107852:G:A	9.54577e-07	-1.58288	-5.51629e-10
40108384	chr20:40108384:CA:C	1.05745e-05	0.822056	-5.51629e-10
40109104	chr20:40109104:T:C	8.77168e-07	-0.426008	-1.24144
40109160	chr20:40109160:C:T	1.49992e-06	-2.06257e-10	-1.13098
40109313	chr20:40109313:C:T	1.30801e-06	-2.06257e-10	-1.26788
40109343	chr20:40109343:G:T	1.71263e-06	0.0901356	-1.08849
40110130	chr20:40110130:GAGA:G	9.95907e-06	-2.06257e-10	0.762095
40110730	chr20:40110730:C:T	1.0168e-06	-1.51972	-5.51629e-10
40110901	chr20:40110901:TG:T	7.62591e-07	-0.786681	-1.02074
40111115	chr20:40111115:A:G	7.50319e-07	-0.564166	-1.25948
40111349	chr20:40111349:T:C	1.58642e-06	-0.0407668	-1.03414
40111580	chr20:40111580:C:T	2.09347e-06	-2.06257e-10	-0.797564
40111769	chr20:40111769:G:A	9.95907e-06	-2.06257e-10	0.762095
40112649	chr20:40112649:T:A	1.32801e-06	-2.06257e-10	-1.2527
40113104	chr20:40113104:T:C	3.42845e-07	-1.33377	-1.2731
40113330	chr20:40113330:C:T	1.58101e-06	-2.06257e-10	-1.07832
40114028	chr20:40114028:T:G	2.98297e-06	-2.06257e-10	-0.443468
40114960	chr20:40114960:C:T	2.05972e-06	-2.06257e-10	-0.813818
40114980	chr20:40114980:T:C	1.69561e-06	-2.06257e-10	-1.00834
40115097	chr20:40115097:A:T	1.48947e-06	-2.06257e-10	-1.13797
40115589	chr20:40115589:G:T	3.44811e-06	0.138468	-0.43703
40115640	chr20:40115640:A:G	1.48319e-06	-2.06257e-10	-1.14219
40116001	chr20:40116001:C:T	3.12882e-06	-2.06257e-10	-0.395734
40116185	chr20:40116185:C:T	1.30246e-06	-2.06257e-10	-1.27213
40116222	chr20:40116222:C:A	1.67377e-06	-2.06257e-10	-1.02131
40116897	chr20:40116897:C:T	9.95907e-06	-2.06257e-10	0.762095
40116900	chr20:40116900:T:C	3.15008e-06	-0.388959	-5.51629e-10
40117238	chr20:40117238:A:G	2.41192e-06	-2.06257e-10	-0.655965
40117252	chr20:40117252:A:G	1.31018e-06	-2.06257e-10	-1.26622
40117338	chr20:40117338:A:G	1.31557e-06	-2.06257e-10	-1.26212
40117353	chr20:40117353:A:T	1.33206e-06	-2.06257e-10	-1.24966
40117430	chr20:40117430:C:T	1.42509e-06	-2.06257e-10	-1.18215
40117642	chr20:40117642:G:A	8.2015e-06	-2.06257e-10	0.567929
40117958	chr20:40117958:T:C	9.9387e-06	-2.06257e-10	0.760048
40118040	chr20:40118040:C:G	5.60604e-07	-0.891213	-1.22392
40118090	chr20:40118090:A:G	1.52309e-06	-0.0310609	-1.08459
40118183	chr20:40118183:A:G	1.99116e-06	-2.06257e-10	-0.847671
40118225	chr20:40118225:C:T	1.30257e-06	-2.06257e-10	-1.27205
40118566	chr20:40118566:T:C	1.49955e-06	-2.06257e-10	-1.13123
40118675	chr20:40118675:G:A	3.31429e-06	-2.06257e-10	-0.338145
40118727	chr20:40118727:G:C	1.96051e-06	-2.06257e-10	-0.863183
40119322	chr20:40119322:G:A	3.48086e-07	-1.3286	-1.2631
40119926	chr20:40119926:C:T	9.5077e-07	-1.58687	-5.51629e-10
40120524	chr20:40120524:C:T	1.74961e-06	-2.06257e-10	-0.976994
40120569	chr20:40120569:C:T	1.31068e-06	-2.06257e-10	-1.26584
40120762	chr20:40120762:G:A	1.54251e-06	-2.06257e-10	-1.10298
40121569	chr20:40121569:C:T	2.70358e-06	-2.06257e-10	-0.541812
40122590	chr20:40122590:G:T	3.20911e-06	0.109077	-0.479472
40122611	chr20:40122611:A:C	2.13243e-06	0.272887	-1.05201
40122733	chr20:40122733:G:A	1.70278e-06	0.22673	-1.23086
40122999	chr20:40122999:A:G	2.74608e-07	-1.55504	-1.27376
40123031	chr20:40123031:C:A	1.44855e-06	-2.06257e-10	-1.16582
40123067	chr20:40123067:G:A	2.82649e-06	0.106977	-0.60433
40123815	chr20:40123815:C:T	2.72259e-07	-1.56474	-1.27265
40124697	chr20:40124697:T:C	3.18891e-06	-2.06257e-10	-0.376708
40125035	chr20:40125035:G:T	1.77407e-06	-2.06257e-10	-0.963109
40125385	chr20:40125385:T:G	1.46411e-06	-2.06257e-10	-1.15514
40125977	chr20:40125977:A:G	2.08924e-06	-0.21297	-0.586619
40126333	chr20:40126333:C:T	1.7117e-06	-2.06257e-10	-0.998901
40126560	chr20:40126560:A:G	6.74028e-07	-0.756112	-1.17476
40127140	chr20:40127140:TC:T	5.12441e-07	-1.59174	-0.613222
40127923	chr20:40127923:T:C	3.18447e-07	-1.5089	-1.17178
40128255	chr20:40128255:A:C	9.64123e-06	0.805914	-0.0762534
40128346	chr20:40128346:G:A	1.66695e-06	-2.06257e-10	-1.02539
40128361	chr20:40128361:A:G	3.64327e-07	-1.43845	-1.10764
40128535	chr20:40128535:C:A	1.53686e-06	-2.06257e-10	-1.10664
40128587	chr20:40128587:T:C	2.61853e-06	-2.06257e-10	-0.573774
40128808	chr20:40128808:A:C	1.51819e-06	-2.06257e-10	-1.11887
40128920	chr20:40128920:G:A	4.35471e-07	-1.59106	-0.776651
40129219	chr20:40129219:A:T	2.77508e-07	-1.5891	-1.22919
40129667	chr20:40129667:T:C	3.03149e-07	-1.50987	-1.22005
40129802	chr20:40129802:T:C	1.63019e-06	-2.06257e-10	-1.04769
40130189	chr20:40130189:G:A	4.4094e-07	-1.5885	-0.766731
40131062	chr20:40131062:A:G	1.31635e-06	-2.06257e-10	-1.26152
40131952	chr20:40131952:G:T	1.63991e-05	1.26084	-5.51629e-10
40132004	chr20:40132004:A:C	9.60661e-07	-0.81083	-0.765692
40132356	chr20:40132356:T:G	4.25345e-06	-0.0886564	-5.51629e-10
40132366	chr20:40132366:C:T	2.05015e-06	-2.06257e-10	-0.818476
40132601	chr20:40132601:T:C	3.31336e-07	-1.52983	-1.11118
40132786	chr20:40132786:C:T	9.59642e-07	-1.57758	-5.51629e-10
40132996	chr20:40132996:G:A	1.59766e-06	-2.06257e-10	-1.06785
40133172	chr20:40133172:T:C	5.99684e-06	0.408195	-0.15335
40133175	chr20:40133175:C:T	3.19367e-06	-2.06257e-10	-0.375216
40133783	chr20:40133783:C:T	1.72241e-06	-2.06257e-10	-0.992666
40134305	chr20:40134305:C:A	1.73911e-06	-2.06257e-10	-0.983015
40134498	chr20:40134498:A:G	1.29907e-06	-2.06257e-10	-1.27474
40135286	chr20:40135286:T:G	1.30608e-06	-2.06257e-10	-1.26935
40135413	chr20:40135413:A:G	3.475e-07	-1.32183	-1.27155
40136558	chr20:40136558:G:T	1.48751e-06	-2.06257e-10	-1.13928
40136801	chr20:40136801:A:T	1.90268e-06	-2.06257e-10	-0.893123
40136832	chr20:40136832:A:G	1.9659e-06	-2.06257e-10	-0.860439
40137596	chr20:40137596:C:T	1.29942e-06	-2.06257e-10	-1.27447
40138407	chr20:40138407:A:G	1.30648e-06	-2.06257e-10	-1.26905
40139474	chr20:40139474:G:T	2.89449e-06	-2.06257e-10	-0.473579
40140118	chr20:40140118:T:A	5.11866e-07	-1.18079	-1.02529
40140150	chr20:40140150:C:T	1.31933e-06	-2.06257e-10	-1.25926
40141140	chr20:40141140:C:T	4.41223e-06	-2.06257e-10	-0.0520085
40141214	chr20:40141214:G:T	1.75291e-06	-2.06257e-10	-0.975112
40141511	chr20:40141511:C:A	1.20658e-06	-1.3486	-5.51629e-10
40141608	chr20:40141608:A:G	1.578e-06	-2.06257e-10	-1.08023
40141926	chr20:40141926:G:A	2.88858e-06	-2.06257e-10	-0.475622
40142480	chr20:40142480:A:G	1.44634e-06	-2.06257e-10	-1.16735
40142535	chr20:40142535:G:A	8.51274e-07	-0.783608	-0.913802
40142636	chr20:40142636:A:G	1.73494e-06	-2.06257e-10	-0.985416
40142723	chr20:40142723:C:G	2.26778e-05	-2.06257e-10	1.585
40142898	chr20:40142898:G:C	3.07117e-06	-2.06257e-10	-0.414328
40143084	chr20:40143084:G:A	3.07117e-06	-2.06257e-10	-0.414328
40143266	chr20:40143266:C:G	1.65859e-06	-2.06257e-10	-1.03042
40143529	chr20:40143529:G:A	3.304e-06	-2.06257e-10	-0.341253
40144090	chr20:40144090:A:G	1.6286e-06	-1.04867	-5.51629e-10
40144667	chr20:40144667:G:A	1.6555e-06	-2.06257e-10	-1.03228
40145005	chr20:40145005:G:A	1.95791e-06	-0.86451	-5.51629e-10
40145127	chr20:40145127:C:G	4.51453e-06	-2.06257e-10	-0.0290864
40145557	chr20:40145557:T:C	8.5961e-07	-1.10804	-0.579627
40145708	chr20:40145708:T:C	1.39233e-06	-2.06257e-10	-1.20541
40146182	chr20:40146182:T:C	3.85431e-06	-2.06257e-10	-0.187195
40146265	chr20:40146265:CAT:C	1.31075e-06	-2.06257e-10	-1.26579
40146570	chr20:40146570:T:C	1.66319e-06	-2.06257e-10	-1.02765
40146891	chr20:40146891:C:T	1.44778e-06	-2.06257e-10	-1.16635
40147618	chr20:40147618:A:G	3.72285e-06	-2.06257e-10	-0.221899
40147762	chr20:40147762:T:C	1.33585e-06	-2.06257e-10	-1.24682
40148094	chr20:40148094:A:G	1.34734e-06	-2.06257e-10	-1.23826
40148864	chr20:40148864:A:G	4.10478e-06	-2.06257e-10	-0.124237
40148883	chr20:40148883:A:G	1.68637e-06	-2.06257e-10	-1.01381
40149030	chr20:40149030:C:T	1.44897e-06	-2.06257e-10	-1.16553
40149318	chr20:40149318:TTCTC:T	4.09503e-06	-2.06257e-10	-0.126614
40150073	chr20:40150073:C:T	3.11306e-06	-2.06257e-10	-0.400781
40150127	chr20:40150127:A:G	6.31401e-06	0.306383	-5.51629e-10
40150571	chr20:40150571:T:C	4.11719e-06	-2.06257e-10	-0.121217
40150894	chr20:40150894:A:AC	1.05712e-06	-0.956346	-0.524495
40150935	chr20:40150935:C:T	1.31765e-06	-2.06257e-10	-1.26054
40151121	chr20:40151121:C:T	3.44873e-06	-2.06257e-10	-0.298382
40151126	chr20:40151126:C:T	1.388e-06	-2.06257e-10	-1.20852
40151229	chr20:40151229:G:A	5.1008e-07	-1.01537	-1.19421
40151992	chr20:40151992:C:G	1.0346e-06	-1	-0.502364
40152062	chr20:40152062:G:A	3.59788e-07	-1.54789	-1.01073
40152198	chr20:40152198:G:A	6.79108e-07	-1.01474	-0.908621
40152430	chr20:40152430:G:T	2.75134e-07	-1.57896	-1.24792
40152829	chr20:40152829:T:C	2.52087e-06	-2.06257e-10	-0.611784
40153082	chr20:40153082:A:G	1.89136e-06	-2.06257e-10	-0.899091
40153219	chr20:40153219:G:C	1.48813e-06	-2.06257e-10	-1.13887
40153738	chr20:40153738:G:A	8.64487e-07	-1.23661	-0.445394
40153799	chr20:40153799:A:G	1.78318e-06	-2.06257e-10	-0.957991
40154113	chr20:40154113:C:T	1.74388e-06	-2.06257e-10	-0.980278
40154174	chr20:40154174:G:A	1.36293e-06	-2.06257e-10	-1.22675
40154306	chr20:40154306:A:G	1.43361e-06	-0.924192	-0.251998
40154415	chr20:40154415:G:A	3.72285e-06	-2.06257e-10	-0.221899
40154484	chr20:40154484:T:C	5.3261e-05	-2.06257e-10	2.43882
40154505	chr20:40154505:G:A	1.32173e-06	-2.06257e-10	-1.25745
40154730	chr20:40154730:G:A	4.61038e-07	-1.04788	-1.26278
40154735	chr20:40154735:A:G	1.96139e-06	-2.06257e-10	-0.862736
40155058	chr20:40155058:A:C	1.31073e-06	-2.06257e-10	-1.26581
40155820	chr20:40155820:A:T	4.80336e-06	0.0329287	-5.51629e-10
40156912	chr20:40156912:G:A	6.71909e-07	-0.666097	-1.26792
40157539	chr20:40157539:C:T	1.30227e-06	-2.06257e-10	-1.27228
40157577	chr20:40157577:T:C	6.58704e-07	-0.754809	-1.19906
40157667	chr20:40157667:G:C	6.53255e-07	-0.689894	-1.27228
40157822	chr20:40157822:A:G	1.54977e-06	-2.06257e-10	-1.09828
40157877	chr20:40157877:A:C	3.9276e-06	-2.06257e-10	-0.16836
40157898	chr20:40157898:C:T	3.7226e-06	-2.06257e-10	-0.221966
40157920	chr20:40157920:A:G	3.72285e-06	-2.06257e-10	-0.221899
40158146	chr20:40158146:C:T	5.89578e-07	-0.790205	-1.27453
40158307	chr20:40158307:C:T	5.64145e-07	-0.834952	-1.27388
40158538	chr20:40158538:C:T	1.81236e-06	-2.06257e-10	-0.941756
40158597	chr20:40158597:T:G	7.16065e-07	-0.921825	-0.948547
40159194	chr20:40159194:C:T	4.10478e-06	-2.06257e-10	-0.124237
40159221	chr20:40159221:C:T	3.0719e-07	-1.44173	-1.27494
40159691	chr20:40159691:A:G	4.08717e-07	-1.48041	-0.950713
40159712	chr20:40159712:A:C	6.51534e-07	-0.691738	-1.27308
40160229	chr20:40160229:T:C	2.20487e-06	-2.06257e-10	-0.745721
40160427	chr20:40160427:G:A	2.75071e-06	-0.524527	-5.51629e-10
40160546	chr20:40160546:G:A	3.37541e-06	-2.06257e-10	-0.319871
40160671	chr20:40160671:A:C	1.16663e-06	-1.38227	-5.51629e-10
40160689	chr20:40160689:T:C	7.09363e-07	-0.816793	-1.06298
40160824	chr20:40160824:A:T	1.31438e-06	-2.06257e-10	-1.26302
40160942	chr20:40160942:A:G	1.34845e-06	-1.23743	-5.51629e-10
40161042	chr20:40161042:C:T	7.08056e-07	-0.669278	-1.21234
40161085	chr20:40161085:T:C	5.84524e-06	-2.06257e-10	0.22924
40161113	chr20:40161113:A:G	1.37177e-06	-2.06257e-10	-1.22028
40161346	chr20:40161346:T:G	1.7202e-06	-2.06257e-10	-0.993945
40161409	chr20:40161409:G:A	3.05808e-06	-2.06257e-10	-0.418601
40161489	chr20:40161489:A:C	6.65625e-07	-0.68875	-1.25467
40161623	chr20:40161623:G:T	1.59601e-06	-2.06257e-10	-1.06888
40161768	chr20:40161768:G:A	3.02809e-07	-1.55544	-1.1756
40161921	chr20:40161921:C:T	7.72387e-06	-2.06257e-10	0.507928
40162290	chr20:40162290:T:C	5.92017e-07	-0.90149	-1.15912
40162433	chr20:40162433:C:T	6.41756e-07	-0.907249	-1.07269
40162690	chr20:40162690:C:G	1.43886e-05	-2.06257e-10	1.13005
40163093	chr20:40163093:A:T	1.33617e-06	-2.06257e-10	-1.24658
40163178	chr20:40163178:G:A	9.63161e-06	-2.06257e-10	0.728662
40163657	chr20:40163657:C:T	5.44965e-07	-1.23068	-0.912741
40165386	chr20:40165386:A:G	1.30902e-06	-2.06257e-10	-1.26711
40165867	chr20:40165867:T:C	1.30818e-06	-2.06257e-10	-1.26775
40165951	chr20:40165951:C:G	6.32938e-07	-0.917449	-1.07632
40166024	chr20:40166024:A:G	7.53117e-07	-0.894333	-0.92559
40166200	chr20:40166200:C:T	6.24561e-07	-0.907384	-1.09971
40166348	chr20:40166348:CT:C	1.10003e-06	-1.44105	-5.51629e-10
40166950	chr20:40166950:C:A	2.41863e-06	-2.06257e-10	-0.653185
40167110	chr20:40167110:G:T	8.99378e-06	-2.06257e-10	0.660145
40167292	chr20:40167292:C:A	1.30584e-06	-2.06257e-10	-1.26954
40167304	chr20:40167304:G:A	2.44381e-06	-2.06257e-10	-0.642828
40167386	chr20:40167386:A:C	1.30028e-06	-2.06257e-10	-1.27381
40167424	chr20:40167424:C:T	1.3434e-06	-2.06257e-10	-1.24118
40167438	chr20:40167438:T:G	9.07521e-07	-0.789175	-0.844252
40167484	chr20:40167484:T:C	3.53753e-07	-1.30438	-1.27116
40167523	chr20:40167523:T:C	6.809e-07	-0.769252	-1.15148
40167852	chr20:40167852:T:C	8.72784e-07	-0.781601	-0.890853
40167930	chr20:40167930:G:A	2.09807e-06	-0.795368	-5.51629e-10
40168363	chr20:40168363:C:T	9.25601e-07	-0.799047	-0.814652
40168587	chr20:40168587:A:C	1.07854e-06	-0.504198	-0.956586
40168603	chr20:40168603:G:T	6.73355e-07	-0.676487	-1.25538
40168783	chr20:40168783:A:C	1.03654e-06	-1.40536	-0.0951363
40168841	chr20:40168841:TA:T	1.42176e-06	-2.06257e-10	-1.18449
40168883	chr20:40168883:T:A	1.34205e-06	-2.06257e-10	-1.24219
40169106	chr20:40169106:T:G	2.98611e-07	-1.5538	-1.19121
40169166	chr20:40169166:G:A	1.34008e-06	-0.603431	-0.640226
40169374	chr20:40169374:G:A	5.64846e-07	-1.10078	-1.00681
40169582	chr20:40169582:T:C	7.52811e-07	-0.765702	-1.05463
40169709	chr20:40169709:A:G	7.9433e-07	-0.813593	-0.953051
40169833	chr20:40169833:C:T	1.05674e-06	-0.780347	-0.700852
40169845	chr20:40169845:A:G	2.3759e-06	-2.06257e-10	-0.671012
40169864	chr20:40169864:G:A	1.01899e-06	-0.817423	-0.700153
40170163	chr20:40170163:A:G	1.89326e-06	-2.06257e-10	-0.898088
40170415	chr20:40170415:C:T	1.30283e-06	-2.06257e-10	-1.27185
40170441	chr20:40170441:G:A	1.04586e-06	-0.760242	-0.731304
40170538	chr20:40170538:A:C	3.26129e-07	-1.50728	-1.14957
40170607	chr20:40170607:T:C	5.18346e-07	-1.11371	-1.07979
40170943	chr20:40170943:G:A	6.53642e-07	-0.956744	-1.00484
40171086	chr20:40171086:C:T	2.37054e-06	-2.06257e-10	-0.673271
40171088	chr20:40171088:C:T	2.08933e-06	-2.06257e-10	-0.799544
40171374	chr20:40171374:A:T	9.18548e-07	-0.905393	-0.715956
40171672	chr20:40171672:T:G	1.58401e-06	-2.06257e-10	-1.07643
40172433	chr20:40172433:T:A	8.40096e-07	-0.893945	-0.816682
40172723	chr20:40172723:T:C	9.14656e-06	-2.06257e-10	0.67699
40172781	chr20:40172781:G:A	1.32442e-06	-2.06257e-10	-1.25542
40172792	chr20:40172792:G:A	2.27583e-06	-2.06257e-10	-0.714043
40172803	chr20:40172803:T:C	1.75366e-06	-2.06257e-10	-0.974684
40172936	chr20:40172936:T:G	3.96305e-06	-2.06257e-10	-0.159375
40173002	chr20:40173002:T:C	1.08418e-06	-0.581644	-0.873916
40173445	chr20:40173445:C:T	9.57086e-07	-1.58025	-5.51629e-10
40174759	chr20:40174759:A:G	1.30045e-06	-2.06257e-10	-1.27368
40174783	chr20:40174783:C:T	9.56109e-07	-1.58127	-5.51629e-10
40175116	chr20:40175116:A:G	1.23013e-06	-0.372771	-0.956496
40175316	chr20:40175316:A:G	2.90318e-06	-2.06257e-10	-0.470582
40175339	chr20:40175339:A:C	1.38909e-06	-1.20774	-5.51629e-10
40175828	chr20:40175828:C:T	2.37317e-06	-2.06257e-10	-0.672163
40175934	chr20:40175934:G:A	2.37054e-06	-2.06257e-10	-0.673271
40175954	chr20:40175954:A:G	1.80048e-06	-2.06257e-10	-0.948337
40176047	chr20:40176047:TGAC:T	9.11749e-07	-1.22701	-0.401769
40176152	chr20:40176152:T:C	9.13986e-07	-0.753161	-0.873166
40176293	chr20:40176293:G:A	2.36889e-06	-2.06257e-10	-0.673966
40176404	chr20:40176404:C:G	3.56831e-06	-2.06257e-10	-0.264295
40176426	chr20:40176426:G:A	1.6807e-06	-0.00258179	-1.0146
40176747	chr20:40176747:C:G	3.21374e-06	-2.06257e-10	-0.368954
40177096	chr20:40177096:T:C	1.36784e-06	-0.806892	-0.416264
40177289	chr20:40177289:C:T	1.28725e-06	-0.25885	-1.02503
40177344	chr20:40177344:A:G	1.41568e-06	-2.06257e-10	-1.18878
40177569	chr20:40177569:A:AAC	1.1222e-06	-0.68524	-0.735856
40177767	chr20:40177767:G:A	1.12451e-06	-0.152538	-1.2665
40177831	chr20:40177831:A:G	1.23808e-06	-0.69488	-0.62795
40177852	chr20:40177852:C:T	2.33389e-06	-2.06257e-10	-0.68885
40178063	chr20:40178063:C:A	3.20867e-06	-0.370531	-5.51629e-10
40178313	chr20:40178313:G:T	1.05988e-06	-0.272694	-1.20553
40178515	chr20:40178515:T:G	2.50777e-06	-0.616995	-5.51629e-10
40178823	chr20:40178823:CT:C	1.02009e-06	-0.300795	-1.21571
40178897	chr20:40178897:G:A	3.20957e-07	-1.46433	-1.20851
40179164	chr20:40179164:TG:T	1.73536e-06	-2.06257e-10	-0.985171
40179249	chr20:40179249:C:G	1.38877e-06	-2.06257e-10	-1.20797
40179275	chr20:40179275:G:A	4.98828e-06	0.0707036	-5.51629e-10
40180050	chr20:40180050:C:T	2.97822e-05	1.85752	-5.51629e-10
40180063	chr20:40180063:G:C	1.31202e-06	-2.06257e-10	-1.26482
40180357	chr20:40180357:T:C	2.72311e-07	-1.56788	-1.26932
40180844	chr20:40180844:T:C	9.52557e-07	-0.338476	-1.24652
40181195	chr20:40181195:A:G	1.73163e-06	-2.06257e-10	-0.987322
40181323	chr20:40181323:A:G	4.61211e-07	-1.1104	-1.19989
40181401	chr20:40181401:T:G	2.35818e-06	-2.06257e-10	-0.678496
40181594	chr20:40181594:G:A	1.64899e-06	-2.06257e-10	-1.03623
40181603	chr20:40181603:C:G	1.61833e-06	-2.06257e-10	-1.05499
40181797	chr20:40181797:C:T	3.26891e-06	-2.06257e-10	-0.351931
40182496	chr20:40182496:T:C	4.87904e-06	-2.06257e-10	0.0485598
40182575	chr20:40182575:ATAT:A	9.07219e-07	-0.536628	-1.09713
40183659	chr20:40183659:T:C	3.34421e-06	-2.06257e-10	-0.329157
40184357	chr20:40184357:A:G	7.56803e-06	-2.06257e-10	0.487545
40184613	chr20:40184613:T:C	1.38673e-06	-1.20944	-5.51629e-10
40184853	chr20:40184853:G:A	2.05458e-06	-2.06257e-10	-0.816319
40184975	chr20:40184975:G:A	1.75592e-06	-2.06257e-10	-0.973396
40185175	chr20:40185175:A:G	1.01354e-06	-0.623077	-0.899866
40185486	chr20:40185486:C:G	5.78779e-07	-0.808851	-1.27437
40186393	chr20:40186393:C:A	1.27409e-06	-1.29416	-5.51629e-10
40186441	chr20:40186441:A:G	3.19061e-06	-2.06257e-10	-0.376175
40187083	chr20:40187083:T:G	8.51492e-07	-0.838186	-0.858968
40187575	chr20:40187575:C:T	1.60219e-06	-2.06257e-10	-1.06502
40188037	chr20:40188037:A:C	1.31166e-06	-2.06257e-10	-1.26509
40188052	chr20:40188052:A:G	3.36267e-07	-1.54708	-1.07915
40188845	chr20:40188845:C:G	1.62512e-06	-2.06257e-10	-1.0508
40189123	chr20:40189123:G:A	6.66321e-07	-0.706055	-1.23632
40189442	chr20:40189442:T:C	6.81296e-07	-0.70729	-1.21286
40189571	chr20:40189571:T:C	2.87752e-06	-2.06257e-10	-0.479457
40189679	chr20:40189679:G:A	9.46654e-07	-1.59121	-5.51629e-10
40190283	chr20:40190283:T:C	2.28015e-06	-2.06257e-10	-0.712147
40191970	chr20:40191970:A:C	1.48935e-06	-1.13805	-5.51629e-10
40191982	chr20:40191982:A:G	1.49097e-06	-2.06257e-10	-1.13696
40192381	chr20:40192381:C:T	8.16896e-06	-2.06257e-10	0.563954
40192456	chr20:40192456:C:T	1.29875e-06	-2.06257e-10	-1.27499
40193156	chr20:40193156:C:T	3.41169e-07	-1.42663	-1.18513
40193199	chr20:40193199:T:C	4.65056e-07	-1.05365	-1.24833
40193294	chr20:40193294:C:T	5.23888e-06	-2.06257e-10	0.11972
40193830	chr20:40193830:G:A	3.19181e-06	-0.3758	-5.51629e-10
40194106	chr20:40194106:G:A	1.31842e-06	-2.06257e-10	-1.25995
40194153	chr20:40194153:G:A	1.55842e-06	-2.06257e-10	-1.09272
40194250	chr20:40194250:G:A	2.74564e-07	-1.59125	-1.23771
40194360	chr20:40194360:T:C	3.70709e-07	-1.41093	-1.1178
40194973	chr20:40194973:G:A	1.39392e-06	-2.06257e-10	-1.20427
40195454	chr20:40195454:C:A	2.69596e-07	-1.58123	-1.26599
40195456	chr20:40195456:A:G	9.69765e-07	-1.56709	-5.51629e-10
40195462	chr20:40195462:AAAC:A	3.88052e-07	-1.38885	-1.09415
40195558	chr20:40195558:AT:A	1.56395e-06	-2.06257e-10	-1.08917
40196288	chr20:40196288:T:C	1.36146e-06	-2.06257e-10	-1.22783
40196307	chr20:40196307:A:G	2.14873e-06	-2.06257e-10	-0.77151
40196435	chr20:40196435:C:G	2.0282e-06	-2.06257e-10	-0.829238
40197684	chr20:40197684:G:T	4.56608e-06	-2.06257e-10	-0.0177327
40197704	chr20:40197704:G:A	1.51359e-06	-2.06257e-10	-1.1219
40197717	chr20:40197717:A:G	5.17259e-07	-1.12687	-1.06873
40197820	chr20:40197820:C:T	5.63762e-07	-0.855649	-1.25386
40197983	chr20:40197983:TA:T	5.05538e-07	-1.13975	-1.07877
40198121	chr20:40198121:G:A	1.37979e-06	-1.21446	-5.51629e-10
40198150	chr20:40198150:T:C	4.4233e-07	-1.32111	-1.03098
40198164	chr20:40198164:G:A	1.30211e-06	-2.06257e-10	-1.2724
40198222	chr20:40198222:G:T	1.56159e-05	1.2119	-5.51629e-10
40198384	chr20:40198384:T:C	1.51182e-06	-2.06257e-10	-1.12307
40198818	chr20:40198818:C:T	5.14712e-07	-1.14786	-1.05268
40198859	chr20:40198859:T:C	1.32628e-06	-2.06257e-10	-1.25401
40198986	chr20:40198986:T:C	4.00396e-06	-2.06257e-10	-0.149103
40199208	chr20:40199208:C:T	6.15832e-07	-1.13354	-0.887631
40199901	chr20:40199901:T:C	2.02634e-06	-2.06257e-10	-0.830157
40200259	chr20:40200259:G:A	1.49863e-06	-2.06257e-10	-1.13184
40200262	chr20:40200262:A:G	3.82789e-06	-2.06257e-10	-0.194074
40200280	chr20:40200280:T:C	1.4251e-06	-2.06257e-10	-1.18214
40200684	chr20:40200684:T:C	1.4e-06	-2.06257e-10	-1.19991
40201807	chr20:40201807:C:A	3.9734e-07	-1.41367	-1.04568
40202225	chr20:40202225:G:A	1.53547e-06	-2.06257e-10	-1.10755
40202306	chr20:40202306:G:A	1.50012e-06	-2.06257e-10	-1.13084
40202791	chr20:40202791:G:A	4.91887e-07	-1.02042	-1.22547
40203033	chr20:40203033:A:G	1.32436e-06	-2.06257e-10	-1.25546
40203135	chr20:40203135:A:T	7.01592e-07	-1.02333	-0.867459
40203351	chr20:40203351:TC:T	1.32282e-06	-0.879051	-0.377569
40204023	chr20:40204023:G:A	1.50012e-06	-2.06257e-10	-1.13084
40204043	chr20:40204043:T:C	4.59343e-07	-1.15574	-1.15861
40204442	chr20:40204442:A:G	1.68833e-06	-2.06257e-10	-1.01265
40204613	chr20:40204613:T:G	1.30245e-06	-2.06257e-10	-1.27214
40204969	chr20:40204969:G:A	1.62315e-06	-2.06257e-10	-1.05202
40204975	chr20:40204975:G:T	2.30967e-06	-2.06257e-10	-0.699284
40205048	chr20:40205048:T:A	1.29905e-06	-2.06257e-10	-1.27475
40205119	chr20:40205119:G:A	7.469e-07	-0.653491	-1.17472
40205434	chr20:40205434:A:G	1.60608e-06	-2.06257e-10	-1.06259
40205864	chr20:40205864:T:C	1.30048e-06	-2.06257e-10	-1.27365
40205955	chr20:40205955:C:T	4.4901e-07	-1.14604	-1.19106
40205993	chr20:40205993:C:T	4.69628e-07	-1.10117	-1.19103
40206092	chr20:40206092:A:G	4.55524e-07	-1.1339	-1.18879
40206375	chr20:40206375:A:T	1.46329e-06	-2.06257e-10	-1.1557
40206467	chr20:40206467:T:C	1.15653e-06	-1.39096	-5.51629e-10
40207023	chr20:40207023:G:T	1.42108e-06	-2.06257e-10	-1.18497
40207134	chr20:40207134:C:T	8.17337e-07	-1.08306	-0.65503
40207512	chr20:40207512:G:T	1.75519e-06	-2.06257e-10	-0.973813
40207567	chr20:40207567:C:T	2.02634e-06	-2.06257e-10	-0.830157
40207740	chr20:40207740:T:C	2.2585e-06	-2.06257e-10	-0.721688
40208015	chr20:40208015:T:C	1.56325e-06	-2.06257e-10	-1.08962
40208101	chr20:40208101:A:G	3.68906e-05	-2.06257e-10	2.07157
40208629	chr20:40208629:T:C	1.7201e-06	-2.06257e-10	-0.994003
40210988	chr20:40210988:G:A	1.31493e-06	-2.06257e-10	-1.26261
40211021	chr20:40211021:A:T	1.94891e-06	-2.06257e-10	-0.869117
40211482	chr20:40211482:A:G	5.26655e-07	-0.979503	-1.19809
40211505	chr20:40211505:A:G	1.36358e-06	-2.06257e-10	-1.22628
40211540	chr20:40211540:G:T	6.88189e-07	-0.641032	-1.26905
40211686	chr20:40211686:C:T	2.45672e-06	-2.06257e-10	-0.637562
40211690	chr20:40211690:C:CA	6.89463e-07	-0.815643	-1.09259
40211977	chr20:40211977:T:C	1.31801e-06	-2.06257e-10	-1.26027
40212374	chr20:40212374:A:G	1.32581e-06	-2.06257e-10	-1.25436
40212378	chr20:40212378:G:A	1.47723e-06	-2.06257e-10	-1.14622
40212411	chr20:40212411:C:T	1.59222e-06	-2.06257e-10	-1.07126
40212412	chr20:40212412:G:A	1.83041e-06	-2.06257e-10	-0.931846
40212421	chr20:40212421:G:GA	1.30143e-06	-2.06257e-10	-1.27293
40212684	chr20:40212684:T:C	1.61276e-06	-2.06257e-10	-1.05844
40212921	chr20:40212921:A:C	1.34728e-06	-1.2383	-5.51629e-10
40213467	chr20:40213467:A:G	1.67065e-06	-2.06257e-10	-1.02318
40213662	chr20:40213662:G:C	1.77442e-06	-2.06257e-10	-0.962917
40213884	chr20:40213884:G:C	1.59749e-06	-2.06257e-10	-1.06795
40213933	chr20:40213933:T:C	4.35814e-07	-1.33077	-1.03616
40214147	chr20:40214147:C:T	1.37369e-06	-2.06257e-10	-1.21889
40214205	chr20:40214205:A:T	3.59354e-07	-1.58724	-0.972594
40214265	chr20:40214265:T:C	2.15464e-06	-2.06257e-10	-0.768765
40214753	chr20:40214753:T:C	2.17749e-06	-2.06257e-10	-0.758215
40215449	chr20:40215449:C:A	1.56773e-06	-2.06257e-10	-1.08676
40215765	chr20:40215765:G:C	2.49944e-06	-2.06257e-10	-0.62032
40215788	chr20:40215788:C:T	1.39298e-06	-2.06257e-10	-1.20495
40215989	chr20:40215989:G:A	1.56788e-06	-2.06257e-10	-1.08666
40216397	chr20:40216397:G:A	4.16583e-06	-2.06257e-10	-0.109472
40216674	chr20:40216674:G:A	2.59472e-06	-2.06257e-10	-0.582911
40216788	chr20:40216788:C:G	2.50485e-06	-2.06257e-10	-0.61816
40216974	chr20:40216974:A:C	1.64327e-06	-2.06257e-10	-1.0397
40217008	chr20:40217008:C:T	4.01066e-06	-2.06257e-10	-0.147433
40217039	chr20:40217039:A:G	2.58561e-06	-2.06257e-10	-0.586427
40217150	chr20:40217150:C:G	1.49096e-06	-2.06257e-10	-1.13697
40217324	chr20:40217324:T:TA	1.39362e-06	-2.06257e-10	-1.20448
40217345	chr20:40217345:G:A	6.55495e-07	-0.684086	-1.27467
40217384	chr20:40217384:A:G	2.18302e-06	-2.06257e-10	-0.755677
40217808	chr20:40217808:A:C	1.47185e-06	-2.06257e-10	-1.14987
40218199	chr20:40218199:A:G	1.32344e-06	-2.06257e-10	-1.25615
40218433	chr20:40218433:G:A	1.29902e-06	-2.06257e-10	-1.27478
40218488	chr20:40218488:A:T	5.26928e-07	-0.988798	-1.18828
40218759	chr20:40218759:G:A	1.73433e-06	-2.06257e-10	-0.985766
40219189	chr20:40219189:T:C	2.65293e-07	-1.58878	-1.27452
40219269	chr20:40219269:T:C	2.81338e-07	-1.56173	-1.24286
40219722	chr20:40219722:C:G	2.69897e-07	-1.57841	-1.26769
40220129	chr20:40220129:A:T	9.47003e-07	-1.59084	-5.51629e-10
40220194	chr20:40220194:G:A	1.30214e-06	-2.06257e-10	-1.27238
40220943	chr20:40220943:G:A	3.52359e-07	-1.34356	-1.23593
40221531	chr20:40221531:T:TG	2.66236e-07	-1.58968	-1.27009
40221878	chr20:40221878:T:TA	1.8342e-06	-2.06257e-10	-0.929778
40222065	chr20:40222065:G:A	1.90009e-06	-2.06257e-10	-0.894485
40222167	chr20:40222167:A:G	3.71581e-07	-1.46628	-1.0601
40222519	chr20:40222519:C:T	2.9271e-07	-1.59063	-1.17433
40223077	chr20:40223077:A:G	1.55844e-06	-2.06257e-10	-1.0927
40223205	chr20:40223205:C:T	6.27777e-07	-1.51704	-0.48492
40223308	chr20:40223308:A:G	3.08121e-07	-1.55574	-1.15791
40223344	chr20:40223344:C:T	1.32085e-06	-2.06257e-10	-1.25811
40223352	chr20:40223352:C:T	1.1525e-06	-1.39446	-5.51629e-10
40224056	chr20:40224056:A:C	1.66835e-06	-2.06257e-10	-1.02455
40224078	chr20:40224078:C:G	9.7248e-07	-1.56429	-5.51629e-10
40224079	chr20:40224079:A:G	4.27156e-07	-1.46498	-0.922011
40224745	chr20:40224745:T:C	2.90778e-07	-1.56734	-1.20424
40224994	chr20:40224994:T:A	4.92743e-07	-1.47274	-0.771418
40225142	chr20:40225142:C:T	2.90356e-06	-0.47045	-5.51629e-10
40225469	chr20:40225469:G:A	1.53973e-06	-2.06257e-10	-1.10478
40226388	chr20:40226388:T:C	4.33835e-07	-1.45011	-0.921367
40226393	chr20:40226393:A:G	4.30918e-07	-1.44872	-0.929504
40226662	chr20:40226662:G:C	5.14977e-07	-0.930509	-1.26951
40228016	chr20:40228016:A:G	3.99017e-07	-1.33135	-1.12379
40228580	chr20:40228580:T:C	1.59492e-06	-2.06257e-10	-1.06956
40229238	chr20:40229238:C:T	3.75635e-06	-2.06257e-10	-0.21294
40229271	chr20:40229271:G:C	3.55675e-07	-1.58889	-0.98124
40229414	chr20:40229414:A:T	1.31761e-06	-2.06257e-10	-1.26057
40229873	chr20:40229873:T:A	1.32493e-06	-2.06257e-10	-1.25503
40229996	chr20:40229996:T:C	1.4045e-06	-2.06257e-10	-1.1967
40230208	chr20:40230208:T:G	1.4219e-06	-2.06257e-10	-1.18439
40230444	chr20:40230444:G:A	3.34733e-06	-2.06257e-10	-0.328225
40231350	chr20:40231350:G:A	2.85982e-06	-0.485628	-5.51629e-10
40232360	chr20:40232360:A:G	1.924e-06	-2.06257e-10	-0.881981
40232537	chr20:40232537:T:C	1.44005e-06	-2.06257e-10	-1.17171
40233084	chr20:40233084:G:A	1.29932e-06	-2.06257e-10	-1.27455
40233697	chr20:40233697:G:A	3.87368e-06	-2.06257e-10	-0.182182
40233837	chr20:40233837:CT:C	1.01674e-06	-1.51979	-5.51629e-10
40233977	chr20:40233977:A:G	4.06857e-07	-1.53036	-0.905326
40234135	chr20:40234135:A:G	3.08445e-07	-1.52525	-1.18735
40234193	chr20:40234193:T:C	4.20599e-06	-2.06257e-10	-0.0998777
40234273	chr20:40234273:C:T	1.29968e-06	-2.06257e-10	-1.27427
40234439	chr20:40234439:G:A	1.29976e-06	-2.06257e-10	-1.2742
40235233	chr20:40235233:G:A	1.7594e-06	-2.06257e-10	-0.971414
40235958	chr20:40235958:T:C	3.30044e-07	-1.37331	-1.27161
40236075	chr20:40236075:G:T	1.41218e-06	-2.06257e-10	-1.19125
40236119	chr20:40236119:G:A	2.76293e-07	-1.5912	-1.23149
40236985	chr20:40236985:T:C	6.8596e-06	0.38926	-5.51629e-10
40237226	chr20:40237226:A:G	4.222e-07	-1.23049	-1.16818
40237539	chr20:40237539:G:C	1.30921e-06	-2.06257e-10	-1.26697
40238778	chr20:40238778:C:A	2.64125e-06	-2.06257e-10	-0.565135
40239002	chr20:40239002:G:T	1.32429e-06	-2.06257e-10	-1.25551
40239253	chr20:40239253:T:G	1.323e-06	-2.06257e-10	-1.25648
40239281	chr20:40239281:A:G	3.53212e-07	-1.31256	-1.26452
40239859	chr20:40239859:T:A	3.16862e-06	-2.06257e-10	-0.383093
40239936	chr20:40239936:T:C	4.50642e-07	-1.12865	-1.20483
40240457	chr20:40240457:A:G	2.65882e-06	-2.06257e-10	-0.558504
40240555	chr20:40240555:A:G	2.85174e-06	-2.06257e-10	-0.488458
40240944	chr20:40240944:G:A	1.51676e-06	-2.06257e-10	-1.11981
40241077	chr20:40241077:A:G	9.6177e-07	-1.57537	-5.51629e-10
40241437	chr20:40241437:G:A	1.63969e-06	-1.04188	-5.51629e-10
40241479	chr20:40241479:T:C	3.73393e-07	-1.27662	-1.24489
40241613	chr20:40241613:C:T	1.20233e-06	-1.39046	0.0383412
40241978	chr20:40241978:C:T	7.52224e-06	-2.06257e-10	0.481477
40242019	chr20:40242019:G:A	4.38185e-06	1.20943	-1.26835
40242561	chr20:40242561:GA:G	1.35908e-06	-2.06257e-10	-1.22958
40242778	chr20:40242778:C:A	3.20019e-05	-2.06257e-10	1.92941
40242934	chr20:40242934:T:C	6.20523e-06	1.43895	-1.14995
40242994	chr20:40242994:T:C	5.91015e-07	-0.788604	-1.2737
40243779	chr20:40243779:T:C	5.91295e-07	-0.956737	-1.10509
40243808	chr20:40243808:C:A	2.41232e-05	2.86993	-1.22314
40243833	chr20:40243833:T:C	2.17562e-06	-2.06257e-10	-0.759073
40244353	chr20:40244353:A:G	1.37428e-06	-2.06257e-10	-1.21846
40244453	chr20:40244453:G:T	2.06054e-06	-0.53186	-0.281558
40244616	chr20:40244616:C:T	2.45881e-06	-2.06257e-10	-0.636708
40244984	chr20:40244984:C:G	1.90236e-05	-2.06257e-10	1.40929
40245236	chr20:40245236:T:C	1.30293e-06	-2.06257e-10	-1.27177
40245478	chr20:40245478:C:G	1.52306e-06	-2.06257e-10	-1.11567
40245666	chr20:40245666:T:C	2.45881e-06	-2.06257e-10	-0.636708
40245983	chr20:40245983:TG:T	4.80615e-05	3.55049	-1.2144
40246072	chr20:40246072:T:C	1.63016e-06	-2.06257e-10	-1.04771
40246343	chr20:40246343:G:A	2.76869e-06	-2.06257e-10	-0.518015
40246354	chr20:40246354:G:T	9.65642e-07	-1.57135	-5.51629e-10
40246377	chr20:40246377:A:G	1.72071e-06	-0.993651	-5.51629e-10
40247055	chr20:40247055:T:C	4.85278e-06	-2.06257e-10	0.0431643
40247194	chr20:40247194:A:G	8.4998e-07	-1.57255	-0.126378
40247200	chr20:40247200:G:A	1.58275e-06	-1.56774	0.490511
40247218	chr20:40247218:T:C	1.56734e-06	-2.06257e-10	-1.08701
40247729	chr20:40247729:G:C	1.57488e-06	-2.06257e-10	-1.08221
40247801	chr20:40247801:C:T	1.13021e-05	-2.06257e-10	0.888597
40248502	chr20:40248502:G:A	1.89318e-05	-2.06257e-10	1.40446
40248504	chr20:40248504:G:A	1.73072e-05	2.54523	-1.23049
40248546	chr20:40248546:C:G	2.88102e-06	-0.197499	-0.280745
40248654	chr20:40248654:G:A	1.64709e-05	2.54005	-1.27484
40248820	chr20:40248820:C:T	2.81107e-07	-1.58888	-1.21652
40249396	chr20:40249396:C:T	1.04013e-06	-1.49704	-5.51629e-10
40249606	chr20:40249606:C:T	1.38871e-06	-2.06257e-10	-1.20802
40249692	chr20:40249692:G:T	1.14593e-06	-1.40017	-5.51629e-10
40249723	chr20:40249723:A:G	3.57915e-06	-2.06257e-10	-0.261262
40249924	chr20:40249924:A:T	1.41686e-06	-2.06257e-10	-1.18794
40251248	chr20:40251248:T:C	1.83197e-06	-2.06257e-10	-0.930996
40251272	chr20:40251272:A:G	3.72334e-06	-2.06257e-10	-0.221766
40251460	chr20:40251460:G:A	4.34675e-07	-1.48427	-0.88528
40251555	chr20:40251555:A:G	1.94676e-05	2.6511	-1.21873
40251820	chr20:40251820:T:C	1.74923e-06	-2.06257e-10	-0.977213
40251847	chr20:40251847:A:G	3.83878e-06	-2.06257e-10	-0.191233
40251936	chr20:40251936:T:G	1.34999e-06	-2.06257e-10	-1.23629
40252641	chr20:40252641:G:A	9.25414e-07	-0.413241	-1.20066
40252765	chr20:40252765:A:G	1.74795e-06	-2.06257e-10	-0.977942
40253491	chr20:40253491:G:A	5.86232e-06	-2.06257e-10	0.232158
40253548	chr20:40253548:A:G	3.2081e-07	-1.44069	-1.23261
40253713	chr20:40253713:G:A	4.1006e-05	3.0157	-0.838366
40253751	chr20:40253751:A:G	1.92409e-06	-2.06257e-10	-0.881935
40253839	chr20:40253839:G:C	1.31825e-06	-2.06257e-10	-1.26008
40253913	chr20:40253913:C:G	1.32749e-06	-0.372296	-0.880802
40253926	chr20:40253926:G:GCAAATTC	1.32972e-06	-2.06257e-10	-1.25142
40254054	chr20:40254054:TA:T	1.91054e-06	-2.06257e-10	-0.889001
40254098	chr20:40254098:T:C	1.32669e-06	-2.06257e-10	-1.2537
40254224	chr20:40254224:A:G	1.83071e-06	-2.06257e-10	-0.931684
40254306	chr20:40254306:CTTAAT:C	1.83369e-06	-2.06257e-10	-0.930056
40254374	chr20:40254374:G:A	8.82458e-07	-0.474454	-1.18698
40254376	chr20:40254376:T:C	6.50535e-06	-1.3215	1.65774
40254408	chr20:40254408:T:C	1.826e-06	-2.06257e-10	-0.934262
40254615	chr20:40254615:T:C	1.23609e-06	-1.32443	-5.51629e-10
40254628	chr20:40254628:A:G	1.83185e-06	-2.06257e-10	-0.931064
40254788	chr20:40254788:T:C	1.74631e-06	-2.06257e-10	-0.978882
40255070	chr20:40255070:T:C	2.80655e-07	-1.5726	-1.23442
40255197	chr20:40255197:T:G	1.30017e-06	-2.06257e-10	-1.27389
40255428	chr20:40255428:A:G	1.75482e-06	-2.06257e-10	-0.974023
40255557	chr20:40255557:A:G	1.39498e-06	-2.06257e-10	-1.20351
40256155	chr20:40256155:C:G	9.06911e-07	-0.478596	-1.1555
40256158	chr20:40256158:C:T	1.4001e-06	-2.06257e-10	-1.19984
40256199	chr20:40256199:G:A	1.4001e-06	-2.06257e-10	-1.19984
40256525	chr20:40256525:T:C	2.83686e-07	-1.5801	-1.21618
40257433	chr20:40257433:T:A	2.42305e-06	-0.620764	-0.0305969
40257472	chr20:40257472:G:A	1.81481e-06	-2.06257e-10	-0.940406
40257760	chr20:40257760:T:A	3.47073e-07	-1.52308	-1.07153
40257794	chr20:40257794:C:G	3.04042e-07	-1.57371	-1.15327
40258260	chr20:40258260:C:T	8.48545e-07	-0.513843	-1.18678
40258932	chr20:40258932:G:A	1.38742e-06	-2.06257e-10	-1.20894
40258944	chr20:40258944:G:A	5.33485e-07	-1.19573	-0.968982
40259309	chr20:40259309:A:G	2.82808e-05	2.71955	-0.913754
40259313	chr20:40259313:C:G	7.91842e-07	-0.620001	-1.14978
40259453	chr20:40259453:AAT:A	1.37108e-06	-2.06257e-10	-1.22079
40259749	chr20:40259749:G:T	3.3515e-07	-1.4678	-1.16176
40260139	chr20:40260139:A:G	1.29211e-06	-0.442021	-0.838094
40260311	chr20:40260311:A:C	9.6372e-07	-1.57334	-5.51629e-10
40260335	chr20:40260335:G:A	1.36143e-06	-1.18673	-0.0411195
40260488	chr20:40260488:T:C	8.18035e-07	-0.587954	-1.14928
40260865	chr20:40260865:T:C	1.31279e-06	-0.460049	-0.804183
40260893	chr20:40260893:C:T	8.12166e-07	-0.574242	-1.1702
40261343	chr20:40261343:C:T	3.03272e-07	-1.54341	-1.1861
40261469	chr20:40261469:C:T	1.12649e-06	-0.40153	-1.01575
40261640	chr20:40261640:A:G	1.43094e-06	-2.06257e-10	-1.17805
40261660	chr20:40261660:G:A	1.4198e-06	-0.214067	-0.971804
40262124	chr20:40262124:GA:G	1.336e-06	-2.06257e-10	-1.2467
40262651	chr20:40262651:C:T	1.44828e-06	-2.06257e-10	-1.16601
40262723	chr20:40262723:G:A	1.51276e-06	-2.06257e-10	-1.12245
40262926	chr20:40262926:T:C	7.80483e-07	-0.557717	-1.22651
40262967	chr20:40262967:G:C	3.47037e-06	-2.06257e-10	-0.292128
40263132	chr20:40263132:T:G	1.04116e-06	-0.287081	-1.20897
40263147	chr20:40263147:CAGA:C	2.40607e-06	-0.802368	0.143977
40263818	chr20:40263818:AT:A	7.66002e-07	-0.578809	-1.22415
40263894	chr20:40263894:A:G	3.29428e-07	-1.5898	-1.05699
40263942	chr20:40263942:C:T	1.05883e-06	-0.468334	-1.01089
40264166	chr20:40264166:G:A	1.6809e-06	-2.06257e-10	-1.01706
40264302	chr20:40264302:G:A	7.62372e-07	-0.584578	-1.22313
40264382	chr20:40264382:G:A	1.59597e-06	-2.06257e-10	-1.06891
40264415	chr20:40264415:G:A	1.58798e-06	-2.06257e-10	-1.07393
40264501	chr20:40264501:C:T	7.94077e-07	-0.531287	-1.23568
40264800	chr20:40264800:T:A	7.586e-07	-0.581136	-1.23153
40264859	chr20:40264859:TGTAACTGA:T	7.2137e-07	-0.632569	-1.23042
40265060	chr20:40265060:A:G	1.29926e-06	-2.06257e-10	-1.2746
40265134	chr20:40265134:C:T	1.43134e-06	-2.06257e-10	-1.17778
40265147	chr20:40265147:C:T	1.61003e-06	-2.06257e-10	-1.06014
40265392	chr20:40265392:G:T	1.68282e-06	-2.06257e-10	-1.01592
40265583	chr20:40265583:T:A	1.4907e-06	-2.06257e-10	-1.13714
40265603	chr20:40265603:A:G	1.6275e-06	-2.06257e-10	-1.04934
40265679	chr20:40265679:C:T	2.73008e-06	-2.06257e-10	-0.532057
40266086	chr20:40266086:T:C	8.05233e-07	-1.12256	-0.630447
40266146	chr20:40266146:A:G	4.62619e-07	-1.17504	-1.1322
40266148	chr20:40266148:T:C	2.04919e-06	-2.06257e-10	-0.818942
40266247	chr20:40266247:A:T	1.82037e-06	-1.02304	0.0856944
40266276	chr20:40266276:T:C	4.04893e-07	-1.49897	-0.941551
40266285	chr20:40266285:AG:A	3.28105e-06	-2.06257e-10	-0.348225
40266360	chr20:40266360:A:G	4.11595e-06	-0.698831	0.577313
40266369	chr20:40266369:C:A	2.70304e-06	-0.832088	0.290076
40267009	chr20:40267009:A:C	1.31478e-06	-2.06257e-10	-1.26272
40267162	chr20:40267162:A:C	4.13867e-07	-1.35583	-1.06277
40267392	chr20:40267392:G:A	7.01518e-06	-0.700863	1.11255
40267432	chr20:40267432:CA:C	5.8891e-07	-1.42581	-0.640063
40267567	chr20:40267567:A:G	1.6126e-06	-2.06257e-10	-1.05854
40267758	chr20:40267758:A:T	1.41832e-06	-1.18691	-5.51629e-10
40267963	chr20:40267963:T:C	3.44666e-06	-0.826487	0.527506
40268023	chr20:40268023:T:A	1.62518e-06	-0.129302	-0.921468
40268031	chr20:40268031:C:T	2.81266e-06	-2.06257e-10	-0.502257
40268130	chr20:40268130:C:T	6.20385e-07	-1.4006	-0.613206
40268453	chr20:40268453:G:C	1.26095e-06	-0.0303714	-1.27415
40268789	chr20:40268789:A:T	5.89013e-07	-1.41235	-0.653341
40268990	chr20:40268990:C:A	2.69306e-06	-2.06257e-10	-0.545711
40269006	chr20:40269006:T:A	1.48531e-06	-2.06257e-10	-1.14076
40269015	chr20:40269015:A:G	6.14376e-07	-1.39818	-0.625359
40269133	chr20:40269133:A:G	1.32032e-06	-2.06257e-10	-1.25851
40269211	chr20:40269211:C:T	7.97267e-06	-0.62437	1.164
40269510	chr20:40269510:G:A	7.82798e-06	-0.652585	1.1739
40269922	chr20:40269922:AGGGATGCTTGCCTTGGTC:A	7.59955e-06	-0.686084	1.17779
40270034	chr20:40270034:G:A	0.000319631	0.40265	3.82813
40270191	chr20:40270191:T:C	4.19024e-07	-1.36534	-1.04088
40270784	chr20:40270784:T:C	6.95991e-06	-0.724339	1.12812
40270812	chr20:40270812:G:A	6.12601e-06	-0.639892	0.916047
40270891	chr20:40270891:T:C	3.09506e-06	-2.06257e-10	-0.406582
40271007	chr20:40271007:G:A	1.36392e-06	-0.99969	-0.226338
40271009	chr20:40271009:C:T	5.84966e-07	-1.43483	-0.637765
40271071	chr20:40271071:T:C	5.93475e-07	-1.41876	-0.63939
40271088	chr20:40271088:T:A	1.30193e-06	-2.06257e-10	-1.27254
40271175	chr20:40271175:C:CT	8.92327e-06	-0.667347	1.31962
40271265	chr20:40271265:C:G	4.43664e-07	-1.34564	-1.00344
40271416	chr20:40271416:C:A	1.37944e-06	-1.21471	-5.51629e-10
40271580	chr20:40271580:C:T	1.20427e-05	-0.735104	1.68718
40271658	chr20:40271658:T:TTTC	1.00481e-05	-0.687707	1.4587
40271719	chr20:40271719:T:C	2.69562e-07	-1.57247	-1.27488
40271721	chr20:40271721:G:C	2.71811e-07	-1.56415	-1.27488
40271779	chr20:40271779:T:C	5.29953e-07	-1.43469	-0.736668
40271794	chr20:40271794:G:T	6.97895e-06	-0.700592	1.1071
40272198	chr20:40272198:A:G	1.82077e-06	-2.06257e-10	-0.937129
40272287	chr20:40272287:T:C	1.42197e-06	-2.06257e-10	-1.18434
40272687	chr20:40272687:T:C	2.96971e-07	-1.54604	-1.20447
40273157	chr20:40273157:A:C	3.61834e-06	-2.06257e-10	-0.250373
40273309	chr20:40273309:G:A	2.81961e-07	-1.57207	-1.2303
40273460	chr20:40273460:T:C	1.13837e-06	-1.57739	0.170596
40273503	chr20:40273503:A:G	1.4909e-06	-1.57505	0.438036
40273838	chr20:40273838:G:A	1.51119e-06	-1.58896	0.465466
40274008	chr20:40274008:T:C	3.20559e-07	-1.40161	-1.27247
40274212	chr20:40274212:T:C	1.08528e-06	-1.58215	0.127602
40274222	chr20:40274222:G:C	1.26869e-06	-1.56265	0.264249
40274251	chr20:40274251:C:T	9.62971e-07	-1.57412	-5.51629e-10
40274469	chr20:40274469:C:T	6.202e-06	-0.898663	1.18715
40274657	chr20:40274657:A:G	6.32056e-07	-1.22735	-0.767811
40274861	chr20:40274861:G:A	1.01043e-06	-1.52601	-5.51629e-10
40274889	chr20:40274889:A:G	3.36233e-07	-1.5484	-1.07794
40275031	chr20:40275031:C:T	4.56046e-06	-0.0189648	-5.51629e-10
40275161	chr20:40275161:T:A	6.57345e-07	-1.58608	-0.369854
40275224	chr20:40275224:C:T	2.8592e-07	-1.53412	-1.25431
40275248	chr20:40275248:AT:A	1.384e-06	-2.06257e-10	-1.21141
40275321	chr20:40275321:A:C	2.18456e-06	-0.777713	0.0227384
40275370	chr20:40275370:T:C	3.05213e-07	-1.56727	-1.15586
40275411	chr20:40275411:G:A	1.62397e-06	-2.06257e-10	-1.05151
40275451	chr20:40275451:A:G	8.42144e-07	-0.724295	-0.983897
40275517	chr20:40275517:A:G	1.91668e-06	-2.06257e-10	-0.885794
40275562	chr20:40275562:T:C	3.98783e-07	-1.59176	-0.86397
40276349	chr20:40276349:C:A	1.80325e-06	-2.06257e-10	-0.946798
40276746	chr20:40276746:C:G	1.31575e-06	-2.06257e-10	-1.26198
40276962	chr20:40276962:T:A	1.11227e-06	-1.03694	-0.393053
40277137	chr20:40277137:A:G	1.6014e-06	-2.06257e-10	-1.06551
40277183	chr20:40277183:G:A	4.42646e-07	-1.39686	-0.954517
40277599	chr20:40277599:T:C	2.45177e-06	-2.06257e-10	-0.639576
40277619	chr20:40277619:C:T	3.87411e-06	-2.06257e-10	-0.182072
40277821	chr20:40277821:T:C	2.26868e-06	-2.06257e-10	-0.717191
40278061	chr20:40278061:A:G	1.92636e-06	-2.06257e-10	-0.880757
40278146	chr20:40278146:G:A	1.57117e-06	-2.06257e-10	-1.08457
40278494	chr20:40278494:T:A	2.86899e-06	-2.06257e-10	-0.482428
40278537	chr20:40278537:A:T	1.21428e-05	-2.06257e-10	0.960351
40278732	chr20:40278732:C:T	1.58166e-06	-2.06257e-10	-1.07791
40278984	chr20:40278984:G:A	1.53089e-06	-2.06257e-10	-1.11054
40279336	chr20:40279336:T:A	3.0287e-06	-2.06257e-10	-0.428254
40279828	chr20:40279828:A:T	1.84297e-06	-0.92501	-5.51629e-10
40279959	chr20:40279959:C:A	1.18875e-05	-2.06257e-10	0.939097
40280304	chr20:40280304:G:A	3.03296e-05	-2.06257e-10	1.87574
40280385	chr20:40280385:G:A	1.1663e-06	-1.38255	-5.51629e-10
40280401	chr20:40280401:C:T	1.798e-06	-2.06257e-10	-0.949711
40280932	chr20:40280932:C:G	1.07183e-06	-0.989283	-0.477737
40281096	chr20:40281096:G:A	1.32747e-06	-2.06257e-10	-1.25311
40281310	chr20:40281310:G:A	1.24036e-06	-0.901559	-0.419423
40281404	chr20:40281404:G:A	6.67493e-06	-1.26277	1.62474
40281593	chr20:40281593:T:C	4.83974e-07	-1.41998	-0.842136
40282057	chr20:40282057:A:G	4.67478e-07	-1.41831	-0.878477
40282586	chr20:40282586:A:G	4.65741e-07	-1.41958	-0.880933
40282811	chr20:40282811:CAA:C	1.54567e-06	-2.06257e-10	-1.10093
40283130	chr20:40283130:T:C	1.3779e-06	-2.06257e-10	-1.21583
40283214	chr20:40283214:G:A	3.28877e-07	-1.52484	-1.12361
40283852	chr20:40283852:G:A	1.84095e-06	-2.06257e-10	-0.926106
40284009	chr20:40284009:G:A	1.16903e-05	-2.06257e-10	0.922367
40284091	chr20:40284091:C:T	1.34622e-06	-2.06257e-10	-1.23909
40284277	chr20:40284277:C:A	4.44897e-06	-1.30256	1.25884
40284284	chr20:40284284:A:G	4.61732e-06	-1.26339	1.25682
40284334	chr20:40284334:A:C	1.20721e-06	-1.34808	-5.51629e-10
40284529	chr20:40284529:C:T	5.58561e-06	-1.30928	1.49308
40284829	chr20:40284829:G:A	4.80693e-06	-1.31798	1.35165
40284867	chr20:40284867:C:A	1.42819e-06	-2.06257e-10	-1.17998
40285023	chr20:40285023:C:T	4.49992e-06	-2.06257e-10	-0.0323276
40285099	chr20:40285099:A:G	4.87601e-06	-1.31081	1.35875
40285188	chr20:40285188:A:G	4.43765e-06	-1.30991	1.26364
40286296	chr20:40286296:G:T	1.21428e-05	-2.06257e-10	0.960351
40286685	chr20:40286685:A:T	5.58818e-07	-0.978625	-1.13969
40287270	chr20:40287270:C:T	9.97515e-07	-1.53888	-5.51629e-10
40288474	chr20:40288474:G:A	1.47206e-06	-2.06257e-10	-1.14973
40288806	chr20:40288806:C:T	4.90757e-06	-1.32259	1.37698
40288855	chr20:40288855:A:G	4.93468e-06	-1.33018	1.39008
40289147	chr20:40289147:C:T	9.00117e-07	-1.52108	-0.12054
40289513	chr20:40289513:A:G	2.93965e-07	-1.49042	-1.27027
40290151	chr20:40290151:G:A	4.74304e-06	-1.35669	1.37698
40290287	chr20:40290287:A:G	6.78454e-07	-0.846261	-1.07807
40290974	chr20:40290974:C:T	4.74401e-06	-1.35649	1.37698
40291278	chr20:40291278:C:T	3.64166e-06	-2.06257e-10	-0.243949
40291471	chr20:40291471:G:A	1.16903e-05	-2.06257e-10	0.922367
40291698	chr20:40291698:C:T	1.394e-06	-1.20421	-5.51629e-10
40292493	chr20:40292493:G:A	1.32053e-06	-2.06257e-10	-1.25835
40292689	chr20:40292689:A:G	4.52045e-06	-2.06257e-10	-0.0277765
40292715	chr20:40292715:T:C	1.06692e-06	-0.994853	-0.476756
40292773	chr20:40292773:G:A	2.97786e-07	-1.50969	-1.23808
40293132	chr20:40293132:C:T	1.37986e-06	-2.06257e-10	-1.21441
40293285	chr20:40293285:G:A	4.45253e-06	-2.06257e-10	-0.0429148
40293385	chr20:40293385:G:A	3.80114e-06	-2.06257e-10	-0.201088
40294196	chr20:40294196:G:A	1.30706e-06	-2.06257e-10	-1.26861
40294524	chr20:40294524:C:T	4.72414e-07	-1.51453	-0.771761
40294611	chr20:40294611:T:C	5.01502e-06	-1.30093	1.37698
40294714	chr20:40294714:A:G	5.10417e-06	-1.28331	1.37698
40295200	chr20:40295200:T:C	4.00661e-07	-1.53838	-0.912648
40295549	chr20:40295549:C:T	1.61226e-05	-2.06257e-10	1.24383
40295669	chr20:40295669:G:A	4.75313e-06	-1.35457	1.37698
40295678	chr20:40295678:G:T	1.6569e-06	-2.06257e-10	-1.03144
40295900	chr20:40295900:A:G	1.42154e-06	-2.06257e-10	-1.18465
40296817	chr20:40296817:T:C	3.62946e-07	-1.5049	-1.04499
40297047	chr20:40297047:T:A	4.8721e-06	-2.06257e-10	0.0471366
40297731	chr20:40297731:T:A	4.60836e-06	-1.35262	1.3441
40297788	chr20:40297788:A:G	1.28421e-05	-2.06257e-10	1.01634
40297824	chr20:40297824:A:C	2.07155e-06	-2.06257e-10	-0.808091
40298708	chr20:40298708:T:C	3.33407e-07	-1.51794	-1.11684
40298947	chr20:40298947:C:T	4.82979e-06	-1.3771	1.41552
40298958	chr20:40298958:A:G	5.23071e-07	-1.55446	-0.629966
40299460	chr20:40299460:G:A	4.39803e-06	-1.43221	1.37698
40299545	chr20:40299545:A:G	1.28514e-06	-1.28552	-5.51629e-10
40299773	chr20:40299773:T:C	1.31426e-05	-2.06257e-10	1.03947
40300506	chr20:40300506:T:G	1.22481e-06	-1.3336	-5.51629e-10
40301293	chr20:40301293:A:T	2.29637e-06	-2.06257e-10	-0.705057
40301508	chr20:40301508:G:A	1.20377e-06	-1.35093	-5.51629e-10
40302955	chr20:40302955:C:T	1.37669e-06	-2.06257e-10	-1.21671
40303388	chr20:40303388:G:A	1.21252e-06	-0.985365	-0.358325
40303713	chr20:40303713:G:A	1.2139e-06	-0.904965	-0.437588
40303819	chr20:40303819:G:A	2.82973e-06	-2.06257e-10	-0.496206
40304096	chr20:40304096:A:G	4.66492e-06	-2.06257e-10	0.00368205
40305144	chr20:40305144:A:G	1.01171e-06	-1.52474	-5.51629e-10
40305280	chr20:40305280:C:T	4.52781e-05	-2.06257e-10	2.27644
40305806	chr20:40305806:G:A	1.86145e-06	-0.93312	0.018088
40305858	chr20:40305858:C:T	1.85576e-06	-0.981067	0.0629744
40306773	chr20:40306773:C:G	7.3163e-07	-1.08066	-0.76821
40307617	chr20:40307617:G:A	4.0105e-05	-2.06257e-10	2.15511
40307852	chr20:40307852:A:C	1.33391e-06	-2.06257e-10	-1.24827
40308361	chr20:40308361:G:T	6.97962e-07	-1.04086	-0.855119
40308545	chr20:40308545:C:T	2.16977e-06	-2.06257e-10	-0.761766
40309456	chr20:40309456:T:C	1.64657e-06	-2.06257e-10	-1.03769
40309579	chr20:40309579:T:C	1.68995e-06	-2.06257e-10	-1.01169
40309728	chr20:40309728:A:C	1.85941e-06	-2.06257e-10	-0.916129
40310762	chr20:40310762:A:G	3.52782e-06	-2.06257e-10	-0.275709
40311715	chr20:40311715:C:T	2.15224e-06	-2.06257e-10	-0.769878
40311767	chr20:40311767:C:T	6.70557e-05	-2.06257e-10	2.66914
40312351	chr20:40312351:A:G	1.27855e-06	-1.29066	-5.51629e-10
40313868	chr20:40313868:G:A	4.71781e-05	-2.06257e-10	2.31754
40314039	chr20:40314039:T:C	8.78458e-07	-0.393324	-1.27265
40314341	chr20:40314341:CAT:C	5.63872e-07	-1.09442	-1.01489
40314666	chr20:40314666:C:T	2.79617e-07	-1.54645	-1.26427
40314677	chr20:40314677:A:G	1.31166e-06	-1.2651	-5.51629e-10
40315042	chr20:40315042:G:A	4.20008e-07	-1.43175	-0.972118
40315298	chr20:40315298:G:T	3.55067e-06	-2.06257e-10	-0.269251
40315329	chr20:40315329:T:C	1.38401e-06	-0.947017	-0.264382
40315376	chr20:40315376:C:T	3.76492e-05	-2.06257e-10	2.09192
40315377	chr20:40315377:G:A	1.85704e-06	-2.06257e-10	-0.917406
40315788	chr20:40315788:A:G	1.61905e-06	-0.844768	-0.209779
40316067	chr20:40316067:G:A	5.33787e-05	-2.06257e-10	2.44102
40316608	chr20:40316608:T:C	6.45618e-07	-0.889067	-1.08487
40316629	chr20:40316629:C:T	4.71781e-05	-2.06257e-10	2.31754
40316817	chr20:40316817:T:A	4.71125e-05	-2.06257e-10	2.31615
40317220	chr20:40317220:C:T	4.71781e-05	-2.06257e-10	2.31754
40317261	chr20:40317261:C:T	1.28637e-06	-1.28457	-5.51629e-10
40317427	chr20:40317427:CA:C	1.59118e-06	-2.06257e-10	-1.07191
40317470	chr20:40317470:T:C	1.67086e-06	-2.06257e-10	-1.02305
40318333	chr20:40318333:C:A	1.31257e-06	-2.06257e-10	-1.2644
40318347	chr20:40318347:C:T	4.71781e-05	-2.06257e-10	2.31754
40318568	chr20:40318568:A:T	1.58631e-06	-0.80731	-0.267666
40319150	chr20:40319150:T:C	0.000107162	-2.06257e-10	3.13795
40319353	chr20:40319353:C:T	2.26359e-06	-2.06257e-10	-0.719434
40319533	chr20:40319533:T:G	3.6176e-05	-2.06257e-10	2.05201
40319757	chr20:40319757:T:G	8.74352e-05	-2.06257e-10	2.93451
40319854	chr20:40319854:A:G	1.86869e-06	-2.06257e-10	-0.911148
40320029	chr20:40320029:A:G	4.74029e-05	-2.06257e-10	2.3223
40320216	chr20:40320216:C:T	7.17112e-07	-1.04288	-0.826035
40320425	chr20:40320425:C:T	8.02783e-07	-1.00495	-0.751105
40320471	chr20:40320471:G:A	1.46128e-06	-2.06257e-10	-1.15708
40320512	chr20:40320512:A:G	5.43962e-05	-2.06257e-10	2.45991
40320529	chr20:40320529:G:C	1.98361e-06	-2.06257e-10	-0.851467
40321505	chr20:40321505:T:A	1.42337e-06	-2.06257e-10	-1.18336
40321844	chr20:40321844:T:C	4.06837e-06	-2.06257e-10	-0.133147
40321939	chr20:40321939:G:T	2.29268e-06	-1.12309	0.416426
40322345	chr20:40322345:A:T	0.000227243	-2.06257e-10	3.88963
40323259	chr20:40323259:T:G	1.36322e-06	-2.06257e-10	-1.22654
40323394	chr20:40323394:C:T	1.30825e-06	-2.06257e-10	-1.26769
40323557	chr20:40323557:G:A	0.000224635	-2.06257e-10	3.87809
40323815	chr20:40323815:C:T	2.16843e-06	-2.06257e-10	-0.762386
40324089	chr20:40324089:C:A	1.78927e-06	-2.06257e-10	-0.954581
40324256	chr20:40324256:C:T	1.32362e-06	-2.06257e-10	-1.25602
40324257	chr20:40324257:G:A	1.11677e-06	-1.57166	0.145712
40324641	chr20:40324641:G:A	0.000227243	-2.06257e-10	3.88963
40324713	chr20:40324713:A:G	1.18403e-06	-1.36746	-5.51629e-10
40325638	chr20:40325638:A:G	0.000236119	-2.06257e-10	3.92795
40325721	chr20:40325721:G:A	0.000227243	-2.06257e-10	3.88963
40325872	chr20:40325872:T:A	5.29104e-06	0.129628	-5.51629e-10
40326344	chr20:40326344:C:T	1.47704e-06	-2.06257e-10	-1.14635
40326460	chr20:40326460:C:T	5.29359e-06	-2.06257e-10	0.130109
40326640	chr20:40326640:G:A	2.89517e-05	-1.46666	3.2959
40326647	chr20:40326647:A:T	1.12532e-06	-1.41832	-5.51629e-10
40326873	chr20:40326873:C:T	1.42178e-06	-2.06257e-10	-1.18448
40327051	chr20:40327051:G:T	1.18958e-06	-1.36279	-5.51629e-10
40327103	chr20:40327103:G:A	7.56286e-06	-1.4387	1.92556
40327105	chr20:40327105:G:T	8.30034e-07	-1.08973	-0.632945
40327676	chr20:40327676:T:A	1.49944e-06	-2.06257e-10	-1.1313
40327800	chr20:40327800:G:A	1.55993e-06	-2.06257e-10	-1.09175
40327829	chr20:40327829:C:G	7.37219e-06	-1.46424	1.92556
40327908	chr20:40327908:C:T	9.74833e-07	-1.07871	-0.48317
40328179	chr20:40328179:G:A	4.85455e-05	-2.06257e-10	2.34611
40328194	chr20:40328194:C:T	1.40004e-06	-2.06257e-10	-1.19989
40328226	chr20:40328226:C:T	1.66402e-06	-2.06257e-10	-1.02715
40328273	chr20:40328273:A:C	1.49511e-06	-2.06257e-10	-1.13419
40328393	chr20:40328393:A:G	7.60468e-06	-1.43319	1.92556
40328708	chr20:40328708:C:T	1.68953e-06	-2.06257e-10	-1.01194
40328757	chr20:40328757:C:T	1.17052e-06	-1.04746	-0.331484
40328815	chr20:40328815:C:A	7.70013e-06	-1.42071	1.92556
40329027	chr20:40329027:G:C	1.18636e-06	-1.3655	-5.51629e-10
40329038	chr20:40329038:A:G	7.62294e-06	-1.42451	1.91929
40329112	chr20:40329112:G:A	6.89195e-07	-1.13472	-0.773901
40329285	chr20:40329285:T:C	7.41e-07	-1.48066	-0.355481
40329452	chr20:40329452:G:A	7.56602e-06	-1.43272	1.92
40329559	chr20:40329559:T:C	7.64596e-06	-1.42777	1.92556
40329633	chr20:40329633:C:T	7.60765e-06	-1.4328	1.92556
40329698	chr20:40329698:C:T	2.72906e-06	-0.53243	-5.51629e-10
40329908	chr20:40329908:T:C	7.57783e-06	-1.43672	1.92556
40329962	chr20:40329962:C:T	1.87988e-06	-2.06257e-10	-0.905178
40329984	chr20:40329984:G:A	1.327e-06	-2.06257e-10	-1.25347
40330126	chr20:40330126:G:A	2.40573e-06	-0.658535	-5.51629e-10
40330202	chr20:40330202:C:A	7.62261e-06	-1.44475	1.93949
40330210	chr20:40330210:A:G	7.87721e-06	-1.40781	1.9354
40330389	chr20:40330389:C:T	7.72405e-06	-1.42682	1.93477
40330460	chr20:40330460:C:T	7.54293e-06	-1.44134	1.92556
40330513	chr20:40330513:A:G	7.37341e-06	-1.44805	1.90954
40330516	chr20:40330516:G:A	7.49253e-06	-1.44805	1.92556
40330634	chr20:40330634:C:G	1.28195e-06	-1.28801	-5.51629e-10
40330716	chr20:40330716:T:A	9.11107e-06	-2.06257e-10	0.673102
40330906	chr20:40330906:C:T	7.47069e-06	-1.44482	1.91942
40331248	chr20:40331248:G:A	7.61163e-06	-1.43227	1.92556
40331390	chr20:40331390:G:A	7.59998e-06	-1.43393	1.92569
40331525	chr20:40331525:T:A	1.10753e-06	-1.43426	-5.51629e-10
40331678	chr20:40331678:G:A	7.38215e-06	-1.43234	1.89502
40331865	chr20:40331865:A:G	2.70083e-06	-1.04286	0.500027
40332247	chr20:40332247:T:C	7.32236e-06	-1.45558	1.91013
40332483	chr20:40332483:G:A	7.52795e-06	-1.41577	1.89801
40332695	chr20:40332695:G:T	1.84187e-06	-2.06257e-10	-0.925608
40332751	chr20:40332751:C:T	8.51721e-07	-1.19022	-0.506666
40332868	chr20:40332868:C:T	7.22155e-06	-1.4257	1.86639
40332980	chr20:40332980:C:G	0.000100155	-2.06257e-10	3.07033
40333183	chr20:40333183:T:C	7.3755e-06	-1.42872	1.89049
40333222	chr20:40333222:C:T	6.73587e-06	-1.42604	1.7971
40333535	chr20:40333535:T:G	1.18464e-06	-1.36695	-5.51629e-10
40333762	chr20:40333762:G:C	1.07371e-05	-1.43205	2.26937
40333798	chr20:40333798:C:T	1.07012e-05	-1.43235	2.26632
40333811	chr20:40333811:C:T	2.03676e-06	-2.06257e-10	-0.825025
40334242	chr20:40334242:T:C	9.80103e-06	-1.3975	2.1436
40334355	chr20:40334355:C:T	1.40976e-06	-2.06257e-10	-1.19297
40334479	chr20:40334479:C:A	7.99739e-07	-1.05189	-0.707969
40334583	chr20:40334583:T:C	6.67215e-07	-0.988191	-0.95284
40334721	chr20:40334721:GT:G	7.81546e-07	-0.961381	-0.821488
40334815	chr20:40334815:T:C	1.03254e-05	-2.06257e-10	0.798222
40334935	chr20:40334935:C:T	1.81961e-06	-2.06257e-10	-0.937768
40334971	chr20:40334971:T:G	5.54876e-07	-1.58086	-0.544536
40335163	chr20:40335163:G:C	1.33848e-06	-2.06257e-10	-1.24485
40335356	chr20:40335356:G:A	5.95365e-07	-1.54984	-0.505129
40335693	chr20:40335693:C:T	6.77656e-07	-1.59138	-0.334124
40335694	chr20:40335694:G:A	3.55774e-06	-0.267263	-5.51629e-10
40336092	chr20:40336092:C:T	1.20701e-06	-1.34824	-5.51629e-10
40336126	chr20:40336126:G:T	6.08506e-07	-1.58661	-0.446522
40336328	chr20:40336328:C:T	9.92914e-07	-1.5435	-5.51629e-10
40336810	chr20:40336810:C:T	6.00898e-07	-1.59069	-0.455033
40336821	chr20:40336821:G:A	5.2285e-07	-1.12185	-1.063
40337027	chr20:40337027:A:G	6.37867e-07	-1.58222	-0.403796
40337067	chr20:40337067:T:C	6.00318e-07	-1.59165	-0.455033
40337390	chr20:40337390:A:G	1.61498e-06	-1.04707	-0.00999458
40337515	chr20:40337515:G:A	2.02901e-06	-2.06257e-10	-0.828841
40337697	chr20:40337697:GA:G	6.00844e-07	-1.59077	-0.455033
40337824	chr20:40337824:T:C	1.34364e-06	-2.06257e-10	-1.241
40337923	chr20:40337923:A:G	1.30414e-06	-2.06257e-10	-1.27084
40337972	chr20:40337972:A:ATCAGGAGGCCATGAG	3.19115e-07	-1.58379	-1.0948
40337974	chr20:40337974:C:CAGGAGGCCATGAGTT	5.09846e-05	-2.06257e-10	2.39514
40338079	chr20:40338079:C:T	6.07928e-07	-1.59078	-0.443307
40338120	chr20:40338120:T:A	9.77042e-07	-1.55961	-5.51629e-10
40338309	chr20:40338309:G:A	5.34484e-07	-1.10228	-1.06056
40338489	chr20:40338489:T:C	6.04648e-07	-1.59077	-0.448729
40338591	chr20:40338591:ATGCATAGGTGC:A	2.15587e-06	-2.06257e-10	-0.768196
40338614	chr20:40338614:C:T	2.08954e-06	-2.06257e-10	-0.799442
40338791	chr20:40338791:G:A	6.24791e-07	-1.59084	-0.415886
40338942	chr20:40338942:A:T	1.42441e-06	-2.06257e-10	-1.18263
40338951	chr20:40338951:T:C	6.11863e-07	-1.59131	-0.436329
40339143	chr20:40339143:T:C	6.47092e-07	-1.58311	-0.388545
40339424	chr20:40339424:G:T	5.29288e-07	-1.09945	-1.07316
40339430	chr20:40339430:T:C	2.09203e-06	-2.06257e-10	-0.798254
40339482	chr20:40339482:C:T	4.41076e-07	-1.59003	-0.764895
40339583	chr20:40339583:A:G	1.23922e-06	-1.3219	-5.51629e-10
40339769	chr20:40339769:A:T	2.42651e-06	-2.06257e-10	-0.649934
40340020	chr20:40340020:A:G	6.15814e-07	-1.59078	-0.430419
40340092	chr20:40340092:C:A	1.56658e-06	-2.06257e-10	-1.08749
40340209	chr20:40340209:T:C	1.25631e-06	-1.30821	-5.51629e-10
40340622	chr20:40340622:G:A	9.64786e-07	-1.57224	-5.51629e-10
40340783	chr20:40340783:C:G	6.15879e-07	-1.591	-0.430093
40340877	chr20:40340877:T:C	6.172e-07	-1.59093	-0.428021
40341016	chr20:40341016:T:A	5.98465e-07	-1.59083	-0.458944
40341200	chr20:40341200:C:T	6.33967e-07	-1.59082	-0.401323
40341519	chr20:40341519:G:A	1.41186e-06	-2.06257e-10	-1.19148
40341555	chr20:40341555:A:C	6.12722e-07	-1.5899	-0.436329
40341669	chr20:40341669:T:C	1.56546e-06	-2.06257e-10	-1.08821
40341813	chr20:40341813:T:G	6.11595e-07	-1.59174	-0.436329
40341968	chr20:40341968:T:C	6.18234e-07	-1.59003	-0.427244
40342303	chr20:40342303:C:T	6.13743e-07	-1.59105	-0.433519
40342452	chr20:40342452:C:A	6.68177e-07	-1.579	-0.360591
40342591	chr20:40342591:AC:A	6.33303e-07	-1.58494	-0.40825
40342713	chr20:40342713:C:T	6.23882e-07	-1.59012	-0.418061
40342966	chr20:40342966:T:C	6.26315e-07	-1.58999	-0.414295
40343253	chr20:40343253:C:T	4.01729e-07	-1.5913	-0.857063
40343319	chr20:40343319:T:C	2.27281e-06	-2.06257e-10	-0.715372
40343346	chr20:40343346:A:G	6.18785e-07	-1.5914	-0.424983
40343504	chr20:40343504:T:A	6.50545e-07	-1.58923	-0.377105
40343666	chr20:40343666:T:C	6.2039e-07	-1.58757	-0.42622
40343670	chr20:40343670:A:G	5.97497e-07	-1.59081	-0.460586
40344246	chr20:40344246:C:T	4.14196e-06	-2.06257e-10	-0.115218
40344256	chr20:40344256:C:A	6.35334e-07	-1.59097	-0.399025
40344314	chr20:40344314:A:C	1.58982e-06	-2.06257e-10	-1.07277
40344339	chr20:40344339:A:G	2.09546e-06	-2.06257e-10	-0.796615
40344359	chr20:40344359:T:G	5.98155e-07	-1.5917	-0.458598
40344722	chr20:40344722:C:T	1.5672e-06	-2.06257e-10	-1.0871
40344909	chr20:40344909:C:A	1.80326e-06	-1.2194	0.272602
40345109	chr20:40345109:A:T	6.05435e-07	-1.59172	-0.446474
40345639	chr20:40345639:G:A	2.00755e-06	-2.06257e-10	-0.83947
40345760	chr20:40345760:A:G	2.45548e-06	-2.06257e-10	-0.638065
40345925	chr20:40345925:T:C	6.11587e-07	-1.59121	-0.436874
40345937	chr20:40345937:A:G	2.67636e-07	-1.58836	-1.26616
40346232	chr20:40346232:A:C	6.12191e-07	-1.59077	-0.436329
40346322	chr20:40346322:A:C	2.09203e-06	-2.06257e-10	-0.798254
40346351	chr20:40346351:T:C	6.05908e-07	-1.59077	-0.446642
40346633	chr20:40346633:G:C	6.12913e-07	-1.58959	-0.436329
40346689	chr20:40346689:A:G	1.6991e-06	-0.632332	-0.373955
40346753	chr20:40346753:C:T	8.51189e-05	-2.06257e-10	2.90766
40347081	chr20:40347081:C:T	6.25671e-07	-1.59045	-0.414868
40347302	chr20:40347302:T:C	9.1768e-05	-2.06257e-10	2.98288
40347439	chr20:40347439:A:G	6.2752e-07	-1.58325	-0.419117
40347583	chr20:40347583:A:G	6.10322e-07	-1.59109	-0.43907
40347589	chr20:40347589:A:G	1.41844e-06	-2.06257e-10	-1.18683
40347716	chr20:40347716:C:T	1.24084e-06	-1.3206	-5.51629e-10
40347718	chr20:40347718:C:T	1.3149e-06	-1.26263	-5.51629e-10
40347776	chr20:40347776:A:G	5.73299e-07	-1.56099	-0.531748
40347830	chr20:40347830:C:T	6.38043e-07	-1.59041	-0.395327
40347886	chr20:40347886:C:T	6.70799e-07	-1.5908	-0.34487
40348399	chr20:40348399:G:A	8.99262e-06	-1.46192	2.12194
40349000	chr20:40349000:C:A	2.10487e-06	-2.06257e-10	-0.792133
40349058	chr20:40349058:G:A	6.40388e-07	-1.59012	-0.391952
40349295	chr20:40349295:A:T	6.22897e-07	-1.5856	-0.424165
40349378	chr20:40349378:C:G	8.39358e-06	-2.06257e-10	0.591079
40349566	chr20:40349566:T:C	5.98938e-07	-1.59161	-0.457372
40349608	chr20:40349608:G:A	9.60436e-05	-2.06257e-10	3.02841
40350839	chr20:40350839:G:A	1.32645e-06	-2.06257e-10	-1.25388
40350967	chr20:40350967:A:G	2.73786e-07	-1.5779	-1.25389
40351096	chr20:40351096:C:T	1.85977e-06	-1.14755	0.231614
40351365	chr20:40351365:A:G	1.84577e-06	-1.13083	0.207335
40351383	chr20:40351383:A:AG	1.7621e-06	-1.17915	0.209273
40351415	chr20:40351415:A:G	1.8492e-06	-1.14551	0.223877
40351423	chr20:40351423:C:T	2.51481e-06	-2.06257e-10	-0.614192
40351824	chr20:40351824:AT:A	2.08843e-06	-2.06257e-10	-0.799975
40351924	chr20:40351924:T:C	1.50965e-06	-1.25546	0.130948
40352249	chr20:40352249:T:TA	3.16131e-06	-1.18838	0.802982
40352680	chr20:40352680:GTAGTATA:G	2.67352e-06	-1.17914	0.62615
40352815	chr20:40352815:T:C	1.16736e-06	-1.38165	-5.51629e-10
40353403	chr20:40353403:G:A	1.46889e-06	-2.06257e-10	-1.15188
40353848	chr20:40353848:G:C	1.659e-06	-2.06257e-10	-1.03017
40353878	chr20:40353878:C:T	1.36478e-06	-2.06257e-10	-1.22539
40353981	chr20:40353981:A:T	5.7566e-06	-1.08727	1.30123
40354259	chr20:40354259:C:T	1.32766e-06	-2.06257e-10	-1.25297
40354288	chr20:40354288:T:C	5.76542e-07	-0.880461	-1.20663
40354527	chr20:40354527:G:A	1.31265e-06	-2.06257e-10	-1.26434
40354575	chr20:40354575:C:T	3.80351e-06	-2.06257e-10	-0.200464
40354878	chr20:40354878:A:G	1.53051e-06	-2.06257e-10	-1.11079
40354885	chr20:40354885:A:G	1.53051e-06	-2.06257e-10	-1.11079
40355333	chr20:40355333:C:T	3.33604e-06	-2.06257e-10	-0.331604
40355406	chr20:40355406:C:T	1.44325e-06	-2.06257e-10	-1.16949
40355525	chr20:40355525:A:G	1.40741e-06	-2.06257e-10	-1.19464
40355705	chr20:40355705:A:T	1.31645e-06	-2.06257e-10	-1.26145
40356071	chr20:40356071:C:A	1.3492e-06	-2.06257e-10	-1.23688
40356209	chr20:40356209:T:A	6.44401e-06	0.326763	-5.51629e-10
40356412	chr20:40356412:A:G	4.12797e-06	-2.06257e-10	-0.118603
40356657	chr20:40356657:T:C	1.01698e-06	-0.964328	-0.555219
40356730	chr20:40356730:G:T	7.3429e-07	-0.96213	-0.883108
40356764	chr20:40356764:C:T	1.69816e-06	-2.06257e-10	-1.00684
40356901	chr20:40356901:A:G	1.51724e-06	-2.06257e-10	-1.11949
40357020	chr20:40357020:C:T	1.78734e-06	-0.955662	-5.51629e-10
40357120	chr20:40357120:A:G	1.69467e-05	1.29369	-5.51629e-10
40357157	chr20:40357157:C:T	1.3492e-06	-2.06257e-10	-1.23688
40357465	chr20:40357465:A:G	2.09399e-06	-2.06257e-10	-0.797316
40358077	chr20:40358077:A:AACT	1.67004e-06	-2.06257e-10	-1.02354
40358807	chr20:40358807:C:T	1.301e-06	-2.06257e-10	-1.27326
40359125	chr20:40359125:A:T	1.80769e-06	-2.06257e-10	-0.94434
40359296	chr20:40359296:C:T	1.87607e-06	-2.06257e-10	-0.907209
40360073	chr20:40360073:A:G	1.33421e-06	-2.06257e-10	-1.24805
40360206	chr20:40360206:A:T	1.0814e-06	-0.890089	-0.568039
40360277	chr20:40360277:T:G	1.74168e-06	-2.06257e-10	-0.981539
40360387	chr20:40360387:C:G	1.08145e-06	-0.886785	-0.571304
40360812	chr20:40360812:T:A	1.57035e-06	-1.08509	-5.51629e-10
40360836	chr20:40360836:T:C	1.8325e-06	-2.06257e-10	-0.930708
40360993	chr20:40360993:G:A	6.92511e-07	-1.47825	-0.425568
40361232	chr20:40361232:T:C	1.10554e-06	-0.870861	-0.56519
40361544	chr20:40361544:T:C	0.000128204	-2.06257e-10	3.31723
40361696	chr20:40361696:T:C	1.49524e-06	-2.06257e-10	-1.1341
40361731	chr20:40361731:G:T	1.00677e-06	-0.873571	-0.656068
40361819	chr20:40361819:T:G	9.78386e-07	-0.88964	-0.668598
40362053	chr20:40362053:A:G	1.37133e-06	-2.06257e-10	-1.22061
40362069	chr20:40362069:T:C	1.35603e-06	-2.06257e-10	-1.23183
40362173	chr20:40362173:G:A	3.12625e-06	-2.06257e-10	-0.396554
40362378	chr20:40362378:T:G	9.89862e-07	-0.911145	-0.635433
40362432	chr20:40362432:C:T	2.99939e-06	-2.06257e-10	-0.437979
40362868	chr20:40362868:G:T	1.48509e-06	-0.748506	-0.392406
40362915	chr20:40362915:T:C	1.43382e-06	-2.06257e-10	-1.17605
40363040	chr20:40363040:G:C	1.67949e-06	-2.06257e-10	-1.0179
40363283	chr20:40363283:T:A	1.04304e-06	-0.902707	-0.591543
40363462	chr20:40363462:ATG:A	1.78098e-06	-2.06257e-10	-0.959226
40363552	chr20:40363552:T:G	1.37185e-06	-2.06257e-10	-1.22023
40363819	chr20:40363819:G:A	1.54515e-06	-2.06257e-10	-1.10127
40363898	chr20:40363898:G:A	1.03337e-06	-0.799516	-0.704047
40363928	chr20:40363928:T:C	1.60111e-06	-2.06257e-10	-1.06569
40364526	chr20:40364526:G:A	1.55648e-06	-2.06257e-10	-1.09396
40364558	chr20:40364558:C:T	5.47398e-06	-0.765795	0.929414
40364671	chr20:40364671:C:T	0.000205295	-2.06257e-10	3.78806
40364696	chr20:40364696:A:C	1.05748e-06	-0.85347	-0.627029
40364716	chr20:40364716:A:G	1.07347e-06	-0.851684	-0.613808
40364857	chr20:40364857:G:A	6.9642e-07	-1.55024	-0.347948
40365219	chr20:40365219:T:C	1.58319e-06	-2.06257e-10	-1.07695
40365364	chr20:40365364:G:A	1.58251e-06	-2.06257e-10	-1.07737
40365554	chr20:40365554:T:C	1.09073e-06	-0.86063	-0.588914
40365779	chr20:40365779:C:T	3.20026e-07	-1.46468	-1.21106
40365809	chr20:40365809:T:C	1.32413e-06	-2.06257e-10	-1.25563
40365900	chr20:40365900:T:G	1.13431e-05	-2.06257e-10	0.892222
40365976	chr20:40365976:A:G	1.49406e-06	-1.13489	-5.51629e-10
40366071	chr20:40366071:C:T	1.10879e-06	-0.875114	-0.558003
40366376	chr20:40366376:T:C	1.43595e-06	-2.06257e-10	-1.17456
40366607	chr20:40366607:T:C	1.09332e-06	-0.861444	-0.585724
40367182	chr20:40367182:TGAAATGGTGAG:T	1.34548e-06	-2.06257e-10	-1.23963
40367208	chr20:40367208:A:G	1.31903e-06	-1.25949	-5.51629e-10
40367810	chr20:40367810:G:T	1.34246e-06	-0.734857	-0.507028
40368127	chr20:40368127:T:C	1.37182e-06	-2.06257e-10	-1.22025
40368426	chr20:40368426:T:A	3.42988e-06	-0.778617	0.474755
40368455	chr20:40368455:T:C	1.33449e-06	-2.06257e-10	-1.24784
40368456	chr20:40368456:C:T	1.5174e-06	-0.681317	-0.438073
40368582	chr20:40368582:C:T	7.80519e-07	-1.37588	-0.408302
40369851	chr20:40369851:T:C	9.95096e-07	-0.843937	-0.697366
40369958	chr20:40369958:C:T	1.36526e-06	-2.06257e-10	-1.22504
40370152	chr20:40370152:TC:T	1.34548e-06	-2.06257e-10	-1.23963
40370553	chr20:40370553:G:C	8.72455e-07	-1.20037	-0.472464
40371033	chr20:40371033:G:T	6.41598e-06	-1.40597	1.72837
40371559	chr20:40371559:A:AT	1.59262e-06	-0.656522	-0.414486
40371694	chr20:40371694:A:C	5.69091e-07	-1.5856	-0.514507
40371834	chr20:40371834:T:G	1.31596e-06	-2.06257e-10	-1.26182
40373025	chr20:40373025:G:A	1.56826e-06	-2.06257e-10	-1.08642
40373293	chr20:40373293:C:T	1.52493e-06	-2.06257e-10	-1.11444
40373360	chr20:40373360:A:T	1.16011e-06	-0.838117	-0.549759
40373469	chr20:40373469:A:G	1.305e-06	-2.06257e-10	-1.27018
40374024	chr20:40374024:A:G	8.61721e-05	-2.06257e-10	2.91996
40375244	chr20:40375244:A:G	1.12525e-06	-0.845966	-0.572413
40375364	chr20:40375364:T:A	1.40192e-06	-2.06257e-10	-1.19854
40375522	chr20:40375522:T:C	1.29898e-06	-2.06257e-10	-1.27481
40375600	chr20:40375600:A:G	1.04218e-06	-0.839224	-0.655847
40375689	chr20:40375689:A:C	1.0325e-06	-0.856334	-0.648074
40375876	chr20:40375876:C:T	1.01607e-06	-0.849645	-0.670797
40376055	chr20:40376055:T:C	1.01811e-06	-0.857984	-0.660456
40376317	chr20:40376317:G:A	1.35559e-06	-2.06257e-10	-1.23215
40376340	chr20:40376340:C:T	1.29968e-06	-2.06257e-10	-1.27427
40376787	chr20:40376787:A:T	2.72508e-06	-2.06257e-10	-0.533888
40377149	chr20:40377149:G:C	1.5363e-06	-2.06257e-10	-1.10701
40377782	chr20:40377782:T:C	1.32842e-06	-2.06257e-10	-1.25239
40377936	chr20:40377936:C:T	1.29876e-06	-2.06257e-10	-1.27498
40378150	chr20:40378150:TGAGCCCTG:T	1.92052e-06	-2.06257e-10	-0.883793
40378424	chr20:40378424:T:C	2.08434e-06	-2.06257e-10	-0.801934
40378655	chr20:40378655:A:C	9.65267e-07	-0.887747	-0.683992
40378872	chr20:40378872:TTCTGTCACTCTATTATTTGATTATC:T	1.92412e-06	-2.06257e-10	-0.881921
40379126	chr20:40379126:C:T	6.42566e-07	-1.37794	-0.600738
40379259	chr20:40379259:A:C	1.74205e-06	-2.06257e-10	-0.981323
40379375	chr20:40379375:C:T	7.73555e-07	-1.53581	-0.257336
40379425	chr20:40379425:A:T	6.45325e-07	-1.35427	-0.620123
40380063	chr20:40380063:C:T	4.82372e-07	-1.4503	-0.81513
40380605	chr20:40380605:G:A	1.60683e-06	-2.06257e-10	-1.06212
40380666	chr20:40380666:T:C	9.31883e-07	-0.891345	-0.715591
40380793	chr20:40380793:T:C	1.58769e-06	-2.06257e-10	-1.07411
40381023	chr20:40381023:T:C	3.22411e-07	-1.39337	-1.27494
40381294	chr20:40381294:A:T	9.86668e-05	-2.06257e-10	3.05536
40381295	chr20:40381295:AAACCT:A	0.00010148	-2.06257e-10	3.08348
40381925	chr20:40381925:T:G	1.15311e-06	-0.870456	-0.523466
40382119	chr20:40382119:T:A	1.31795e-06	-2.06257e-10	-1.26031
40382299	chr20:40382299:T:C	1.58301e-06	-2.06257e-10	-1.07706
40382315	chr20:40382315:C:T	1.04019e-06	-0.871331	-0.625654
40382378	chr20:40382378:C:T	1.25085e-06	-0.870135	-0.44243
40382614	chr20:40382614:A:G	6.12054e-07	-1.40656	-0.620767
40383022	chr20:40383022:C:G	1.48616e-06	-2.06257e-10	-1.14019
40383251	chr20:40383251:G:A	1.31861e-06	-2.06257e-10	-1.25981
40383435	chr20:40383435:G:A	1.09038e-06	-1.44987	-5.51629e-10
40383488	chr20:40383488:AC:A	7.74244e-07	-1.37569	-0.416569
40383991	chr20:40383991:G:A	9.04142e-07	-1.28806	-0.349094
40384289	chr20:40384289:A:G	1.3164e-06	-2.06257e-10	-1.26149
40384620	chr20:40384620:A:G	1.82784e-06	-2.06257e-10	-0.933254
40384682	chr20:40384682:C:T	1.39731e-06	-2.06257e-10	-1.20184
40384849	chr20:40384849:G:C	1.48451e-06	-2.06257e-10	-1.1413
40385710	chr20:40385710:A:G	5.80588e-07	-1.36641	-0.713688
40386443	chr20:40386443:T:C	9.48903e-07	-1.58884	-5.51629e-10
40386629	chr20:40386629:C:A	1.47558e-06	-2.06257e-10	-1.14733
40386630	chr20:40386630:C:T	1.01239e-06	-1.52408	-5.51629e-10
40386917	chr20:40386917:C:T	1.16757e-06	-1.22932	-0.15214
40387105	chr20:40387105:C:T	3.0722e-07	-1.45259	-1.26399
40387236	chr20:40387236:A:G	9.25773e-07	-1.23117	-0.382348
40387337	chr20:40387337:G:A	1.44304e-06	-1.18345	0.0138184
40387406	chr20:40387406:C:T	1.3292e-06	-2.06257e-10	-1.25181
40387620	chr20:40387620:G:A	9.33803e-07	-1.24736	-0.35752
40387939	chr20:40387939:G:A	1.30735e-06	-2.06257e-10	-1.26838
40388155	chr20:40388155:C:A	1.21112e-06	-1.34484	-5.51629e-10
40388293	chr20:40388293:C:T	1.84492e-06	-2.06257e-10	-0.923952
40388491	chr20:40388491:T:C	1.68139e-06	-2.06257e-10	-1.01677
40388729	chr20:40388729:C:T	2.95271e-06	-2.06257e-10	-0.453663
40388740	chr20:40388740:C:G	1.16449e-05	-1.36418	2.28266
40388834	chr20:40388834:G:A	4.10579e-06	-2.06257e-10	-0.12399
40389252	chr20:40389252:T:C	1.04854e-06	-0.628869	-0.860117
40389515	chr20:40389515:T:G	9.55011e-07	-0.711056	-0.871364
40389574	chr20:40389574:A:G	3.22185e-07	-1.51339	-1.15563
40389654	chr20:40389654:T:C	7.78061e-07	-0.771683	-1.01565
40390195	chr20:40390195:C:T	4.21668e-06	0.373182	-0.470523
40391047	chr20:40391047:G:A	1.34583e-06	-2.06257e-10	-1.23937
40391238	chr20:40391238:G:C	1.60686e-06	-2.06257e-10	-1.06211
40391343	chr20:40391343:G:C	2.01212e-06	-2.06257e-10	-0.837197
40391536	chr20:40391536:A:G	2.19417e-06	-2.06257e-10	-0.750582
40391576	chr20:40391576:G:A	5.07171e-06	-2.06257e-10	0.0872895
40391650	chr20:40391650:C:T	4.11376e-07	-1.41518	-1.00946
40392078	chr20:40392078:C:T	7.67922e-07	-1.39652	-0.403933
40392173	chr20:40392173:C:T	1.90787e-06	-2.06257e-10	-0.890399
40392279	chr20:40392279:G:A	1.88359e-06	-2.06257e-10	-0.903209
40392602	chr20:40392602:C:T	9.36995e-07	-1.33202	-0.269447
40392690	chr20:40392690:A:G	3.74001e-06	-0.658046	0.440746
40392698	chr20:40392698:T:C	2.38699e-06	-0.425567	-0.240787
40392960	chr20:40392960:A:AAGGC	2.65906e-06	-0.400837	-0.157577
40393270	chr20:40393270:G:A	4.32601e-07	-1.17016	-1.20416
40393419	chr20:40393419:A:G	3.01188e-06	-0.418252	-0.0155705
40394209	chr20:40394209:C:T	1.47354e-06	-2.06257e-10	-1.14872
40394335	chr20:40394335:C:T	1.31164e-06	-2.06257e-10	-1.26511
40394669	chr20:40394669:T:C	3.53706e-06	-0.659159	0.386066
40394976	chr20:40394976:C:T	9.83801e-07	-1.55272	-5.51629e-10
40395059	chr20:40395059:G:C	9.60426e-07	-1.57677	-5.51629e-10
40395289	chr20:40395289:A:G	5.08625e-07	-1.44668	-0.765753
40395598	chr20:40395598:T:C	3.0999e-06	-0.734476	0.329457
40395760	chr20:40395760:C:G	2.87164e-06	-0.82476	0.343255
40396051	chr20:40396051:G:A	9.5783e-07	-1.57947	-5.51629e-10
40396292	chr20:40396292:G:A	2.15295e-06	-2.06257e-10	-0.769551
40396321	chr20:40396321:GATAA:G	9.61833e-07	-1.5753	-5.51629e-10
40397149	chr20:40397149:A:C	2.93861e-07	-1.51897	-1.24206
40397579	chr20:40397579:C:T	5.35301e-06	-2.06257e-10	0.141271
40397672	chr20:40397672:G:A	1.88595e-06	-2.06257e-10	-0.901955
40397690	chr20:40397690:C:T	1.89209e-06	-2.06257e-10	-0.898704
40397786	chr20:40397786:G:C	1.05576e-06	-1.48213	-5.51629e-10
40398065	chr20:40398065:C:T	1.02231e-06	-1.51432	-5.51629e-10
40398442	chr20:40398442:A:C	1.89391e-06	-2.06257e-10	-0.897745
40398901	chr20:40398901:T:G	6.57312e-06	-2.06257e-10	0.346601
40398915	chr20:40398915:G:A	1.89585e-06	-2.06257e-10	-0.896722
40399507	chr20:40399507:C:T	3.22669e-06	-2.06257e-10	-0.364932
40399573	chr20:40399573:T:C	2.91013e-06	-2.06257e-10	-0.46819
40399631	chr20:40399631:C:G	1.24137e-06	-1.39512	0.074952
40400268	chr20:40400268:C:A	1.95087e-06	-2.06257e-10	-0.868111
40400387	chr20:40400387:G:A	1.39328e-06	-1.4912	0.286475
40400671	chr20:40400671:C:T	1.33492e-06	-2.06257e-10	-1.24751
40400838	chr20:40400838:A:C	3.20511e-07	-1.42228	-1.25195
40401070	chr20:40401070:G:A	1.96796e-06	-2.06257e-10	-0.859388
40401168	chr20:40401168:G:A	3.17116e-07	-1.55537	-1.12951
40401262	chr20:40401262:T:C	1.81941e-06	-2.06257e-10	-0.937875
40401486	chr20:40401486:A:T	1.29915e-06	-2.06257e-10	-1.27467
40401625	chr20:40401625:G:A	1.67495e-06	-2.06257e-10	-1.0206
40401984	chr20:40401984:G:A	1.24658e-06	-1.31599	-5.51629e-10
40402197	chr20:40402197:T:C	1.22679e-06	-1.5917	0.259715
40402236	chr20:40402236:G:A	5.35301e-06	-2.06257e-10	0.141271
40402258	chr20:40402258:G:A	1.30247e-06	-2.06257e-10	-1.27213
40402712	chr20:40402712:G:A	2.76943e-06	-2.06257e-10	-0.517746
40402787	chr20:40402787:A:G	1.48853e-06	-1.52437	0.385771
40402802	chr20:40402802:AC:A	5.98572e-06	-2.06257e-10	0.252988
40403112	chr20:40403112:A:G	1.34778e-06	-2.06257e-10	-1.23793
40403373	chr20:40403373:C:T	1.48883e-06	-1.52746	0.38906
40403856	chr20:40403856:G:A	1.39977e-06	-2.06257e-10	-1.20008
40404016	chr20:40404016:C:T	2.68021e-07	-1.58707	-1.266
40404123	chr20:40404123:G:A	4.21164e-07	-1.58511	-0.816015
40404359	chr20:40404359:G:A	1.11032e-06	-1.53424	0.102497
40404579	chr20:40404579:A:AGG	1.80476e-06	-2.06257e-10	-0.945958
40404580	chr20:40404580:C:A	1.86387e-06	-2.06257e-10	-0.913734
40404582	chr20:40404582:G:GT	1.91838e-06	-2.06257e-10	-0.884909
40405118	chr20:40405118:G:A	9.63486e-07	-1.57359	-5.51629e-10
40405272	chr20:40405272:T:C	2.50676e-06	-2.06257e-10	-0.617396
40405377	chr20:40405377:G:A	2.13351e-06	-2.06257e-10	-0.778618
40405748	chr20:40405748:G:T	9.61153e-07	-1.57601	-5.51629e-10
40406183	chr20:40406183:A:G	9.61481e-07	-1.57567	-5.51629e-10
40406293	chr20:40406293:A:G	2.03586e-06	-2.06257e-10	-0.825472
40406319	chr20:40406319:G:A	9.53675e-07	-1.58382	-5.51629e-10
40406769	chr20:40406769:C:T	2.84134e-06	-2.06257e-10	-0.492114
40407073	chr20:40407073:G:A	5.26087e-06	-2.06257e-10	0.123908
40407141	chr20:40407141:A:G	1.8722e-06	-2.06257e-10	-0.909274
40407179	chr20:40407179:G:A	9.5374e-07	-1.58375	-5.51629e-10
40407566	chr20:40407566:A:G	1.30921e-06	-1.52788	0.26092
40407897	chr20:40407897:A:G	6.02143e-07	-1.55819	-0.485459
40408031	chr20:40408031:G:A	1.26094e-06	-1.5223	0.217775
40408382	chr20:40408382:T:G	1.36988e-06	-2.06257e-10	-1.22167
40408511	chr20:40408511:C:T	9.53465e-07	-1.58404	-5.51629e-10
40408699	chr20:40408699:C:T	3.28377e-07	-1.37508	-1.2749
40408811	chr20:40408811:A:T	9.53559e-07	-1.58394	-5.51629e-10
40408961	chr20:40408961:A:T	3.44899e-06	-2.06257e-10	-0.298305
40409090	chr20:40409090:C:T	9.71561e-07	-1.56524	-5.51629e-10
40409324	chr20:40409324:T:G	9.53199e-07	-1.58432	-5.51629e-10
40409445	chr20:40409445:C:T	1.29931e-06	-2.06257e-10	-1.27456
40409950	chr20:40409950:A:G	9.54549e-07	-1.5829	-5.51629e-10
40410012	chr20:40410012:C:T	1.38337e-06	-2.06257e-10	-1.21186
40410173	chr20:40410173:A:G	9.49617e-07	-1.58808	-5.51629e-10
40410188	chr20:40410188:C:T	1.51232e-06	-0.583806	-0.538936
40410471	chr20:40410471:C:T	5.42472e-07	-1.5788	-0.569209
40410643	chr20:40410643:T:C	1.9614e-06	-0.386242	-0.476488
40410689	chr20:40410689:C:T	1.3019e-06	-2.06257e-10	-1.27256
40410820	chr20:40410820:C:T	9.47078e-07	-1.59076	-5.51629e-10
40411175	chr20:40411175:G:A	1.59485e-06	-0.719748	-0.349862
40411346	chr20:40411346:G:A	1.73257e-06	-0.739403	-0.24738
40411948	chr20:40411948:G:A	2.7138e-07	-1.59004	-1.25058
40411955	chr20:40411955:C:T	1.43312e-06	-2.06257e-10	-1.17654
40412113	chr20:40412113:C:T	9.52608e-07	-1.58494	-5.51629e-10
40412130	chr20:40412130:A:G	1.30201e-06	-2.06257e-10	-1.27248
40412512	chr20:40412512:G:A	9.65119e-07	-1.57189	-5.51629e-10
40412639	chr20:40412639:C:T	9.57359e-07	-1.57996	-5.51629e-10
40412850	chr20:40412850:G:A	1.36815e-06	-2.06257e-10	-1.22293
40412954	chr20:40412954:G:T	6.09591e-07	-1.52868	-0.502673
40413153	chr20:40413153:C:A	1.2009e-06	-1.49362	0.140298
40413267	chr20:40413267:A:G	1.33784e-06	-2.06257e-10	-1.24533
40413284	chr20:40413284:A:G	3.57087e-06	-2.06257e-10	-0.26358
40413422	chr20:40413422:AAAC:A	2.31229e-05	1.60443	-5.51629e-10
40413559	chr20:40413559:C:T	2.29041e-06	-2.06257e-10	-0.707656
40413735	chr20:40413735:TC:T	1.45864e-06	-2.06257e-10	-1.15888
40413954	chr20:40413954:A:C	1.42242e-06	-2.06257e-10	-1.18403
40414014	chr20:40414014:C:T	2.04585e-06	-2.06257e-10	-0.820575
40414658	chr20:40414658:A:T	1.57257e-06	-2.06257e-10	-1.08368
40415318	chr20:40415318:T:C	1.60838e-06	-1.06116	-5.51629e-10
40415556	chr20:40415556:G:A	1.0347e-06	-1.32757	-0.174706
40416364	chr20:40416364:A:G	1.29471e-06	-0.815102	-0.463002
40416970	chr20:40416970:G:A	4.58976e-07	-1.25665	-1.0585
40417037	chr20:40417037:A:G	2.53723e-06	-2.06257e-10	-0.605314
40417463	chr20:40417463:A:G	6.16749e-07	-1.37215	-0.647535
40417549	chr20:40417549:C:T	1.61725e-06	-2.06257e-10	-1.05566
40417723	chr20:40417723:C:T	1.86066e-06	-2.06257e-10	-0.915455
40417905	chr20:40417905:T:C	1.58869e-06	-2.06257e-10	-1.07348
40417913	chr20:40417913:A:T	1.34714e-06	-2.06257e-10	-1.2384
40418146	chr20:40418146:C:T	2.63614e-06	-0.567072	-5.51629e-10
40418266	chr20:40418266:T:G	9.50737e-07	-1.58691	-5.51629e-10
40418471	chr20:40418471:A:T	9.56677e-07	-1.58068	-5.51629e-10
40418473	chr20:40418473:T:G	7.53693e-06	0.483427	-5.51629e-10
40418676	chr20:40418676:T:C	2.65081e-07	-1.59003	-1.27407
40418753	chr20:40418753:G:A	7.02208e-07	-1.08115	-0.808764
40418901	chr20:40418901:C:G	1.79813e-06	-2.06257e-10	-0.94964
40419008	chr20:40419008:TA:T	9.59255e-07	-1.57799	-5.51629e-10
40419531	chr20:40419531:T:C	1.48433e-06	-2.06257e-10	-1.14142
40419545	chr20:40419545:A:C	9.63629e-07	-1.57344	-5.51629e-10
40419898	chr20:40419898:G:A	9.51251e-07	-1.58637	-5.51629e-10
40420999	chr20:40420999:G:A	6.03283e-07	-1.29442	-0.747334
40421057	chr20:40421057:A:G	2.14465e-06	-0.76491	-0.00850221
40421409	chr20:40421409:A:T	2.65906e-06	-2.06257e-10	-0.558415
40421416	chr20:40421416:T:C	1.25735e-06	-1.35865	0.0512691
40421706	chr20:40421706:C:T	5.34545e-07	-1.35174	-0.810991
40422153	chr20:40422153:A:T	9.51891e-07	-1.58569	-5.51629e-10
40422256	chr20:40422256:T:C	3.67505e-07	-1.59145	-0.945956
40422464	chr20:40422464:T:C	2.64675e-07	-1.59165	-1.27399
40422481	chr20:40422481:A:T	1.48424e-06	-2.06257e-10	-1.14148
40422572	chr20:40422572:C:T	1.14068e-06	-1.37253	-0.0322391
40422809	chr20:40422809:CA:C	1.62661e-05	1.2527	-5.51629e-10
40422811	chr20:40422811:A:G	4.024e-06	-2.06257e-10	-0.144112
40422849	chr20:40422849:T:C	9.98227e-07	-1.53816	-5.51629e-10
40423192	chr20:40423192:A:T	6.80596e-06	-2.06257e-10	0.38141
40423265	chr20:40423265:A:C	4.24484e-07	-1.23807	-1.1552
40423486	chr20:40423486:G:A	8.5922e-07	-1.57749	-0.110625
40423565	chr20:40423565:G:C	1.08518e-06	-0.18826	-1.26638
40423885	chr20:40423885:G:T	9.61482e-07	-1.4921	-0.0835719
40424006	chr20:40424006:T:C	2.7089e-07	-1.5852	-1.25723
40424258	chr20:40424258:A:G	1.41318e-06	-2.06257e-10	-1.19054
40424292	chr20:40424292:G:T	4.05382e-06	-2.06257e-10	-0.136728
40424316	chr20:40424316:A:G	5.1587e-06	-2.06257e-10	0.104296
40424768	chr20:40424768:C:T	2.23747e-06	-2.06257e-10	-0.731041
40424851	chr20:40424851:G:A	6.80635e-07	-1.09729	-0.823824
40424914	chr20:40424914:G:A	2.33049e-06	-0.690311	-5.51629e-10
40425020	chr20:40425020:T:A	1.76385e-06	-2.06257e-10	-0.96889
40425087	chr20:40425087:A:G	5.41524e-07	-1.42066	-0.729097
40425202	chr20:40425202:C:T	1.40447e-05	-2.06257e-10	1.10586
40425460	chr20:40425460:G:A	4.96109e-06	-2.06257e-10	0.0652367
40425626	chr20:40425626:G:C	2.15856e-06	-0.753705	-0.0132401
40425639	chr20:40425639:C:G	9.55529e-07	-1.58188	-5.51629e-10
40426180	chr20:40426180:T:C	2.6822e-07	-1.58575	-1.26658
40426194	chr20:40426194:C:T	4.08208e-06	-2.06257e-10	-0.129781
40426392	chr20:40426392:A:G	2.67998e-07	-1.5867	-1.26646
40426760	chr20:40426760:C:T	2.66432e-07	-1.58858	-1.27044
40427455	chr20:40427455:C:T	2.64991e-07	-1.59086	-1.27359
40427729	chr20:40427729:G:C	5.27484e-07	-1.20508	-0.970943
40427978	chr20:40427978:G:A	1.36926e-06	-2.06257e-10	-1.22212
40428244	chr20:40428244:C:T	1.35201e-06	-0.969407	-0.265387
40428993	chr20:40428993:A:G	2.0955e-06	-2.06257e-10	-0.796596
40429067	chr20:40429067:T:G	2.84662e-06	-2.06257e-10	-0.490256
40429152	chr20:40429152:G:A	4.78289e-07	-1.13286	-1.14107
40429312	chr20:40429312:G:A	1.72453e-06	-0.991431	-5.51629e-10
40429852	chr20:40429852:T:C	2.86793e-06	-2.06257e-10	-0.482796
40429903	chr20:40429903:C:T	3.65212e-06	-2.06257e-10	-0.241081
40430580	chr20:40430580:G:A	3.80727e-07	-1.30777	-1.19429
40430847	chr20:40430847:C:T	4.68715e-07	-1.39017	-0.903976
40431449	chr20:40431449:G:A	1.39377e-06	-1.20438	-5.51629e-10
40431851	chr20:40431851:T:C	1.55711e-06	-2.06257e-10	-1.09355
40432272	chr20:40432272:A:C	8.55467e-07	-1.5769	-0.115594
40432418	chr20:40432418:G:A	1.33903e-06	-2.06257e-10	-1.24444
40432775	chr20:40432775:C:T	1.68356e-06	-1.01548	-5.51629e-10
40433960	chr20:40433960:T:C	3.97262e-06	-2.06257e-10	-0.156963
40434046	chr20:40434046:C:T	3.73947e-07	-1.29574	-1.22428
40434744	chr20:40434744:G:A	1.3087e-06	-2.06257e-10	-1.26735
40435149	chr20:40435149:T:C	1.69373e-06	-2.06257e-10	-1.00945
40435309	chr20:40435309:G:C	1.37509e-06	-2.06257e-10	-1.21787
40435349	chr20:40435349:G:A	7.44899e-07	-1.17368	-0.657213
40435364	chr20:40435364:CT:C	2.29095e-06	-2.06257e-10	-0.70742
40435454	chr20:40435454:C:G	7.87715e-07	-1.55043	-0.224574
40435915	chr20:40435915:T:C	1.23169e-06	-1.328	-5.51629e-10
40436122	chr20:40436122:T:G	1.30261e-06	-2.06257e-10	-1.27202
40436176	chr20:40436176:G:T	1.42089e-06	-2.06257e-10	-1.18511
40436382	chr20:40436382:T:G	1.69493e-05	-2.06257e-10	1.29384
40436563	chr20:40436563:C:A	6.41995e-07	-1.00628	-0.973284
40437052	chr20:40437052:A:G	3.3021e-06	-0.572184	0.230354
40437272	chr20:40437272:A:T	1.30237e-06	-2.06257e-10	-1.2722
40437469	chr20:40437469:A:T	1.66392e-06	-1.02721	-5.51629e-10
40437478	chr20:40437478:A:C	1.40643e-06	-2.06257e-10	-1.19534
40438022	chr20:40438022:T:C	2.77504e-07	-1.54408	-1.27423
40438200	chr20:40438200:C:T	1.34345e-06	-2.06257e-10	-1.24115
40438275	chr20:40438275:G:A	6.41688e-07	-1.45542	-0.524621
40438861	chr20:40438861:C:T	4.44224e-07	-1.09735	-1.25046
40439565	chr20:40439565:C:T	4.33723e-06	-2.06257e-10	-0.0691527
40439634	chr20:40439634:G:A	1.33191e-06	-2.06257e-10	-1.24977
40439732	chr20:40439732:T:C	2.82902e-07	-1.58876	-1.21028
40440355	chr20:40440355:A:G	6.50169e-06	0.335674	-5.51629e-10
40440450	chr20:40440450:G:A	4.72631e-06	-2.06257e-10	0.0167573
40440528	chr20:40440528:A:G	9.4786e-07	-1.58994	-5.51629e-10
40441426	chr20:40441426:T:C	2.16477e-06	-2.06257e-10	-0.764075
40441439	chr20:40441439:G:C	2.16679e-06	-2.06257e-10	-0.763143
40442058	chr20:40442058:G:C	4.52562e-07	-1.48922	-0.840001
40442248	chr20:40442248:T:G	1.61246e-06	-2.06257e-10	-1.05863
40442345	chr20:40442345:G:T	2.87993e-07	-1.58403	-1.19718
40442595	chr20:40442595:G:T	2.77074e-06	-2.06257e-10	-0.517275
40442774	chr20:40442774:T:C	4.82006e-06	-2.06257e-10	0.0363989
40443053	chr20:40443053:G:C	1.33509e-06	-2.06257e-10	-1.24739
40443815	chr20:40443815:C:T	1.51169e-06	-2.06257e-10	-1.12316
40443849	chr20:40443849:G:A	5.90988e-06	-2.06257e-10	0.240238
40444349	chr20:40444349:G:A	4.63368e-07	-1.5917	-0.71392
40444906	chr20:40444906:C:T	7.21562e-07	-0.83249	-1.03023
40445625	chr20:40445625:G:A	1.33012e-05	-2.06257e-10	1.05147
40445818	chr20:40445818:G:A	1.41512e-06	-2.06257e-10	-1.18918
40446040	chr20:40446040:T:C	1.5239e-06	-2.06257e-10	-1.11512
40446085	chr20:40446085:C:T	1.5551e-06	-1.09485	-5.51629e-10
40446406	chr20:40446406:G:A	3.25362e-07	-1.38839	-1.27081
40446583	chr20:40446583:G:A	3.04506e-07	-1.55847	-1.16698
40446789	chr20:40446789:C:T	1.33178e-06	-2.06257e-10	-1.24988
40447370	chr20:40447370:TC:T	1.59682e-06	-2.06257e-10	-1.06838
40447528	chr20:40447528:G:A	1.8685e-06	-2.06257e-10	-0.911254
40448761	chr20:40448761:G:A	1.05195e-06	-1.48574	-5.51629e-10
40448942	chr20:40448942:G:T	5.74044e-07	-0.824447	-1.26699
40448970	chr20:40448970:A:G	7.11688e-07	-0.601633	-1.27487
40449186	chr20:40449186:G:C	6.24334e-07	-0.741757	-1.2657
40449699	chr20:40449699:A:C	1.01644e-06	-1.52008	-5.51629e-10
40449902	chr20:40449902:C:T	0.000158921	3.53202	-5.51629e-10
40450129	chr20:40450129:C:T	3.49618e-06	-2.06257e-10	-0.284716
40450366	chr20:40450366:G:GT	4.51824e-06	-2.06257e-10	-0.0282651
40450650	chr20:40450650:C:T	1.33172e-06	-2.06257e-10	-1.24991
40450744	chr20:40450744:T:C	1.35646e-06	-2.06257e-10	-1.23151
40450841	chr20:40450841:C:G	4.30949e-06	-2.06257e-10	-0.0755691
40451067	chr20:40451067:A:G	1.17193e-06	-1.37773	-5.51629e-10
40451822	chr20:40451822:A:G	1.30371e-06	-2.06257e-10	-1.27117
40451849	chr20:40451849:G:T	2.9655e-06	-2.06257e-10	-0.449342
40452013	chr20:40452013:G:A	1.01794e-06	-1.5186	-5.51629e-10
40452220	chr20:40452220:T:C	5.85355e-06	-2.06257e-10	0.23066
40452724	chr20:40452724:GT:G	2.71699e-06	-2.06257e-10	-0.536863
40452801	chr20:40452801:T:C	5.05676e-06	-2.06257e-10	0.0843371
40453212	chr20:40453212:C:T	2.13489e-05	-2.06257e-10	1.52461
40453647	chr20:40453647:G:C	1.42723e-06	-2.06257e-10	-1.18066
40453668	chr20:40453668:A:G	8.93848e-07	-0.397388	-1.25122
40453735	chr20:40453735:C:T	1.35319e-06	-2.06257e-10	-1.23392
40454051	chr20:40454051:G:T	1.36497e-06	-2.06257e-10	-1.22526
40454084	chr20:40454084:A:G	1.3517e-06	-2.06257e-10	-1.23503
40454137	chr20:40454137:T:A	1.31782e-06	-2.06257e-10	-1.26041
40454327	chr20:40454327:T:C	4.11988e-07	-1.55465	-0.8685
40454502	chr20:40454502:A:T	9.89365e-06	0.755505	-5.51629e-10
40454512	chr20:40454512:AG:A	1.44466e-06	-2.06257e-10	-1.16852
40454720	chr20:40454720:A:G	3.18569e-06	-2.06257e-10	-0.377719
40455924	chr20:40455924:C:T	3.40205e-06	-2.06257e-10	-0.312008
40456879	chr20:40456879:T:C	1.4376e-06	-2.06257e-10	-1.17341
40457853	chr20:40457853:C:T	1.32093e-06	-2.06257e-10	-1.25805
40458355	chr20:40458355:G:T	1.22815e-06	-1.16279	-0.168096
40458380	chr20:40458380:G:GT	1.13974e-06	-1.40559	-5.51629e-10
40458461	chr20:40458461:T:C	1.41384e-06	-1.19008	-5.51629e-10
40458589	chr20:40458589:T:C	4.83728e-06	-2.06257e-10	0.0399642
40458855	chr20:40458855:A:G	1.50315e-06	-2.06257e-10	-1.12882
40459038	chr20:40459038:T:A	4.06054e-06	-2.06257e-10	-0.135071
40459402	chr20:40459402:C:T	5.14852e-06	-2.06257e-10	0.102322
40459660	chr20:40459660:C:T	4.06054e-06	-2.06257e-10	-0.135071
40459896	chr20:40459896:G:T	1.65547e-06	-0.730593	-0.301712
40460340	chr20:40460340:CAGAT:C	1.52799e-06	-2.06257e-10	-1.11243
40460758	chr20:40460758:G:A	4.3597e-06	-2.06257e-10	-0.0639853
40461514	chr20:40461514:C:T	6.65961e-07	-0.892475	-1.05044
40461887	chr20:40461887:T:C	1.30495e-06	-2.06257e-10	-1.27022
40462647	chr20:40462647:G:A	1.27131e-06	-1.29634	-5.51629e-10
40462673	chr20:40462673:C:T	2.56481e-06	-2.06257e-10	-0.594502
40462847	chr20:40462847:A:G	1.14284e-05	0.0442781	0.855438
40462874	chr20:40462874:A:G	6.25874e-07	-1.10784	-0.897152
40463252	chr20:40463252:G:A	1.57777e-06	-0.345112	-0.735266
40463263	chr20:40463263:C:G	2.59937e-06	-2.06257e-10	-0.581119
40463670	chr20:40463670:A:G	1.3257e-06	-2.06257e-10	-1.25445
40464031	chr20:40464031:T:C	1.30449e-06	-2.06257e-10	-1.27057
40464189	chr20:40464189:C:T	1.10426e-06	-1.43721	-5.51629e-10
40464255	chr20:40464255:A:G	9.00923e-06	0.0819797	0.579883
40464833	chr20:40464833:T:C	9.9318e-07	-1.54323	-5.51629e-10
40465157	chr20:40465157:G:T	6.03764e-07	-1.40908	-0.631882
40465185	chr20:40465185:G:A	1.33173e-06	-2.06257e-10	-1.24991
40465400	chr20:40465400:A:G	2.76525e-06	-2.06257e-10	-0.519256
40466642	chr20:40466642:G:A	1.22111e-06	-1.33663	-5.51629e-10
40466764	chr20:40466764:C:T	2.94618e-07	-1.59172	-1.16675
40467586	chr20:40467586:G:A	1.27456e-06	-1.24792	-0.0458687
40467612	chr20:40467612:G:C	5.46731e-07	-1.46228	-0.677903
40468056	chr20:40468056:G:A	1.04687e-06	-1.49058	-5.51629e-10
40468282	chr20:40468282:T:C	1.42481e-06	-2.06257e-10	-1.18235
40468445	chr20:40468445:G:A	1.30107e-06	-2.06257e-10	-1.2732
40468712	chr20:40468712:A:G	4.12523e-06	-2.06257e-10	-0.119266
40469129	chr20:40469129:C:A	1.3124e-06	-2.06257e-10	-1.26453
40469156	chr20:40469156:G:A	1.31204e-06	-2.06257e-10	-1.26481
40469367	chr20:40469367:T:C	2.02815e-06	-2.06257e-10	-0.829264
40469812	chr20:40469812:T:C	3.66194e-07	-1.56795	-0.973031
40469981	chr20:40469981:C:T	2.72539e-05	2.05062	-0.281806
40470159	chr20:40470159:C:G	7.83024e-07	-0.519242	-1.26174
40470283	chr20:40470283:C:T	9.81244e-07	-1.54962	-0.0057052
40470437	chr20:40470437:T:G	9.58312e-07	-1.57897	-5.51629e-10
40470742	chr20:40470742:C:T	1.77172e-06	-0.96444	-5.51629e-10
40472055	chr20:40472055:C:T	4.99056e-07	-1.57512	-0.656308
40472727	chr20:40472727:C:T	1.30393e-06	-2.06257e-10	-1.271
40473251	chr20:40473251:GGTCAGTTTTTCTCTCTAGA:G	1.36285e-06	-2.06257e-10	-1.22681
40473825	chr20:40473825:T:A	1.11008e-05	-2.06257e-10	0.870631
40474238	chr20:40474238:C:T	2.14546e-05	1.52955	-5.51629e-10
40474578	chr20:40474578:G:C	1.08597e-06	-1.38918	-0.0647326
40474634	chr20:40474634:T:C	1.07348e-05	-2.06257e-10	0.837101
40474731	chr20:40474731:G:A	3.00707e-07	-1.58181	-1.1562
40474850	chr20:40474850:G:A	1.30727e-06	-2.06257e-10	-1.26845
40474918	chr20:40474918:C:G	3.0039e-06	-2.06257e-10	-0.436478
40474973	chr20:40474973:G:A	5.21728e-07	-1.58811	-0.59889
40475010	chr20:40475010:C:T	1.37827e-06	-1.21556	-5.51629e-10
40475044	chr20:40475044:C:A	2.0008e-06	-0.842839	-5.51629e-10
40475179	chr20:40475179:G:A	1.31298e-06	-2.06257e-10	-1.26409
40475242	chr20:40475242:C:T	2.89693e-07	-1.5866	-1.18872
40475274	chr20:40475274:C:T	6.21161e-07	-0.748	-1.26455
40475284	chr20:40475284:A:G	1.32601e-06	-2.06257e-10	-1.25421
40475597	chr20:40475597:C:T	9.84803e-07	-0.943045	-0.608656
40476069	chr20:40476069:C:T	1.43738e-06	-1.17356	-5.51629e-10
40476360	chr20:40476360:TCCC:T	2.68125e-06	-2.06257e-10	-0.550105
40476364	chr20:40476364:C:CTGACTATG	2.68125e-06	-2.06257e-10	-0.550105
40476378	chr20:40476378:ATC:A	1.41964e-06	-1.18598	-5.51629e-10
40476672	chr20:40476672:T:C	5.09568e-07	-1.58017	-0.630405
40476991	chr20:40476991:G:A	1.22044e-06	-1.33718	-5.51629e-10
40477296	chr20:40477296:C:G	1.36575e-06	-2.06257e-10	-1.22469
40477733	chr20:40477733:A:T	1.43571e-06	-1.17473	-5.51629e-10
40477806	chr20:40477806:T:C	1.17422e-06	-1.37578	-5.51629e-10
40477813	chr20:40477813:C:T	1.44898e-06	-1.16553	-5.51629e-10
40477814	chr20:40477814:G:A	2.85304e-06	-2.06257e-10	-0.488002
40477878	chr20:40477878:G:A	2.8669e-07	-1.57832	-1.20742
40478189	chr20:40478189:G:A	2.01188e-05	-2.06257e-10	1.46527
40478338	chr20:40478338:C:A	2.97706e-07	-1.59157	-1.15647
40478639	chr20:40478639:G:A	7.88567e-06	-2.06257e-10	0.528659
40478678	chr20:40478678:T:C	1.3847e-06	-1.2109	-5.51629e-10
40478978	chr20:40478978:AC:A	6.58662e-07	-1.56871	-0.385223
40479287	chr20:40479287:A:G	1.20881e-06	-1.34675	-5.51629e-10
40479345	chr20:40479345:T:A	1.58876e-06	-2.06257e-10	-1.07343
40479615	chr20:40479615:A:C	9.40441e-06	-2.06257e-10	0.70479
40479694	chr20:40479694:C:T	1.67784e-06	-1.5576	0.53872
40479724	chr20:40479724:ACTTAT:A	1.99846e-06	-1.56384	0.71983
40479864	chr20:40479864:C:T	2.06952e-06	-1.57029	0.761219
40479990	chr20:40479990:A:T	1.29874e-06	-2.06257e-10	-1.27499
40480065	chr20:40480065:A:C	4.06954e-06	1.04499	-1.17785
40480400	chr20:40480400:G:A	8.49068e-06	-2.06257e-10	0.602581
40480529	chr20:40480529:C:T	3.4885e-06	-2.06257e-10	-0.286916
40480735	chr20:40480735:G:A	6.35947e-07	-1.45941	-0.529616
40480893	chr20:40480893:T:C	9.47705e-07	-1.5901	-5.51629e-10
40480930	chr20:40480930:C:T	1.58819e-06	-2.06257e-10	-1.07379
40480934	chr20:40480934:C:T	2.90643e-06	-2.06257e-10	-0.469463
40481293	chr20:40481293:C:A	1.4097e-06	-2.06257e-10	-1.19301
40481746	chr20:40481746:T:G	1.3693e-06	-2.06257e-10	-1.22208
40482029	chr20:40482029:T:C	1.3469e-06	-2.06257e-10	-1.23858
40482051	chr20:40482051:C:T	8.79381e-06	-2.06257e-10	0.63766
40482333	chr20:40482333:G:A	3.16917e-06	-2.06257e-10	-0.382917
40482349	chr20:40482349:C:A	7.33434e-07	-1.41322	-0.433188
40482396	chr20:40482396:T:C	1.60237e-06	-2.06257e-10	-1.0649
40482561	chr20:40482561:TA:T	1.31204e-06	-2.06257e-10	-1.26481
40483528	chr20:40483528:A:T	1.59068e-06	-2.06257e-10	-1.07223
40484100	chr20:40484100:C:T	8.33993e-07	-1.50533	-0.212584
40484209	chr20:40484209:G:T	2.70328e-07	-1.59056	-1.25395
40484266	chr20:40484266:C:A	2.34112e-06	-0.753435	0.0676767
40484365	chr20:40484365:G:A	8.20061e-07	-1.55142	-0.183348
40484795	chr20:40484795:A:G	2.29948e-06	-2.06257e-10	-0.703703
40485048	chr20:40485048:A:T	8.46541e-06	-2.06257e-10	0.599601
40485679	chr20:40485679:A:T	1.12595e-06	-1.41776	-5.51629e-10
40485707	chr20:40485707:C:T	1.21231e-06	-1.34386	-5.51629e-10
40485764	chr20:40485764:C:A	7.76043e-07	-1.57363	-0.216306
40485774	chr20:40485774:T:A	1.55771e-06	-2.06257e-10	-1.09317
40485786	chr20:40485786:A:G	3.32538e-06	-2.06257e-10	-0.334805
40485905	chr20:40485905:T:C	2.06793e-06	-2.06257e-10	-0.809842
40486068	chr20:40486068:T:C	1.20816e-06	-1.34729	-5.51629e-10
40486109	chr20:40486109:A:C	2.38858e-05	1.6369	-5.51629e-10
40486219	chr20:40486219:T:C	1.34517e-06	-2.06257e-10	-1.23987
40486367	chr20:40486367:C:A	9.32738e-06	-2.06257e-10	0.696566
40486620	chr20:40486620:G:A	4.39674e-06	-2.06257e-10	-0.0555242
40486704	chr20:40486704:C:A	1.1165e-06	-1.42619	-5.51629e-10
40486903	chr20:40486903:A:G	2.86761e-06	-2.06257e-10	-0.48291
40486976	chr20:40486976:T:C	3.36713e-06	-1.58042	1.25809
40487041	chr20:40487041:A:G	1.40838e-06	-2.06257e-10	-1.19395
40487085	chr20:40487085:T:C	8.74762e-06	-2.06257e-10	0.632394
40487381	chr20:40487381:C:T	3.00417e-06	-2.06257e-10	-0.436385
40487565	chr20:40487565:C:T	6.12077e-07	-1.56411	-0.46318
40487626	chr20:40487626:T:C	1.36231e-06	-2.06257e-10	-1.22721
40488051	chr20:40488051:G:A	2.71074e-07	-1.58884	-1.25291
40488151	chr20:40488151:A:G	7.58092e-07	-0.540364	-1.27297
40488567	chr20:40488567:G:A	9.13525e-07	-1.21674	-0.410092
40488924	chr20:40488924:C:T	6.57647e-07	-1.55289	-0.402583
40489100	chr20:40489100:C:T	4.41617e-07	-1.556	-0.797704
40489305	chr20:40489305:G:A	3.03381e-06	-2.06257e-10	-0.426569
40489355	chr20:40489355:G:A	2.96999e-07	-1.57166	-1.17876
40489875	chr20:40489875:G:A	1.38917e-06	-2.06257e-10	-1.20768
40490400	chr20:40490400:G:A	1.37304e-06	-2.06257e-10	-1.21936
40490434	chr20:40490434:T:C	4.68328e-07	-1.04593	-1.24904
40490464	chr20:40490464:T:C	3.37314e-07	-1.58263	-1.0405
40491434	chr20:40491434:G:C	1.01208e-06	-1.52438	-5.51629e-10
40492484	chr20:40492484:G:A	1.42436e-06	-1.18267	-5.51629e-10
40492587	chr20:40492587:C:T	2.79071e-07	-1.58912	-1.22356
40492815	chr20:40492815:T:C	1.04299e-05	-2.06257e-10	0.80829
40492853	chr20:40492853:T:G	1.31027e-06	-2.06257e-10	-1.26615
40492894	chr20:40492894:C:G	2.80858e-06	-2.06257e-10	-0.503708
40492967	chr20:40492967:A:G	7.16656e-07	-1.50516	-0.364383
40493066	chr20:40493066:T:C	1.55811e-05	-2.06257e-10	1.20967
40493322	chr20:40493322:T:TA	1.31027e-06	-2.06257e-10	-1.26615
40494004	chr20:40494004:C:T	1.29907e-06	-2.06257e-10	-1.27474
40494819	chr20:40494819:C:T	1.40045e-06	-1.19959	-5.51629e-10
40495078	chr20:40495078:C:T	2.5944e-06	-2.06257e-10	-0.583033
40495409	chr20:40495409:T:C	2.89845e-07	-1.59156	-1.18324
40495768	chr20:40495768:G:A	5.69707e-06	1.22749	-1.02393
40495937	chr20:40495937:C:T	9.93192e-07	-1.54322	-5.51629e-10
40496162	chr20:40496162:G:A	4.20923e-06	1.09501	-1.19412
40496446	chr20:40496446:C:T	5.52042e-07	-1.07098	-1.05954
40497132	chr20:40497132:A:G	1.38761e-06	-1.20881	-5.51629e-10
40497167	chr20:40497167:A:T	4.65659e-07	-1.08033	-1.22036
40497189	chr20:40497189:C:T	8.29028e-07	-0.543009	-1.18088
40497265	chr20:40497265:A:G	3.17006e-07	-1.59173	-1.09349
40497412	chr20:40497412:A:G	1.03291e-06	-1.50401	-5.51629e-10
40498074	chr20:40498074:G:A	1.76294e-06	-0.26165	-0.707754
40498129	chr20:40498129:G:A	1.3026e-06	-2.06257e-10	-1.27202
40498313	chr20:40498313:A:G	4.19779e-07	-1.41969	-0.984723
40498370	chr20:40498370:C:T	1.29874e-06	-2.06257e-10	-1.27499
40498456	chr20:40498456:G:T	1.37403e-06	-1.21864	-5.51629e-10
40498973	chr20:40498973:C:T	3.38211e-07	-1.56493	-1.05554
40499044	chr20:40499044:T:C	1.39014e-06	-2.06257e-10	-1.20698
40499525	chr20:40499525:T:C	1.89387e-06	-0.897766	-5.51629e-10
40499566	chr20:40499566:G:C	8.52514e-06	-2.06257e-10	0.606632
40499573	chr20:40499573:TTATTGCCCAATGTCCACTGGGGAATCAAGAAAGGCCATCAG:T	1.51779e-06	-2.06257e-10	-1.11913
40499628	chr20:40499628:A:G	8.32618e-06	-2.06257e-10	0.583017
40499938	chr20:40499938:A:C	3.93124e-07	-1.21315	-1.25687
40499942	chr20:40499942:G:A	1.19708e-05	-2.06257e-10	0.94608
40499948	chr20:40499948:G:A	1.20056e-05	-2.06257e-10	0.948983
40500011	chr20:40500011:T:G	6.20143e-07	-1.19416	-0.82003
40500261	chr20:40500261:T:C	1.27956e-06	-1.32663	0.0367559
40500266	chr20:40500266:T:C	3.29845e-07	-1.52196	-1.12356
40500393	chr20:40500393:A:AT	1.44537e-06	-2.06257e-10	-1.16802
40500726	chr20:40500726:T:C	3.18684e-07	-1.43075	-1.24919
40501073	chr20:40501073:A:G	2.87801e-07	-1.56791	-1.21396
40501626	chr20:40501626:G:A	1.96964e-06	-0.858539	-5.51629e-10
40501656	chr20:40501656:A:C	1.47389e-06	-1.14848	-5.51629e-10
40502262	chr20:40502262:A:G	5.55224e-07	-0.903732	-1.22104
40502560	chr20:40502560:G:A	7.32046e-06	-0.0363836	0.490668
40502671	chr20:40502671:C:G	1.66282e-06	-2.06257e-10	-1.02788
40502677	chr20:40502677:A:G	7.13461e-06	1.35942	-0.930846
40502773	chr20:40502773:G:A	1.00762e-06	-1.5288	-5.51629e-10
40503291	chr20:40503291:T:C	6.30567e-05	3.77735	-1.1697
40503486	chr20:40503486:A:G	2.5378e-06	-2.06257e-10	-0.60509
40503631	chr20:40503631:T:C	3.43771e-06	-2.06257e-10	-0.301583
40504034	chr20:40504034:C:T	9.41905e-06	1.82118	-1.11484
40504084	chr20:40504084:A:AT	1.36003e-06	-2.06257e-10	-1.22888
40504103	chr20:40504103:C:T	1.04473e-06	-1.49263	-5.51629e-10
40504158	chr20:40504158:G:A	4.44638e-06	-2.06257e-10	-0.0442986
40504402	chr20:40504402:C:T	4.29221e-07	-1.13094	-1.25123
40504485	chr20:40504485:T:C	2.19328e-05	2.66572	-1.11412
40504704	chr20:40504704:C:T	1.79823e-06	-2.06257e-10	-0.949585
40504894	chr20:40504894:C:T	3.67207e-06	0.889359	-1.12499
40505009	chr20:40505009:T:C	1.87304e-05	2.5775	-1.18374
40505279	chr20:40505279:T:A	1.47304e-05	2.40041	-1.24689
40505520	chr20:40505520:A:T	3.83266e-06	-2.06257e-10	-0.192828
40505605	chr20:40505605:T:C	3.48326e-05	-2.06257e-10	2.01417
40505853	chr20:40505853:G:A	2.17571e-06	-0.759033	-5.51629e-10
40506465	chr20:40506465:T:C	1.6781e-05	2.37896	-1.0951
40506563	chr20:40506563:A:C	4.61792e-06	-2.06257e-10	-0.00644407
40507143	chr20:40507143:A:G	3.5544e-06	0.845987	-1.11419
40507323	chr20:40507323:A:G	1.40973e-06	-2.06257e-10	-1.19299
40507614	chr20:40507614:G:A	9.0711e-06	1.77834	-1.10963
40507946	chr20:40507946:T:A	1.30019e-06	-2.06257e-10	-1.27387
40508330	chr20:40508330:G:C	2.607e-05	2.91547	-1.19107
40509038	chr20:40509038:C:T	5.57553e-06	-2.06257e-10	0.182
40509365	chr20:40509365:C:T	1.299e-06	-2.06257e-10	-1.27479
40509591	chr20:40509591:G:A	5.37098e-05	-2.06257e-10	2.44721
40509673	chr20:40509673:A:G	2.19551e-05	2.66459	-1.11198
40509729	chr20:40509729:T:C	1.33312e-06	-2.06257e-10	-1.24887
40509923	chr20:40509923:G:T	2.86418e-06	-2.06257e-10	-0.484105
40510118	chr20:40510118:C:T	2.08327e-06	-2.06257e-10	-0.80245
40510230	chr20:40510230:C:T	2.86418e-06	-2.06257e-10	-0.484105
40510335	chr20:40510335:A:T	5.50161e-05	-2.06257e-10	2.47124
40510434	chr20:40510434:G:A	3.14481e-05	2.65524	-0.743286
40510492	chr20:40510492:A:G	1.47395e-05	2.4092	-1.25506
40510598	chr20:40510598:C:A	1.33195e-06	-2.06257e-10	-1.24974
40510601	chr20:40510601:C:T	1.33195e-06	-2.06257e-10	-1.24974
40510610	chr20:40510610:G:A	1.80559e-05	2.62716	-1.27008
40510889	chr20:40510889:AAGGG:A	3.48243e-06	-2.06257e-10	-0.288657
40511165	chr20:40511165:A:G	6.07076e-06	-2.06257e-10	0.267097
40511408	chr20:40511408:T:C	3.98048e-06	0.974188	-1.12917
40511589	chr20:40511589:A:G	1.29881e-06	-2.06257e-10	-1.27494
40511765	chr20:40511765:T:C	3.79423e-06	0.927391	-1.1303
40512096	chr20:40512096:C:T	3.83493e-06	0.938061	-1.1303
40512154	chr20:40512154:C:T	1.34741e-06	-2.06257e-10	-1.23821
40512289	chr20:40512289:C:G	1.31487e-06	-2.06257e-10	-1.26265
40512551	chr20:40512551:T:C	1.44847e-06	-2.06257e-10	-1.16588
40512695	chr20:40512695:C:T	2.70769e-05	-2.06257e-10	1.76229
40512963	chr20:40512963:G:A	3.57274e-06	-2.06257e-10	-0.263056
40513296	chr20:40513296:C:T	1.39947e-06	-2.06257e-10	-1.20029
40513338	chr20:40513338:T:C	2.98224e-06	-2.06257e-10	-0.443713
40513345	chr20:40513345:C:T	4.60606e-06	-2.06257e-10	-0.00901471
40513599	chr20:40513599:T:A	1.02098e-05	1.50479	-0.717829
40513869	chr20:40513869:A:G	3.57399e-06	-2.06257e-10	-0.262705
40513876	chr20:40513876:G:A	0.00324502	6.54849	-5.51629e-10
40513929	chr20:40513929:A:G	1.30296e-06	-2.06257e-10	-1.27175
40514086	chr20:40514086:C:T	3.46848e-06	-2.06257e-10	-0.29267
40514213	chr20:40514213:A:G	1.41025e-06	-2.06257e-10	-1.19262
40514334	chr20:40514334:T:C	1.30282e-06	-2.06257e-10	-1.27186
40514360	chr20:40514360:G:C	1.63115e-05	2.50573	-1.25025
40514451	chr20:40514451:T:A	3.5164e-06	0.851347	-1.1303
40514592	chr20:40514592:C:G	1.30296e-06	-2.06257e-10	-1.27175
40514658	chr20:40514658:C:A	1.52432e-05	1.70364	-0.515891
40515133	chr20:40515133:C:A	3.16974e-06	-2.06257e-10	-0.382737
40515168	chr20:40515168:C:G	1.30292e-06	-2.06257e-10	-1.27178
40515569	chr20:40515569:C:T	1.30206e-06	-2.06257e-10	-1.27244
40515641	chr20:40515641:G:A	3.58176e-06	-2.06257e-10	-0.260533
40515646	chr20:40515646:T:A	1.52694e-05	1.69052	-0.501057
40515938	chr20:40515938:A:G	1.73478e-06	-2.06257e-10	-0.985508
40516032	chr20:40516032:A:C	1.29899e-06	-2.06257e-10	-1.2748
40516074	chr20:40516074:T:TC	1.59157e-06	-2.06257e-10	-1.07167
40516281	chr20:40516281:A:T	5.38344e-06	-2.06257e-10	0.14694
40517241	chr20:40517241:A:G	8.07252e-06	1.6772	-1.12512
40518271	chr20:40518271:A:T	1.29958e-06	-2.06257e-10	-1.27435
40518296	chr20:40518296:C:A	1.53136e-05	2.4661	-1.27374
40518335	chr20:40518335:A:T	1.40406e-06	-2.06257e-10	-1.19702
40518570	chr20:40518570:C:T	1.45827e-06	-2.06257e-10	-1.15914
40518647	chr20:40518647:A:G	1.96536e-05	1.62473	-0.182862
40519173	chr20:40519173:A:C	3.32095e-06	-2.06257e-10	-0.336137
40519357	chr20:40519357:A:T	1.31283e-06	-2.06257e-10	-1.2642
40519374	chr20:40519374:T:C	1.38647e-06	-2.06257e-10	-1.20963
40519543	chr20:40519543:TCTA:T	3.0323e-06	-2.06257e-10	-0.427068
40519787	chr20:40519787:T:G	1.29875e-06	-2.06257e-10	-1.27499
40519811	chr20:40519811:T:C	1.29954e-06	-2.06257e-10	-1.27438
40520042	chr20:40520042:G:A	1.29938e-06	-2.06257e-10	-1.2745
40520152	chr20:40520152:G:A	3.04378e-06	-2.06257e-10	-0.423286
40520647	chr20:40520647:C:T	1.43087e-06	-2.06257e-10	-1.1781
40521057	chr20:40521057:G:A	1.38303e-06	-2.06257e-10	-1.21211
40521082	chr20:40521082:C:A	1.38303e-06	-2.06257e-10	-1.21211
40521131	chr20:40521131:C:T	1.39419e-06	-2.06257e-10	-1.20407
40521347	chr20:40521347:A:T	1.3941e-06	-2.06257e-10	-1.20414
40521569	chr20:40521569:A:G	1.29937e-06	-2.06257e-10	-1.27451
40521683	chr20:40521683:C:T	1.44142e-06	-2.06257e-10	-1.17076
40521954	chr20:40521954:T:C	1.29956e-06	-2.06257e-10	-1.27436
40522073	chr20:40522073:A:T	2.25478e-05	1.73355	-0.154302
40522302	chr20:40522302:G:A	1.44791e-05	-2.06257e-10	1.13632
40522880	chr20:40522880:C:T	1.51815e-06	-2.06257e-10	-1.11889
40522954	chr20:40522954:G:A	1.56528e-06	-2.06257e-10	-1.08832
40523183	chr20:40523183:C:T	1.49778e-06	-1.13241	-5.51629e-10
40523198	chr20:40523198:T:C	1.30516e-06	-2.06257e-10	-1.27006
40523275	chr20:40523275:C:G	5.65424e-07	-0.8403	-1.26627
40523755	chr20:40523755:T:C	1.3089e-06	-2.06257e-10	-1.2672
40523858	chr20:40523858:CA:C	3.5595e-06	-2.06257e-10	-0.266767
40523914	chr20:40523914:A:G	7.71112e-06	1.63204	-1.12577
40524403	chr20:40524403:C:T	1.37196e-06	-2.06257e-10	-1.22015
40525455	chr20:40525455:A:G	0.00160796	6.40033	-0.553993
40525490	chr20:40525490:T:C	1.32161e-06	-2.06257e-10	-1.25754
40525638	chr20:40525638:C:G	1.3085e-06	-2.06257e-10	-1.26751
40526229	chr20:40526229:C:G	2.14127e-05	2.80127	-1.27368
40526798	chr20:40526798:A:C	1.88997e-06	-2.06257e-10	-0.899828
40526903	chr20:40526903:C:A	1.89059e-06	-2.06257e-10	-0.899499
40526983	chr20:40526983:CAGAG:C	3.5595e-06	-2.06257e-10	-0.266767
40527048	chr20:40527048:A:C	1.03326e-05	1.92468	-1.12577
40527115	chr20:40527115:A:G	1.98942e-06	-2.06257e-10	-0.848545
40527533	chr20:40527533:T:C	1.30328e-06	-2.06257e-10	-1.2715
40527546	chr20:40527546:G:A	1.88536e-06	-2.06257e-10	-0.902269
40527643	chr20:40527643:T:C	1.38385e-06	-2.06257e-10	-1.21152
40527734	chr20:40527734:T:C	3.21692e-06	-2.06257e-10	-0.367964
40528209	chr20:40528209:C:CT	1.30366e-06	-2.06257e-10	-1.27122
40528258	chr20:40528258:T:C	2.31874e-06	-2.06257e-10	-0.695364
40528327	chr20:40528327:G:A	1.38303e-06	-2.06257e-10	-1.21211
40528468	chr20:40528468:A:G	4.68842e-07	-1.19758	-1.0963
40528583	chr20:40528583:G:A	1.66503e-06	-2.06257e-10	-1.02655
40528815	chr20:40528815:G:C	1.40744e-06	-2.06257e-10	-1.19462
40529544	chr20:40529544:C:T	5.20698e-06	1.25045	-1.13684
40529567	chr20:40529567:T:A	3.22734e-05	1.74111	0.196745
40529568	chr20:40529568:G:A	3.5595e-06	-2.06257e-10	-0.266767
40530479	chr20:40530479:T:C	0.000920101	6.39977	-1.11168
40530509	chr20:40530509:T:C	1.74062e-05	1.51945	-0.199013
40530510	chr20:40530510:T:C	1.30159e-06	-2.06257e-10	-1.2728
40530634	chr20:40530634:GC:G	2.64648e-06	-2.06257e-10	-0.563157
40530845	chr20:40530845:AC:A	1.60373e-06	-2.06257e-10	-1.06405
40531428	chr20:40531428:A:G	9.61181e-07	-1.57598	-5.51629e-10
40531448	chr20:40531448:A:ATATTTT	5.23821e-06	1.27719	-1.1576
40531523	chr20:40531523:G:A	3.55306e-06	-2.06257e-10	-0.268579
40531666	chr20:40531666:A:C	9.66669e-07	-1.57029	-5.51629e-10
40531730	chr20:40531730:G:T	1.42139e-06	-2.06257e-10	-1.18476
40531743	chr20:40531743:T:C	1.30154e-06	-2.06257e-10	-1.27284
40531827	chr20:40531827:G:C	1.40132e-06	-2.06257e-10	-1.19897
40532020	chr20:40532020:A:G	3.21692e-06	-2.06257e-10	-0.367964
40532282	chr20:40532282:G:A	1.2994e-06	-2.06257e-10	-1.27448
40532283	chr20:40532283:A:G	2.43862e-05	1.65763	-5.51629e-10
40532440	chr20:40532440:C:T	4.50747e-06	1.03501	-1.06566
40532503	chr20:40532503:C:T	1.29873e-06	-2.06257e-10	-1.275
40532901	chr20:40532901:A:G	1.56456e-06	-2.06257e-10	-1.08878
40533113	chr20:40533113:T:C	3.5975e-06	-2.06257e-10	-0.256148
40533561	chr20:40533561:G:A	4.36561e-06	1.06625	-1.12888
40533588	chr20:40533588:C:T	7.37254e-06	1.3061	-0.844727
40533752	chr20:40533752:A:G	5.28032e-06	1.16626	-1.03866
40533929	chr20:40533929:C:T	1.34104e-06	-2.06257e-10	-1.24294
40534162	chr20:40534162:C:T	1.34766e-06	-2.06257e-10	-1.23801
40534252	chr20:40534252:T:C	0.000102723	1.99634	1.0993
40534268	chr20:40534268:G:A	2.16958e-06	-2.06257e-10	-0.761853
40534296	chr20:40534296:C:T	1.394e-06	-2.06257e-10	-1.20421
40534411	chr20:40534411:T:A	1.5567e-05	2.42497	-1.2162
40534699	chr20:40534699:G:A	1.49526e-06	-2.06257e-10	-1.13409
40534791	chr20:40534791:T:C	4.02177e-05	1.97335	0.184567
40534851	chr20:40534851:C:T	1.31681e-05	1.35393	-0.312522
40535031	chr20:40535031:C:T	5.31521e-07	-0.99766	-1.17074
40535139	chr20:40535139:T:G	1.3837e-06	-2.06257e-10	-1.21163
40535190	chr20:40535190:T:C	1.67595e-05	2.48206	-1.19949
40535299	chr20:40535299:T:C	3.72306e-06	-2.06257e-10	-0.221842
40535543	chr20:40535543:G:T	9.23318e-06	1.81874	-1.13233
40535648	chr20:40535648:G:A	1.07993e-05	1.97202	-1.12893
40535771	chr20:40535771:G:A	1.3736e-06	-2.06257e-10	-1.21895
40535807	chr20:40535807:A:G	3.00573e-06	-2.06257e-10	-0.435869
40536296	chr20:40536296:T:C	4.93775e-06	1.19736	-1.13684
40536462	chr20:40536462:C:T	1.29925e-06	-2.06257e-10	-1.2746
40536515	chr20:40536515:C:T	2.16311e-06	-2.06257e-10	-0.764843
40536587	chr20:40536587:G:A	1.27891e-06	-1.29038	-5.51629e-10
40536627	chr20:40536627:A:G	1.03799e-05	2.07249	-1.269
40536672	chr20:40536672:C:T	1.30026e-06	-2.06257e-10	-1.27382
40536742	chr20:40536742:A:G	5.27505e-06	1.09021	-0.96361
40536794	chr20:40536794:C:A	2.08907e-06	-2.06257e-10	-0.799671
40536896	chr20:40536896:T:A	2.42083e-06	-2.06257e-10	-0.652276
40537052	chr20:40537052:G:A	0.00110744	6.43902	-0.965593
40537303	chr20:40537303:TC:T	1.29875e-06	-2.06257e-10	-1.27499
40537737	chr20:40537737:C:T	1.30346e-06	-2.06257e-10	-1.27137
40538064	chr20:40538064:T:C	1.91597e-05	1.92345	-0.507023
40538068	chr20:40538068:G:A	3.24485e-06	-2.06257e-10	-0.35932
40538706	chr20:40538706:T:C	1.31067e-06	-2.06257e-10	-1.26585
40538952	chr20:40538952:G:A	3.18511e-05	2.17883	-0.25414
40539318	chr20:40539318:A:G	4.77082e-06	1.16327	-1.13714
40539541	chr20:40539541:C:G	3.38993e-06	-2.06257e-10	-0.315578
40539685	chr20:40539685:G:A	3.05421e-06	-2.06257e-10	-0.419867
40539722	chr20:40539722:A:G	1.34157e-06	-2.06257e-10	-1.24255
40539753	chr20:40539753:T:C	1.62936e-06	-2.06257e-10	-1.0482
40540147	chr20:40540147:A:G	1.66892e-06	-2.06257e-10	-1.02421
40540223	chr20:40540223:A:T	2.52684e-06	-2.06257e-10	-0.609418
40540320	chr20:40540320:G:A	4.44224e-06	-0.0452285	-5.51629e-10
40540331	chr20:40540331:T:C	2.02216e-06	-2.06257e-10	-0.832224
40540683	chr20:40540683:C:T	4.83455e-06	-2.06257e-10	0.0393994
40540684	chr20:40540684:G:A	1.32089e-06	-2.06257e-10	-1.25808
40540714	chr20:40540714:C:T	1.39326e-06	-2.06257e-10	-1.20474
40540830	chr20:40540830:A:G	1.30629e-06	-1.2692	-5.51629e-10
40540853	chr20:40540853:C:T	4.29072e-06	1.05681	-1.13674
40540956	chr20:40540956:A:T	1.37738e-06	-2.06257e-10	-1.2162
40541064	chr20:40541064:T:C	2.98271e-06	-2.06257e-10	-0.443555
40541835	chr20:40541835:G:A	3.00337e-06	-2.06257e-10	-0.436654
40541964	chr20:40541964:C:T	1.36595e-06	-2.06257e-10	-1.22454
40541968	chr20:40541968:T:C	1.30865e-06	-2.06257e-10	-1.26739
40542021	chr20:40542021:C:T	3.84947e-06	0.887118	-1.07557
40542483	chr20:40542483:A:G	1.30144e-06	-2.06257e-10	-1.27291
40542700	chr20:40542700:T:C	1.30717e-06	-2.06257e-10	-1.26853
40543016	chr20:40543016:G:A	4.09358e-06	-2.06257e-10	-0.126967
40543167	chr20:40543167:G:A	3.46635e-05	-2.06257e-10	2.0093
40543373	chr20:40543373:C:T	1.67108e-06	-1.02292	-5.51629e-10
40543486	chr20:40543486:G:A	2.14833e-06	-2.06257e-10	-0.771699
40544088	chr20:40544088:C:T	8.16128e-05	4.14026	-1.27467
40544264	chr20:40544264:G:A	1.73655e-06	-2.06257e-10	-0.984487
40544529	chr20:40544529:A:T	5.72781e-06	-2.06257e-10	0.208945
40545080	chr20:40545080:G:A	3.78299e-06	-2.06257e-10	-0.205872
40545143	chr20:40545143:C:T	1.55115e-05	2.28533	-1.08014
40545187	chr20:40545187:G:A	2.32126e-06	0.293839	-0.988118
40545217	chr20:40545217:A:G	2.00171e-06	-0.842384	-5.51629e-10
40545267	chr20:40545267:G:A	2.05481e-06	-0.816206	-5.51629e-10
40545305	chr20:40545305:T:C	1.42059e-05	2.21205	-1.09478
40545500	chr20:40545500:C:T	4.11428e-06	0.327429	-0.449353
40546240	chr20:40546240:T:G	3.39424e-05	3.25019	-1.26192
40546389	chr20:40546389:T:C	1.80411e-06	0.324627	-1.27095
40546601	chr20:40546601:G:A	1.32967e-06	-2.06257e-10	-1.25146
40546627	chr20:40546627:G:T	2.08243e-06	0.202433	-1.00528
40546904	chr20:40546904:G:A	1.39869e-06	-2.06257e-10	-1.20086
40547230	chr20:40547230:C:T	2.59585e-06	-2.06257e-10	-0.582476
40547258	chr20:40547258:C:A	1.42972e-06	-2.06257e-10	-1.17891
40548207	chr20:40548207:A:T	4.83951e-05	3.61794	-1.27492
40548238	chr20:40548238:T:C	0.000202121	4.05471	-0.282238
40548276	chr20:40548276:T:C	1.43464e-06	-2.06257e-10	-1.17547
40548332	chr20:40548332:A:G	0.000243275	4.04304	-0.0852389
40548544	chr20:40548544:T:C	0.000202633	4.04951	-0.274501
40548989	chr20:40548989:G:A	2.66847e-06	-2.06257e-10	-0.554884
40549076	chr20:40549076:G:A	5.19012e-06	-2.06257e-10	0.110369
40549386	chr20:40549386:C:G	1.97374e-06	-2.06257e-10	-0.856456
40549755	chr20:40549755:T:G	3.02475e-06	-2.06257e-10	-0.429559
40549917	chr20:40549917:G:A	0.000772432	4.56029	0.552866
40549998	chr20:40549998:T:C	1.44185e-06	-2.06257e-10	-1.17046
40550039	chr20:40550039:C:T	0.000444213	4.2994	0.260521
40550261	chr20:40550261:C:A	1.95013e-06	-2.06257e-10	-0.868489
40550283	chr20:40550283:A:G	7.20961e-06	0.406273	0.0327541
40550433	chr20:40550433:C:T	1.32278e-06	-2.06257e-10	-1.25666
40550562	chr20:40550562:C:A	1.30277e-06	-2.06257e-10	-1.2719
40551095	chr20:40551095:C:T	2.23055e-06	-2.06257e-10	-0.734141
40551106	chr20:40551106:G:A	2.16135e-06	-2.06257e-10	-0.765653
40551273	chr20:40551273:G:T	2.07156e-06	-2.06257e-10	-0.808084
40551335	chr20:40551335:A:G	0.000307431	4.71925	-0.527385
40551338	chr20:40551338:C:T	2.83511e-06	-0.494309	-5.51629e-10
40551527	chr20:40551527:C:T	2.08675e-06	-2.06257e-10	-0.800782
40551585	chr20:40551585:A:G	1.31159e-06	-1.26515	-5.51629e-10
40551621	chr20:40551621:G:T	1.3068e-06	-2.06257e-10	-1.26881
40551656	chr20:40551656:C:T	1.3559e-06	-2.06257e-10	-1.23192
40551662	chr20:40551662:C:T	1.70566e-06	-2.06257e-10	-1.00244
40551683	chr20:40551683:A:C	1.88832e-06	-2.06257e-10	-0.900701
40551796	chr20:40551796:T:C	0.000365343	4.21755	0.146898
40551809	chr20:40551809:C:T	1.32988e-06	-2.06257e-10	-1.2513
40552430	chr20:40552430:C:G	0.000422593	3.50223	1.0078
40552606	chr20:40552606:T:A	0.000486345	3.57956	1.07097
40552651	chr20:40552651:G:A	1.30562e-06	-2.06257e-10	-1.26971
40553069	chr20:40553069:T:C	2.08547e-06	-2.06257e-10	-0.801396
40553729	chr20:40553729:G:A	1.32185e-06	-2.06257e-10	-1.25736
40553995	chr20:40553995:G:T	1.40637e-06	-2.06257e-10	-1.19537
40554046	chr20:40554046:A:G	3.16155e-06	-2.06257e-10	-0.385325
40554089	chr20:40554089:C:T	2.26641e-05	1.71865	-0.134253
40554362	chr20:40554362:CCA:C	3.47343e-06	-2.06257e-10	-0.291244
40554499	chr20:40554499:G:A	1.13239e-06	-1.41206	-5.51629e-10
40554719	chr20:40554719:C:A	1.29967e-06	-2.06257e-10	-1.27428
40554842	chr20:40554842:C:T	2.66244e-06	-2.06257e-10	-0.557143
40554921	chr20:40554921:A:G	4.37764e-06	-2.06257e-10	-0.0598782
40555302	chr20:40555302:C:T	3.88997e-06	-2.06257e-10	-0.177986
40555309	chr20:40555309:C:T	0.00044286	3.71355	0.843318
40555560	chr20:40555560:CAAGATT:C	3.31523e-06	-2.06257e-10	-0.337862
40556357	chr20:40556357:T:G	1.18752e-06	-1.36452	-5.51629e-10
40556638	chr20:40556638:G:A	5.76805e-06	0.514324	-0.298377
40556831	chr20:40556831:T:C	1.32717e-06	-2.06257e-10	-1.25334
40557343	chr20:40557343:T:A	1.31261e-06	-2.06257e-10	-1.26437
40558683	chr20:40558683:GGAAA:G	1.41315e-06	-2.06257e-10	-1.19057
40558735	chr20:40558735:T:C	1.3066e-06	-2.06257e-10	-1.26896
40558929	chr20:40558929:C:A	1.40461e-06	-2.06257e-10	-1.19663
40559044	chr20:40559044:C:T	1.30009e-06	-2.06257e-10	-1.27396
40559061	chr20:40559061:T:C	1.29892e-06	-2.06257e-10	-1.27486
40559073	chr20:40559073:C:G	5.07872e-06	-2.06257e-10	0.0886713
40559124	chr20:40559124:T:C	1.68939e-06	-2.06257e-10	-1.01202
40559147	chr20:40559147:G:A	1.29988e-06	-2.06257e-10	-1.27412
40559180	chr20:40559180:C:T	4.18855e-06	-2.06257e-10	-0.104034
40559193	chr20:40559193:A:T	1.02358e-05	1.86675	-1.07725
40559285	chr20:40559285:G:A	3.82098e-05	3.32965	-1.22295
40559700	chr20:40559700:T:C	3.06488e-06	-2.06257e-10	-0.416378
40559980	chr20:40559980:G:A	6.34663e-06	0.311536	-5.51629e-10
40560062	chr20:40560062:C:T	3.60271e-05	2.8923	-0.84442
40560559	chr20:40560559:T:C	1.3077e-06	-2.06257e-10	-1.26812
40560768	chr20:40560768:A:G	2.13773e-05	0.417066	1.10888
40561198	chr20:40561198:C:T	8.08597e-06	-0.00341153	0.557154
40562002	chr20:40562002:T:C	1.44779e-06	-2.06257e-10	-1.16635
40562080	chr20:40562080:C:A	3.40601e-06	-0.621186	0.310338
40562241	chr20:40562241:G:A	2.057e-06	-2.06257e-10	-0.815138
40563200	chr20:40563200:A:G	1.56847e-06	-1.08629	-5.51629e-10
40563485	chr20:40563485:T:C	1.88713e-06	-2.06257e-10	-0.901331
40563584	chr20:40563584:G:A	1.29892e-06	-2.06257e-10	-1.27486
40563607	chr20:40563607:G:A	1.85005e-06	-2.06257e-10	-0.921173
40563663	chr20:40563663:C:T	1.95784e-06	-0.864544	-5.51629e-10
40564394	chr20:40564394:T:G	1.30401e-06	-2.06257e-10	-1.27095
40564401	chr20:40564401:T:C	1.79118e-06	-2.06257e-10	-0.953514
40564766	chr20:40564766:T:C	0.00194426	4.10146	1.93479
40565281	chr20:40565281:G:C	3.57169e-06	-2.06257e-10	-0.263349
40565587	chr20:40565587:T:C	0.00159868	3.93634	1.9042
40565603	chr20:40565603:G:A	9.68558e-06	-0.625351	1.3596
40566200	chr20:40566200:G:A	1.66358e-06	-2.06257e-10	-1.02741
40566217	chr20:40566217:C:A	1.76858e-06	-2.06257e-10	-0.966209
40567256	chr20:40567256:G:A	1.45676e-06	-2.06257e-10	-1.16017
40567273	chr20:40567273:G:A	9.94437e-05	4.26684	-1.20364
40567534	chr20:40567534:T:C	9.10833e-06	0.672802	-5.51629e-10
40568261	chr20:40568261:C:T	1.38417e-06	-2.06257e-10	-1.21129
40568642	chr20:40568642:A:G	0.00101929	3.69641	1.69406
40568695	chr20:40568695:A:T	1.89633e-06	-0.896468	-5.51629e-10
40569209	chr20:40569209:C:T	0.00010415	4.29575	-1.1863
40569231	chr20:40569231:A:C	0.00222765	4.99358	1.17874
40569234	chr20:40569234:G:C	2.50748e-05	-0.209488	1.89496
40569255	chr20:40569255:G:T	1.3481e-06	-2.06257e-10	-1.2377
40569372	chr20:40569372:C:CAT	0.000535796	4.56976	0.177606
40569539	chr20:40569539:C:T	2.22499e-06	-2.06257e-10	-0.736635
40569776	chr20:40569776:C:A	1.90766e-06	-2.06257e-10	-0.890509
40569828	chr20:40569828:T:C	0.000459973	4.52138	0.0734008
40570102	chr20:40570102:G:T	9.52533e-07	-1.58502	-5.51629e-10
40570196	chr20:40570196:T:G	0.000135163	3.79573	-0.425637
40570658	chr20:40570658:G:A	1.59707e-06	-2.06257e-10	-1.06822
40571000	chr20:40571000:G:A	1.80633e-06	-2.06257e-10	-0.945091
40571233	chr20:40571233:T:C	1.98507e-06	-2.06257e-10	-0.850734
40571262	chr20:40571262:A:T	8.31979e-06	1.2343	-0.652055
40571448	chr20:40571448:A:G	1.801e-06	-2.06257e-10	-0.948047
40571478	chr20:40571478:T:C	1.31514e-06	-2.06257e-10	-1.26244
40571575	chr20:40571575:G:A	3.63487e-05	3.20114	-1.14437
40572251	chr20:40572251:G:A	1.31878e-06	-2.06257e-10	-1.25968
40572274	chr20:40572274:A:G	0.000104506	4.32748	-1.21463
40572735	chr20:40572735:G:A	5.99778e-06	1.26556	-1.01056
40572850	chr20:40572850:A:C	1.82044e-06	-2.06257e-10	-0.937309
40573001	chr20:40573001:A:G	5.8696e-06	1.06855	-0.83515
40573206	chr20:40573206:G:A	4.38537e-06	-2.06257e-10	-0.0581131
40573443	chr20:40573443:T:A	7.47943e-06	-2.06257e-10	0.475768
40573446	chr20:40573446:C:T	1.32716e-06	-2.06257e-10	-1.25335
40573561	chr20:40573561:C:T	1.32932e-06	-2.06257e-10	-1.25172
40573912	chr20:40573912:T:C	8.42752e-06	1.31273	-0.717611
40573936	chr20:40573936:T:C	1.43413e-06	-2.06257e-10	-1.17583
40574133	chr20:40574133:A:C	7.37993e-06	1.19834	-0.735966
40574641	chr20:40574641:T:C	1.37514e-06	-2.06257e-10	-1.21783
40574858	chr20:40574858:T:C	1.30629e-06	-2.06257e-10	-1.2692
40574932	chr20:40574932:G:C	1.33892e-06	-2.06257e-10	-1.24453
40575197	chr20:40575197:C:T	1.43413e-06	-2.06257e-10	-1.17583
40575226	chr20:40575226:A:T	6.56273e-06	1.56706	-1.22204
40575250	chr20:40575250:C:A	1.42248e-06	-2.06257e-10	-1.18399
40575320	chr20:40575320:A:G	4.40393e-06	1.01335	-1.06724
40575434	chr20:40575434:C:G	1.31878e-06	-2.06257e-10	-1.25968
40575633	chr20:40575633:T:C	0.000472463	4.64874	-0.0271646
40575637	chr20:40575637:T:C	0.000194901	4.46865	-0.732545
40576017	chr20:40576017:G:A	4.69082e-06	-2.06257e-10	0.00921857
40576242	chr20:40576242:A:G	2.04672e-06	-0.0613771	-0.75877
40576367	chr20:40576367:T:C	6.22278e-06	1.35907	-1.06724
40576482	chr20:40576482:C:G	5.93777e-06	1.31133	-1.06639
40576513	chr20:40576513:C:T	3.03015e-06	-0.427777	-5.51629e-10
40576757	chr20:40576757:G:C	3.16445e-06	-2.06257e-10	-0.384407
40576824	chr20:40576824:C:G	2.09387e-06	-2.06257e-10	-0.797376
40576900	chr20:40576900:G:T	7.47943e-06	-2.06257e-10	0.475768
40577030	chr20:40577030:T:C	1.03284e-06	-1.50407	-5.51629e-10
40577275	chr20:40577275:A:G	1.29939e-06	-2.06257e-10	-1.27449
40577531	chr20:40577531:G:A	5.35206e-06	1.17842	-1.03733
40577554	chr20:40577554:A:G	5.55085e-06	1.21489	-1.03733
40577908	chr20:40577908:C:T	1.55756e-06	-2.06257e-10	-1.09327
40578636	chr20:40578636:G:A	5.03476e-06	1.11731	-1.03733
40578757	chr20:40578757:C:G	8.59809e-06	1.29676	-0.681605
40578811	chr20:40578811:A:C	7.47943e-06	-2.06257e-10	0.475768
40579034	chr20:40579034:G:A	8.5301e-06	1.1779	-0.570692
40579534	chr20:40579534:T:C	1.30839e-06	-2.06257e-10	-1.26759
40579846	chr20:40579846:C:G	1.31848e-06	-2.06257e-10	-1.25991
40580644	chr20:40580644:G:A	1.29899e-06	-2.06257e-10	-1.2748
40580655	chr20:40580655:CTGG:C	5.0597e-06	-2.06257e-10	0.0849202
40581066	chr20:40581066:A:G	7.38801e-06	-2.06257e-10	0.463471
40581202	chr20:40581202:T:C	7.54003e-06	-2.06257e-10	0.483838
40581319	chr20:40581319:T:A	4.07395e-06	1.12931	-1.26109
40581787	chr20:40581787:T:G	4.38293e-06	1.20149	-1.26016
40581792	chr20:40581792:C:T	9.86303e-06	0.746729	0.00567631
40581895	chr20:40581895:T:C	9.75986e-05	-2.06257e-10	3.04448
40581993	chr20:40581993:T:C	4.61226e-06	1.25152	-1.25919
40582522	chr20:40582522:T:C	1.41237e-06	-2.06257e-10	-1.19112
40583213	chr20:40583213:A:C	1.31277e-06	-2.06257e-10	-1.26425
40583251	chr20:40583251:C:A	4.65678e-06	1.03927	-1.03733
40583423	chr20:40583423:G:A	3.58511e-06	1.01521	-1.27481
40583951	chr20:40583951:G:A	4.17415e-06	1.16735	-1.27482
40584339	chr20:40584339:A:G	9.54795e-06	1.31773	-0.597789
40584555	chr20:40584555:GAGGAGATCTGCCTC:G	1.64467e-06	-1.03885	-5.51629e-10
40584625	chr20:40584625:T:C	4.93715e-06	1.33421	-1.27381
40584663	chr20:40584663:G:A	2.74917e-06	-2.06257e-10	-0.525089
40584712	chr20:40584712:C:A	1.58212e-06	-2.06257e-10	-1.07762
40585047	chr20:40585047:G:C	4.36867e-06	1.21283	-1.27476
40585070	chr20:40585070:C:T	1.24558e-05	1.54863	-0.562829
40585087	chr20:40585087:TCA:T	3.98084e-06	-0.154894	-5.51629e-10
40585809	chr20:40585809:T:C	1.62972e-06	-2.06257e-10	-1.04798
40586119	chr20:40586119:G:A	7.47943e-06	-2.06257e-10	0.475768
40586412	chr20:40586412:G:A	2.89267e-06	-2.06257e-10	-0.47421
40586435	chr20:40586435:TTC:T	1.5976e-06	-2.06257e-10	-1.06788
40586743	chr20:40586743:A:G	4.33999e-06	1.20647	-1.27499
40587104	chr20:40587104:C:T	1.09326e-06	-1.44723	-5.51629e-10
40587495	chr20:40587495:C:T	1.41411e-06	-2.06257e-10	-1.18989
40587646	chr20:40587646:G:T	0.000100492	4.34825	-1.27456
40587746	chr20:40587746:T:C	1.86215e-06	0.265099	-1.17975
40587816	chr20:40587816:ACTC:A	5.45919e-06	-2.06257e-10	0.160912
40587821	chr20:40587821:GAAGGTGTTA:G	5.43334e-06	-2.06257e-10	0.156166
40588228	chr20:40588228:GATATT:G	5.49804e-06	1.01274	-0.844736
40588445	chr20:40588445:T:C	1.43435e-06	-2.06257e-10	-1.17568
40588686	chr20:40588686:G:A	1.53472e-06	-2.06257e-10	-1.10804
40588759	chr20:40588759:G:GA	4.56745e-06	1.25651	-1.27394
40589284	chr20:40589284:A:C	6.26813e-06	1.37069	-1.0716
40589383	chr20:40589383:C:G	0.000104696	4.01687	-0.9022
40589753	chr20:40589753:T:C	5.59139e-06	1.2557	-1.07086
40589835	chr20:40589835:G:A	1.29915e-06	-2.06257e-10	-1.27468
40589932	chr20:40589932:T:A	1.55242e-06	-2.06257e-10	-1.09657
40590469	chr20:40590469:C:T	6.35722e-06	1.24659	-0.933391
40590487	chr20:40590487:A:G	3.66144e-06	-2.06257e-10	-0.23853
40590503	chr20:40590503:A:G	5.8025e-06	-2.06257e-10	0.221901
40590606	chr20:40590606:G:A	5.50061e-06	1.2058	-1.03733
40591324	chr20:40591324:G:A	1.62861e-06	-2.06257e-10	-1.04866
40591420	chr20:40591420:G:T	3.65379e-06	-2.06257e-10	-0.240624
40591673	chr20:40591673:T:C	1.36263e-06	-2.06257e-10	-1.22697
40591687	chr20:40591687:C:T	5.56274e-06	1.21703	-1.03733
40592754	chr20:40592754:T:G	2.42739e-06	-2.06257e-10	-0.649572
40593152	chr20:40593152:T:C	1.07594e-06	-1.4632	-5.51629e-10
40593579	chr20:40593579:T:C	5.78443e-06	-2.06257e-10	0.218783
40594209	chr20:40594209:T:C	6.02953e-06	1.32697	-1.06669
40594691	chr20:40594691:A:G	9.47738e-07	-1.59007	-5.51629e-10
40594847	chr20:40594847:T:C	4.1475e-06	1.1611	-1.27498
40595400	chr20:40595400:G:A	1.73195e-06	-2.06257e-10	-0.98714
40595547	chr20:40595547:C:G	1.37732e-06	-2.06257e-10	-1.21625
40595548	chr20:40595548:A:C	3.91577e-06	1.10283	-1.2742
40595606	chr20:40595606:A:G	5.82294e-06	-2.06257e-10	0.225417
40596174	chr20:40596174:T:C	1.70351e-06	-2.06257e-10	-1.0037
40597079	chr20:40597079:T:C	5.8025e-06	-2.06257e-10	0.221901
40597209	chr20:40597209:A:C	3.99533e-06	1.12338	-1.27465
40597907	chr20:40597907:T:C	2.93691e-06	-2.06257e-10	-0.45903
40598544	chr20:40598544:C:T	3.81916e-06	1.07719	-1.27355
40598557	chr20:40598557:C:T	4.28668e-06	-2.06257e-10	-0.0808764
40599306	chr20:40599306:C:T	8.65791e-06	1.32626	-0.704173
40600022	chr20:40600022:A:T	0.000122327	4.31084	-1.04053
40600144	chr20:40600144:C:T	8.61363e-06	1.33336	-0.716401
40600186	chr20:40600186:C:T	1.54556e-06	-2.06257e-10	-1.101
40600508	chr20:40600508:T:C	5.80826e-06	-2.06257e-10	0.222893
40600678	chr20:40600678:C:T	1.2989e-06	-2.06257e-10	-1.27487
40600728	chr20:40600728:G:A	5.84035e-06	1.29335	-1.06495
40600801	chr20:40600801:C:T	1.92887e-06	-2.06257e-10	-0.879453
40601351	chr20:40601351:G:A	1.46446e-06	-2.06257e-10	-1.1549
40601739	chr20:40601739:G:A	6.3108e-06	1.36954	-1.06366
40601827	chr20:40601827:T:C	0.000141106	4.44434	-1.03121
40601984	chr20:40601984:C:T	1.03588e-06	-1.50114	-5.51629e-10
40602019	chr20:40602019:T:G	4.30644e-06	-2.06257e-10	-0.0762766
40602118	chr20:40602118:ATATT:A	0.000110078	4.21002	-1.04522
40602136	chr20:40602136:G:A	1.34431e-06	-2.06257e-10	-1.24051
40602219	chr20:40602219:A:G	9.63463e-07	-1.57361	-5.51629e-10
40602461	chr20:40602461:T:G	4.40968e-06	1.01021	-1.0628
40602466	chr20:40602466:C:T	5.13378e-06	1.24576	-1.14631
40602478	chr20:40602478:A:G	0.000120238	4.12797	-0.874888
40602857	chr20:40602857:C:T	3.31841e-06	-2.06257e-10	-0.336902
40602895	chr20:40602895:C:T	1.10293e-06	-1.43842	-5.51629e-10
40602966	chr20:40602966:C:T	1.32251e-06	-2.06257e-10	-1.25685
40603378	chr20:40603378:T:G	2.98459e-07	-1.50192	-1.24359
40603657	chr20:40603657:A:G	7.69266e-07	-0.524257	-1.27445
40603663	chr20:40603663:A:G	8.02392e-06	1.69973	-1.15369
40603666	chr20:40603666:AG:A	1.3323e-06	-2.06257e-10	-1.24948
40603754	chr20:40603754:C:A	4.09157e-07	-1.18235	-1.24769
40603763	chr20:40603763:T:C	7.9655e-06	0.538731	-5.51629e-10
40603776	chr20:40603776:G:C	1.33353e-06	-2.06257e-10	-1.24856
40603934	chr20:40603934:G:A	1.43509e-06	-2.06257e-10	-1.17516
40604120	chr20:40604120:A:G	9.8098e-07	-1.55559	-5.51629e-10
40604186	chr20:40604186:C:T	1.31978e-06	-2.06257e-10	-1.25892
40604840	chr20:40604840:T:A	1.5601e-06	-2.06257e-10	-1.09164
40605005	chr20:40605005:A:G	4.72487e-06	-2.06257e-10	0.0164531
40605295	chr20:40605295:G:C	1.37311e-06	-2.06257e-10	-1.21931
40605435	chr20:40605435:T:G	2.01018e-06	-2.06257e-10	-0.838164
40605690	chr20:40605690:T:C	1.59054e-06	-2.06257e-10	-1.07231
40605818	chr20:40605818:C:T	3.82506e-05	2.10777	-5.51629e-10
40606197	chr20:40606197:C:T	3.21172e-07	-1.58148	-1.09068
40606659	chr20:40606659:A:C	3.03923e-07	-1.5855	-1.14187
40606667	chr20:40606667:T:C	4.89287e-07	-1.16423	-1.08697
40606825	chr20:40606825:A:G	6.63483e-06	-2.06257e-10	0.355945
40607330	chr20:40607330:C:G	1.44638e-06	-2.06257e-10	-1.16733
40607515	chr20:40607515:G:A	2.28231e-06	-0.711199	-5.51629e-10
40608175	chr20:40608175:A:G	1.95646e-06	-2.06257e-10	-0.86525
40608807	chr20:40608807:A:G	3.19955e-05	1.92921	-5.51629e-10
40608918	chr20:40608918:A:G	3.01673e-06	0.841691	-1.2739
40609289	chr20:40609289:T:C	1.35014e-06	-2.06257e-10	-1.23618
40609441	chr20:40609441:T:C	1.87225e-06	-2.06257e-10	-0.909246
40609509	chr20:40609509:A:AG	8.99119e-07	-0.384114	-1.25861
40609662	chr20:40609662:G:A	5.95146e-07	-1.56172	-0.49362
40609677	chr20:40609677:G:C	3.6221e-07	-1.58607	-0.965853
40610096	chr20:40610096:A:G	1.77163e-06	0.281639	-1.24612
40610317	chr20:40610317:TA:T	8.34714e-07	-1.56222	-0.154838
40610616	chr20:40610616:G:A	4.48347e-07	-1.5781	-0.76047
40611147	chr20:40611147:C:T	2.90297e-06	-1.49699	1.02633
40611157	chr20:40611157:T:C	3.93836e-06	1.01473	-1.18036
40611172	chr20:40611172:G:A	1.47437e-05	1.15443	-5.51629e-10
40611276	chr20:40611276:G:A	2.05358e-06	-2.06257e-10	-0.816801
40611571	chr20:40611571:G:C	5.12872e-07	-1.01806	-1.18605
40611714	chr20:40611714:T:C	2.66241e-06	-2.06257e-10	-0.557158
40612112	chr20:40612112:C:T	2.9002e-07	-1.58236	-1.19184
40612201	chr20:40612201:G:A	1.6737e-06	-2.06257e-10	-1.02135
40612230	chr20:40612230:G:A	6.26641e-07	-0.731136	-1.27263
40612306	chr20:40612306:C:T	5.1694e-07	-1.0102	-1.18601
40612361	chr20:40612361:A:C	5.44061e-07	-1.58759	-0.557495
40612553	chr20:40612553:T:C	2.95044e-07	-1.59031	-1.16671
40612834	chr20:40612834:T:A	1.31339e-06	-2.06257e-10	-1.26378
40614698	chr20:40614698:T:C	2.46394e-06	-2.06257e-10	-0.634624
40614973	chr20:40614973:T:C	2.25018e-06	0.320518	-1.0459
40615120	chr20:40615120:G:A	8.34206e-07	-0.449848	-1.26781
40615342	chr20:40615342:G:A	6.97128e-07	-0.684697	-1.21248
40616672	chr20:40616672:G:A	8.72598e-07	-0.407571	-1.2651
40617135	chr20:40617135:A:G	8.79285e-07	-0.974347	-0.690687
40617970	chr20:40617970:A:C	2.02944e-06	0.386464	-1.21509
40618061	chr20:40618061:C:T	7.01578e-07	-0.674605	-1.21621
40618138	chr20:40618138:G:A	9.94275e-07	-0.876242	-0.665887
40618662	chr20:40618662:T:C	1.30688e-06	-2.06257e-10	-1.26875
40618679	chr20:40618679:A:T	1.97143e-06	0.364803	-1.22243
40618716	chr20:40618716:T:C	2.6512e-07	-1.58935	-1.27461
40618979	chr20:40618979:T:C	9.24644e-07	-0.982989	-0.631745
40619346	chr20:40619346:T:C	2.76848e-07	-1.58567	-1.235
40619569	chr20:40619569:G:T	7.56555e-07	-1.5735	-0.241871
40619878	chr20:40619878:G:C	1.90331e-06	-2.06257e-10	-0.892795
40619971	chr20:40619971:G:C	1.47488e-06	-2.06257e-10	-1.14781
40620403	chr20:40620403:G:A	1.31013e-06	-2.06257e-10	-1.26626
40620737	chr20:40620737:C:T	9.46183e-07	-1.59171	-5.51629e-10
40620772	chr20:40620772:A:G	1.84265e-06	-2.06257e-10	-0.925186
40622658	chr20:40622658:T:C	1.78128e-06	-2.06257e-10	-0.959055
40623045	chr20:40623045:C:T	1.45046e-06	-1.00733	-0.15718
40623488	chr20:40623488:C:T	1.30398e-06	-2.06257e-10	-1.27097
40623601	chr20:40623601:C:T	1.75395e-06	-2.06257e-10	-0.97452
40623639	chr20:40623639:G:C	1.30644e-06	-2.06257e-10	-1.26908
40625345	chr20:40625345:A:C	1.30665e-06	-2.06257e-10	-1.26892
40625752	chr20:40625752:G:A	2.36973e-06	-2.06257e-10	-0.67361
40626352	chr20:40626352:A:T	1.27326e-06	-1.04192	-0.25289
40626440	chr20:40626440:A:G	5.03924e-07	-0.947806	-1.27391
40626908	chr20:40626908:T:G	2.68497e-06	0.481791	-1.03051
40627053	chr20:40627053:G:C	6.1639e-07	-0.83119	-1.18907
40627569	chr20:40627569:CA:C	7.68081e-07	-0.537008	-1.26324
40627773	chr20:40627773:A:C	1.58946e-06	-2.06257e-10	-1.07299
40627924	chr20:40627924:C:T	5.96335e-06	0.653994	-0.404748
40628070	chr20:40628070:C:T	1.36722e-06	-2.06257e-10	-1.22361
40628520	chr20:40628520:G:A	1.50235e-06	-2.06257e-10	-1.12936
40628589	chr20:40628589:A:T	8.81141e-07	-1.5769	-0.0860237
40628962	chr20:40628962:C:T	5.4931e-07	-1.16543	-0.970051
40629178	chr20:40629178:A:G	6.96069e-07	-0.639848	-1.25885
40630413	chr20:40630413:C:T	6.17512e-06	-2.06257e-10	0.28414
40630537	chr20:40630537:G:A	6.92935e-07	-0.65774	-1.24547
40630669	chr20:40630669:ACT:A	1.34003e-06	-1.2437	-5.51629e-10
40630820	chr20:40630820:A:C	1.40578e-06	-2.06257e-10	-1.19579
40631473	chr20:40631473:C:T	6.37341e-07	-1.55722	-0.429618
40631802	chr20:40631802:T:G	1.03804e-06	-0.225306	-1.27375
40631851	chr20:40631851:G:A	1.46317e-06	-2.06257e-10	-1.15578
40632116	chr20:40632116:G:A	1.34209e-06	-2.06257e-10	-1.24216
40632152	chr20:40632152:C:T	1.36106e-06	-2.06257e-10	-1.22813
40632287	chr20:40632287:C:T	1.38033e-05	1.2186	-0.130078
40632333	chr20:40632333:T:G	1.51239e-06	-2.06257e-10	-1.1227
40632438	chr20:40632438:C:G	7.40686e-07	-0.592526	-1.24404
40632580	chr20:40632580:G:A	1.06615e-06	-0.256523	-1.21581
40632633	chr20:40632633:G:A	2.68329e-07	-1.58097	-1.27096
40632698	chr20:40632698:A:T	2.19453e-06	-2.06257e-10	-0.750418
40633210	chr20:40633210:G:A	1.55401e-06	-2.06257e-10	-1.09555
40633339	chr20:40633339:G:A	2.63871e-06	-0.678874	0.112777
40633367	chr20:40633367:A:G	7.52135e-06	-2.06257e-10	0.481358
40633847	chr20:40633847:C:A	9.52342e-07	-0.370612	-1.21461
40634044	chr20:40634044:G:T	1.39287e-06	-2.06257e-10	-1.20502
40634241	chr20:40634241:T:G	1.47774e-06	-2.06257e-10	-1.14588
40634244	chr20:40634244:T:C	9.38306e-07	-0.385492	-1.21457
40634781	chr20:40634781:C:A	1.87617e-06	-2.06257e-10	-0.907157
40634982	chr20:40634982:C:T	1.15832e-05	-2.06257e-10	0.913171
40635058	chr20:40635058:T:G	1.59504e-06	-2.06257e-10	-1.06949
40635426	chr20:40635426:A:T	9.58863e-07	-1.57839	-5.51629e-10
40636172	chr20:40636172:T:C	1.35935e-06	-2.06257e-10	-1.22938
40636275	chr20:40636275:T:C	1.47391e-06	-2.06257e-10	-1.14847
40636689	chr20:40636689:G:A	1.68494e-06	-2.06257e-10	-1.01466
40636911	chr20:40636911:G:A	7.18154e-07	-0.623419	-1.24404
40636938	chr20:40636938:G:C	2.73636e-06	-0.623663	0.093904
40637097	chr20:40637097:T:C	4.50267e-06	1.02599	-1.05771
40637437	chr20:40637437:TC:T	1.60448e-06	-2.06257e-10	-1.06359
40637873	chr20:40637873:G:A	2.37631e-06	-2.06257e-10	-0.670838
40638716	chr20:40638716:G:A	1.78737e-06	-0.10125	-0.854392
40638743	chr20:40638743:C:T	1.67424e-06	-1.02103	-5.51629e-10
40638951	chr20:40638951:A:AT	1.32342e-06	-2.06257e-10	-1.25617
40639031	chr20:40639031:G:A	2.97739e-06	-0.44534	-5.51629e-10
40639221	chr20:40639221:A:G	3.98313e-07	-1.18236	-1.27455
40639259	chr20:40639259:C:T	3.97276e-07	-1.19098	-1.26853
40639556	chr20:40639556:C:G	3.89295e-06	-0.17722	-5.51629e-10
40639798	chr20:40639798:A:G	1.43718e-06	-2.06257e-10	-1.1737
40639876	chr20:40639876:C:T	1.18968e-06	-0.585715	-0.776991
40640946	chr20:40640946:G:A	1.00735e-06	-1.28851	-0.240546
40641527	chr20:40641527:C:T	4.03884e-07	-1.22784	-1.21518
40641647	chr20:40641647:A:C	3.92061e-07	-1.24448	-1.22825
40641758	chr20:40641758:G:A	3.81665e-07	-1.26707	-1.23253
40642265	chr20:40642265:C:G	6.57562e-07	-1.11573	-0.839871
40642324	chr20:40642324:A:G	1.53683e-06	-2.06257e-10	-1.10666
40642352	chr20:40642352:G:A	1.07625e-06	-0.61714	-0.84577
40642374	chr20:40642374:G:A	1.41944e-06	-2.06257e-10	-1.18613
40642841	chr20:40642841:C:G	6.46631e-06	0.786224	-0.456007
40643046	chr20:40643046:G:A	1.49397e-06	-2.06257e-10	-1.13495
40643053	chr20:40643053:C:G	1.39999e-06	-2.06257e-10	-1.19993
40643144	chr20:40643144:G:A	9.91982e-07	-1.22201	-0.322431
40643438	chr20:40643438:G:A	9.49083e-07	-1.22032	-0.368331
40643706	chr20:40643706:C:T	3.27885e-07	-1.58866	-1.06282
40643879	chr20:40643879:G:A	1.00852e-06	-1.52791	-5.51629e-10
40643968	chr20:40643968:C:A	3.89176e-07	-1.2092	-1.27091
40643980	chr20:40643980:A:G	6.19873e-07	-0.740728	-1.2739
40644097	chr20:40644097:T:C	3.6417e-06	0.796814	-1.04075
40644326	chr20:40644326:C:T	1.47221e-06	-2.06257e-10	-1.14962
40644387	chr20:40644387:T:A	1.33902e-06	-2.06257e-10	-1.24445
40644481	chr20:40644481:A:T	3.99265e-07	-1.31167	-1.14285
40644729	chr20:40644729:A:G	7.26952e-07	-1.38739	-0.467896
40644869	chr20:40644869:A:G	4.85591e-06	0.615424	-0.571616
40644871	chr20:40644871:T:C	1.52776e-06	-2.06257e-10	-1.11259
40645445	chr20:40645445:G:A	1.38097e-06	-1.39371	0.180106
40645526	chr20:40645526:A:G	1.715e-06	-1.48957	0.492597
40645573	chr20:40645573:T:A	1.29987e-06	-2.06257e-10	-1.27413
40645674	chr20:40645674:GT:G	1.35503e-06	-2.06257e-10	-1.23257
40645688	chr20:40645688:A:C	6.66542e-07	-0.668341	-1.2737
40646776	chr20:40646776:C:T	1.36266e-06	-2.06257e-10	-1.22695
40646795	chr20:40646795:G:A	2.13913e-06	0.0901878	-0.866177
40646829	chr20:40646829:AG:A	1.35413e-06	-2.06257e-10	-1.23323
40646993	chr20:40646993:C:T	4.02572e-06	-2.06257e-10	-0.143684
40647228	chr20:40647228:A:C	1.32667e-06	-2.06257e-10	-1.25372
40647252	chr20:40647252:T:C	5.02407e-07	-1.10668	-1.11806
40647680	chr20:40647680:A:G	1.32744e-06	-2.06257e-10	-1.25314
40648013	chr20:40648013:C:T	1.41572e-06	0.0627617	-1.25151
40649002	chr20:40649002:G:A	1.21529e-06	-0.86318	-0.478222
40649063	chr20:40649063:A:G	1.29897e-06	-2.06257e-10	-1.27481
40649322	chr20:40649322:C:A	1.50108e-06	-2.06257e-10	-1.1302
40649481	chr20:40649481:T:A	5.37905e-06	-2.06257e-10	0.146123
40649521	chr20:40649521:G:T	1.34917e-06	0.0211773	-1.25808
40649545	chr20:40649545:G:A	6.51268e-06	0.337363	-5.51629e-10
40649614	chr20:40649614:G:A	1.77823e-06	-2.06257e-10	-0.96077
40649618	chr20:40649618:C:A	1.14162e-06	-0.85232	-0.551623
40649751	chr20:40649751:T:C	4.25747e-07	-1.53426	-0.856043
40649987	chr20:40649987:C:T	1.32765e-06	-2.06257e-10	-1.25298
40650024	chr20:40650024:A:C	5.76112e-06	0.214743	-5.51629e-10
40650183	chr20:40650183:G:A	1.35162e-06	-2.06257e-10	-1.23508
40650307	chr20:40650307:C:A	1.38913e-06	0.0653902	-1.2731
40650737	chr20:40650737:C:T	1.33831e-06	-2.06257e-10	-1.24498
40650888	chr20:40650888:T:C	1.37831e-06	-2.06257e-10	-1.21553
40650957	chr20:40650957:G:C	6.67421e-06	0.530185	-0.168323
40651050	chr20:40651050:T:C	1.32225e-06	-2.06257e-10	-1.25705
40651094	chr20:40651094:CTA:C	2.40441e-06	-2.06257e-10	-0.659083
40651114	chr20:40651114:G:C	1.32623e-06	-2.06257e-10	-1.25405
40651343	chr20:40651343:T:A	1.36907e-06	-2.06257e-10	-1.22226
40651414	chr20:40651414:T:C	2.27199e-06	-0.879977	0.164246
40651721	chr20:40651721:TG:T	2.50256e-05	0.891551	0.791962
40652018	chr20:40652018:G:C	1.43119e-06	0.0728438	-1.25073
40652091	chr20:40652091:C:A	2.13655e-06	0.371909	-1.14911
40652103	chr20:40652103:T:G	1.36763e-06	-2.06257e-10	-1.22331
40652127	chr20:40652127:G:A	1.17963e-06	-1.41491	0.0437168
40652301	chr20:40652301:G:C	1.29907e-06	-2.06257e-10	-1.27474
40652510	chr20:40652510:C:T	2.19044e-06	0.353448	-1.10573
40652531	chr20:40652531:C:T	4.80982e-06	-2.06257e-10	0.0342713
40652557	chr20:40652557:T:A	1.41663e-06	-2.06257e-10	-1.18811
40652571	chr20:40652571:G:T	1.33237e-06	-2.06257e-10	-1.24943
40652763	chr20:40652763:T:C	4.76682e-06	-2.06257e-10	0.0252923
40652862	chr20:40652862:C:T	1.313e-06	-2.06257e-10	-1.26407
40653050	chr20:40653050:A:G	4.35335e-06	0.190987	-0.25643
40654114	chr20:40654114:C:T	1.46424e-06	0.0956742	-1.25073
40654116	chr20:40654116:T:C	2.0633e-06	-2.06257e-10	-0.812081
40654421	chr20:40654421:T:C	2.58815e-06	0.651526	-1.23697
40654422	chr20:40654422:T:G	1.97903e-06	-2.06257e-10	-0.853783
40654601	chr20:40654601:T:C	2.59926e-06	-2.06257e-10	-0.58116
40655056	chr20:40655056:A:G	1.3557e-06	-2.06257e-10	-1.23207
40655175	chr20:40655175:T:C	1.37881e-06	-2.06257e-10	-1.21517
40655425	chr20:40655425:T:G	3.2644e-06	0.77051	-1.12382
40655430	chr20:40655430:A:G	1.42715e-06	-2.06257e-10	-1.18071
40655509	chr20:40655509:A:C	1.3222e-06	-2.06257e-10	-1.25709
40655547	chr20:40655547:A:T	1.30223e-06	-2.06257e-10	-1.27231
40655685	chr20:40655685:T:G	1.45344e-06	-2.06257e-10	-1.16246
40655780	chr20:40655780:C:T	1.30593e-06	-2.06257e-10	-1.26947
40655924	chr20:40655924:A:G	3.00989e-06	0.674431	-1.10892
40656135	chr20:40656135:G:A	1.37128e-06	-0.989234	-0.23141
40657087	chr20:40657087:A:G	4.16424e-06	-2.06257e-10	-0.109853
40657480	chr20:40657480:C:A	1.51591e-06	0.130358	-1.25073
40657762	chr20:40657762:G:A	1.30074e-06	-2.06257e-10	-1.27345
40657831	chr20:40657831:C:T	2.8021e-05	1.19977	0.5968
40658146	chr20:40658146:A:G	2.92103e-06	0.672319	-1.13677
40658613	chr20:40658613:A:G	1.29887e-06	-2.06257e-10	-1.2749
40659106	chr20:40659106:G:A	1.31982e-06	-2.06257e-10	-1.25889
40659609	chr20:40659609:C:T	1.99609e-06	0.417216	-1.26241
40659695	chr20:40659695:T:C	8.11408e-07	-0.513218	-1.23216
40659850	chr20:40659850:G:A	6.55115e-06	0.200695	0.142558
40659989	chr20:40659989:T:C	1.31117e-06	-2.06257e-10	-1.26547
40660004	chr20:40660004:T:C	3.17848e-06	-0.379985	-5.51629e-10
40660014	chr20:40660014:G:A	9.68568e-07	-1.56832	-5.51629e-10
40660250	chr20:40660250:C:T	4.37152e-06	1.1603	-1.22158
40660299	chr20:40660299:T:G	5.15149e-06	1.28808	-1.18518
40660879	chr20:40660879:G:A	1.31365e-06	-2.06257e-10	-1.26358
40660999	chr20:40660999:G:C	1.3934e-06	-2.06257e-10	-1.20464
40661183	chr20:40661183:G:A	1.51586e-06	-2.06257e-10	-1.1204
40661349	chr20:40661349:T:C	1.45556e-06	-2.06257e-10	-1.161
40661653	chr20:40661653:C:G	4.14714e-06	-2.06257e-10	-0.113968
40661784	chr20:40661784:T:G	1.30206e-06	-2.06257e-10	-1.27244
40662024	chr20:40662024:C:T	1.38021e-06	-2.06257e-10	-1.21415
40662357	chr20:40662357:C:T	1.86415e-06	-2.06257e-10	-0.913582
40662419	chr20:40662419:A:G	3.24214e-06	0.461501	-0.821655
40662476	chr20:40662476:A:G	3.56941e-06	0.655809	-0.919798
40662544	chr20:40662544:G:T	2.78823e-07	-1.58002	-1.23355
40662824	chr20:40662824:C:T	1.53315e-06	-2.06257e-10	-1.10906
40662826	chr20:40662826:G:C	2.05557e-06	-2.06257e-10	-0.815834
40662989	chr20:40662989:G:A	1.07515e-05	-2.06257e-10	0.838655
40663001	chr20:40663001:A:C	5.99984e-06	1.44252	-1.18718
40663144	chr20:40663144:G:A	0.000307713	5.31726	-1.12448
40663214	chr20:40663214:T:C	1.30207e-06	-2.06257e-10	-1.27243
40663502	chr20:40663502:C:T	1.64456e-06	-2.06257e-10	-1.03891
40663584	chr20:40663584:A:G	1.35259e-06	-2.06257e-10	-1.23437
40663729	chr20:40663729:GA:G	2.48065e-06	-2.06257e-10	-0.627869
40663864	chr20:40663864:A:G	4.81559e-06	1.23364	-1.19817
40664792	chr20:40664792:A:T	1.40528e-06	-2.06257e-10	-1.19615
40664797	chr20:40664797:T:G	2.7372e-07	-1.59174	-1.2403
40664886	chr20:40664886:C:G	3.97919e-07	-1.59153	-0.866365
40665088	chr20:40665088:G:A	1.3176e-06	-2.06257e-10	-1.26058
40665092	chr20:40665092:G:A	4.88574e-06	1.3205	-1.27057
40665192	chr20:40665192:A:G	7.62966e-06	1.76288	-1.26722
40665326	chr20:40665326:C:T	1.80208e-06	-2.06257e-10	-0.947445
40665479	chr20:40665479:T:TA	2.74776e-07	-1.5839	-1.24428
40665797	chr20:40665797:C:T	2.99228e-06	0.807396	-1.24775
40665853	chr20:40665853:C:T	1.47469e-06	-2.06257e-10	-1.14794
40665894	chr20:40665894:G:A	1.84225e-06	-2.06257e-10	-0.9254
40665923	chr20:40665923:C:T	3.93181e-06	1.09217	-1.25946
40666006	chr20:40666006:G:A	2.70462e-07	-1.57851	-1.2655
40666024	chr20:40666024:G:C	9.49924e-06	0.150076	0.564748
40666392	chr20:40666392:C:T	1.86e-06	-2.06257e-10	-0.915811
40666432	chr20:40666432:T:C	1.38404e-06	-2.06257e-10	-1.21138
40666479	chr20:40666479:G:A	5.02776e-06	1.34931	-1.27073
40666799	chr20:40666799:G:A	1.33544e-06	-2.06257e-10	-1.24713
40666935	chr20:40666935:G:A	2.71161e-07	-1.57461	-1.26682
40666984	chr20:40666984:T:A	1.02224e-06	-1.51439	-5.51629e-10
40667012	chr20:40667012:C:T	1.69831e-06	-2.06257e-10	-1.00676
40667047	chr20:40667047:G:A	1.47237e-06	-2.06257e-10	-1.14952
40667136	chr20:40667136:C:T	1.3308e-06	-2.06257e-10	-1.25061
40667188	chr20:40667188:T:C	4.05091e-07	-1.48652	-0.953507
40667322	chr20:40667322:AAAAAAAAAAAAAAAG:A	1.68175e-06	-2.06257e-10	-1.01656
40667939	chr20:40667939:G:A	1.63778e-06	-2.06257e-10	-1.04305
40668014	chr20:40668014:G:A	1.65148e-06	-2.06257e-10	-1.03472
40668270	chr20:40668270:C:G	1.3015e-06	-2.06257e-10	-1.27287
40668353	chr20:40668353:G:A	1.44524e-06	-2.06257e-10	-1.16811
40668409	chr20:40668409:T:G	1.56698e-06	-2.06257e-10	-1.08724
40668734	chr20:40668734:G:A	2.58544e-06	-2.06257e-10	-0.586492
40668878	chr20:40668878:T:C	3.45664e-07	-1.56618	-1.0325
40669156	chr20:40669156:T:TA	2.72116e-06	0.723063	-1.25839
40669344	chr20:40669344:G:C	5.91786e-06	1.38359	-1.142
40669353	chr20:40669353:T:C	2.77596e-07	-1.56624	-1.25173
40669652	chr20:40669652:C:T	1.42108e-06	-2.06257e-10	-1.18497
40669698	chr20:40669698:G:A	1.3227e-06	-2.06257e-10	-1.25671
40669905	chr20:40669905:A:G	0.0109972	8.78444	-1.01543
40670011	chr20:40670011:A:G	2.56529e-06	-2.06257e-10	-0.594315
40670238	chr20:40670238:T:A	6.71334e-06	1.64213	-1.27442
40670551	chr20:40670551:T:C	1.16646e-05	-2.06257e-10	0.920171
40670663	chr20:40670663:C:T	4.4637e-07	-1.47189	-0.871104
40670685	chr20:40670685:C:T	1.413e-06	-2.06257e-10	-1.19067
40670697	chr20:40670697:T:G	2.40538e-06	-2.06257e-10	-0.658678
40670752	chr20:40670752:C:G	1.64204e-06	-2.06257e-10	-1.04045
40670812	chr20:40670812:T:C	8.90527e-06	1.46828	-0.818028
40670934	chr20:40670934:A:C	1.82873e-05	2.28199	-0.912171
40671312	chr20:40671312:G:A	9.16843e-06	1.65678	-0.9774
40671397	chr20:40671397:G:A	1.61049e-06	-2.06257e-10	-1.05985
40671527	chr20:40671527:A:C	4.8975e-07	-1.01761	-1.23264
40671624	chr20:40671624:T:C	8.9575e-06	1.5922	-0.9361
40671686	chr20:40671686:G:T	1.24472e-05	1.86668	-0.881575
40671790	chr20:40671790:C:T	1.00819e-05	1.60668	-0.832323
40671937	chr20:40671937:A:G	3.57212e-07	-1.31132	-1.25449
40672025	chr20:40672025:A:C	1.87583e-05	-2.06257e-10	1.39525
40672048	chr20:40672048:G:A	2.23845e-06	-0.730605	-5.51629e-10
40672260	chr20:40672260:G:A	1.46305e-06	-2.06257e-10	-1.15586
40672356	chr20:40672356:G:C	2.44149e-05	2.91195	-1.25314
40672656	chr20:40672656:G:A	1.03713e-06	-1.49993	-5.51629e-10
40672660	chr20:40672660:G:A	1.57117e-06	-2.06257e-10	-1.08457
40672733	chr20:40672733:A:G	9.49267e-07	-1.58845	-5.51629e-10
40672844	chr20:40672844:T:G	2.87623e-06	-0.479909	-5.51629e-10
40673017	chr20:40673017:A:C	4.93862e-05	3.12848	-0.765196
40673267	chr20:40673267:A:T	1.53298e-06	-2.06257e-10	-1.10917
40673715	chr20:40673715:C:T	2.6189e-05	2.43528	-0.706328
40673908	chr20:40673908:A:G	1.98724e-06	-2.06257e-10	-0.849641
40674334	chr20:40674334:T:C	2.63015e-05	2.58231	-0.849073
40674370	chr20:40674370:G:A	4.07727e-06	-0.13096	-5.51629e-10
40674914	chr20:40674914:C:T	1.95111e-06	-2.06257e-10	-0.867989
40675260	chr20:40675260:C:T	2.73868e-07	-1.58796	-1.24353
40675566	chr20:40675566:G:A	1.6707e-06	-2.06257e-10	-1.02314
40675840	chr20:40675840:T:C	1.64376e-06	-2.06257e-10	-1.0394
40676146	chr20:40676146:T:C	5.09452e-07	-1.28855	-0.922258
40676591	chr20:40676591:G:C	1.31162e-05	2.31244	-1.27498
40677075	chr20:40677075:C:T	1.03807e-06	-1.49902	-5.51629e-10
40677256	chr20:40677256:C:T	6.39268e-07	-0.929609	-1.05421
40677335	chr20:40677335:T:A	1.31495e-06	-2.06257e-10	-1.26259
40677414	chr20:40677414:AGATAT:A	3.4915e-05	2.81575	-0.799224
40678309	chr20:40678309:G:A	3.29072e-07	-1.52366	-1.1242
40678741	chr20:40678741:T:C	6.49441e-06	-2.06257e-10	0.334554
40678972	chr20:40678972:A:C	1.57718e-06	-2.06257e-10	-1.08075
40679023	chr20:40679023:G:T	2.30233e-05	2.44322	-0.843103
40679174	chr20:40679174:G:A	1.68517e-06	-2.06257e-10	-1.01452
40679705	chr20:40679705:T:C	1.6376e-06	-1.04316	-5.51629e-10
40679746	chr20:40679746:A:T	2.43241e-05	2.42486	-0.769778
40679869	chr20:40679869:G:C	1.62768e-06	-2.06257e-10	-1.04923
40680083	chr20:40680083:C:T	1.47051e-06	-2.06257e-10	-1.15078
40680296	chr20:40680296:CAT:C	1.30357e-06	-2.06257e-10	-1.27128
40680569	chr20:40680569:A:G	2.81669e-07	-1.54169	-1.26172
40680864	chr20:40680864:C:T	1.5999e-06	-2.06257e-10	-1.06645
40680987	chr20:40680987:A:G	2.67636e-05	2.54477	-0.79411
40681116	chr20:40681116:T:C	1.70085e-06	-2.06257e-10	-1.00526
40682127	chr20:40682127:A:T	3.22656e-07	-1.58628	-1.08128
40682193	chr20:40682193:A:G	7.06569e-05	3.77854	-1.05709
40682412	chr20:40682412:A:G	3.45665e-07	-1.34429	-1.25438
40682493	chr20:40682493:A:G	1.38176e-06	-2.06257e-10	-1.21303
40682754	chr20:40682754:G:A	0.00010547	4.19032	-1.06829
40683025	chr20:40683025:AC:A	8.6615e-05	3.97744	-1.05236
40683199	chr20:40683199:C:T	2.35422e-06	-2.06257e-10	-0.68018
40683842	chr20:40683842:A:G	2.3227e-06	-2.06257e-10	-0.693656
40685050	chr20:40685050:A:G	2.61307e-05	2.99303	-1.26631
40685341	chr20:40685341:G:T	7.45897e-05	3.89296	-1.11734
40685409	chr20:40685409:C:T	9.51588e-07	-1.58601	-5.51629e-10
40685480	chr20:40685480:G:T	1.36925e-06	-2.06257e-10	-1.22213
40685584	chr20:40685584:T:C	1.7794e-06	-2.06257e-10	-0.960113
40685871	chr20:40685871:A:T	8.81681e-05	4.02629	-1.08344
40686030	chr20:40686030:G:A	0.000105339	4.13579	-1.015
40689932	chr20:40689932:A:G	2.86658e-07	-1.51843	-1.26742
40689968	chr20:40689968:C:A	3.05182e-05	3.12092	-1.23898
40690316	chr20:40690316:T:A	1.37152e-06	-2.06257e-10	-1.22047
40690545	chr20:40690545:C:T	1.99729e-05	2.69455	-1.23656
40691165	chr20:40691165:C:T	1.29935e-06	-2.06257e-10	-1.27452
40691615	chr20:40691615:C:T	2.38319e-06	-0.667949	-5.51629e-10
40691689	chr20:40691689:C:T	2.11709e-06	-2.06257e-10	-0.786343
40692010	chr20:40692010:G:A	2.93803e-06	-0.45865	-5.51629e-10
40692111	chr20:40692111:G:A	2.08848e-05	2.67351	-1.17088
40692599	chr20:40692599:T:C	1.99364e-06	-2.06257e-10	-0.846427
40692613	chr20:40692613:G:A	3.04905e-06	-2.06257e-10	-0.421557
40692662	chr20:40692662:G:T	1.99839e-06	-2.06257e-10	-0.844048
40693000	chr20:40693000:C:T	7.27549e-07	-1.05909	-0.795373
40693432	chr20:40693432:T:C	2.13493e-06	-2.06257e-10	-0.777952
40694171	chr20:40694171:G:A	1.3316e-06	-2.06257e-10	-1.25001
40694664	chr20:40694664:A:G	6.88852e-05	3.76719	-1.07114
40694727	chr20:40694727:A:G	4.03657e-05	3.28553	-1.12394
40695228	chr20:40695228:C:T	1.65445e-05	2.54028	-1.27061
40695781	chr20:40695781:T:C	1.31688e-06	-1.09627	-0.164856
40696210	chr20:40696210:C:A	2.42963e-06	-2.06257e-10	-0.648647
40696377	chr20:40696377:C:T	1.3286e-06	-2.06257e-10	-1.25226
40696378	chr20:40696378:G:A	9.97493e-07	-1.5389	-5.51629e-10
40696672	chr20:40696672:C:T	3.87187e-05	2.93991	-0.819972
40696930	chr20:40696930:C:T	2.83403e-05	2.57539	-0.767491
40697160	chr20:40697160:T:C	2.82348e-07	-1.52904	-1.27196
40697410	chr20:40697410:T:C	1.3364e-06	-2.06257e-10	-1.24641
40697511	chr20:40697511:A:G	1.1547e-05	1.91581	-1.00576
40697875	chr20:40697875:C:T	3.21106e-06	0.351717	-0.721502
40697969	chr20:40697969:A:G	1.3129e-06	-2.06257e-10	-1.26415
40698228	chr20:40698228:G:GT	2.58777e-06	0.552471	-1.13806
40698436	chr20:40698436:A:T	9.49967e-07	-1.58772	-5.51629e-10
40698572	chr20:40698572:C:G	8.55405e-07	-1.2951	-0.397463
40698719	chr20:40698719:C:T	5.29206e-07	-1.49416	-0.678609
40698789	chr20:40698789:G:A	1.29094e-06	-0.311742	-0.969273
40699144	chr20:40699144:G:C	1.34075e-06	-2.06257e-10	-1.24316
40699174	chr20:40699174:C:G	1.30129e-06	-2.06257e-10	-1.27303
40699541	chr20:40699541:A:G	4.6268e-07	-1.03298	-1.27413
40699665	chr20:40699665:C:T	1.58541e-06	-0.095704	-0.979839
40700337	chr20:40700337:A:G	7.49752e-06	-2.06257e-10	0.478185
40700376	chr20:40700376:G:A	1.34071e-06	-2.06257e-10	-1.24319
40701214	chr20:40701214:T:C	1.07426e-06	-1.46476	-5.51629e-10
40701455	chr20:40701455:T:C	5.96504e-07	-1.58343	-0.469624
40701460	chr20:40701460:A:T	9.48157e-07	-0.901052	-0.688571
40701576	chr20:40701576:A:G	7.50246e-07	-0.676229	-1.14751
40701696	chr20:40701696:C:T	1.30655e-06	-2.06257e-10	-1.269
40702335	chr20:40702335:A:G	1.39085e-06	0.0584758	-1.26495
40702544	chr20:40702544:C:T	1.55917e-06	-1.09224	-5.51629e-10
40702723	chr20:40702723:C:T	1.23567e-05	-2.06257e-10	0.977811
40703025	chr20:40703025:G:A	7.13051e-06	-2.06257e-10	0.427995
40703194	chr20:40703194:T:C	3.22944e-07	-1.57804	-1.08863
40703352	chr20:40703352:T:C	5.73006e-07	-0.944437	-1.14881
40703553	chr20:40703553:G:A	2.96127e-07	-1.55034	-1.20301
40703689	chr20:40703689:A:G	5.82384e-07	-0.918165	-1.15885
40703704	chr20:40703704:C:T	5.64738e-06	0.194804	-5.51629e-10
40703719	chr20:40703719:T:C	3.84295e-06	-2.06257e-10	-0.190147
40703720	chr20:40703720:A:G	2.66235e-07	-1.59168	-1.26809
40703880	chr20:40703880:T:C	1.31865e-06	-2.06257e-10	-1.25978
40704072	chr20:40704072:TG:T	7.5811e-06	-2.06257e-10	0.489271
40704089	chr20:40704089:G:T	3.00859e-07	-1.55487	-1.18263
40704116	chr20:40704116:G:A	1.44041e-06	-0.993808	-0.177652
40704125	chr20:40704125:A:G	1.33032e-06	-2.06257e-10	-1.25097
40704291	chr20:40704291:G:A	1.35781e-05	1.07207	-5.51629e-10
40704373	chr20:40704373:C:T	1.974e-06	-2.06257e-10	-0.856328
40704470	chr20:40704470:G:A	1.54549e-06	-2.06257e-10	-1.10105
40704729	chr20:40704729:T:G	1.10811e-06	-0.197095	-1.23664
40704799	chr20:40704799:T:C	1.35496e-06	-2.06257e-10	-1.23261
40704844	chr20:40704844:C:T	3.70402e-07	-1.53118	-0.998372
40705062	chr20:40705062:C:A	1.94282e-06	-2.06257e-10	-0.872248
40705129	chr20:40705129:C:T	2.8138e-06	-1.49747	0.995622
40705414	chr20:40705414:A:C	1.06881e-06	-1.46984	-5.51629e-10
40705446	chr20:40705446:G:A	2.10047e-06	-2.06257e-10	-0.794228
40705564	chr20:40705564:C:T	1.38494e-06	-2.06257e-10	-1.21073
40705844	chr20:40705844:A:G	1.25051e-06	-1.50072	0.187885
40706052	chr20:40706052:G:T	1.07002e-06	-1.46871	-5.51629e-10
40706105	chr20:40706105:A:T	1.38955e-06	-2.06257e-10	-1.2074
40706816	chr20:40706816:C:G	3.52878e-06	-0.275436	-5.51629e-10
40706944	chr20:40706944:A:T	2.9586e-07	-1.55486	-1.19939
40706949	chr20:40706949:T:C	1.29877e-06	-2.06257e-10	-1.27497
40707107	chr20:40707107:C:T	1.62289e-06	-1.05218	-5.51629e-10
40707642	chr20:40707642:T:A	3.66404e-07	-1.3698	-1.17061
40707740	chr20:40707740:A:G	4.8989e-07	-1.57049	-0.679477
40708458	chr20:40708458:A:G	1.99979e-06	-2.06257e-10	-0.843345
40708595	chr20:40708595:G:A	2.33662e-06	-2.06257e-10	-0.687683
40708695	chr20:40708695:C:T	2.08615e-06	-2.06257e-10	-0.801067
40708718	chr20:40708718:C:CCTTTGCCT	5.5244e-07	-0.960765	-1.16903
40709118	chr20:40709118:A:G	5.15039e-07	-0.998769	-1.20113
40709133	chr20:40709133:G:A	1.52979e-06	-1.13903	0.0277773
40709172	chr20:40709172:G:A	1.22295e-06	-1.33513	-5.51629e-10
40709206	chr20:40709206:C:T	2.91464e-07	-1.55996	-1.20927
40709416	chr20:40709416:C:T	1.2989e-06	-2.06257e-10	-1.27487
40709552	chr20:40709552:C:T	1.31148e-06	-2.06257e-10	-1.26523
40709788	chr20:40709788:C:T	1.29876e-06	-2.06257e-10	-1.27497
40709821	chr20:40709821:C:T	1.30338e-06	-2.06257e-10	-1.27142
40709849	chr20:40709849:T:C	1.30567e-06	-2.06257e-10	-1.26967
40710374	chr20:40710374:G:A	9.25285e-07	-1.04963	-0.564412
40710462	chr20:40710462:T:G	2.07876e-06	-2.06257e-10	-0.804615
40710466	chr20:40710466:T:C	1.2988e-06	-2.06257e-10	-1.27494
40710482	chr20:40710482:AT:A	2.0814e-06	-2.06257e-10	-0.803347
40710635	chr20:40710635:A:G	1.13404e-06	-1.4106	-5.51629e-10
40710677	chr20:40710677:A:G	1.31009e-06	-2.06257e-10	-1.26629
40710727	chr20:40710727:T:C	1.32471e-06	-2.06257e-10	-1.25519
40710810	chr20:40710810:C:G	1.10873e-06	-1.43317	-5.51629e-10
40711004	chr20:40711004:C:T	1.9862e-06	-2.06257e-10	-0.850164
40711154	chr20:40711154:G:A	1.97783e-06	-2.06257e-10	-0.854389
40711365	chr20:40711365:G:A	1.35518e-06	-2.06257e-10	-1.23245
40711367	chr20:40711367:C:T	9.98391e-07	-0.933932	-0.604067
40711563	chr20:40711563:T:A	1.31198e-06	-2.06257e-10	-1.26485
40711659	chr20:40711659:T:A	1.2989e-06	-2.06257e-10	-1.27487
40711660	chr20:40711660:T:C	4.2404e-07	-1.12061	-1.2737
40712668	chr20:40712668:T:C	3.34636e-07	-1.59145	-1.03965
40712879	chr20:40712879:T:C	3.7001e-07	-1.59171	-0.938907
40712933	chr20:40712933:T:A	5.42387e-06	-2.06257e-10	0.154421
40713007	chr20:40713007:C:T	1.37157e-05	-2.06257e-10	1.08215
40713120	chr20:40713120:C:T	2.21379e-06	-0.74168	-5.51629e-10
40713253	chr20:40713253:AC:A	1.98623e-06	-2.06257e-10	-0.850148
40713767	chr20:40713767:G:A	9.69921e-07	-0.292844	-1.27408
40713849	chr20:40713849:A:G	1.36572e-06	-2.06257e-10	-1.22471
40713864	chr20:40713864:GT:G	1.61806e-06	-2.06257e-10	-1.05516
40714016	chr20:40714016:A:G	4.04008e-06	-2.06257e-10	-0.140123
40714199	chr20:40714199:G:A	7.701e-07	-1.27218	-0.525445
40714218	chr20:40714218:T:C	2.16646e-06	-2.06257e-10	-0.763294
40714902	chr20:40714902:T:C	1.98448e-06	-2.06257e-10	-0.851031
40715328	chr20:40715328:A:G	5.2712e-05	-2.06257e-10	2.42845
40715501	chr20:40715501:T:C	9.85952e-07	-0.547077	-1.00346
40715506	chr20:40715506:T:C	1.31625e-06	-2.06257e-10	-1.2616
40715571	chr20:40715571:G:A	4.56256e-06	-0.0185044	-5.51629e-10
40715632	chr20:40715632:G:A	1.09239e-06	-1.44802	-5.51629e-10
40715827	chr20:40715827:C:G	1.41248e-06	-2.06257e-10	-1.19104
40715875	chr20:40715875:C:T	7.91953e-07	-0.505491	-1.26415
40715956	chr20:40715956:T:C	6.4365e-07	-1.5727	-0.404283
40716191	chr20:40716191:A:T	3.43132e-07	-1.55378	-1.05225
40716398	chr20:40716398:CTGAACCATAATGTG:C	4.96534e-07	-1.42178	-0.814708
40716490	chr20:40716490:G:A	4.17476e-07	-1.51342	-0.896496
40716626	chr20:40716626:A:G	4.94852e-07	-1.43179	-0.808093
40716761	chr20:40716761:C:A	1.07754e-06	-1.46171	-5.51629e-10
40717032	chr20:40717032:A:C	4.9047e-07	-1.43062	-0.818161
40717129	chr20:40717129:G:A	4.9633e-07	-1.43335	-0.803555
40717307	chr20:40717307:G:A	4.34285e-07	-1.4643	-0.90614
40717434	chr20:40717434:A:G	1.54426e-06	-1.05926	-0.0425821
40717572	chr20:40717572:G:A	4.47578e-07	-1.46364	-0.876654
40717662	chr20:40717662:C:T	3.64816e-06	-2.06257e-10	-0.242165
40718437	chr20:40718437:T:C	1.29894e-06	-2.06257e-10	-1.27484
40718517	chr20:40718517:C:A	1.51014e-06	-1.12419	-5.51629e-10
40718616	chr20:40718616:A:C	2.24401e-06	-2.06257e-10	-0.728124
40718717	chr20:40718717:T:G	4.7784e-07	-1.41366	-0.861204
40718941	chr20:40718941:C:T	4.30046e-07	-1.5224	-0.857854
40719145	chr20:40719145:G:A	1.50079e-06	-1.1304	-5.51629e-10
40719431	chr20:40719431:G:A	1.38708e-06	-2.06257e-10	-1.20919
40719484	chr20:40719484:A:T	4.33948e-07	-1.51504	-0.856179
40720152	chr20:40720152:C:T	1.41608e-06	-2.06257e-10	-1.1885
40720360	chr20:40720360:T:C	4.10724e-07	-1.50639	-0.919837
40720386	chr20:40720386:C:T	4.79406e-07	-1.40973	-0.861868
40720637	chr20:40720637:T:C	4.93584e-07	-1.52125	-0.7212
40720646	chr20:40720646:G:T	1.0652e-06	-1.47322	-5.51629e-10
40720733	chr20:40720733:G:A	1.95357e-06	-0.469822	-0.396908
40720849	chr20:40720849:C:T	5.13709e-07	-1.52778	-0.674704
40721015	chr20:40721015:A:T	1.07307e-06	-1.46586	-5.51629e-10
40721105	chr20:40721105:T:C	2.16802e-06	-2.06257e-10	-0.762576
40721247	chr20:40721247:G:T	3.66964e-05	-2.06257e-10	2.06629
40721325	chr20:40721325:G:A	4.22649e-07	-1.52775	-0.869856
40721577	chr20:40721577:C:T	3.50836e-07	-1.52105	-1.06277
40722279	chr20:40722279:C:T	2.28299e-06	-0.710903	-5.51629e-10
40722338	chr20:40722338:T:C	2.92858e-07	-1.5338	-1.23066
40722418	chr20:40722418:A:G	1.36402e-06	-2.06257e-10	-1.22595
40722514	chr20:40722514:C:T	1.39689e-06	-2.06257e-10	-1.20214
40723291	chr20:40723291:C:T	1.04233e-06	-1.49493	-5.51629e-10
40723544	chr20:40723544:T:C	4.60098e-07	-1.51969	-0.793008
40723774	chr20:40723774:G:A	3.66154e-07	-1.564	-0.977084
40724068	chr20:40724068:T:C	2.99634e-07	-1.57351	-1.16807
40724172	chr20:40724172:C:A	4.13596e-07	-1.50891	-0.910344
40724358	chr20:40724358:C:T	1.29982e-06	-2.06257e-10	-1.27416
40724607	chr20:40724607:C:T	5.86225e-06	-2.06257e-10	0.232146
40724847	chr20:40724847:G:A	1.32372e-06	-2.06257e-10	-1.25594
40724923	chr20:40724923:C:T	5.52552e-06	-2.06257e-10	0.17299
40724931	chr20:40724931:G:T	8.79723e-07	-0.462438	-1.2021
40725044	chr20:40725044:G:A	4.24635e-07	-1.49274	-0.900175
40725145	chr20:40725145:G:A	2.17082e-06	-2.06257e-10	-0.761281
40725206	chr20:40725206:C:T	5.78101e-06	-2.06257e-10	0.218191
40725281	chr20:40725281:C:T	1.02259e-06	-1.51405	-5.51629e-10
40725573	chr20:40725573:G:T	8.91558e-07	-0.389313	-1.26186
40725716	chr20:40725716:G:A	9.5382e-07	-1.58367	-5.51629e-10
40725963	chr20:40725963:T:C	6.65831e-07	-1.54432	-0.398784
40725973	chr20:40725973:G:A	9.16743e-07	-0.405587	-1.21773
40726056	chr20:40726056:T:C	4.28527e-07	-1.48825	-0.895536
40726347	chr20:40726347:G:A	1.32126e-06	-2.06257e-10	-1.2578
40726571	chr20:40726571:C:T	8.43007e-07	-0.481054	-1.22611
40726837	chr20:40726837:C:T	4.82826e-07	-1.48769	-0.776798
40727151	chr20:40727151:G:A	3.53941e-07	-1.48528	-1.08973
40727333	chr20:40727333:T:C	8.74727e-07	-0.40586	-1.26437
40727337	chr20:40727337:T:C	1.35979e-06	-2.06257e-10	-1.22906
40727373	chr20:40727373:A:G	3.85096e-07	-1.56865	-0.922005
40727702	chr20:40727702:G:T	3.83653e-07	-1.57278	-0.921623
40727965	chr20:40727965:A:C	1.72641e-06	-2.06257e-10	-0.990344
40728732	chr20:40728732:G:A	2.17208e-06	-2.06257e-10	-0.760701
40728825	chr20:40728825:G:A	8.28857e-07	-1.48964	-0.234459
40728891	chr20:40728891:G:C	1.05201e-06	-1.48568	-5.51629e-10
40728971	chr20:40728971:A:T	4.05804e-07	-1.52201	-0.916264
40729146	chr20:40729146:TG:T	1.29982e-06	-2.06257e-10	-1.27416
40729215	chr20:40729215:C:A	1.37647e-06	-2.06257e-10	-1.21686
40729225	chr20:40729225:C:T	2.9084e-06	-2.06257e-10	-0.468783
40730265	chr20:40730265:T:C	1.30329e-06	-2.06257e-10	-1.27149
40730535	chr20:40730535:C:T	4.12896e-07	-1.35305	-1.0679
40730601	chr20:40730601:T:C	3.98714e-07	-1.36252	-1.09338
40731044	chr20:40731044:T:C	1.37921e-06	-2.06257e-10	-1.21487
40731293	chr20:40731293:G:A	1.36294e-06	-2.06257e-10	-1.22674
40731515	chr20:40731515:T:C	7.57145e-07	-0.555155	-1.25943
40731668	chr20:40731668:A:G	3.61591e-05	-2.06257e-10	2.05154
40731751	chr20:40731751:T:G	3.00234e-06	-2.06257e-10	-0.436994
40731842	chr20:40731842:A:G	2.92531e-07	-1.49189	-1.27368
40732350	chr20:40732350:A:G	2.77955e-07	-1.55255	-1.26413
40732490	chr20:40732490:A:G	1.92342e-06	-0.882283	-5.51629e-10
40732507	chr20:40732507:G:A	1.06837e-06	-1.47026	-5.51629e-10
40732524	chr20:40732524:T:A	9.42734e-07	-0.458372	-1.13699
40732571	chr20:40732571:C:T	8.35709e-07	-0.537963	-1.1779
40732670	chr20:40732670:AAT:A	3.03647e-07	-1.45816	-1.27012
40732684	chr20:40732684:T:C	3.73803e-07	-1.52025	-1.00017
40733118	chr20:40733118:A:G	8.07287e-06	-2.06257e-10	0.552121
40733178	chr20:40733178:T:C	4.43042e-07	-1.36156	-0.988917
40733261	chr20:40733261:T:C	2.85827e-07	-1.52085	-1.26791
40733292	chr20:40733292:C:G	6.89882e-07	-1.58158	-0.326047
40733485	chr20:40733485:T:C	9.28057e-07	-1.59114	-0.0199079
40733663	chr20:40733663:A:T	1.69577e-06	-2.06257e-10	-1.00825
40733864	chr20:40733864:G:A	2.00221e-06	-2.06257e-10	-0.842134
40733984	chr20:40733984:C:T	1.58436e-06	-2.06257e-10	-1.0762
40734052	chr20:40734052:G:A	3.18768e-07	-1.50309	-1.17659
40734080	chr20:40734080:G:A	4.63005e-07	-1.50149	-0.804911
40734382	chr20:40734382:AGGCACTGATCT:A	1.07285e-06	-1.46607	-5.51629e-10
40734648	chr20:40734648:T:C	1.34765e-06	-2.06257e-10	-1.23802
40734657	chr20:40734657:C:T	2.52935e-06	-2.06257e-10	-0.608427
40734712	chr20:40734712:A:C	3.64634e-05	-2.06257e-10	2.05992
40734772	chr20:40734772:T:A	3.56032e-07	-1.49096	-1.07817
40734938	chr20:40734938:T:C	2.88327e-07	-1.51708	-1.26297
40735114	chr20:40735114:C:T	7.46086e-07	-0.556011	-1.27329
40735360	chr20:40735360:A:G	3.65284e-05	-2.06257e-10	2.0617
40735418	chr20:40735418:G:A	1.26799e-06	-1.29896	-5.51629e-10
40735662	chr20:40735662:G:A	1.36392e-06	-2.06257e-10	-1.22602
40735833	chr20:40735833:C:A	8.54476e-07	-0.432158	-1.2615
40735838	chr20:40735838:G:A	3.63558e-06	-2.06257e-10	-0.245618
40735974	chr20:40735974:T:C	2.51494e-06	-2.06257e-10	-0.614137
40736206	chr20:40736206:C:T	3.66386e-05	-2.06257e-10	2.06472
40736617	chr20:40736617:T:C	2.88568e-07	-1.50482	-1.27439
40736622	chr20:40736622:G:A	2.86519e-07	-1.52756	-1.25878
40736650	chr20:40736650:G:A	6.03689e-06	-2.06257e-10	0.261501
40736818	chr20:40736818:C:T	4.26111e-06	-2.06257e-10	-0.0868575
40736946	chr20:40736946:T:C	2.87589e-07	-1.52461	-1.25799
40737017	chr20:40737017:A:C	3.68454e-07	-1.53346	-1.00137
40737174	chr20:40737174:C:T	2.51494e-06	-2.06257e-10	-0.614137
40737464	chr20:40737464:C:T	3.65747e-05	-2.06257e-10	2.06297
40737502	chr20:40737502:C:T	1.53758e-06	-1.10618	-5.51629e-10
40737563	chr20:40737563:T:C	3.24864e-07	-1.56609	-1.09465
40737696	chr20:40737696:C:A	3.59569e-07	-1.57324	-0.986002
40737965	chr20:40737965:T:A	1.30178e-06	-2.06257e-10	-1.27266
40737973	chr20:40737973:T:C	2.90657e-07	-1.5123	-1.25969
40738033	chr20:40738033:G:A	1.58776e-06	-2.06257e-10	-1.07407
40738116	chr20:40738116:C:G	2.87753e-07	-1.52263	-1.25941
40738388	chr20:40738388:CAT:C	1.58952e-06	-2.06257e-10	-1.07296
40738450	chr20:40738450:C:G	8.80339e-07	-0.404119	-1.25972
40738577	chr20:40738577:G:C	3.66927e-07	-1.48085	-1.05813
40738735	chr20:40738735:G:A	3.89463e-07	-1.486	-0.993378
40738736	chr20:40738736:T:C	1.37317e-06	-2.06257e-10	-1.21927
40738851	chr20:40738851:G:A	3.2478e-07	-1.58447	-1.07652
40738857	chr20:40738857:T:C	2.8955e-07	-1.51837	-1.25744
40738950	chr20:40738950:G:C	2.16646e-06	-2.06257e-10	-0.763294
40739205	chr20:40739205:A:G	7.01746e-07	-1.58997	-0.300597
40739738	chr20:40739738:G:A	3.88915e-07	-1.56611	-0.914671
40739781	chr20:40739781:G:A	1.046e-06	-1.49142	-5.51629e-10
40739871	chr20:40739871:G:A	4.01821e-07	-1.45506	-0.993078
40740056	chr20:40740056:A:G	6.97888e-07	-1.59006	-0.306025
40740133	chr20:40740133:T:C	1.3508e-06	-2.06257e-10	-1.23569
40740330	chr20:40740330:A:G	1.61613e-06	-2.06257e-10	-1.05635
40740420	chr20:40740420:G:C	3.34673e-07	-1.58548	-1.0455
40740629	chr20:40740629:C:T	3.24025e-07	-1.57359	-1.08973
40740661	chr20:40740661:A:G	9.86295e-07	-1.59163	0.0414418
40740904	chr20:40740904:C:T	3.91705e-07	-1.49698	-0.976655
40740987	chr20:40740987:T:A	1.42142e-06	-2.06257e-10	-1.18473
40741031	chr20:40741031:A:G	4.03838e-07	-1.58889	-0.854243
40741046	chr20:40741046:G:T	4.25567e-06	-2.06257e-10	-0.0881352
40741472	chr20:40741472:C:T	3.71022e-07	-1.49662	-1.03127
40741636	chr20:40741636:A:C	1.34613e-06	-2.06257e-10	-1.23915
40741820	chr20:40741820:T:A	3.41795e-07	-1.33688	-1.27305
40741970	chr20:40741970:C:T	1.73208e-06	-2.06257e-10	-0.987064
40742130	chr20:40742130:A:C	3.03451e-07	-1.45956	-1.26936
40742220	chr20:40742220:G:A	1.04634e-06	-1.49109	-5.51629e-10
40742238	chr20:40742238:G:A	4.30286e-06	-2.06257e-10	-0.077109
40742335	chr20:40742335:T:C	9.2572e-07	-0.352024	-1.26155
40742535	chr20:40742535:TC:T	1.33224e-06	-2.06257e-10	-1.24952
40742642	chr20:40742642:G:T	2.90349e-06	-2.06257e-10	-0.470476
40742677	chr20:40742677:T:C	9.97997e-07	-0.291028	-1.24737
40742750	chr20:40742750:T:G	1.30036e-06	-2.06257e-10	-1.27375
40742941	chr20:40742941:C:A	1.36256e-06	-2.06257e-10	-1.22702
40743361	chr20:40743361:C:T	1.31518e-06	-2.06257e-10	-1.26242
40743565	chr20:40743565:C:G	1.2992e-06	-2.06257e-10	-1.27464
40743662	chr20:40743662:A:G	2.35978e-06	-2.06257e-10	-0.677818
40743772	chr20:40743772:G:A	3.97087e-07	-1.49187	-0.968113
40743912	chr20:40743912:T:C	1.30942e-06	-2.06257e-10	-1.26681
40743998	chr20:40743998:G:A	4.05504e-07	-1.4086	-1.03041
40744008	chr20:40744008:C:G	1.50967e-06	-2.06257e-10	-1.1245
40744121	chr20:40744121:C:T	3.27625e-07	-1.57312	-1.07916
40744150	chr20:40744150:G:A	9.50706e-07	-0.316019	-1.27092
40744203	chr20:40744203:T:C	4.26532e-07	-1.39517	-0.993284
40744318	chr20:40744318:C:A	3.65541e-07	-1.41548	-1.12729
40744372	chr20:40744372:G:C	2.9942e-07	-1.50805	-1.23425
40744420	chr20:40744420:T:C	1.024e-06	-1.51267	-5.51629e-10
40745050	chr20:40745050:T:TG	2.35716e-06	-2.06257e-10	-0.67893
40745051	chr20:40745051:A:AGATG	2.35238e-06	-2.06257e-10	-0.680961
40745069	chr20:40745069:ACT:A	5.52552e-06	-2.06257e-10	0.17299
40745187	chr20:40745187:A:G	4.32036e-07	-1.53181	-0.843821
40745643	chr20:40745643:C:T	2.36411e-06	-2.06257e-10	-0.675988
40746091	chr20:40746091:G:A	4.26614e-07	-1.40153	-0.986733
40746311	chr20:40746311:C:T	3.63869e-07	-1.48915	-1.0582
40746358	chr20:40746358:G:A	5.65523e-07	-1.59162	-0.514772
40746387	chr20:40746387:G:A	2.98313e-06	-2.06257e-10	-0.443414
40746398	chr20:40746398:G:A	1.09621e-05	0.858056	-5.51629e-10
40746620	chr20:40746620:A:G	9.24936e-07	-0.436678	-1.17774
40746929	chr20:40746929:C:T	3.77237e-07	-1.46523	-1.04604
40747122	chr20:40747122:C:T	2.97566e-07	-1.49724	-1.25127
40747803	chr20:40747803:C:T	2.64578e-06	-2.06257e-10	-0.563421
40748124	chr20:40748124:C:A	4.75126e-07	-1.10869	-1.17188
40748128	chr20:40748128:G:A	1.04569e-06	-1.49171	-5.51629e-10
40748140	chr20:40748140:T:C	1.70905e-06	-2.06257e-10	-1.00045
40748186	chr20:40748186:G:A	1.26263e-05	-2.06257e-10	0.999391
40748192	chr20:40748192:C:T	2.48209e-06	-0.627286	-5.51629e-10
40748402	chr20:40748402:G:A	3.71574e-07	-1.27996	-1.24643
40748420	chr20:40748420:C:T	1.0594e-06	-1.47869	-5.51629e-10
40748615	chr20:40748615:G:A	9.79334e-07	-1.55727	-5.51629e-10
40748641	chr20:40748641:T:C	1.77267e-06	-1.16726	0.203361
40748725	chr20:40748725:A:G	3.45291e-06	-2.06257e-10	-0.29717
40748872	chr20:40748872:C:T	1.45079e-06	-1.16428	-5.51629e-10
40749021	chr20:40749021:A:G	1.16928e-05	-2.06257e-10	0.922586
40749224	chr20:40749224:A:G	3.50451e-06	-2.06257e-10	-0.282337
40749359	chr20:40749359:G:C	1.39251e-06	-2.06257e-10	-1.20528
40749547	chr20:40749547:A:G	8.78069e-07	-0.649554	-1.01686
40749925	chr20:40749925:G:A	1.29985e-06	-2.06257e-10	-1.27414
40750237	chr20:40750237:T:C	8.50331e-07	-0.730097	-0.96842
40750425	chr20:40750425:C:G	1.30762e-06	-2.06257e-10	-1.26818
40750555	chr20:40750555:A:T	4.00414e-07	-1.56606	-0.88558
40750960	chr20:40750960:G:A	3.74304e-07	-1.24651	-1.27257
40751015	chr20:40751015:G:A	3.73294e-07	-1.59142	-0.930358
40751097	chr20:40751097:T:A	2.70841e-06	-2.06257e-10	-0.540024
40751577	chr20:40751577:G:A	1.10565e-05	0.866634	-5.51629e-10
40751901	chr20:40751901:A:G	1.42779e-06	-2.06257e-10	-1.18026
40752239	chr20:40752239:C:T	1.42779e-06	-2.06257e-10	-1.18026
40752590	chr20:40752590:G:A	4.78685e-07	-1.09691	-1.17619
40753089	chr20:40753089:C:T	4.11337e-07	-1.5097	-0.915036
40753173	chr20:40753173:T:C	3.09294e-07	-1.55163	-1.15822
40753199	chr20:40753199:G:A	1.01207e-06	-1.52439	-5.51629e-10
40753813	chr20:40753813:G:C	1.3119e-05	-1.46502	2.50269
40754778	chr20:40754778:A:G	2.94025e-07	-1.54392	-1.21656
40754814	chr20:40754814:T:G	5.71518e-07	-0.921494	-1.17435
40755019	chr20:40755019:G:A	6.72188e-07	-0.927204	-1.0064
40755075	chr20:40755075:G:A	2.46755e-06	-2.06257e-10	-0.633163
40755078	chr20:40755078:G:A	2.96685e-06	-2.06257e-10	-0.448886
40755239	chr20:40755239:C:G	1.72373e-06	-2.06257e-10	-0.991898
40755240	chr20:40755240:C:A	1.72373e-06	-2.06257e-10	-0.991898
40755799	chr20:40755799:A:G	4.18821e-07	-1.26999	-1.13671
40755812	chr20:40755812:C:T	1.47321e-06	-0.071915	-1.07703
40756234	chr20:40756234:G:A	1.47771e-06	-2.06257e-10	-1.1459
40756265	chr20:40756265:T:C	1.47526e-06	-2.06257e-10	-1.14756
40756291	chr20:40756291:G:A	2.11119e-06	-2.06257e-10	-0.789137
40756331	chr20:40756331:G:A	4.38296e-07	-1.26389	-1.09736
40756614	chr20:40756614:G:A	3.04779e-07	-1.52328	-1.20128
40756781	chr20:40756781:C:T	1.39621e-06	-2.06257e-10	-1.20263
40756832	chr20:40756832:A:G	1.89855e-06	-2.06257e-10	-0.895298
40756868	chr20:40756868:TC:T	4.67827e-07	-1.22324	-1.0728
40756886	chr20:40756886:C:G	7.3968e-07	-0.684803	-1.15312
40756928	chr20:40756928:C:T	1.36767e-06	-2.06257e-10	-1.22328
40756974	chr20:40756974:C:A	8.41814e-07	-0.560855	-1.14773
40756982	chr20:40756982:T:C	3.03682e-07	-1.522	-1.20616
40757006	chr20:40757006:A:C	3.0918e-07	-1.50752	-1.2027
40757087	chr20:40757087:T:C	4.77781e-07	-1.23739	-1.0376
40757175	chr20:40757175:G:A	6.51222e-07	-0.96531	-0.999982
40757411	chr20:40757411:A:G	8.00947e-07	-0.625032	-1.13332
40757477	chr20:40757477:T:G	2.4018e-06	-2.06257e-10	-0.660169
40757772	chr20:40757772:T:C	1.72843e-06	-2.06257e-10	-0.989174
40758374	chr20:40758374:G:A	3.98758e-06	-1.52815	1.37495
40758403	chr20:40758403:T:C	1.09842e-06	-1.44251	-5.51629e-10
40758650	chr20:40758650:C:T	1.4339e-05	-1.49483	2.62142
40758896	chr20:40758896:T:C	1.23323e-06	-1.32675	-5.51629e-10
40759026	chr20:40759026:G:A	5.69557e-06	-2.06257e-10	0.2033
40759051	chr20:40759051:C:G	1.07228e-06	-1.4666	-5.51629e-10
40759052	chr20:40759052:C:A	1.07269e-06	-1.46622	-5.51629e-10
40759089	chr20:40759089:T:A	3.46379e-06	-2.06257e-10	-0.294025
40759318	chr20:40759318:C:T	5.97941e-07	-1.04881	-1.00184
40759500	chr20:40759500:A:C	3.70788e-07	-1.36391	-1.1646
40760000	chr20:40760000:C:T	9.46993e-07	-1.59085	-5.51629e-10
40760029	chr20:40760029:A:T	2.79905e-07	-1.57734	-1.23235
40760199	chr20:40760199:C:T	1.48651e-06	0.0986655	-1.23862
40760266	chr20:40760266:G:A	1.40617e-06	-1.19552	-5.51629e-10
40760606	chr20:40760606:T:C	1.43573e-06	-1.17471	-5.51629e-10
40760769	chr20:40760769:A:G	4.27005e-06	-2.06257e-10	-0.084762
40760804	chr20:40760804:A:T	2.67107e-06	-2.06257e-10	-0.553907
40760894	chr20:40760894:G:A	1.44224e-06	-2.06257e-10	-1.17019
40760966	chr20:40760966:T:C	4.13963e-06	-2.06257e-10	-0.115781
40760969	chr20:40760969:G:A	4.87154e-06	-2.06257e-10	0.0470228
40760986	chr20:40760986:C:G	2.37605e-06	0.324405	-0.995353
40761046	chr20:40761046:T:C	1.34865e-06	-1.23728	-5.51629e-10
40761071	chr20:40761071:T:C	1.34966e-06	-2.06257e-10	-1.23654
40761369	chr20:40761369:T:G	9.52905e-07	-1.58463	-5.51629e-10
40761387	chr20:40761387:G:A	6.14225e-07	-0.844613	-1.17917
40761457	chr20:40761457:T:C	3.61135e-06	-2.06257e-10	-0.252306
40761696	chr20:40761696:T:G	3.97403e-06	-2.06257e-10	-0.156607
40762234	chr20:40762234:A:C	2.356e-06	-2.06257e-10	-0.679423
40762408	chr20:40762408:A:G	4.30519e-07	-1.31843	-1.06072
40762427	chr20:40762427:G:A	5.55184e-07	-0.943686	-1.18116
40762729	chr20:40762729:C:T	9.69855e-07	-0.29935	-1.26765
40762732	chr20:40762732:G:A	1.34029e-06	-1.2435	-5.51629e-10
40762801	chr20:40762801:A:G	1.33908e-06	-2.06257e-10	-1.2444
40762902	chr20:40762902:A:G	4.0879e-07	-1.3696	-1.06134
40763420	chr20:40763420:C:T	1.39208e-06	-2.06257e-10	-1.20559
40763476	chr20:40763476:G:A	2.31028e-06	-2.06257e-10	-0.699018
40763663	chr20:40763663:G:A	1.40068e-06	-1.19943	-5.51629e-10
40763721	chr20:40763721:T:C	1.63831e-06	-1.04272	-5.51629e-10
40764106	chr20:40764106:C:T	1.51259e-06	-2.06257e-10	-1.12256
40764337	chr20:40764337:G:A	3.29402e-06	-2.06257e-10	-0.344279
40764428	chr20:40764428:T:C	1.84579e-06	-2.06257e-10	-0.923478
40764488	chr20:40764488:G:A	3.23649e-07	-1.42618	-1.2383
40764489	chr20:40764489:G:A	5.80942e-07	-0.923465	-1.15603
40764514	chr20:40764514:A:T	1.74446e-06	-2.06257e-10	-0.97994
40764880	chr20:40764880:C:T	3.497e-07	-1.55098	-1.03609
40764974	chr20:40764974:G:T	1.45985e-06	-2.06257e-10	-1.15805
40765190	chr20:40765190:T:C	3.61872e-06	-2.06257e-10	-0.250267
40765351	chr20:40765351:C:A	1.39263e-06	-2.06257e-10	-1.2052
40765396	chr20:40765396:C:T	2.82618e-07	-1.57845	-1.2216
40765491	chr20:40765491:C:T	1.45632e-06	-2.06257e-10	-1.16048
40765548	chr20:40765548:T:C	1.40483e-06	-2.06257e-10	-1.19647
40765649	chr20:40765649:A:G	2.42895e-06	0.519218	-1.16815
40765695	chr20:40765695:G:A	1.44685e-06	-2.06257e-10	-1.167
40765776	chr20:40765776:T:C	3.42471e-07	-1.3937	-1.21425
40765956	chr20:40765956:C:A	3.0656e-06	-2.06257e-10	-0.416145
40766076	chr20:40766076:G:A	7.16061e-06	-2.06257e-10	0.432207
40766092	chr20:40766092:T:C	2.84635e-06	0.701715	-1.19207
40766570	chr20:40766570:G:A	3.10675e-07	-1.43469	-1.27071
40766607	chr20:40766607:T:C	2.98513e-06	-2.06257e-10	-0.442743
40766808	chr20:40766808:A:G	2.0344e-06	-2.06257e-10	-0.826189
40767092	chr20:40767092:G:A	5.32194e-07	-1.46345	-0.703682
40767954	chr20:40767954:T:C	2.53883e-06	-2.06257e-10	-0.604687
40768140	chr20:40768140:C:T	1.5825e-06	-2.06257e-10	-1.07738
40768464	chr20:40768464:T:C	8.15736e-07	-0.829909	-0.910144
40769247	chr20:40769247:C:T	2.34696e-06	0.486052	-1.16932
40769532	chr20:40769532:G:A	1.67532e-06	0.150914	-1.1713
40769821	chr20:40769821:G:A	3.9356e-06	-2.06257e-10	-0.166324
40770496	chr20:40770496:G:A	1.00805e-06	-0.622723	-0.905645
40770845	chr20:40770845:A:G	2.69839e-06	-2.06257e-10	-0.543734
40771096	chr20:40771096:A:G	5.17548e-07	-1.59102	-0.604019
40771231	chr20:40771231:G:A	1.34662e-06	-2.06257e-10	-1.23879
40771520	chr20:40771520:G:A	1.65236e-06	-2.06257e-10	-1.03419
40771662	chr20:40771662:A:G	1.93511e-06	-2.06257e-10	-0.876223
40771675	chr20:40771675:A:T	8.67313e-07	-0.770556	-0.908187
40771703	chr20:40771703:T:C	3.00956e-07	-1.49752	-1.23966
40771760	chr20:40771760:G:A	2.88943e-07	-1.52562	-1.2523
40772011	chr20:40772011:G:A	8.75074e-07	-0.76233	-0.907505
40772059	chr20:40772059:C:A	8.22361e-07	-0.746768	-0.985196
40772231	chr20:40772231:A:G	1.32222e-06	-2.06257e-10	-1.25707
40772335	chr20:40772335:A:G	3.39363e-07	-1.41937	-1.1977
40772841	chr20:40772841:A:G	3.30174e-07	-1.3697	-1.27482
40772975	chr20:40772975:C:G	2.90791e-07	-1.5892	-1.18234
40773423	chr20:40773423:C:T	5.722e-07	-0.876529	-1.21813
40773482	chr20:40773482:G:A	1.12844e-06	-1.41555	-5.51629e-10
40773534	chr20:40773534:C:T	5.68049e-07	-0.882126	-1.21981
40773889	chr20:40773889:G:A	3.51691e-07	-1.3212	-1.26019
40773903	chr20:40773903:C:T	6.5467e-07	-0.827874	-1.13214
40774665	chr20:40774665:T:A	4.2294e-07	-1.12899	-1.26792
40774774	chr20:40774774:C:G	2.32601e-06	-2.06257e-10	-0.692232
40774776	chr20:40774776:C:T	4.16632e-07	-1.14624	-1.2657
40774879	chr20:40774879:A:G	1.31282e-06	-2.06257e-10	-1.26421
40774880	chr20:40774880:C:T	6.38071e-07	-1.38706	-0.598631
40774946	chr20:40774946:G:A	3.43573e-07	-1.56962	-1.03513
40775054	chr20:40775054:A:G	3.44088e-07	-1.56812	-1.03513
40775133	chr20:40775133:G:A	3.94983e-07	-1.19636	-1.26894
40775231	chr20:40775231:A:G	2.10583e-06	-2.06257e-10	-0.791676
40775256	chr20:40775256:C:T	2.08497e-06	0.114988	-0.91662
40775309	chr20:40775309:C:A	9.8285e-07	-1.55369	-5.51629e-10
40775345	chr20:40775345:T:C	1.12852e-06	-1.41548	-5.51629e-10
40775672	chr20:40775672:G:A	3.378e-07	-1.57748	-1.04421
40775887	chr20:40775887:A:G	1.43016e-06	-2.06257e-10	-1.1786
40776040	chr20:40776040:C:T	3.24783e-07	-1.5606	-1.10039
40776515	chr20:40776515:T:G	3.26102e-07	-1.55654	-1.10039
40776538	chr20:40776538:T:C	1.68721e-06	-2.06257e-10	-1.01331
40776769	chr20:40776769:G:A	3.55655e-07	-1.56039	-1.00979
40776790	chr20:40776790:C:T	7.63406e-07	-1.59116	-0.215193
40776951	chr20:40776951:C:T	1.36956e-06	-2.06257e-10	-1.2219
40777473	chr20:40777473:C:A	4.47831e-07	-1.3129	-1.02683
40777524	chr20:40777524:A:G	1.22736e-06	-0.543074	-0.78845
40777738	chr20:40777738:G:T	3.23041e-07	-1.56615	-1.10021
40778195	chr20:40778195:G:A	1.45972e-06	-2.06257e-10	-1.15814
40778471	chr20:40778471:C:G	1.4351e-06	-2.06257e-10	-1.17515
40778802	chr20:40778802:G:A	3.25821e-07	-1.55686	-1.10093
40778918	chr20:40778918:C:T	3.36966e-07	-1.55098	-1.07318
40779064	chr20:40779064:C:T	3.08348e-07	-1.59173	-1.12119
40779203	chr20:40779203:A:G	3.24398e-07	-1.56056	-1.10161
40779576	chr20:40779576:C:T	6.42853e-07	-1.15104	-0.82719
40779748	chr20:40779748:T:C	3.26649e-07	-1.55487	-1.10039
40779767	chr20:40779767:GAA:G	3.27424e-07	-1.5525	-1.10039
40779794	chr20:40779794:C:T	4.43029e-07	-1.34381	-1.0067
40779951	chr20:40779951:A:T	1.11084e-06	-1.12665	-0.304625
40780014	chr20:40780014:C:T	3.41169e-07	-1.55809	-1.05367
40780976	chr20:40780976:A:G	1.96088e-06	0.339201	-1.2022
40781038	chr20:40781038:A:G	1.19134e-06	-0.178258	-1.18306
40781430	chr20:40781430:G:A	1.44753e-06	-2.06257e-10	-1.16653
40781631	chr20:40781631:T:C	3.26512e-07	-1.55497	-1.10071
40782001	chr20:40782001:T:C	7.61595e-07	-1.58863	-0.2201
40782509	chr20:40782509:G:T	4.96463e-07	-1.32197	-0.914666
40783081	chr20:40783081:G:A	1.55446e-06	0.111288	-1.20655
40783311	chr20:40783311:G:A	3.42955e-07	-1.38665	-1.21989
40783453	chr20:40783453:T:C	1.36351e-06	-2.06257e-10	-1.22632
40783847	chr20:40783847:C:T	1.41368e-06	-2.06257e-10	-1.19019
40784342	chr20:40784342:G:A	1.44302e-06	-2.06257e-10	-1.16965
40784401	chr20:40784401:C:T	1.48174e-06	-2.06257e-10	-1.14317
40784540	chr20:40784540:T:C	1.42352e-06	-1.5479	0.36465
40784708	chr20:40784708:T:A	1.3206e-06	-2.06257e-10	-1.2583
40784710	chr20:40784710:T:A	1.3206e-06	-2.06257e-10	-1.2583
40784731	chr20:40784731:A:G	5.31427e-07	-1.38275	-0.785828
40784892	chr20:40784892:G:A	5.60814e-07	-1.24746	-0.867295
40785000	chr20:40785000:G:A	5.6087e-07	-1.5725	-0.542157
40785438	chr20:40785438:C:T	5.43368e-07	-1.25905	-0.887309
40785653	chr20:40785653:A:G	3.25736e-07	-1.56264	-1.09542
40785670	chr20:40785670:T:G	5.78696e-07	-1.56125	-0.522115
40785935	chr20:40785935:A:G	5.78892e-07	-1.22146	-0.86157
40786349	chr20:40786349:G:A	1.00368e-06	-1.01664	-0.516073
40786503	chr20:40786503:T:C	1.3471e-06	-0.244621	-0.993815
40786682	chr20:40786682:G:A	3.44702e-07	-1.49922	-1.10224
40786724	chr20:40786724:G:A	1.45723e-06	-2.06257e-10	-1.15985
40786758	chr20:40786758:A:G	1.92655e-06	-2.06257e-10	-0.880657
40786909	chr20:40786909:TTTG:T	1.36464e-06	-2.06257e-10	-1.2255
40786913	chr20:40786913:CTG:C	1.36425e-06	-2.06257e-10	-1.22578
40787353	chr20:40787353:A:T	3.75728e-07	-1.48719	-1.02809
40787371	chr20:40787371:C:T	1.17655e-06	-1.3738	-5.51629e-10
40787730	chr20:40787730:T:C	6.83848e-06	0.103214	0.282963
40788481	chr20:40788481:C:T	2.85604e-07	-1.53442	-1.25512
40788776	chr20:40788776:C:T	2.28863e-06	-2.06257e-10	-0.708434
40788794	chr20:40788794:C:T	3.4232e-07	-1.55477	-1.05363
40788965	chr20:40788965:T:C	1.36098e-06	-2.06257e-10	-1.22818
40789349	chr20:40789349:G:C	3.2525e-07	-1.55916	-1.10039
40789369	chr20:40789369:G:A	6.58374e-07	-1.12032	-0.834046
40789413	chr20:40789413:A:G	6.54457e-07	-1.13314	-0.827201
40789501	chr20:40789501:G:T	8.30098e-06	-2.06257e-10	0.579986
40789901	chr20:40789901:A:T	3.48969e-07	-1.54498	-1.04418
40789920	chr20:40789920:T:C	2.8468e-07	-1.52266	-1.27012
40790243	chr20:40790243:A:G	1.53686e-06	-1.48909	0.382445
40790333	chr20:40790333:T:C	5.14456e-07	-1.26344	-0.937596
40790579	chr20:40790579:G:C	4.51911e-07	-1.37525	-0.955405
40791224	chr20:40791224:T:C	9.87744e-07	-1.54872	-5.51629e-10
40791255	chr20:40791255:T:G	1.32284e-06	-2.06257e-10	-1.25661
40791313	chr20:40791313:A:G	2.18168e-06	-0.756293	-5.51629e-10
40791475	chr20:40791475:G:A	1.34847e-06	-2.06257e-10	-1.23741
40791568	chr20:40791568:A:T	3.9513e-07	-1.541	-0.923923
40791913	chr20:40791913:T:C	1.74599e-06	-2.06257e-10	-0.979068
40791978	chr20:40791978:T:C	3.9509e-07	-1.53262	-0.932408
40792026	chr20:40792026:G:A	5.06447e-07	-1.27913	-0.937596
40792145	chr20:40792145:G:A	1.3439e-06	-2.06257e-10	-1.24081
40792163	chr20:40792163:T:C	3.9506e-07	-1.53921	-0.925898
40792455	chr20:40792455:C:T	3.7526e-07	-1.52746	-0.989066
40792542	chr20:40792542:A:G	2.87301e-06	-2.06257e-10	-0.481027
40792618	chr20:40792618:T:A	5.04618e-07	-1.28647	-0.933872
40793177	chr20:40793177:T:C	2.76092e-06	-2.06257e-10	-0.520825
40793273	chr20:40793273:A:T	5.7747e-07	-1.19089	-0.894599
40793369	chr20:40793369:T:A	5.94485e-07	-1.16185	-0.894599
40793522	chr20:40793522:C:T	1.31222e-06	-2.06257e-10	-1.26467
40794314	chr20:40794314:A:T	2.33314e-06	-2.06257e-10	-0.689174
40794336	chr20:40794336:T:C	1.53583e-06	-2.06257e-10	-1.10732
40794845	chr20:40794845:G:T	1.47198e-06	-2.06257e-10	-1.14978
40795586	chr20:40795586:C:A	3.10478e-07	-1.56121	-1.14482
40795765	chr20:40795765:GAA:G	3.80508e-07	-1.55928	-0.943352
40797494	chr20:40797494:G:A	3.94384e-07	-1.4663	-1.00052
40797611	chr20:40797611:T:C	1.92475e-06	-2.06257e-10	-0.881593
40797658	chr20:40797658:A:G	4.32715e-06	-2.06257e-10	-0.0714793
40797743	chr20:40797743:G:C	1.36473e-06	-2.06257e-10	-1.22543
40797786	chr20:40797786:G:C	8.42106e-06	-2.06257e-10	0.594348
40797874	chr20:40797874:T:G	3.64649e-07	-1.53973	-1.00548
40798024	chr20:40798024:G:A	5.93014e-06	-2.06257e-10	0.243659
40798158	chr20:40798158:A:G	1.35778e-06	-2.06257e-10	-1.23053
40798495	chr20:40798495:A:T	3.36553e-07	-1.53773	-1.08766
40798608	chr20:40798608:G:T	1.40387e-06	-2.06257e-10	-1.19715
40799172	chr20:40799172:G:A	1.43929e-06	-2.06257e-10	-1.17224
40799779	chr20:40799779:G:A	4.90895e-07	-1.25361	-0.994307
40799790	chr20:40799790:T:C	1.49166e-06	-2.06257e-10	-1.1365
40799791	chr20:40799791:G:A	3.1667e-07	-1.55066	-1.13562
40799874	chr20:40799874:G:A	1.62274e-05	-2.06257e-10	1.25031
40799904	chr20:40799904:T:C	5.50304e-07	-1.1695	-0.964174
40800182	chr20:40800182:G:A	5.07023e-07	-1.28161	-0.933978
40800243	chr20:40800243:G:C	1.3051e-06	-2.06257e-10	-1.27011
40800611	chr20:40800611:C:T	1.51591e-06	-2.06257e-10	-1.12037
40800665	chr20:40800665:CACTT:C	5.93101e-07	-0.852628	-1.20615
40800750	chr20:40800750:CAAACTGGTGGATGGGA:C	9.4818e-06	-2.06257e-10	0.712987
40801430	chr20:40801430:G:A	6.27096e-07	-0.760995	-1.24205
40801519	chr20:40801519:T:C	5.01776e-06	-2.06257e-10	0.0765955
40802079	chr20:40802079:T:C	1.39034e-06	-2.06257e-10	-1.20684
40802164	chr20:40802164:A:AG	3.8499e-07	-1.21708	-1.27384
40802393	chr20:40802393:T:C	1.43506e-06	-2.06257e-10	-1.17518
40802457	chr20:40802457:T:C	3.22993e-07	-1.57861	-1.08791
40802961	chr20:40802961:G:A	1.71969e-06	-2.06257e-10	-0.994242
40803310	chr20:40803310:A:T	1.83259e-06	-2.06257e-10	-0.930655
40803533	chr20:40803533:C:T	5.71185e-06	0.206155	-5.51629e-10
40804399	chr20:40804399:A:G	4.06252e-07	-1.46561	-0.971559
40804820	chr20:40804820:C:T	1.62279e-06	-2.06257e-10	-1.05224
40804871	chr20:40804871:T:C	2.78579e-06	-0.752697	0.240841
40805123	chr20:40805123:T:C	1.51341e-06	-2.06257e-10	-1.12203
40805334	chr20:40805334:C:T	2.19481e-06	-2.06257e-10	-0.750293
40805426	chr20:40805426:C:T	5.62488e-07	-0.843439	-1.26834
40805485	chr20:40805485:C:T	2.70911e-06	-0.81131	0.271543
40805746	chr20:40805746:TA:T	1.3043e-06	-2.06257e-10	-1.27072
40805864	chr20:40805864:G:A	1.67514e-06	-2.06257e-10	-1.02049
40805887	chr20:40805887:C:T	4.59277e-07	-1.54491	-0.769576
40805990	chr20:40805990:C:T	1.30537e-06	-2.06257e-10	-1.2699
40806049	chr20:40806049:C:G	3.60711e-07	-1.28504	-1.27103
40806534	chr20:40806534:G:A	7.87905e-06	-2.06257e-10	0.527819
40806715	chr20:40806715:G:A	1.45839e-06	-2.06257e-10	-1.15905
40806719	chr20:40806719:C:G	1.30345e-06	-2.06257e-10	-1.27137
40806759	chr20:40806759:C:CT	3.7631e-07	-1.47378	-1.03995
40806989	chr20:40806989:ATGACTTCAC:A	2.42649e-05	1.65264	-5.51629e-10
40807060	chr20:40807060:T:C	1.33668e-06	-2.06257e-10	-1.2462
40807087	chr20:40807087:G:A	3.69199e-07	-1.48214	-1.05067
40807353	chr20:40807353:G:A	4.90243e-07	-1.39376	-0.85548
40807367	chr20:40807367:AAG:A	1.07832e-06	-1.46098	-5.51629e-10
40807805	chr20:40807805:G:A	1.62346e-06	-2.06257e-10	-1.05183
40807983	chr20:40807983:G:A	1.54126e-06	-2.06257e-10	-1.10379
40808133	chr20:40808133:A:G	2.94709e-07	-1.54274	-1.21541
40808412	chr20:40808412:T:G	1.81343e-06	-2.06257e-10	-0.941167
40808809	chr20:40808809:C:G	1.58792e-06	-2.06257e-10	-1.07397
40808949	chr20:40808949:G:A	2.78186e-07	-1.55454	-1.26131
40808983	chr20:40808983:G:A	1.95239e-06	-2.06257e-10	-0.867336
40809017	chr20:40809017:A:G	8.72282e-07	-1.45641	-0.216625
40809119	chr20:40809119:A:T	4.71181e-07	-1.58046	-0.708438
40809202	chr20:40809202:G:A	4.84063e-07	-1.51691	-0.745014
40809273	chr20:40809273:G:A	1.6387e-06	-1.04248	-5.51629e-10
40809601	chr20:40809601:A:G	3.00779e-07	-1.46355	-1.27422
40809741	chr20:40809741:G:T	3.19138e-07	-1.44874	-1.22978
40810129	chr20:40810129:G:A	1.33181e-06	-2.06257e-10	-1.24985
40810168	chr20:40810168:T:C	6.97023e-07	-1.53844	-0.358882
40810206	chr20:40810206:C:CA	1.4605e-06	-2.06257e-10	-1.15761
40810253	chr20:40810253:C:T	1.37883e-06	-2.06257e-10	-1.21515
40810299	chr20:40810299:G:A	1.11355e-06	-1.1834	-0.245434
40810518	chr20:40810518:G:A	2.86972e-07	-1.52998	-1.25478
40810585	chr20:40810585:G:C	1.3872e-06	-2.06257e-10	-1.2091
40810626	chr20:40810626:C:T	5.13311e-07	-1.5774	-0.625864
40810742	chr20:40810742:T:G	1.35226e-06	-2.06257e-10	-1.23461
40810843	chr20:40810843:G:T	8.7164e-07	-0.899643	-0.774124
40810926	chr20:40810926:A:G	2.36127e-05	-2.06257e-10	1.6254
40811334	chr20:40811334:C:T	1.45882e-06	-2.06257e-10	-1.15876
40811397	chr20:40811397:T:C	4.43159e-07	-1.43066	-0.919554
40811656	chr20:40811656:C:T	1.33548e-06	-2.06257e-10	-1.2471
40811890	chr20:40811890:T:C	1.54373e-06	-2.06257e-10	-1.10219
40811954	chr20:40811954:T:A	2.08878e-06	-2.06257e-10	-0.799809
40812084	chr20:40812084:G:A	1.39246e-06	-2.06257e-10	-1.20531
40812239	chr20:40812239:T:C	3.25963e-07	-1.52279	-1.13457
40812953	chr20:40812953:A:G	7.96479e-06	-2.06257e-10	0.538642
40813027	chr20:40813027:G:C	1.32825e-06	-2.06257e-10	-1.25252
40813182	chr20:40813182:G:A	7.36184e-06	-1.20354	1.66346
40813293	chr20:40813293:G:A	1.29912e-06	-2.06257e-10	-1.2747
40813349	chr20:40813349:T:C	7.66314e-06	-2.06257e-10	0.500034
40813367	chr20:40813367:C:T	9.83286e-07	-1.55324	-5.51629e-10
40813570	chr20:40813570:A:G	1.30363e-06	-1.41907	0.147832
40813739	chr20:40813739:T:A	9.64135e-07	-0.625994	-0.946918
40814361	chr20:40814361:G:A	2.63337e-06	-2.06257e-10	-0.568125
40814390	chr20:40814390:G:T	9.86755e-07	-1.54972	-5.51629e-10
40814409	chr20:40814409:C:T	4.3227e-06	-0.0725078	-5.51629e-10
40814557	chr20:40814557:C:A	1.45798e-06	-1.15933	-5.51629e-10
40814721	chr20:40814721:A:G	2.3843e-06	-1.44776	0.780276
40814879	chr20:40814879:G:A	6.20324e-07	-1.19821	-0.815695
40814972	chr20:40814972:C:T	9.57198e-07	-1.58013	-5.51629e-10
40815215	chr20:40815215:A:G	1.08596e-06	-1.45393	-5.51629e-10
40815316	chr20:40815316:A:G	1.64654e-06	-2.06257e-10	-1.03771
40815564	chr20:40815564:G:T	2.35625e-06	-1.10141	0.422097
40815728	chr20:40815728:G:A	1.40314e-05	-2.06257e-10	1.10491
40816601	chr20:40816601:G:A	1.75132e-05	-2.06257e-10	1.32657
40816929	chr20:40816929:A:G	1.91612e-06	-2.06257e-10	-0.886083
40816979	chr20:40816979:C:T	1.85669e-06	-2.06257e-10	-0.917593
40817655	chr20:40817655:C:T	3.30793e-07	-1.56402	-1.07863
40818277	chr20:40818277:G:A	4.87553e-07	-0.984017	-1.27073
40818371	chr20:40818371:T:G	1.52373e-06	-2.06257e-10	-1.11523
40818917	chr20:40818917:G:A	3.47479e-07	-1.3187	-1.27473
40819209	chr20:40819209:A:G	3.63384e-06	-1.42391	1.17781
40819361	chr20:40819361:C:A	1.30571e-06	-2.06257e-10	-1.26964
40819504	chr20:40819504:C:T	1.35584e-05	-2.06257e-10	1.07062
40819768	chr20:40819768:C:T	5.82515e-07	-1.26396	-0.812825
40820151	chr20:40820151:C:A	1.51808e-05	-2.06257e-10	1.18365
40820259	chr20:40820259:A:G	3.014e-06	-1.59026	1.15714
40820697	chr20:40820697:A:G	2.37585e-06	-1.43741	0.766375
40820814	chr20:40820814:G:C	5.22566e-06	-2.06257e-10	0.117193
40820898	chr20:40820898:A:G	2.23061e-06	-2.06257e-10	-0.734111
40820954	chr20:40820954:G:A	2.64536e-06	-2.06257e-10	-0.563582
40821051	chr20:40821051:A:G	3.58309e-07	-1.28796	-1.27479
40821210	chr20:40821210:C:G	4.63616e-07	-1.03409	-1.27099
40821227	chr20:40821227:AG:A	1.30022e-06	-2.06257e-10	-1.27385
40821386	chr20:40821386:C:A	9.35725e-06	-2.06257e-10	0.699763
40822267	chr20:40822267:C:T	6.33126e-06	-2.06257e-10	0.309112
40822335	chr20:40822335:G:C	5.84199e-06	-2.06257e-10	0.228684
40822348	chr20:40822348:C:A	1.36912e-06	-1.53751	0.315297
40822369	chr20:40822369:G:C	3.85872e-06	-2.06257e-10	-0.186053
40823555	chr20:40823555:T:C	8.26221e-06	-0.322276	0.89758
40823698	chr20:40823698:A:G	2.44482e-06	-1.44461	0.802194
40823767	chr20:40823767:A:G	1.66684e-05	-2.06257e-10	1.27713
40823924	chr20:40823924:C:G	1.85116e-06	-2.06257e-10	-0.920574
40824155	chr20:40824155:A:G	3.34607e-07	-1.35976	-1.27143
40824507	chr20:40824507:G:T	3.30336e-06	-2.06257e-10	-0.341446
40824677	chr20:40824677:C:A	1.05247e-06	-0.978449	-0.506798
40824876	chr20:40824876:G:A	1.34436e-06	-2.06257e-10	-1.24047
40824893	chr20:40824893:C:T	7.0162e-07	-1.52424	-0.366508
40825039	chr20:40825039:A:AG	3.29361e-07	-1.54807	-1.09892
40825207	chr20:40825207:T:C	1.94912e-06	-0.869009	-5.51629e-10
40825244	chr20:40825244:C:T	2.72964e-06	-2.06257e-10	-0.532218
40825963	chr20:40825963:G:A	1.30423e-06	-2.06257e-10	-1.27078
40827459	chr20:40827459:A:G	3.27638e-07	-1.56826	-1.08398
40827780	chr20:40827780:A:G	1.76015e-06	-2.06257e-10	-0.970989
40827797	chr20:40827797:C:T	1.29947e-06	-2.06257e-10	-1.27443
40827811	chr20:40827811:A:G	1.32632e-06	-2.06257e-10	-1.25398
40828006	chr20:40828006:C:T	1.80297e-06	-0.946951	-5.51629e-10
40828067	chr20:40828067:T:C	1.61175e-06	-2.06257e-10	-1.05906
40828103	chr20:40828103:A:T	1.24693e-06	-1.3157	-5.51629e-10
40828107	chr20:40828107:A:G	1.28499e-06	-1.28564	-5.51629e-10
40828459	chr20:40828459:C:A	1.29921e-06	-2.06257e-10	-1.27463
40828547	chr20:40828547:G:A	4.13493e-07	-1.47577	-0.943734
40828757	chr20:40828757:G:A	9.57053e-06	-2.06257e-10	0.722301
40829087	chr20:40829087:G:A	6.18165e-06	-2.06257e-10	0.285198
40829475	chr20:40829475:A:G	2.12472e-05	2.53234	-1.0125
40829597	chr20:40829597:G:A	1.0919e-06	-1.44847	-5.51629e-10
40829764	chr20:40829764:C:T	2.45728e-06	-2.06257e-10	-0.637332
40829765	chr20:40829765:G:A	1.02144e-06	-1.57096	0.0557886
40830070	chr20:40830070:TCAGA:T	3.35819e-06	-2.06257e-10	-0.324985
40830227	chr20:40830227:T:C	1.79224e-06	-1.32306	0.370136
40830430	chr20:40830430:A:T	3.06997e-06	-2.06257e-10	-0.414721
40830890	chr20:40830890:C:A	8.04988e-07	-1.05275	-0.700565
40831101	chr20:40831101:A:G	1.68558e-06	-1.06165	0.0473685
40831320	chr20:40831320:G:A	2.90575e-06	-2.06257e-10	-0.469698
40831498	chr20:40831498:G:A	6.37821e-07	-1.44024	-0.545846
40831739	chr20:40831739:C:T	1.61511e-06	-1.22168	0.164695
40832107	chr20:40832107:G:T	5.43865e-06	-2.06257e-10	0.157143
40833247	chr20:40833247:G:A	6.54968e-07	-1.39447	-0.565088
40833374	chr20:40833374:G:A	1.89292e-05	1.88087	-0.476554
40833436	chr20:40833436:G:C	9.92691e-07	-1.54372	-5.51629e-10
40833833	chr20:40833833:G:A	6.27365e-07	-1.40131	-0.601304
40834294	chr20:40834294:C:G	6.72467e-07	-1.28107	-0.652115
40835114	chr20:40835114:T:C	6.74508e-07	-1.12933	-0.800827
40835797	chr20:40835797:T:C	9.71292e-07	-1.56552	-5.51629e-10
40835799	chr20:40835799:A:G	1.6866e-06	-2.06257e-10	-1.01368
40835877	chr20:40835877:G:A	1.84157e-06	-2.06257e-10	-0.925768
40835982	chr20:40835982:G:A	1.47751e-06	-1.14603	-5.51629e-10
40836324	chr20:40836324:C:T	3.23301e-07	-1.59172	-1.07384
40836505	chr20:40836505:T:C	2.81305e-06	-2.06257e-10	-0.502118
40836898	chr20:40836898:C:T	2.93945e-07	-1.4865	-1.27425
40836954	chr20:40836954:G:A	3.20218e-06	-2.06257e-10	-0.372555
40837120	chr20:40837120:T:C	2.51551e-06	-2.06257e-10	-0.613911
40837133	chr20:40837133:G:A	2.06423e-05	1.62622	-0.135267
40837257	chr20:40837257:T:A	6.2213e-07	-1.18373	-0.827266
40838081	chr20:40838081:A:G	3.29535e-07	-1.57562	-1.07084
40838540	chr20:40838540:C:T	7.63221e-07	-0.565865	-1.24073
40838562	chr20:40838562:G:A	3.92642e-05	2.998	-0.864073
40839341	chr20:40839341:A:G	6.28373e-07	-0.787585	-1.21342
40839558	chr20:40839558:C:T	1.53963e-06	-2.06257e-10	-1.10484
40840685	chr20:40840685:G:A	3.29848e-06	0.335015	-0.677941
40841099	chr20:40841099:A:G	2.89724e-07	-1.59132	-1.1839
40841279	chr20:40841279:G:T	5.15735e-07	-1.37008	-0.828474
40841467	chr20:40841467:C:T	8.33041e-07	-0.468799	-1.25026
40841474	chr20:40841474:T:A	1.57335e-06	-2.06257e-10	-1.08318
40841760	chr20:40841760:A:G	1.06732e-06	-1.47124	-5.51629e-10
40841772	chr20:40841772:A:G	2.67617e-07	-1.58221	-1.27237
40841774	chr20:40841774:A:G	1.58593e-06	-2.06257e-10	-1.07521
40841815	chr20:40841815:T:A	3.32123e-07	-1.55348	-1.08515
40842249	chr20:40842249:A:G	3.32998e-07	-1.54862	-1.08739
40842340	chr20:40842340:G:A	3.39287e-07	-1.58436	-1.03294
40842687	chr20:40842687:G:A	1.28181e-06	-0.26017	-1.02794
40842787	chr20:40842787:T:C	1.15115e-06	-0.346139	-1.04949
40843084	chr20:40843084:G:A	3.98199e-06	0.271642	-0.426248
40843491	chr20:40843491:A:G	3.13042e-07	-1.58376	-1.11404
40843806	chr20:40843806:C:T	1.03615e-06	-1.50087	-5.51629e-10
40844421	chr20:40844421:T:G	3.2298e-07	-1.57074	-1.09581
40844452	chr20:40844452:C:T	2.52388e-06	-2.06257e-10	-0.61059
40844640	chr20:40844640:G:A	3.97412e-06	0.271997	-0.428583
40845086	chr20:40845086:G:A	1.00803e-06	-1.52839	-5.51629e-10
40845090	chr20:40845090:G:T	5.57452e-07	-1.55546	-0.565311
40845596	chr20:40845596:G:A	1.33811e-06	-2.06257e-10	-1.24513
40845836	chr20:40845836:T:G	2.70355e-07	-1.56986	-1.27455
40846081	chr20:40846081:T:C	2.16032e-06	-2.06257e-10	-0.766134
40846089	chr20:40846089:C:A	1.97092e-06	-0.857889	-5.51629e-10
40846197	chr20:40846197:G:C	5.06503e-07	-1.3876	-0.829008
40846732	chr20:40846732:A:G	2.25187e-06	-2.06257e-10	-0.724629
40847044	chr20:40847044:G:A	2.15237e-06	-2.06257e-10	-0.76982
40847461	chr20:40847461:C:T	1.36503e-06	-2.06257e-10	-1.22521
40847838	chr20:40847838:G:A	3.93602e-07	-1.46554	-1.00326
40847923	chr20:40847923:G:A	1.13979e-05	0.897045	-5.51629e-10
40847942	chr20:40847942:C:T	3.92935e-07	-1.51546	-0.95504
40848809	chr20:40848809:T:C	2.43547e-06	-2.06257e-10	-0.646249
40848843	chr20:40848843:A:C	5.54474e-06	-2.06257e-10	0.176462
40849151	chr20:40849151:A:C	2.90416e-07	-1.50892	-1.26391
40849324	chr20:40849324:T:C	1.34289e-06	-2.06257e-10	-1.24157
40849381	chr20:40849381:G:A	1.12713e-06	-1.41671	-5.51629e-10
40849893	chr20:40849893:G:A	1.85931e-06	0.0680515	-0.984235
40850319	chr20:40850319:G:A	4.97526e-06	0.611401	-0.543312
40850645	chr20:40850645:T:C	3.04152e-07	-1.56431	-1.1623
40850822	chr20:40850822:C:A	1.36503e-06	-2.06257e-10	-1.22521
40851090	chr20:40851090:C:T	3.14311e-07	-1.55996	-1.1338
40851203	chr20:40851203:C:T	3.09593e-07	-1.59172	-1.11716
40851266	chr20:40851266:G:A	1.34161e-06	-2.06257e-10	-1.24252
40852300	chr20:40852300:G:C	1.36503e-06	-2.06257e-10	-1.22521
40852559	chr20:40852559:G:A	1.55683e-06	-2.06257e-10	-1.09374
40852575	chr20:40852575:C:G	1.36503e-06	-2.06257e-10	-1.22521
40852589	chr20:40852589:A:G	1.62825e-06	-1.0527	0.00382349
40852728	chr20:40852728:T:G	2.99965e-06	-2.06257e-10	-0.437893
40853676	chr20:40853676:A:C	1.39143e-05	1.90128	-0.804758
40853732	chr20:40853732:G:A	2.66163e-06	-2.06257e-10	-0.557451
40853845	chr20:40853845:T:C	2.20602e-06	-0.745196	-5.51629e-10
40854851	chr20:40854851:G:A	1.38496e-06	-2.06257e-10	-1.21071
40854858	chr20:40854858:A:G	1.47262e-06	-2.06257e-10	-1.14934
40855031	chr20:40855031:T:C	1.38999e-06	-2.06257e-10	-1.20709
40855194	chr20:40855194:C:CA	2.85129e-06	-2.06257e-10	-0.488618
40855262	chr20:40855262:A:C	1.11689e-06	-1.42584	-5.51629e-10
40856564	chr20:40856564:C:G	1.3154e-06	-2.06257e-10	-1.26224
40857119	chr20:40857119:G:A	1.31551e-06	-2.06257e-10	-1.26217
40857176	chr20:40857176:G:T	1.3154e-06	-2.06257e-10	-1.26224
40857177	chr20:40857177:A:C	1.3154e-06	-2.06257e-10	-1.26224
40857673	chr20:40857673:C:T	9.58417e-07	-1.33438	-0.244478
40858578	chr20:40858578:G:A	7.14061e-05	2.56343	0.168563
40859014	chr20:40859014:A:G	2.66922e-07	-1.58774	-1.26945
40859295	chr20:40859295:T:C	1.29947e-06	-2.06257e-10	-1.27443
40859306	chr20:40859306:C:T	5.07086e-06	-2.06257e-10	0.0871233
40859365	chr20:40859365:T:C	1.29991e-06	-2.06257e-10	-1.27409
40859569	chr20:40859569:A:G	2.32068e-06	-2.06257e-10	-0.694527
40860005	chr20:40860005:A:G	1.31443e-06	-2.06257e-10	-1.26298
40860012	chr20:40860012:C:T	1.72444e-06	-2.06257e-10	-0.991488
40860222	chr20:40860222:T:C	1.31238e-06	-2.06257e-10	-1.26454
40860782	chr20:40860782:T:A	1.31023e-06	-2.06257e-10	-1.26619
40860825	chr20:40860825:C:T	1.3874e-06	-2.06257e-10	-1.20896
40860837	chr20:40860837:C:T	9.65364e-07	-1.57164	-5.51629e-10
40861233	chr20:40861233:C:T	6.34715e-05	2.69866	-0.0844609
40861495	chr20:40861495:C:A	6.10644e-05	2.72856	-0.153023
40861511	chr20:40861511:C:T	1.29925e-06	-2.06257e-10	-1.2746
40861613	chr20:40861613:AC:A	1.29975e-06	-2.06257e-10	-1.27422
40861620	chr20:40861620:C:A	4.32173e-07	-1.3036	-1.07172
40861648	chr20:40861648:C:T	1.40583e-06	-2.06257e-10	-1.19576
40861740	chr20:40861740:G:C	1.15562e-05	-2.06257e-10	0.910832
40861751	chr20:40861751:C:T	3.12251e-06	-2.06257e-10	-0.39775
40861852	chr20:40861852:G:A	1.31394e-06	-2.06257e-10	-1.26336
40862237	chr20:40862237:G:A	6.26461e-05	2.80332	-0.202204
40862356	chr20:40862356:T:C	1.31113e-06	-2.06257e-10	-1.2655
40862451	chr20:40862451:A:C	1.31634e-06	-2.06257e-10	-1.26153
40862491	chr20:40862491:G:A	1.31473e-06	-2.06257e-10	-1.26275
40862492	chr20:40862492:T:C	1.31604e-06	-2.06257e-10	-1.26176
40863305	chr20:40863305:C:T	9.92504e-07	-1.54391	-5.51629e-10
40863341	chr20:40863341:G:A	2.84248e-07	-1.59168	-1.20262
40864324	chr20:40864324:A:G	1.30812e-06	-2.06257e-10	-1.26779
40864908	chr20:40864908:C:T	1.45935e-06	-2.06257e-10	-1.1584
40865157	chr20:40865157:G:T	9.9273e-07	-1.54368	-5.51629e-10
40865175	chr20:40865175:G:T	3.69581e-07	-1.38887	-1.1429
40865208	chr20:40865208:C:T	3.18159e-06	0.79862	-1.17763
40865260	chr20:40865260:C:T	3.20883e-06	0.804372	-1.17486
40865577	chr20:40865577:C:T	1.00003e-06	-0.266581	-1.26978
40865773	chr20:40865773:A:C	1.43125e-06	-2.06257e-10	-1.17784
40865939	chr20:40865939:C:A	6.60444e-07	-0.688885	-1.26235
40866127	chr20:40866127:G:A	6.24916e-07	-1.56146	-0.445064
40866158	chr20:40866158:CT:C	1.53877e-06	-2.06257e-10	-1.1054
40866232	chr20:40866232:G:T	3.1017e-07	-1.53986	-1.16716
40866502	chr20:40866502:C:T	1.40011e-06	-1.19984	-5.51629e-10
40866612	chr20:40866612:C:A	2.73583e-07	-1.57244	-1.2601
40866791	chr20:40866791:C:T	1.40881e-06	-2.06257e-10	-1.19364
40866870	chr20:40866870:C:T	2.69502e-07	-1.57258	-1.27499
40866948	chr20:40866948:G:A	2.79269e-07	-1.57593	-1.23603
40867100	chr20:40867100:AGT:A	9.56066e-07	-1.58132	-5.51629e-10
40867347	chr20:40867347:T:C	1.98133e-06	-0.852618	-5.51629e-10
40867880	chr20:40867880:G:A	2.68796e-07	-1.5774	-1.27279
40867936	chr20:40867936:A:G	4.95025e-07	-1.50186	-0.737676
40868107	chr20:40868107:G:A	2.65668e-07	-1.59169	-1.2702
40868199	chr20:40868199:G:A	8.02615e-07	-0.834667	-0.921601
40868428	chr20:40868428:T:C	3.82652e-07	-1.31248	-1.18454
40868563	chr20:40868563:C:T	9.95557e-07	-0.905627	-0.635214
40868670	chr20:40868670:G:A	1.31425e-06	-2.06257e-10	-1.26312
40868828	chr20:40868828:T:C	4.59106e-07	-1.54676	-0.768098
40869046	chr20:40869046:G:T	2.91948e-07	-1.57244	-1.19513
40869123	chr20:40869123:A:G	3.60662e-07	-1.33141	-1.22479
40869667	chr20:40869667:T:C	1.40629e-06	-2.06257e-10	-1.19543
40869805	chr20:40869805:A:G	1.50451e-06	-2.06257e-10	-1.12792
40869963	chr20:40869963:C:T	1.54199e-06	0.115781	-1.2191
40870241	chr20:40870241:T:G	1.32342e-06	-2.06257e-10	-1.25617
40870277	chr20:40870277:C:T	2.71818e-07	-1.57273	-1.26628
40870304	chr20:40870304:C:T	1.75839e-05	0.752287	0.57831
40870471	chr20:40870471:G:T	1.3058e-06	-2.06257e-10	-1.26957
40871005	chr20:40871005:G:A	1.42255e-06	-1.18393	-5.51629e-10
40871322	chr20:40871322:A:C	1.65942e-06	-2.06257e-10	-1.02992
40871366	chr20:40871366:G:A	1.40881e-06	-2.06257e-10	-1.19364
40871532	chr20:40871532:G:A	1.34544e-06	-0.0341643	-1.2055
40871915	chr20:40871915:A:G	1.26228e-06	-0.447214	-0.856254
40871953	chr20:40871953:ATAAT:A	4.04432e-07	-1.23561	-1.20605
40871989	chr20:40871989:A:C	1.52078e-06	-2.06257e-10	-1.11717
40871999	chr20:40871999:C:T	1.32771e-06	-2.06257e-10	-1.25293
40872959	chr20:40872959:T:G	1.31995e-06	-2.06257e-10	-1.25879
40873049	chr20:40873049:G:A	2.70529e-07	-1.57747	-1.26629
40873073	chr20:40873073:G:A	1.40456e-06	-2.06257e-10	-1.19666
40873104	chr20:40873104:G:T	1.45948e-06	-0.785269	-0.373037
40873224	chr20:40873224:C:T	2.68055e-07	-1.57971	-1.27324
40873431	chr20:40873431:C:T	3.89189e-07	-1.53253	-0.947545
40873997	chr20:40873997:G:A	8.11841e-07	-0.988031	-0.756808
40874164	chr20:40874164:A:G	1.36651e-06	-2.06257e-10	-1.22413
40874275	chr20:40874275:T:C	1.75347e-06	-2.06257e-10	-0.974794
40874647	chr20:40874647:C:T	1.40881e-06	-2.06257e-10	-1.19364
40875209	chr20:40875209:T:G	1.14168e-06	-0.80623	-0.597659
40875278	chr20:40875278:C:A	1.30224e-06	-2.06257e-10	-1.2723
40875355	chr20:40875355:G:A	1.51316e-06	0.0949047	-1.21709
40875377	chr20:40875377:C:T	1.34611e-06	-2.06257e-10	-1.23917
40875838	chr20:40875838:T:C	6.56477e-07	-0.975831	-0.981425
40875890	chr20:40875890:A:G	9.19821e-07	-0.528414	-1.09155
40876003	chr20:40876003:C:T	2.70673e-07	-1.56973	-1.2735
40876129	chr20:40876129:G:A	9.87527e-07	-0.997501	-0.551439
40876174	chr20:40876174:G:A	3.3423e-07	-1.53087	-1.10144
40876335	chr20:40876335:T:C	1.38607e-06	-2.06257e-10	-1.20991
40876363	chr20:40876363:G:A	6.15199e-07	-1.02006	-1.00214
40876417	chr20:40876417:G:A	1.38788e-06	-2.06257e-10	-1.20861
40876493	chr20:40876493:G:A	5.65236e-07	-1.10848	-0.998422
40877268	chr20:40877268:G:A	3.18319e-07	-1.41002	-1.27106
40877811	chr20:40877811:A:T	3.52924e-07	-1.39111	-1.18678
40877855	chr20:40877855:A:G	1.11862e-05	-0.0358632	0.914154
40877978	chr20:40877978:G:T	1.76333e-06	-2.06257e-10	-0.969185
40878395	chr20:40878395:C:CA	1.33398e-06	-2.06257e-10	-1.24822
40879299	chr20:40879299:G:A	1.36028e-06	0.00166926	-1.23037
40879409	chr20:40879409:C:T	1.46534e-06	-1.1543	-5.51629e-10
40879435	chr20:40879435:G:C	1.65909e-06	-2.06257e-10	-1.03012
40879478	chr20:40879478:T:A	1.36755e-06	-2.06257e-10	-1.22337
40879959	chr20:40879959:T:C	2.11385e-06	0.21398	-1.00186
40879984	chr20:40879984:T:C	5.00755e-06	-2.06257e-10	0.0745597
40880020	chr20:40880020:TG:T	9.3615e-07	-0.855329	-0.747038
40880226	chr20:40880226:A:G	1.27679e-05	1.56879	-0.558252
40880647	chr20:40880647:A:G	5.77979e-07	-1.02444	-1.06017
40881238	chr20:40881238:A:G	3.30749e-06	-2.06257e-10	-0.3402
40881313	chr20:40881313:G:A	4.39979e-07	-1.1176	-1.23982
40881465	chr20:40881465:T:TA	1.35479e-06	-1.23274	-5.51629e-10
40882140	chr20:40882140:C:T	3.98735e-06	-2.06257e-10	-0.15326
40882242	chr20:40882242:T:C	4.76656e-07	-1.04763	-1.22971
40882251	chr20:40882251:T:A	1.94187e-06	-2.06257e-10	-0.872737
40882662	chr20:40882662:T:C	1.35505e-06	-2.06257e-10	-1.23255
40882678	chr20:40882678:C:T	1.39169e-06	-2.06257e-10	-1.20587
40882886	chr20:40882886:T:C	2.7068e-07	-1.59025	-1.25296
40882965	chr20:40882965:G:A	9.5641e-07	-1.58096	-5.51629e-10
40883914	chr20:40883914:A:G	9.78911e-07	-1.5577	-5.51629e-10
40883964	chr20:40883964:G:A	1.36614e-06	-2.06257e-10	-1.2244
40884174	chr20:40884174:G:C	1.69844e-06	-1.00668	-5.51629e-10
40884438	chr20:40884438:G:A	2.75124e-07	-1.55282	-1.2741
40884862	chr20:40884862:A:G	3.07537e-06	0.10658	-0.519541
40885019	chr20:40885019:T:C	9.01865e-07	-0.373338	-1.26634
40885340	chr20:40885340:T:C	5.2737e-07	-1.06023	-1.11601
40885441	chr20:40885441:G:A	1.32561e-06	-1.25451	-5.51629e-10
40885546	chr20:40885546:G:A	8.14141e-06	-2.06257e-10	0.560575
40885766	chr20:40885766:C:T	3.08465e-07	-1.57296	-1.13957
40885878	chr20:40885878:T:C	1.30483e-06	-2.06257e-10	-1.27032
40886181	chr20:40886181:C:T	1.55469e-06	-2.06257e-10	-1.09511
40886351	chr20:40886351:C:T	5.47144e-06	1.26777	-1.10461
40886484	chr20:40886484:C:A	4.53158e-06	-2.06257e-10	-0.0253177
40886682	chr20:40886682:G:A	1.48647e-06	-1.13998	-5.51629e-10
40887095	chr20:40887095:G:T	1.33108e-06	-2.06257e-10	-1.2504
40887157	chr20:40887157:A:C	1.69235e-06	-2.06257e-10	-1.01027
40887230	chr20:40887230:C:T	4.39045e-06	1.03824	-1.0952
40887241	chr20:40887241:T:G	1.31852e-06	-2.06257e-10	-1.25988
40887324	chr20:40887324:G:A	1.02124e-06	-0.872526	-0.642842
40887371	chr20:40887371:T:C	1.3725e-06	-1.12163	-0.0981212
40888129	chr20:40888129:T:C	1.10036e-06	-1.17367	-0.267081
40888647	chr20:40888647:C:A	1.32869e-06	-2.06257e-10	-1.25219
40888714	chr20:40888714:G:A	6.44798e-06	-2.06257e-10	0.327379
40888986	chr20:40888986:G:T	1.33108e-06	-2.06257e-10	-1.2504
40889108	chr20:40889108:C:T	1.55679e-06	-2.06257e-10	-1.09376
40889323	chr20:40889323:G:T	1.12806e-06	-1.19945	-0.21644
40889483	chr20:40889483:C:A	2.04954e-06	-2.06257e-10	-0.818774
40889484	chr20:40889484:T:C	1.56653e-06	-2.06257e-10	-1.08752
40889551	chr20:40889551:C:T	1.07702e-06	-1.23424	-0.227953
40889786	chr20:40889786:T:C	1.05163e-06	-1.20533	-0.280719
40889818	chr20:40889818:C:T	8.77518e-07	-0.933074	-0.733971
40889837	chr20:40889837:G:A	9.57194e-07	-0.879807	-0.70033
40890539	chr20:40890539:G:A	1.389e-06	-2.06257e-10	-1.2078
40890687	chr20:40890687:T:C	1.51105e-06	-0.59796	-0.52562
40891137	chr20:40891137:G:A	1.07686e-06	-0.856789	-0.605547
40891162	chr20:40891162:T:C	1.27306e-06	-0.554831	-0.740134
40891534	chr20:40891534:C:A	2.11486e-06	-2.06257e-10	-0.787397
40891726	chr20:40891726:C:T	1.34873e-06	-2.06257e-10	-1.23723
40891856	chr20:40891856:C:T	1.30873e-06	-2.06257e-10	-1.26733
40891915	chr20:40891915:A:G	2.68759e-07	-1.5754	-1.27493
40891924	chr20:40891924:C:T	6.33066e-07	-0.998757	-0.994812
40892125	chr20:40892125:C:T	1.64839e-06	-2.06257e-10	-1.03659
40892147	chr20:40892147:T:C	1.38028e-06	-1.24511	0.0310046
40892403	chr20:40892403:T:C	1.36579e-06	-2.06257e-10	-1.22466
40892878	chr20:40892878:A:G	1.54264e-06	-1.10289	-5.51629e-10
40892880	chr20:40892880:C:T	1.31109e-06	-2.06257e-10	-1.26553
40892941	chr20:40892941:A:G	5.45983e-07	-1.22063	-0.920924
40892977	chr20:40892977:T:C	5.70367e-07	-1.16592	-0.931939
40892983	chr20:40892983:G:T	5.75761e-06	-2.06257e-10	0.214134
40893092	chr20:40893092:G:T	3.63355e-06	-0.246179	-5.51629e-10
40893577	chr20:40893577:C:T	1.89605e-06	-2.06257e-10	-0.896617
40893769	chr20:40893769:T:C	2.69764e-07	-1.58213	-1.26446
40893936	chr20:40893936:C:A	5.44892e-06	-2.06257e-10	0.15903
40894143	chr20:40894143:T:C	1.3776e-06	-2.06257e-10	-1.21605
40894422	chr20:40894422:A:T	1.441e-06	0.0264279	-1.19748
40894468	chr20:40894468:C:T	3.73956e-07	-1.29639	-1.22362
40894689	chr20:40894689:T:G	1.31966e-06	-2.06257e-10	-1.25901
40895138	chr20:40895138:T:A	1.34217e-06	-2.06257e-10	-1.2421
40895185	chr20:40895185:C:A	5.88314e-06	-2.06257e-10	0.235703
40895640	chr20:40895640:C:T	4.73253e-06	-2.06257e-10	0.0180723
40895789	chr20:40895789:T:C	1.49571e-06	-1.13378	-5.51629e-10
40895881	chr20:40895881:G:A	1.25428e-06	-0.0517993	-1.25802
40896003	chr20:40896003:G:T	1.76952e-06	-2.06257e-10	-0.965681
40896033	chr20:40896033:G:A	1.55518e-06	-2.06257e-10	-1.09479
40896038	chr20:40896038:G:A	1.96921e-06	-2.06257e-10	-0.858755
40896428	chr20:40896428:C:T	3.99435e-07	-1.26356	-1.19053
40896698	chr20:40896698:G:A	1.55095e-06	-2.06257e-10	-1.09752
40896840	chr20:40896840:G:A	5.55965e-06	1.30119	-1.12204
40897410	chr20:40897410:A:G	9.89567e-06	1.43083	-0.675125
40897514	chr20:40897514:G:A	1.31401e-06	-2.06257e-10	-1.26331
40897959	chr20:40897959:T:A	4.75766e-06	1.11142	-1.08806
40898166	chr20:40898166:C:T	2.75309e-06	-0.213725	-0.30994
40898459	chr20:40898459:C:T	2.95013e-07	-1.55483	-1.2023
40898460	chr20:40898460:G:A	5.34116e-07	-1.22014	-0.943385
40899186	chr20:40899186:A:G	2.31521e-06	0.111629	-0.808515
40899448	chr20:40899448:T:C	1.40217e-06	-2.06257e-10	-1.19836
40899590	chr20:40899590:C:A	4.18116e-06	1.14964	-1.25544
40899731	chr20:40899731:G:A	1.36451e-06	-2.06257e-10	-1.22559
40899753	chr20:40899753:T:C	2.41269e-06	0.188041	-0.843686
40900049	chr20:40900049:C:T	4.95965e-06	-2.06257e-10	0.0649468
40900129	chr20:40900129:A:G	1.30563e-06	-2.06257e-10	-1.2697
40900550	chr20:40900550:T:C	1.36023e-06	-2.06257e-10	-1.22874
40900671	chr20:40900671:G:A	3.80129e-07	-1.59038	-0.913248
40901302	chr20:40901302:CATGAAAT:C	3.87736e-06	-2.06257e-10	-0.181234
40901398	chr20:40901398:A:G	1.33749e-06	-2.06257e-10	-1.24559
40901402	chr20:40901402:T:C	3.69092e-06	-2.06257e-10	-0.230512
40901769	chr20:40901769:ACACATGCTTC:A	4.66142e-06	-2.06257e-10	0.00293169
40902379	chr20:40902379:T:C	5.23293e-07	-1.10013	-1.08387
40903193	chr20:40903193:C:T	1.29876e-06	-2.06257e-10	-1.27497
40903208	chr20:40903208:T:G	2.04463e-06	-2.06257e-10	-0.821172
40903453	chr20:40903453:T:C	1.29975e-06	-2.06257e-10	-1.27422
40903821	chr20:40903821:A:C	1.31178e-06	-2.06257e-10	-1.265
40903872	chr20:40903872:GA:G	1.30264e-06	-2.06257e-10	-1.27199
40903925	chr20:40903925:T:C	1.40355e-06	-2.06257e-10	-1.19738
40904387	chr20:40904387:A:G	1.29982e-06	-2.06257e-10	-1.27416
40904537	chr20:40904537:C:T	1.37716e-06	-0.0164855	-1.19988
40904946	chr20:40904946:C:G	2.17102e-06	-2.06257e-10	-0.761191
40905043	chr20:40905043:C:T	1.14136e-06	-1.40417	-5.51629e-10
40905309	chr20:40905309:T:C	1.96406e-06	0.266482	-1.12786
40906001	chr20:40906001:C:G	1.64485e-06	-1.14975	0.111007
40906044	chr20:40906044:C:T	2.06454e-06	-2.06257e-10	-0.811481
40906283	chr20:40906283:CCAT:C	1.33152e-06	-2.06257e-10	-1.25007
40906363	chr20:40906363:A:T	5.21293e-07	-0.924871	-1.26296
40906698	chr20:40906698:G:C	1.30198e-06	-2.06257e-10	-1.27251
40907499	chr20:40907499:C:T	9.22516e-06	1.22387	-0.538325
40907671	chr20:40907671:T:C	2.80132e-06	-0.294301	-0.211998
40908143	chr20:40908143:C:T	1.2993e-06	-2.06257e-10	-1.27456
40908151	chr20:40908151:C:A	4.74616e-07	-1.52266	-0.758976
40908306	chr20:40908306:C:T	3.98505e-07	-1.25126	-1.20516
40908348	chr20:40908348:G:A	2.14577e-06	0.214822	-0.987709
40908543	chr20:40908543:C:T	1.68269e-06	-2.06257e-10	-1.016
40908599	chr20:40908599:C:A	1.17517e-06	-1.37497	-5.51629e-10
40908760	chr20:40908760:G:A	2.00545e-06	0.371544	-1.21206
40909191	chr20:40909191:T:C	3.17693e-06	0.734377	-1.11485
40909277	chr20:40909277:A:G	2.12106e-06	0.185969	-0.970442
40909302	chr20:40909302:A:C	1.29897e-06	-2.06257e-10	-1.27481
40909631	chr20:40909631:TGGCTCAGGAGTGAAGCTGCAGACCTTCGCGGTTAGTGTTACAGCTCTTAAAGCAGCGTGTCTGGAGTTGTTCGTTCCTCCTGGTGGGCTTGTGGTCTCGCTG:T	9.5281e-07	-1.58473	-5.51629e-10
40909768	chr20:40909768:A:G	2.25106e-06	0.225042	-0.95003
40909794	chr20:40909794:G:A	5.80184e-06	-2.06257e-10	0.221786
40910057	chr20:40910057:T:A	1.44687e-05	1.43207	-0.296467
40910175	chr20:40910175:T:C	3.57632e-06	-2.06257e-10	-0.262053
40910199	chr20:40910199:C:A	9.09276e-07	-0.948923	-0.682572
40910487	chr20:40910487:G:A	1.68927e-05	1.51334	-0.222845
40910616	chr20:40910616:A:G	1.38174e-06	-1.21304	-5.51629e-10
40910785	chr20:40910785:C:T	9.53212e-07	-1.58431	-5.51629e-10
40910835	chr20:40910835:T:TCC	1.71139e-06	-1.09803	0.0989468
40910859	chr20:40910859:A:G	6.69807e-07	-0.88111	-1.05604
40911000	chr20:40911000:G:C	1.3445e-06	-1.24036	-5.51629e-10
40911036	chr20:40911036:A:G	6.83761e-07	-0.872043	-1.04449
40911054	chr20:40911054:A:G	4.63098e-07	-1.05085	-1.25535
40911207	chr20:40911207:G:C	6.86417e-07	-0.89659	-1.01607
40911675	chr20:40911675:T:TAA	1.52777e-06	-1.17981	0.0672273
40911677	chr20:40911677:T:A	1.56445e-06	-1.16255	0.0736953
40911708	chr20:40911708:C:A	3.07948e-06	-2.06257e-10	-0.411627
40911857	chr20:40911857:G:A	1.04432e-06	-1.49302	-5.51629e-10
40911881	chr20:40911881:A:G	3.9091e-07	-1.26125	-1.21441
40911889	chr20:40911889:A:G	2.71483e-06	-2.06257e-10	-0.537657
40911965	chr20:40911965:A:C	6.94487e-07	-1.1097	-0.791271
40912052	chr20:40912052:C:G	2.10734e-06	-0.79096	-5.51629e-10
40912254	chr20:40912254:A:C	1.6121e-06	-2.06257e-10	-1.05885
40912678	chr20:40912678:C:T	1.25814e-06	-0.283905	-1.02285
40912787	chr20:40912787:T:C	1.30036e-06	-2.06257e-10	-1.27375
40912828	chr20:40912828:T:G	1.97902e-06	0.12368	-0.977466
40912956	chr20:40912956:T:A	2.36334e-06	-0.300111	-0.3762
40913118	chr20:40913118:A:C	4.2584e-07	-1.16112	-1.22896
40913154	chr20:40913154:AG:A	1.03852e-06	-0.22405	-1.27454
40913306	chr20:40913306:C:T	2.15344e-06	0.39224	-1.16156
40913333	chr20:40913333:A:T	4.5604e-07	-1.06701	-1.25456
40914358	chr20:40914358:G:T	2.30427e-06	-2.06257e-10	-0.701623
40914919	chr20:40914919:G:C	4.12259e-06	-2.06257e-10	-0.119906
40915029	chr20:40915029:T:C	1.13378e-06	-1.53391	0.123085
40915338	chr20:40915338:AAAAT:A	1.21226e-06	-0.382716	-0.961185
40915584	chr20:40915584:T:A	9.89703e-07	-1.54674	-5.51629e-10
40916054	chr20:40916054:G:A	2.36181e-06	-2.06257e-10	-0.676958
40916105	chr20:40916105:G:A	6.41502e-07	-0.967531	-1.0128
40916247	chr20:40916247:A:G	3.73542e-07	-1.30755	-1.21356
40916348	chr20:40916348:A:T	9.56324e-07	-1.58105	-5.51629e-10
40916714	chr20:40916714:T:C	1.54663e-06	-2.06257e-10	-1.10031
40916772	chr20:40916772:T:G	4.98934e-06	-2.06257e-10	0.0709153
40916809	chr20:40916809:A:G	1.63898e-06	-2.06257e-10	-1.04232
40917047	chr20:40917047:A:C	2.98891e-06	0.282177	-0.723655
40917185	chr20:40917185:A:G	1.7608e-06	-0.97062	-5.51629e-10
40917501	chr20:40917501:C:T	1.9378e-06	-2.06257e-10	-0.874836
40917734	chr20:40917734:C:A	1.39032e-06	-2.06257e-10	-1.20686
40917839	chr20:40917839:G:A	4.09219e-06	-2.06257e-10	-0.127306
40917901	chr20:40917901:G:A	1.53612e-06	-2.06257e-10	-1.10713
40918036	chr20:40918036:A:G	3.91737e-07	-1.24516	-1.22839
40919045	chr20:40919045:T:G	3.84816e-06	0.657513	-0.846307
40919183	chr20:40919183:T:C	1.29899e-06	-2.06257e-10	-1.2748
40919453	chr20:40919453:T:C	3.79005e-06	-2.06257e-10	-0.204009
40919537	chr20:40919537:A:G	3.73823e-07	-1.2974	-1.22296
40920188	chr20:40920188:T:C	2.89513e-06	0.200941	-0.674299
40920595	chr20:40920595:A:C	1.95134e-06	-1.07364	0.205763
40920655	chr20:40920655:G:T	1.12739e-06	-1.00978	-0.406705
40920820	chr20:40920820:A:T	1.7212e-06	-1.1013	0.107933
40921458	chr20:40921458:T:C	1.32707e-06	-2.06257e-10	-1.25341
40921493	chr20:40921493:G:C	7.03393e-07	-0.880142	-1.00809
40921600	chr20:40921600:G:T	6.8068e-07	-0.903906	-1.01715
40921710	chr20:40921710:T:C	1.12689e-05	1.40411	-0.518449
40921979	chr20:40921979:A:T	1.36185e-06	-2.06257e-10	-1.22755
40922147	chr20:40922147:T:A	1.17684e-06	-0.374138	-0.999418
40922223	chr20:40922223:G:A	5.72765e-07	-0.967777	-1.12589
40922514	chr20:40922514:T:C	3.06747e-06	0.575716	-0.991249
40922545	chr20:40922545:G:C	1.03813e-06	-1.49897	-5.51629e-10
40922983	chr20:40922983:T:C	1.19652e-06	-0.375625	-0.981345
40923020	chr20:40923020:A:T	1.4622e-06	-2.06257e-10	-1.15645
40923023	chr20:40923023:C:T	3.80225e-06	-2.06257e-10	-0.200794
40923052	chr20:40923052:A:C	2.1463e-06	-2.06257e-10	-0.772643
40923151	chr20:40923151:G:A	9.51056e-07	-1.58657	-5.51629e-10
40923511	chr20:40923511:G:A	1.70253e-06	-2.06257e-10	-1.00427
40923708	chr20:40923708:C:T	1.8091e-06	-0.270999	-0.672559
40924836	chr20:40924836:A:G	1.11837e-06	-1.42451	-5.51629e-10
40925100	chr20:40925100:T:C	3.75423e-07	-1.29804	-1.21805
40925381	chr20:40925381:G:A	1.40448e-06	-1.19672	-5.51629e-10
40925466	chr20:40925466:C:A	3.35529e-06	-2.06257e-10	-0.32585
40925542	chr20:40925542:T:C	2.40251e-06	-2.06257e-10	-0.659874
40925567	chr20:40925567:G:A	2.52457e-06	0.0159962	-0.626313
40925743	chr20:40925743:C:G	2.39708e-06	-2.06257e-10	-0.662139
40926720	chr20:40926720:G:A	1.5208e-06	-2.06257e-10	-1.11715
40927158	chr20:40927158:C:A	2.29068e-06	-2.06257e-10	-0.70754
40927794	chr20:40927794:A:C	6.75129e-07	-0.897151	-1.03209
40927798	chr20:40927798:C:T	1.86686e-06	-2.06257e-10	-0.912132
40927918	chr20:40927918:C:T	2.48216e-06	-2.06257e-10	-0.62726
40928384	chr20:40928384:G:A	3.21327e-06	-2.06257e-10	-0.369098
40928390	chr20:40928390:A:G	1.30889e-06	-2.06257e-10	-1.26721
40928422	chr20:40928422:T:A	4.03398e-06	-2.06257e-10	-0.141634
40929179	chr20:40929179:G:A	1.88325e-06	0.306808	-1.2102
40929263	chr20:40929263:A:G	1.44178e-06	-2.06257e-10	-1.17051
40929277	chr20:40929277:A:G	2.89591e-06	0.594154	-1.06724
40929504	chr20:40929504:C:A	8.28524e-06	0.917436	-0.339348
40929583	chr20:40929583:G:C	1.35031e-06	-2.06257e-10	-1.23605
40929661	chr20:40929661:C:T	6.75178e-06	0.74129	-0.367872
40929745	chr20:40929745:G:C	1.43981e-06	-2.06257e-10	-1.17188
40929793	chr20:40929793:G:T	1.50768e-06	-1.07711	-0.0487057
40929830	chr20:40929830:AG:A	1.93973e-06	-2.06257e-10	-0.873838
40930170	chr20:40930170:A:C	1.44264e-06	-2.06257e-10	-1.16992
40930492	chr20:40930492:G:A	9.8824e-06	0.754368	-5.51629e-10
40930624	chr20:40930624:AC:A	1.07215e-05	-2.06257e-10	0.835865
40930662	chr20:40930662:A:G	2.32651e-06	-2.06257e-10	-0.692019
40930941	chr20:40930941:A:G	4.68022e-07	-1.5317	-0.763932
40931207	chr20:40931207:G:A	1.60733e-06	-2.06257e-10	-1.06181
40931834	chr20:40931834:C:T	3.05773e-06	0.852679	-1.27139
40932169	chr20:40932169:C:T	1.37717e-06	-2.06257e-10	-1.21636
40932307	chr20:40932307:C:A	6.06971e-06	-2.06257e-10	0.266923
40932434	chr20:40932434:C:T	1.43995e-06	-1.17178	-5.51629e-10
40932446	chr20:40932446:C:T	9.14214e-07	-0.558888	-1.06719
40932576	chr20:40932576:G:C	1.56569e-06	-2.06257e-10	-1.08806
40932599	chr20:40932599:C:T	3.37798e-07	-1.48124	-1.14045
40932722	chr20:40932722:G:C	9.8123e-07	-1.47056	-0.0847777
40933433	chr20:40933433:G:A	3.54946e-07	-1.53307	-1.03911
40933636	chr20:40933636:C:T	4.74787e-07	-1.39388	-0.887396
40933680	chr20:40933680:C:A	2.21488e-06	0.24711	-0.988299
40933719	chr20:40933719:C:T	1.32211e-06	-2.06257e-10	-1.25716
40934596	chr20:40934596:C:A	4.69375e-07	-1.46509	-0.827649
40934760	chr20:40934760:G:A	1.81897e-06	-2.06257e-10	-0.938115
40934762	chr20:40934762:G:C	1.65455e-06	-2.06257e-10	-1.03286
40935441	chr20:40935441:A:G	1.69197e-06	-2.06257e-10	-1.01049
40935467	chr20:40935467:A:G	1.71777e-06	-2.06257e-10	-0.99536
40936539	chr20:40936539:T:C	1.52413e-06	-2.06257e-10	-1.11497
40936848	chr20:40936848:T:C	9.09178e-07	-1.49212	-0.139479
40936935	chr20:40936935:A:T	1.54527e-06	-2.06257e-10	-1.10119
40937084	chr20:40937084:G:A	2.90507e-06	0.767335	-1.23726
40937153	chr20:40937153:A:G	1.62637e-06	0.0900702	-1.14011
40937209	chr20:40937209:G:C	1.71774e-06	-2.06257e-10	-0.995376
40937319	chr20:40937319:G:A	1.04536e-06	-1.49203	-5.51629e-10
40938009	chr20:40938009:G:A	1.55908e-06	-2.06257e-10	-1.09229
40938057	chr20:40938057:A:G	1.54272e-06	-2.06257e-10	-1.10284
40939134	chr20:40939134:C:T	7.10929e-07	-0.701881	-1.17569
40939203	chr20:40939203:A:G	1.73169e-06	-0.987291	-5.51629e-10
40939714	chr20:40939714:C:T	9.85883e-07	-1.55061	-5.51629e-10
40939952	chr20:40939952:G:A	2.90434e-06	0.578197	-1.04838
40939967	chr20:40939967:T:C	3.51467e-07	-1.30897	-1.27306
40940425	chr20:40940425:C:G	3.78376e-07	-1.23342	-1.27483
40940446	chr20:40940446:G:C	1.03016e-06	-1.50667	-5.51629e-10
40940709	chr20:40940709:T:C	3.6278e-07	-1.28257	-1.26778
40940794	chr20:40940794:A:AC	4.37529e-07	-1.58871	-0.774293
40941012	chr20:40941012:T:C	1.3117e-06	-0.0775688	-1.1875
40941675	chr20:40941675:T:A	1.38762e-06	-0.0330841	-1.17571
40942016	chr20:40942016:A:G	3.02872e-06	0.795915	-1.22416
40942247	chr20:40942247:C:T	8.50285e-07	-0.71673	-0.981842
40942369	chr20:40942369:G:A	1.83111e-06	-2.06257e-10	-0.931465
40942423	chr20:40942423:G:A	5.34266e-06	0.139335	-5.51629e-10
40942474	chr20:40942474:T:C	1.68306e-06	-2.06257e-10	-1.01578
40943157	chr20:40943157:A:G	1.30039e-06	-2.06257e-10	-1.27372
40943237	chr20:40943237:C:T	1.47476e-06	-2.06257e-10	-1.14789
40943256	chr20:40943256:C:T	1.50753e-06	-1.12591	-5.51629e-10
40943461	chr20:40943461:T:G	4.22093e-07	-1.28098	-1.11794
40943485	chr20:40943485:C:A	1.4066e-06	-1.19521	-5.51629e-10
40943773	chr20:40943773:C:T	2.05431e-06	-2.06257e-10	-0.81645
40943814	chr20:40943814:G:A	7.3828e-06	1.72412	-1.26135
40944190	chr20:40944190:A:T	1.34203e-06	-1.2422	-5.51629e-10
40944389	chr20:40944389:A:G	1.42447e-06	-2.06257e-10	-1.18259
40944738	chr20:40944738:A:G	1.26971e-06	-0.0610546	-1.23654
40944751	chr20:40944751:C:T	1.60862e-06	-1.06101	-5.51629e-10
40944829	chr20:40944829:G:A	1.31799e-06	-2.06257e-10	-1.26028
40945032	chr20:40945032:T:C	1.2988e-06	-2.06257e-10	-1.27495
40945088	chr20:40945088:A:T	1.68493e-06	-2.06257e-10	-1.01466
40945669	chr20:40945669:C:T	1.54632e-06	-2.06257e-10	-1.10051
40945994	chr20:40945994:C:T	1.3717e-06	-2.06257e-10	-1.22033
40946019	chr20:40946019:A:T	4.27254e-07	-1.57277	-0.81399
40946178	chr20:40946178:C:T	2.61963e-06	-2.06257e-10	-0.573354
40946487	chr20:40946487:G:T	2.31641e-06	-2.06257e-10	-0.69637
40946491	chr20:40946491:A:T	2.25357e-06	-2.06257e-10	-0.723871
40946998	chr20:40946998:G:A	3.37482e-06	0.102023	-0.42207
40947740	chr20:40947740:G:A	1.37407e-06	0.0551648	-1.27377
40948032	chr20:40948032:CA:C	2.1791e-06	-2.06257e-10	-0.757474
40948591	chr20:40948591:GA:G	2.81875e-06	-2.06257e-10	-0.500095
40948879	chr20:40948879:G:A	6.36073e-07	-0.74378	-1.24505
40948920	chr20:40948920:G:A	1.18374e-06	-1.36771	-5.51629e-10
40948962	chr20:40948962:T:C	3.13753e-07	-1.59174	-1.10379
40949102	chr20:40949102:A:G	2.90052e-06	0.616482	-1.08798
40949242	chr20:40949242:A:G	8.62404e-06	-1.14824	1.76641
40949310	chr20:40949310:C:T	7.01647e-06	0.411872	-5.51629e-10
40949471	chr20:40949471:A:T	1.4053e-06	-2.06257e-10	-1.19614
40949706	chr20:40949706:A:G	3.33041e-06	-2.06257e-10	-0.333292
40949770	chr20:40949770:C:T	1.43071e-06	-2.06257e-10	-1.17822
40949990	chr20:40949990:T:C	3.57896e-07	-1.46294	-1.10097
40950027	chr20:40950027:G:T	1.30222e-06	-2.06257e-10	-1.27232
40950375	chr20:40950375:G:A	1.38694e-06	-2.06257e-10	-1.20929
40950916	chr20:40950916:G:A	3.45883e-06	-2.06257e-10	-0.295457
40951179	chr20:40951179:T:C	7.76693e-07	-0.514695	-1.2744
40951510	chr20:40951510:G:A	1.32861e-06	-2.06257e-10	-1.25226
40951810	chr20:40951810:C:T	2.75065e-07	-1.59046	-1.23668
40951827	chr20:40951827:C:T	1.67439e-06	-2.06257e-10	-1.02094
40951947	chr20:40951947:G:A	2.76223e-07	-1.5916	-1.23134
40952990	chr20:40952990:T:C	2.14583e-06	-2.06257e-10	-0.772861
40953076	chr20:40953076:A:G	2.24279e-06	0.487419	-1.21609
40953766	chr20:40953766:T:C	1.37911e-06	-1.21495	-5.51629e-10
40953883	chr20:40953883:T:C	5.42142e-07	-1.50632	-0.642295
40954154	chr20:40954154:A:G	2.0604e-06	-2.06257e-10	-0.813488
40954208	chr20:40954208:G:A	1.35056e-06	-2.06257e-10	-1.23587
40954377	chr20:40954377:A:G	4.39279e-07	-1.31464	-1.04437
40954672	chr20:40954672:G:A	1.36744e-06	-2.06257e-10	-1.22345
40955312	chr20:40955312:C:T	4.12943e-07	-1.31776	-1.10307
40955712	chr20:40955712:A:G	2.85045e-06	-2.06257e-10	-0.48891
40956984	chr20:40956984:C:T	4.47221e-06	-2.06257e-10	-0.038506
40957045	chr20:40957045:G:T	1.55402e-06	-2.06257e-10	-1.09554
40957334	chr20:40957334:G:A	9.68582e-07	-1.56831	-5.51629e-10
40957729	chr20:40957729:T:C	3.76258e-06	-0.211282	-5.51629e-10
40959335	chr20:40959335:A:G	2.56155e-06	-2.06257e-10	-0.595777
40959757	chr20:40959757:A:G	2.58725e-06	-2.06257e-10	-0.585791
40959825	chr20:40959825:A:T	5.73971e-07	-1.16495	-0.926615
40960111	chr20:40960111:C:T	4.31995e-07	-1.54239	-0.833337
40960197	chr20:40960197:C:T	8.49675e-06	1.86793	-1.26463
40960490	chr20:40960490:T:TGGGA	1.46542e-06	-2.06257e-10	-1.15424
40960575	chr20:40960575:C:T	2.02848e-06	-2.06257e-10	-0.8291
40960888	chr20:40960888:A:G	1.17872e-06	-0.50329	-0.868665
40961265	chr20:40961265:C:T	1.93536e-06	-2.06257e-10	-0.876095
40961327	chr20:40961327:C:T	1.0249e-06	-0.589342	-0.922448
40961610	chr20:40961610:C:T	2.23527e-06	-2.06257e-10	-0.732025
40961633	chr20:40961633:C:G	1.4425e-06	-2.06257e-10	-1.17001
40961870	chr20:40961870:G:A	1.70356e-06	-2.06257e-10	-1.00367
40961985	chr20:40961985:G:A	1.70356e-06	-2.06257e-10	-1.00367
40962130	chr20:40962130:A:G	2.01206e-06	-2.06257e-10	-0.83723
40962326	chr20:40962326:T:TA	1.03329e-06	-0.568182	-0.935462
40962365	chr20:40962365:G:C	3.33647e-06	-0.331474	-5.51629e-10
40962547	chr20:40962547:G:T	2.91353e-07	-1.58697	-1.18264
40962876	chr20:40962876:G:A	2.88396e-07	-1.58413	-1.19568
40963675	chr20:40963675:G:A	2.84931e-07	-1.58077	-1.21112
40963880	chr20:40963880:A:C	5.68658e-07	-0.826062	-1.2748
40964161	chr20:40964161:G:A	2.01734e-06	-2.06257e-10	-0.834606
40964259	chr20:40964259:TC:T	1.62116e-06	-2.06257e-10	-1.05325
40964692	chr20:40964692:T:C	1.67747e-06	-2.06257e-10	-1.0191
40965020	chr20:40965020:G:A	1.79766e-06	-2.06257e-10	-0.949903
40965022	chr20:40965022:C:T	5.86287e-07	-0.861419	-1.20891
40965070	chr20:40965070:A:G	2.04656e-06	-2.06257e-10	-0.820228
40965319	chr20:40965319:G:A	2.04995e-06	-2.06257e-10	-0.818571
40965795	chr20:40965795:G:A	2.70872e-07	-1.57782	-1.26468
40966008	chr20:40966008:T:G	1.43748e-06	-2.06257e-10	-1.17349
40966320	chr20:40966320:G:T	4.71279e-07	-1.06618	-1.22252
40966491	chr20:40966491:G:T	1.35412e-06	-2.06257e-10	-1.23324
40966662	chr20:40966662:C:T	2.00682e-06	-2.06257e-10	-0.839836
40966761	chr20:40966761:C:T	1.48035e-06	-2.06257e-10	-1.14411
40966775	chr20:40966775:C:T	1.93536e-06	-2.06257e-10	-0.876095
40967106	chr20:40967106:TC:T	9.56198e-07	-0.437688	-1.14349
40967438	chr20:40967438:T:C	1.28134e-06	-0.483857	-0.804625
40967602	chr20:40967602:G:A	1.463e-06	-2.06257e-10	-1.1559
40967614	chr20:40967614:G:A	4.28432e-07	-1.59156	-0.792454
40967633	chr20:40967633:T:C	1.31577e-06	-0.455774	-0.806191
40967960	chr20:40967960:C:T	5.02522e-07	-1.01415	-1.21036
40968583	chr20:40968583:C:A	9.83245e-07	-0.421581	-1.1317
40968609	chr20:40968609:A:G	1.24797e-06	-0.477902	-0.836964
40968732	chr20:40968732:G:A	1.30046e-06	-2.06257e-10	-1.27367
40968997	chr20:40968997:C:A	7.44409e-06	1.56111	-1.09008
40969051	chr20:40969051:G:T	1.45949e-06	-2.06257e-10	-1.1583
40969177	chr20:40969177:T:C	2.45688e-06	-2.06257e-10	-0.637494
40969556	chr20:40969556:A:G	2.37655e-06	-2.06257e-10	-0.670737
40969715	chr20:40969715:T:G	3.96465e-06	1.11518	-1.27415
40970018	chr20:40970018:A:G	1.31208e-06	-2.06257e-10	-1.26477
40970032	chr20:40970032:G:A	5.01812e-07	-1.59173	-0.634184
40970063	chr20:40970063:C:T	2.02666e-06	-2.06257e-10	-0.829998
40970075	chr20:40970075:G:T	1.9564e-06	-2.06257e-10	-0.86528
40970260	chr20:40970260:GCCCTCCCATAGCCACCTACATGTCATCAGGTC:G	1.93827e-06	-2.06257e-10	-0.874591
40970361	chr20:40970361:A:G	9.04155e-07	-0.51834	-1.1188
40970669	chr20:40970669:GTGGCTCA:G	6.58149e-07	-0.680003	-1.27471
40970732	chr20:40970732:G:T	1.81564e-06	-2.06257e-10	-0.939948
40971237	chr20:40971237:C:T	1.05325e-06	-1.48451	-5.51629e-10
40971752	chr20:40971752:G:A	2.02666e-06	-2.06257e-10	-0.829998
40972098	chr20:40972098:A:G	1.36035e-06	-2.06257e-10	-1.22864
40972147	chr20:40972147:A:G	1.72362e-06	-0.991961	-5.51629e-10
40973185	chr20:40973185:G:A	1.79317e-06	-2.06257e-10	-0.952402
40973693	chr20:40973693:G:A	6.31366e-06	-2.06257e-10	0.306328
40973800	chr20:40973800:A:G	1.58419e-06	-1.07631	-5.51629e-10
40973878	chr20:40973878:A:G	1.72794e-06	-2.06257e-10	-0.989455
40974071	chr20:40974071:G:A	1.20982e-06	-0.590603	-0.755312
40974323	chr20:40974323:G:A	1.97011e-06	-2.06257e-10	-0.858301
40974459	chr20:40974459:G:A	6.16009e-06	-2.06257e-10	0.281704
40974485	chr20:40974485:T:C	6.26383e-06	-2.06257e-10	0.298404
40974630	chr20:40974630:A:G	1.96206e-06	-2.06257e-10	-0.862391
40974945	chr20:40974945:C:A	2.54747e-06	-2.06257e-10	-0.601287
40975112	chr20:40975112:G:A	9.46399e-07	-1.59148	-5.51629e-10
40975297	chr20:40975297:G:A	4.2603e-07	-1.57277	-0.816861
40975314	chr20:40975314:C:G	1.36113e-06	-2.06257e-10	-1.22807
40976421	chr20:40976421:CT:C	7.14468e-07	-0.651393	-1.22121
40976720	chr20:40976720:A:G	1.08643e-06	-0.318891	-1.1346
40977151	chr20:40977151:C:T	2.33554e-06	-2.06257e-10	-0.688145
40977199	chr20:40977199:G:A	1.86385e-06	-2.06257e-10	-0.913742
40977226	chr20:40977226:G:A	2.32697e-06	-2.06257e-10	-0.691821
40977291	chr20:40977291:A:G	6.96711e-07	-0.676722	-1.22105
40977548	chr20:40977548:GTCT:G	1.53107e-06	-2.06257e-10	-1.11042
40977656	chr20:40977656:T:G	1.87693e-06	-2.06257e-10	-0.906751
40977865	chr20:40977865:G:A	2.483e-06	-2.06257e-10	-0.626919
40978812	chr20:40978812:A:G	1.30081e-06	-2.06257e-10	-1.2734
40978902	chr20:40978902:G:A	2.32592e-06	-2.06257e-10	-0.692274
40979166	chr20:40979166:C:T	9.74597e-05	3.04305	-5.51629e-10
40979256	chr20:40979256:T:C	2.55588e-06	-2.06257e-10	-0.59799
40979470	chr20:40979470:G:T	3.70062e-07	-1.59147	-0.939001
40979718	chr20:40979718:A:G	1.32067e-06	-2.06257e-10	-1.25825
40979774	chr20:40979774:C:A	1.33266e-06	-2.06257e-10	-1.24921
40979790	chr20:40979790:G:A	1.40959e-06	-2.06257e-10	-1.19309
40980058	chr20:40980058:C:T	9.39116e-07	-0.808077	-0.791126
40980404	chr20:40980404:G:C	1.33718e-06	-2.06257e-10	-1.24582
40980450	chr20:40980450:A:G	1.18612e-06	-0.593159	-0.772544
40980703	chr20:40980703:A:G	9.83629e-07	-1.55289	-5.51629e-10
40980786	chr20:40980786:C:T	9.02221e-07	-0.504829	-1.13445
40980794	chr20:40980794:A:G	1.31226e-06	-2.06257e-10	-1.26464
40980943	chr20:40980943:T:C	1.30381e-06	-2.06257e-10	-1.2711
40981301	chr20:40981301:C:T	1.67197e-06	-2.06257e-10	-1.02239
40981433	chr20:40981433:A:G	2.02522e-06	-2.06257e-10	-0.83071
40981471	chr20:40981471:T:C	1.716e-06	-0.407187	-0.589208
40981739	chr20:40981739:A:G	5.04854e-06	-2.06257e-10	0.0827115
40982014	chr20:40982014:C:T	1.30195e-06	-2.06257e-10	-1.27253
40982216	chr20:40982216:C:T	1.14352e-06	-0.380383	-1.02189
40982321	chr20:40982321:G:A	1.44655e-06	-2.06257e-10	-1.16721
40982411	chr20:40982411:A:G	1.37156e-06	-2.06257e-10	-1.22044
40982561	chr20:40982561:A:G	1.43851e-06	-2.06257e-10	-1.17278
40982859	chr20:40982859:CACCAGATCACCCCCAGCTCTGAAGATGACAATGCATTCA:C	1.6833e-06	-2.06257e-10	-1.01563
40982921	chr20:40982921:AG:A	6.23085e-07	-1.5873	-0.422157
40983055	chr20:40983055:T:C	1.58931e-06	-2.06257e-10	-1.07308
40983162	chr20:40983162:G:A	1.78679e-06	0.282414	-1.23838
40983771	chr20:40983771:T:C	1.99329e-05	-2.06257e-10	1.45598
40984774	chr20:40984774:T:G	1.54679e-06	-2.06257e-10	-1.10021
40984795	chr20:40984795:T:G	1.96287e-06	-2.06257e-10	-0.86198
40984825	chr20:40984825:C:T	2.18471e-06	-2.06257e-10	-0.754906
40985435	chr20:40985435:G:A	0.00017168	4.54189	-0.932642
40985506	chr20:40985506:T:C	0.00222685	7.42514	-1.25318
40985659	chr20:40985659:T:G	2.69122e-07	-1.59158	-1.2574
40985778	chr20:40985778:C:T	3.75803e-06	-2.06257e-10	-0.212493
40985867	chr20:40985867:G:A	3.63886e-06	-0.244718	-5.51629e-10
40986106	chr20:40986106:G:A	1.29981e-06	-2.06257e-10	-1.27417
40986143	chr20:40986143:G:A	2.73787e-07	-1.57648	-1.25532
40986305	chr20:40986305:C:T	0.000111556	3.89025	-0.712111
40986405	chr20:40986405:A:C	2.01888e-06	-2.06257e-10	-0.833844
40986555	chr20:40986555:C:T	0.000121637	4.00199	-0.737341
40987141	chr20:40987141:G:A	1.98906e-06	-2.06257e-10	-0.848727
40987263	chr20:40987263:T:C	1.30781e-06	-2.06257e-10	-1.26803
40987265	chr20:40987265:T:G	1.31298e-06	-2.06257e-10	-1.26409
40987285	chr20:40987285:T:C	1.31094e-06	-2.06257e-10	-1.26564
40987286	chr20:40987286:G:A	1.31162e-06	-2.06257e-10	-1.26512
40987292	chr20:40987292:AAT:A	1.31012e-06	-2.06257e-10	-1.26627
40987298	chr20:40987298:A:G	1.31195e-06	-2.06257e-10	-1.26487
40987299	chr20:40987299:A:T	1.31034e-06	-2.06257e-10	-1.2661
40987425	chr20:40987425:G:A	0.00148132	6.87692	-1.11262
40987628	chr20:40987628:A:C	0.000186325	4.31471	-0.623609
40988079	chr20:40988079:G:A	1.65841e-06	-2.06257e-10	-1.03053
40988329	chr20:40988329:C:A	3.68994e-06	-0.751041	0.520264
40988657	chr20:40988657:C:T	6.70788e-06	-2.06257e-10	0.366895
40988758	chr20:40988758:G:A	0.0001388	4.18397	-0.787323
40989005	chr20:40989005:G:A	1.08614e-06	-1.45376	-5.51629e-10
40989184	chr20:40989184:T:C	1.14055e-06	-1.40488	-5.51629e-10
40989353	chr20:40989353:C:T	3.01258e-07	-1.59175	-1.14442
40989553	chr20:40989553:T:C	2.09757e-06	-2.06257e-10	-0.795609
40990046	chr20:40990046:C:T	1.30557e-06	-2.06257e-10	-1.26975
40990366	chr20:40990366:A:G	2.11516e-06	-2.06257e-10	-0.78726
40991038	chr20:40991038:G:T	1.78526e-06	-2.06257e-10	-0.956826
40991224	chr20:40991224:T:C	1.78729e-06	-2.06257e-10	-0.955687
40991258	chr20:40991258:G:A	2.71565e-07	-1.57954	-1.2604
40991342	chr20:40991342:A:C	1.99847e-05	1.45858	-5.51629e-10
40991447	chr20:40991447:G:C	3.10213e-07	-1.58906	-1.11782
40991496	chr20:40991496:G:A	2.49487e-06	-2.06257e-10	-0.622152
40991985	chr20:40991985:C:T	3.10949e-07	-1.59173	-1.11279
40992001	chr20:40992001:G:C	3.07499e-07	-1.59002	-1.12565
40992189	chr20:40992189:T:A	3.16351e-07	-1.58884	-1.09845
40992224	chr20:40992224:A:G	1.51996e-06	-2.06257e-10	-1.11771
40993012	chr20:40993012:C:G	0.000210844	4.75284	-0.938107
40993040	chr20:40993040:C:T	1.69385e-06	-2.06257e-10	-1.00939
40993154	chr20:40993154:G:A	0.000177094	4.50084	-0.860542
40993896	chr20:40993896:C:T	3.18987e-06	-2.06257e-10	-0.376406
40994104	chr20:40994104:T:C	1.84456e-06	-2.06257e-10	-0.924147
40994138	chr20:40994138:T:C	1.57628e-06	-2.06257e-10	-1.08132
40994308	chr20:40994308:C:T	3.36997e-07	-1.59067	-1.0334
40994628	chr20:40994628:A:T	1.69667e-06	-2.06257e-10	-1.00772
40994643	chr20:40994643:G:A	0.00176096	7.13471	-1.19749
40994697	chr20:40994697:A:G	0.00133838	6.82618	-1.16335
40994772	chr20:40994772:G:A	1.33749e-06	-2.06257e-10	-1.24559
40995084	chr20:40995084:T:C	0.000169833	4.18446	-0.586033
40995087	chr20:40995087:C:T	0.00189451	7.1326	-1.12227
40995363	chr20:40995363:T:C	1.49622e-06	-2.06257e-10	-1.13344
40995509	chr20:40995509:C:A	1.74994e-06	-0.976805	-5.51629e-10
40995662	chr20:40995662:T:C	1.31373e-06	-2.06257e-10	-1.26351
40995723	chr20:40995723:T:C	0.000238689	4.51207	-0.573295
40995829	chr20:40995829:C:T	0.000215549	4.41213	-0.575328
40995956	chr20:40995956:C:A	0.000228175	4.56227	-0.668541
40996227	chr20:40996227:GC:G	1.81743e-06	-1.21687	0.277905
40996533	chr20:40996533:G:A	2.34118e-06	-2.06257e-10	-0.685732
40996706	chr20:40996706:C:T	1.64068e-06	-2.06257e-10	-1.04127
40997237	chr20:40997237:A:G	9.67616e-06	-0.0158367	0.749114
40997809	chr20:40997809:C:T	0.00134181	6.83847	-1.17308
40998325	chr20:40998325:C:T	2.26608e-06	-1.13013	0.411798
40998559	chr20:40998559:C:A	0.00355828	6.55051	0.090137
40998599	chr20:40998599:A:G	2.53365e-06	-2.06257e-10	-0.606725
40998730	chr20:40998730:G:A	1.66225e-06	-2.06257e-10	-1.02822
40998889	chr20:40998889:C:T	3.47917e-06	-2.06257e-10	-0.289593
40999394	chr20:40999394:TA:T	2.22428e-06	-2.06257e-10	-0.736956
41000205	chr20:41000205:C:T	0.00194974	6.72635	-0.687293
41000223	chr20:41000223:G:T	1.30006e-06	-2.06257e-10	-1.27398
41000311	chr20:41000311:A:T	9.69799e-07	-1.56705	-5.51629e-10
41000894	chr20:41000894:T:C	4.21397e-07	-1.5032	-0.897372
41000898	chr20:41000898:A:G	4.77425e-07	-1.50729	-0.768446
41000949	chr20:41000949:A:G	1.32551e-06	-2.06257e-10	-1.25459
41001198	chr20:41001198:A:G	2.57728e-06	-2.06257e-10	-0.589654
41001295	chr20:41001295:G:A	4.80486e-07	-1.51971	-0.749639
41001584	chr20:41001584:C:T	4.1912e-07	-1.50426	-0.901722
41002085	chr20:41002085:C:T	2.05833e-06	-2.06257e-10	-0.814492
41002557	chr20:41002557:A:C	4.37872e-07	-1.50164	-0.860577
41002893	chr20:41002893:C:T	9.4633e-07	-1.59155	-5.51629e-10
41002992	chr20:41002992:T:G	2.09985e-06	-2.06257e-10	-0.794524
41003031	chr20:41003031:A:G	4.30272e-07	-1.51596	-0.86377
41003770	chr20:41003770:G:A	5.75729e-06	-0.248691	0.46277
41004523	chr20:41004523:T:C	3.88147e-07	-1.49294	-0.989822
41004823	chr20:41004823:C:T	1.30498e-06	-2.06257e-10	-1.2702
41004838	chr20:41004838:G:A	1.81992e-06	-1.11695	0.179352
41004963	chr20:41004963:C:T	4.45799e-07	-1.48731	-0.856968
41005848	chr20:41005848:C:T	1.41159e-06	-1.14902	-0.0426492
41006064	chr20:41006064:G:A	4.99459e-07	-1.53325	-0.697363
41006470	chr20:41006470:G:T	1.46799e-06	-2.06257e-10	-1.15249
41007284	chr20:41007284:G:T	1.3214e-06	-2.06257e-10	-1.25769
41008023	chr20:41008023:C:T	2.87666e-05	3.09016	-1.26733
41008067	chr20:41008067:C:T	4.99434e-06	-2.06257e-10	0.0719168
41008128	chr20:41008128:G:T	4.25466e-06	-0.0764095	-0.0119645
41008232	chr20:41008232:C:G	3.39462e-07	-1.49007	-1.12671
41008348	chr20:41008348:C:T	2.04162e-06	-2.06257e-10	-0.822646
41008478	chr20:41008478:C:T	1.08102e-06	-1.12515	-0.333333
41008576	chr20:41008576:G:A	1.1845e-06	-1.36706	-5.51629e-10
41008809	chr20:41008809:G:A	1.91987e-06	-2.06257e-10	-0.884131
41009061	chr20:41009061:G:A	1.1803e-06	-0.536953	-0.833665
41009072	chr20:41009072:A:G	1.9421e-06	-0.824418	-0.0481981
41010230	chr20:41010230:A:G	9.7406e-07	-1.56267	-5.51629e-10
41011420	chr20:41011420:G:A	1.59183e-06	-1.49368	0.422175
41011665	chr20:41011665:C:T	5.3528e-06	0.0960623	0.0451693
41012040	chr20:41012040:T:C	2.83289e-06	0.727203	-1.22229
41012068	chr20:41012068:C:G	1.44857e-06	-2.06257e-10	-1.16581
41012239	chr20:41012239:C:T	2.59159e-05	2.9823	-1.26383
41012331	chr20:41012331:C:T	1.53057e-06	-1.11075	-5.51629e-10
41012599	chr20:41012599:T:A	2.49487e-06	-2.06257e-10	-0.622152
41012833	chr20:41012833:G:A	4.41696e-07	-1.47929	-0.874231
41012877	chr20:41012877:C:A	2.72625e-05	1.76913	-5.51629e-10
41013243	chr20:41013243:A:C	7.75512e-07	-1.57625	-0.214368
41013302	chr20:41013302:G:T	7.71788e-07	-1.58174	-0.213692
41013426	chr20:41013426:A:T	9.5762e-07	-1.57969	-5.51629e-10
41013505	chr20:41013505:C:A	2.95475e-06	-2.06257e-10	-0.452975
41013536	chr20:41013536:C:T	1.55342e-06	-2.06257e-10	-1.09593
41014215	chr20:41014215:A:C	1.91775e-06	-0.885236	-5.51629e-10
41014532	chr20:41014532:G:C	3.88642e-06	0.074337	-0.253237
41015049	chr20:41015049:C:T	1.91843e-06	-2.06257e-10	-0.884881
41015536	chr20:41015536:A:G	1.30516e-06	-2.06257e-10	-1.27006
41015862	chr20:41015862:C:T	2.38702e-06	-0.666342	-5.51629e-10
41015899	chr20:41015899:G:A	1.69106e-05	2.40175	-1.1102
41016215	chr20:41016215:C:T	3.66074e-07	-1.46579	-1.07551
41016645	chr20:41016645:T:C	3.72343e-07	-1.48054	-1.04379
41016710	chr20:41016710:T:C	3.01144e-07	-1.5719	-1.16465
41017855	chr20:41017855:G:T	1.62062e-06	-2.06257e-10	-1.05358
41017980	chr20:41017980:G:A	1.3051e-06	-2.06257e-10	-1.27011
41017997	chr20:41017997:C:T	1.94128e-06	-2.06257e-10	-0.873038
41018009	chr20:41018009:T:C	1.96852e-06	-2.06257e-10	-0.859105
41018072	chr20:41018072:G:C	9.77783e-07	-1.55886	-5.51629e-10
41018876	chr20:41018876:AG:A	2.82867e-05	3.07792	-1.27192
41019663	chr20:41019663:C:T	1.18974e-05	1.98652	-1.04659
41019782	chr20:41019782:T:C	1.62062e-06	-2.06257e-10	-1.05358
41020129	chr20:41020129:A:G	2.23644e-06	-2.06257e-10	-0.731504
41020623	chr20:41020623:C:T	2.9591e-07	-1.53677	-1.21732
41020788	chr20:41020788:G:A	1.84388e-06	-2.06257e-10	-0.924514
41020792	chr20:41020792:GA:G	1.29874e-06	-2.06257e-10	-1.27499
41020813	chr20:41020813:T:C	1.64391e-06	-2.06257e-10	-1.03931
41021284	chr20:41021284:C:T	1.13118e-06	-0.318587	-1.09454
41021386	chr20:41021386:G:A	1.3427e-06	-2.06257e-10	-1.2417
41021625	chr20:41021625:C:T	2.51723e-06	-2.06257e-10	-0.613228
41022178	chr20:41022178:T:C	1.32037e-06	-2.06257e-10	-1.25848
41022780	chr20:41022780:C:T	6.48687e-06	-0.143427	0.47682
41022802	chr20:41022802:A:G	1.4536e-06	-1.16235	-5.51629e-10
41023252	chr20:41023252:C:G	3.20224e-07	-1.5648	-1.11033
41023273	chr20:41023273:G:A	1.30897e-06	-2.06257e-10	-1.26715
41024336	chr20:41024336:C:T	2.9301e-07	-1.49187	-1.27206
41025905	chr20:41025905:A:G	0.00188885	6.99486	-0.987528
41026378	chr20:41026378:C:G	3.69014e-07	-1.54607	-0.987238
41026606	chr20:41026606:G:T	1.78476e-06	-0.957105	-5.51629e-10
41027324	chr20:41027324:G:A	1.74398e-06	-2.06257e-10	-0.980218
41027523	chr20:41027523:G:A	1.30378e-06	-2.06257e-10	-1.27112
41027702	chr20:41027702:A:G	0.00265466	7.57753	-1.22984
41027964	chr20:41027964:C:T	1.56931e-06	-2.06257e-10	-1.08575
41028985	chr20:41028985:C:A	4.21513e-07	-1.56542	-0.83487
41029889	chr20:41029889:C:CA	1.34051e-06	-2.06257e-10	-1.24334
41030070	chr20:41030070:TA:T	3.64482e-06	-2.06257e-10	-0.24308
41030179	chr20:41030179:T:C	1.02723e-05	2.0676	-1.27454
41030939	chr20:41030939:A:C	1.04597e-06	-1.49144	-5.51629e-10
41031124	chr20:41031124:A:G	1.54624e-06	-2.06257e-10	-1.10056
41031472	chr20:41031472:A:G	4.88129e-07	-1.55813	-0.695436
41031843	chr20:41031843:AAGG:A	1.50117e-06	-1.13014	-5.51629e-10
41032047	chr20:41032047:A:C	0.00256522	7.58346	-1.27005
41032444	chr20:41032444:A:G	3.69043e-07	-1.5633	-0.969928
41032802	chr20:41032802:T:C	1.3209e-06	-2.06257e-10	-1.25808
41033585	chr20:41033585:G:C	0.00550524	4.27318	2.80389
41034202	chr20:41034202:G:A	0.000983037	5.61099	-0.256728
41034204	chr20:41034204:C:T	8.0042e-06	0.543579	-5.51629e-10
41034689	chr20:41034689:C:T	8.08023e-06	0.0334307	0.519602
41034740	chr20:41034740:A:G	2.75448e-07	-1.59014	-1.2356
41034942	chr20:41034942:C:T	1.67586e-06	-1.02006	-5.51629e-10
41034963	chr20:41034963:C:T	0.00110302	6.51	-1.04058
41035253	chr20:41035253:T:C	1.44285e-06	-2.06257e-10	-1.16977
41035615	chr20:41035615:TTG:T	1.34133e-06	-2.06257e-10	-1.24273
41035732	chr20:41035732:T:C	1.43423e-06	-2.06257e-10	-1.17576
41036025	chr20:41036025:T:C	0.00405279	6.56894	0.201832
41036145	chr20:41036145:T:G	1.568e-05	-2.06257e-10	1.216
41036677	chr20:41036677:CAT:C	4.60187e-07	-1.5302	-0.782309
41037037	chr20:41037037:A:T	1.30184e-06	-2.06257e-10	-1.27261
41037110	chr20:41037110:A:G	0.00319607	7.08874	-0.555454
41037233	chr20:41037233:T:A	1.39296e-06	-2.06257e-10	-1.20495
41037621	chr20:41037621:A:G	1.32942e-06	-1.25164	-5.51629e-10
41038426	chr20:41038426:T:G	1.37342e-06	-2.06257e-10	-1.21909
41038615	chr20:41038615:G:A	7.58318e-06	-2.06257e-10	0.489545
41038786	chr20:41038786:G:T	1.40117e-06	-2.06257e-10	-1.19908
41039857	chr20:41039857:A:T	4.48418e-06	-0.240946	0.205113
41040439	chr20:41040439:A:G	1.73594e-06	-0.984837	-5.51629e-10
41040460	chr20:41040460:C:G	1.64801e-06	-1.03682	-5.51629e-10
41041151	chr20:41041151:T:C	2.01814e-06	-2.06257e-10	-0.834213
41041238	chr20:41041238:A:G	3.55812e-06	-2.06257e-10	-0.267156
41041713	chr20:41041713:G:A	6.09255e-06	-1.58412	1.8548
41041714	chr20:41041714:C:T	6.11666e-06	-1.58584	1.86046
41041908	chr20:41041908:T:TGA	5.64857e-07	-0.857294	-1.25028
41041948	chr20:41041948:G:A	4.44035e-06	-0.364635	0.31898
41042725	chr20:41042725:C:T	1.30669e-06	-2.06257e-10	-1.26889
41042726	chr20:41042726:G:A	9.4667e-07	-1.59119	-5.51629e-10
41043806	chr20:41043806:A:G	1.72417e-05	-1.58069	2.89164
41044059	chr20:41044059:C:T	1.46537e-06	-2.06257e-10	-1.15428
41044115	chr20:41044115:A:G	3.15792e-06	-0.386476	-5.51629e-10
41044914	chr20:41044914:G:A	4.42339e-06	-0.369549	0.320067
41045325	chr20:41045325:A:T	1.82047e-05	-1.58895	2.95424
41045463	chr20:41045463:T:A	4.50495e-07	-1.55925	-0.774549
41045568	chr20:41045568:C:T	1.15347e-05	-2.06257e-10	0.908972
41045933	chr20:41045933:CAGTT:C	2.5251e-06	-2.06257e-10	-0.610108
41046877	chr20:41046877:C:T	1.65249e-06	-1.50192	0.467812
41047540	chr20:41047540:T:C	1.31299e-06	-2.06257e-10	-1.26408
41047799	chr20:41047799:C:T	0.000775538	5.41194	-0.294774
41048221	chr20:41048221:C:T	3.77609e-06	-2.06257e-10	-0.207699
41048405	chr20:41048405:A:C	1.30346e-06	-2.06257e-10	-1.27137
41049212	chr20:41049212:C:T	2.12261e-06	-0.783741	-5.51629e-10
41049520	chr20:41049520:C:T	1.00549e-06	-1.53092	-5.51629e-10
41049649	chr20:41049649:C:T	0.0133348	6.43003	1.53172
41049889	chr20:41049889:C:T	3.77609e-06	-2.06257e-10	-0.207699
41050358	chr20:41050358:C:G	2.93668e-06	-0.45911	-5.51629e-10
41050514	chr20:41050514:C:A	1.42184e-06	-2.06257e-10	-1.18444
41050571	chr20:41050571:T:C	1.4877e-06	-2.06257e-10	-1.13916
41050784	chr20:41050784:C:T	1.10515e-06	-1.43641	-5.51629e-10
41051665	chr20:41051665:G:C	9.11318e-06	-2.06257e-10	0.673334
41051760	chr20:41051760:G:A	3.60164e-06	-1.51954	1.26454
41052127	chr20:41052127:T:C	5.58837e-06	-2.06257e-10	0.184299
41052547	chr20:41052547:C:T	3.79439e-07	-1.56855	-0.936896
41052684	chr20:41052684:T:C	1.45913e-06	-1.15855	-5.51629e-10
41053002	chr20:41053002:A:C	1.97866e-06	-0.853966	-5.51629e-10
41053884	chr20:41053884:T:G	5.60643e-06	-2.06257e-10	0.187527
41054510	chr20:41054510:C:A	1.42195e-06	-2.06257e-10	-1.18436
41055052	chr20:41055052:A:T	1.42184e-06	-2.06257e-10	-1.18444
41055685	chr20:41055685:T:C	1.41886e-06	-2.06257e-10	-1.18653
41055774	chr20:41055774:C:T	6.06724e-06	-1.58987	1.85639
41056144	chr20:41056144:T:C	3.19867e-07	-1.54868	-1.12756
41056215	chr20:41056215:A:G	0.000570032	4.97501	-0.165707
41056779	chr20:41056779:G:A	0.000910185	6.30717	-1.02991
41056941	chr20:41056941:A:C	1.47131e-06	-1.15023	-5.51629e-10
41057232	chr20:41057232:C:G	1.29879e-06	-2.06257e-10	-1.27495
41057598	chr20:41057598:C:G	1.33019e-06	-2.06257e-10	-1.25107
41059101	chr20:41059101:A:G	3.04027e-06	-1.42379	0.999345
41059284	chr20:41059284:A:G	5.01813e-07	-1.47191	-0.754004
41059820	chr20:41059820:T:C	9.53815e-07	-1.58367	-5.51629e-10
41060351	chr20:41060351:A:G	6.26331e-06	0.298322	-5.51629e-10
41060668	chr20:41060668:C:T	1.30588e-06	-2.06257e-10	-1.26951
41060698	chr20:41060698:C:T	1.30588e-06	-2.06257e-10	-1.26951
41061966	chr20:41061966:C:G	1.30368e-06	-2.06257e-10	-1.2712
41061981	chr20:41061981:A:G	2.48176e-06	-2.06257e-10	-0.627421
41062527	chr20:41062527:A:G	1.32157e-06	-2.06257e-10	-1.25757
41063734	chr20:41063734:C:T	1.42184e-06	-2.06257e-10	-1.18444
41063853	chr20:41063853:ATAGT:A	1.83956e-06	-2.06257e-10	-0.926862
41064236	chr20:41064236:T:G	1.43092e-06	-2.06257e-10	-1.17807
41064355	chr20:41064355:C:T	4.25403e-06	-2.06257e-10	-0.0885207
41065119	chr20:41065119:G:A	3.62013e-06	-2.06257e-10	-0.249877
41065589	chr20:41065589:C:G	1.31497e-06	-1.26257	-5.51629e-10
41066005	chr20:41066005:T:A	9.472e-07	-1.59063	-5.51629e-10
41066067	chr20:41066067:G:A	2.04829e-06	0.424559	-1.24394
41067464	chr20:41067464:G:T	1.3182e-06	-2.06257e-10	-1.26012
41067968	chr20:41067968:T:C	1.37907e-06	-2.06257e-10	-1.21498
41068176	chr20:41068176:T:C	1.44271e-06	-1.16987	-5.51629e-10
41068386	chr20:41068386:G:A	1.2996e-06	-2.06257e-10	-1.27433
41068459	chr20:41068459:G:A	2.13763e-06	-2.06257e-10	-0.776692
41068690	chr20:41068690:C:T	2.45445e-06	-2.06257e-10	-0.638486
41069064	chr20:41069064:A:G	5.60036e-06	-2.06257e-10	0.186443
41070760	chr20:41070760:T:A	1.32978e-06	-2.06257e-10	-1.25137
41071339	chr20:41071339:C:A	1.32705e-06	-2.06257e-10	-1.25343
41071466	chr20:41071466:TC:T	1.2453e-05	-1.57639	2.56196
41071848	chr20:41071848:T:C	1.33259e-06	-2.06257e-10	-1.24926
41072375	chr20:41072375:A:C	8.54096e-06	-0.210663	0.819149
41073283	chr20:41073283:G:A	1.8784e-06	-2.06257e-10	-0.905968
41073592	chr20:41073592:G:A	1.3094e-06	-2.06257e-10	-1.26682
41073983	chr20:41073983:CAA:C	1.52298e-06	-2.06257e-10	-1.11572
41074385	chr20:41074385:C:T	0.00137928	6.74302	-1.05008
41074793	chr20:41074793:G:C	3.99251e-06	-2.06257e-10	-0.151967
41074933	chr20:41074933:A:G	2.75107e-06	-2.06257e-10	-0.524399
41074997	chr20:41074997:C:A	2.57694e-06	-2.06257e-10	-0.589784
41075294	chr20:41075294:C:T	1.07453e-06	-1.46451	-5.51629e-10
41075746	chr20:41075746:A:G	1.53726e-06	-2.06257e-10	-1.10639
41075881	chr20:41075881:T:C	1.58665e-06	-2.06257e-10	-1.07477
41076355	chr20:41076355:G:A	4.27863e-07	-1.4726	-0.912743
41076861	chr20:41076861:C:T	1.39573e-06	-2.06257e-10	-1.20297
41076906	chr20:41076906:T:C	0.00213094	7.36053	-1.2326
41077086	chr20:41077086:T:C	1.34034e-06	-2.06257e-10	-1.24346
41078344	chr20:41078344:C:A	1.31726e-06	-2.06257e-10	-1.26084
41079008	chr20:41079008:C:G	2.33565e-06	-2.06257e-10	-0.688098
41079235	chr20:41079235:T:A	1.29873e-06	-2.06257e-10	-1.275
41079494	chr20:41079494:A:G	1.30588e-06	-2.06257e-10	-1.26951
41079971	chr20:41079971:C:T	8.18601e-06	-2.06257e-10	0.566039
41081398	chr20:41081398:T:G	7.95907e-07	-1.04841	-0.716251
41082761	chr20:41082761:C:T	1.34031e-06	-2.06257e-10	-1.24349
41084849	chr20:41084849:A:G	1.48691e-06	-2.06257e-10	-1.13969
41084894	chr20:41084894:C:T	2.33578e-06	-2.06257e-10	-0.688041
41084895	chr20:41084895:G:A	4.40024e-07	-1.53932	-0.817997
41085145	chr20:41085145:A:T	1.42848e-06	-2.06257e-10	-1.17978
41085229	chr20:41085229:G:A	0.00367423	7.88657	-1.21386
41085505	chr20:41085505:A:C	0.00101994	6.40638	-1.01527
41085556	chr20:41085556:C:T	0.00128131	6.59898	-0.97973
41085588	chr20:41085588:A:G	4.31599e-07	-1.53195	-0.844702
41085690	chr20:41085690:CT:C	1.23987e-06	-1.32138	-5.51629e-10
41085990	chr20:41085990:C:T	0.00114162	5.71839	-0.214579
41086162	chr20:41086162:T:C	7.76504e-07	-0.86326	-0.926081
41086195	chr20:41086195:G:A	0.000998946	6.4215	-1.05118
41086250	chr20:41086250:G:A	7.9391e-07	-0.747959	-1.01921
41087445	chr20:41087445:G:A	2.83753e-06	-2.06257e-10	-0.493455
41087464	chr20:41087464:G:A	6.50695e-06	0.336483	-5.51629e-10
41087911	chr20:41087911:C:CT	0.00106609	6.45569	-1.02032
41088145	chr20:41088145:G:T	1.44602e-06	-2.06257e-10	-1.16757
41088481	chr20:41088481:C:T	1.49949e-06	-2.06257e-10	-1.13126
41088723	chr20:41088723:C:A	4.23464e-07	-1.46875	-0.926925
41088987	chr20:41088987:T:C	1.39515e-06	-2.06257e-10	-1.20338
41089569	chr20:41089569:G:A	4.56937e-07	-1.17178	-1.14782
41089747	chr20:41089747:C:T	1.33382e-06	-2.06257e-10	-1.24834
41089771	chr20:41089771:G:T	1.48691e-06	-2.06257e-10	-1.13969
41089841	chr20:41089841:T:C	4.81195e-07	-1.51482	-0.753047
41090258	chr20:41090258:C:T	1.21765e-05	-1.56908	2.5322
41090728	chr20:41090728:A:G	1.0232e-06	-1.51345	-5.51629e-10
41091268	chr20:41091268:G:A	4.11755e-07	-1.32532	-1.0984
41091777	chr20:41091777:C:T	1.30845e-06	-2.06257e-10	-1.26754
41091975	chr20:41091975:G:A	8.3093e-06	1.85449	-1.27351
41092190	chr20:41092190:A:G	0.00161827	6.52319	-0.670467
41092637	chr20:41092637:T:G	1.30023e-06	-2.06257e-10	-1.27384
41092733	chr20:41092733:A:G	5.08339e-07	-1.28402	-0.928972
41093184	chr20:41093184:T:C	5.3711e-07	-1.5665	-0.591437
41093706	chr20:41093706:T:G	1.40557e-06	-2.06257e-10	-1.19595
41094007	chr20:41094007:C:T	5.93651e-06	0.244733	-5.51629e-10
41094216	chr20:41094216:T:C	1.52534e-05	1.18841	-5.51629e-10
41094324	chr20:41094324:T:TAAG	1.55052e-06	-2.06257e-10	-1.0978
41094369	chr20:41094369:A:C	1.23749e-05	-1.58703	2.56631
41094845	chr20:41094845:AG:A	9.7509e-07	-1.56161	-5.51629e-10
41095010	chr20:41095010:A:T	1.06057e-06	-1.47759	-5.51629e-10
41095044	chr20:41095044:A:T	1.31573e-06	-2.06257e-10	-1.26199
41095091	chr20:41095091:A:G	1.3673e-06	-2.06257e-10	-1.22355
41095288	chr20:41095288:A:G	5.05794e-06	0.0845723	-5.51629e-10
41095698	chr20:41095698:T:C	0.00349439	7.29848	-0.675953
41095881	chr20:41095881:TA:T	1.61131e-06	-2.06257e-10	-1.05934
41096534	chr20:41096534:A:G	1.33264e-06	-2.06257e-10	-1.24923
41097392	chr20:41097392:A:G	1.30294e-06	-2.06257e-10	-1.27176
41097485	chr20:41097485:C:G	4.81116e-06	-2.06257e-10	0.0345511
41098136	chr20:41098136:T:C	1.23311e-05	-1.59107	2.56681
41098588	chr20:41098588:C:T	1.53726e-06	-2.06257e-10	-1.10639
41099223	chr20:41099223:T:C	4.90398e-07	-1.09713	-1.1518
41100127	chr20:41100127:G:A	1.33995e-06	-2.06257e-10	-1.24375
41100421	chr20:41100421:A:G	2.04424e-06	-2.06257e-10	-0.821363
41100591	chr20:41100591:A:G	1.57243e-06	-2.06257e-10	-1.08377
41100720	chr20:41100720:A:T	1.34031e-06	-2.06257e-10	-1.24349
41100750	chr20:41100750:G:T	8.11695e-06	-2.06257e-10	0.557567
41102299	chr20:41102299:T:G	4.06555e-06	-2.06257e-10	-0.133839
41103011	chr20:41103011:C:T	4.72221e-06	-2.06257e-10	0.0158891
41103128	chr20:41103128:A:G	1.30952e-06	-2.06257e-10	-1.26672
41103417	chr20:41103417:A:T	1.36558e-06	-2.06257e-10	-1.22481
41103741	chr20:41103741:A:G	1.34849e-06	-2.06257e-10	-1.2374
41104784	chr20:41104784:C:T	1.37912e-06	-2.06257e-10	-1.21495
41104918	chr20:41104918:G:A	1.40477e-05	-1.57344	2.6795
41105007	chr20:41105007:C:T	1.82753e-06	-0.933424	-5.51629e-10
41105141	chr20:41105141:G:A	9.67007e-06	-1.58601	2.31866
41105363	chr20:41105363:C:A	3.32475e-07	-1.51106	-1.12652
41105440	chr20:41105440:A:G	2.7335e-06	0.726779	-1.25758
41105750	chr20:41105750:T:C	7.65808e-06	-1.59099	2.09037
41106712	chr20:41106712:C:G	1.31259e-06	-2.06257e-10	-1.26438
41107031	chr20:41107031:C:T	1.30006e-05	-1.59111	2.61972
41107085	chr20:41107085:C:T	9.10591e-06	-2.06257e-10	0.672536
41107148	chr20:41107148:C:G	4.85175e-06	-2.06257e-10	0.0429522
41107811	chr20:41107811:T:C	1.77808e-05	1.34173	-5.51629e-10
41108082	chr20:41108082:T:C	6.70902e-07	-0.957895	-0.977625
41108624	chr20:41108624:T:C	1.49911e-06	-1.13151	-5.51629e-10
41108680	chr20:41108680:C:T	1.30917e-05	-1.58413	2.61972
41108703	chr20:41108703:G:A	1.14954e-06	-1.39703	-5.51629e-10
41108751	chr20:41108751:C:T	1.30788e-05	-1.58511	2.61972
41109720	chr20:41109720:C:T	3.04691e-06	-2.06257e-10	-0.422259
41110159	chr20:41110159:C:T	1.40733e-06	-2.06257e-10	-1.1947
41110231	chr20:41110231:G:C	1.30607e-06	-2.06257e-10	-1.26936
41110325	chr20:41110325:A:G	1.39219e-05	-1.58744	2.68451
41110565	chr20:41110565:AC:A	2.50381e-06	-2.06257e-10	-0.618573
41110711	chr20:41110711:A:G	1.33666e-06	-2.06257e-10	-1.24621
41111458	chr20:41111458:C:A	4.18286e-07	-1.52929	-0.878686
41112541	chr20:41112541:C:G	4.85311e-06	0.0432326	-5.51629e-10
41113372	chr20:41113372:CTTAT:C	2.66521e-06	-2.06257e-10	-0.556104
41113644	chr20:41113644:A:G	0.00235693	6.69345	-0.464726
41113733	chr20:41113733:T:A	0.00199557	6.56122	-0.498925
41114304	chr20:41114304:T:C	0.00399487	7.63473	-0.878355
41114491	chr20:41114491:A:G	1.30007e-06	-2.06257e-10	-1.27397
41114610	chr20:41114610:G:A	1.30904e-06	-2.06257e-10	-1.26709
41115281	chr20:41115281:T:G	0.000634262	5.22068	-0.304609
41115779	chr20:41115779:A:C	0.00127212	6.41845	-0.806394
41115996	chr20:41115996:C:T	6.37196e-06	-1.59138	1.9069
41116010	chr20:41116010:A:G	0.00386089	7.776	-1.05373
41116791	chr20:41116791:T:A	1.64909e-06	-2.06257e-10	-1.03616
41117327	chr20:41117327:G:A	1.20546e-06	-1.34952	-5.51629e-10
41117763	chr20:41117763:A:G	0.00188613	7.27506	-1.26916
41119302	chr20:41119302:AC:A	1.54181e-06	-2.06257e-10	-1.10343
41120371	chr20:41120371:A:G	5.80909e-06	0.223036	-5.51629e-10
41120471	chr20:41120471:G:A	2.27547e-06	-2.06257e-10	-0.714203
41120601	chr20:41120601:C:G	3.80836e-07	-1.54019	-0.961584
41120764	chr20:41120764:C:T	1.31652e-06	-2.06257e-10	-1.26139
41121239	chr20:41121239:C:T	0.000140118	3.40609	-5.51629e-10
41122431	chr20:41122431:A:C	1.29946e-06	-2.06257e-10	-1.27444
41122459	chr20:41122459:CT:C	8.64485e-07	-1.03128	-0.65073
41122639	chr20:41122639:G:A	4.35691e-07	-1.49003	-0.877179
41123142	chr20:41123142:T:C	1.4137e-06	-2.06257e-10	-1.19018
41123928	chr20:41123928:CT:C	9.4758e-07	-1.59023	-5.51629e-10
41125088	chr20:41125088:A:C	1.30244e-06	-2.06257e-10	-1.27215
41125209	chr20:41125209:C:T	1.7779e-06	-2.06257e-10	-0.960957
41125244	chr20:41125244:C:T	1.30778e-06	-2.06257e-10	-1.26806
41125253	chr20:41125253:G:A	8.43852e-07	-1.0623	-0.643864
41125265	chr20:41125265:T:C	1.30925e-05	-1.58509	2.62074
41125748	chr20:41125748:C:T	5.51458e-06	0.171008	-5.51629e-10
41125832	chr20:41125832:C:G	1.63792e-05	-1.5824	2.84202
41126210	chr20:41126210:A:G	1.39185e-05	-1.58543	2.68226
41127037	chr20:41127037:G:A	1.34031e-06	-2.06257e-10	-1.24349
41127104	chr20:41127104:A:G	3.83006e-07	-1.53257	-0.963524
41127184	chr20:41127184:C:T	1.58342e-05	-1.5865	2.81229
41128019	chr20:41128019:A:C	1.34755e-06	-2.06257e-10	-1.2381
41128566	chr20:41128566:T:C	3.87165e-06	-2.06257e-10	-0.182707
41129113	chr20:41129113:T:C	1.30172e-06	-2.06257e-10	-1.2727
41130437	chr20:41130437:A:G	2.38392e-06	-2.06257e-10	-0.667642
41130478	chr20:41130478:T:C	4.80326e-06	-2.06257e-10	0.032906
41130802	chr20:41130802:C:T	3.25297e-07	-1.53035	-1.12906
41132058	chr20:41132058:G:A	8.72226e-06	-2.06257e-10	0.62949
41132524	chr20:41132524:A:C	1.37988e-06	-2.06257e-10	-1.21439
41132583	chr20:41132583:A:T	5.59474e-06	-2.06257e-10	0.185439
41132745	chr20:41132745:T:C	1.57549e-05	-1.56593	2.78669
41132856	chr20:41132856:A:T	1.299e-06	-2.06257e-10	-1.27479
41133714	chr20:41133714:G:A	1.38533e-06	-2.06257e-10	-1.21045
41134016	chr20:41134016:G:A	2.5087e-06	-2.06257e-10	-0.616621
41134490	chr20:41134490:A:G	1.41818e-06	-2.06257e-10	-1.18702
41134894	chr20:41134894:T:C	3.56751e-06	-0.613331	0.348812
41135170	chr20:41135170:A:C	1.5836e-06	-2.06257e-10	-1.07669
41135297	chr20:41135297:T:G	1.94938e-06	-2.06257e-10	-0.868878
41136062	chr20:41136062:T:C	2.47287e-05	-1.45492	3.1265
41136373	chr20:41136373:G:GA	1.35035e-06	-2.06257e-10	-1.23602
41136697	chr20:41136697:G:A	1.5084e-06	-1.12534	-5.51629e-10
41137476	chr20:41137476:G:T	6.18455e-07	-1.55902	-0.457903
41139759	chr20:41139759:A:AG	9.97757e-07	-1.53863	-5.51629e-10
41139852	chr20:41139852:A:G	1.2175e-06	-1.33959	-5.51629e-10
41140212	chr20:41140212:G:A	9.47318e-07	-1.59051	-5.51629e-10
41141335	chr20:41141335:T:C	0.000147582	4.64855	-1.19055
41141476	chr20:41141476:C:T	1.03009e-06	-1.12894	-0.377809
41141673	chr20:41141673:A:G	1.48809e-06	-2.06257e-10	-1.13889
41142009	chr20:41142009:C:T	5.58955e-06	-2.06257e-10	0.18451
41142803	chr20:41142803:G:A	3.93491e-07	-1.41301	-1.05608
41143307	chr20:41143307:T:C	0.00201794	7.32122	-1.24778
41144048	chr20:41144048:A:G	3.26325e-06	-0.353665	-5.51629e-10
41144193	chr20:41144193:G:A	1.31684e-06	-2.06257e-10	-1.26116
41144599	chr20:41144599:G:A	1.1621e-05	-1.5664	2.48282
41144715	chr20:41144715:T:C	1.3654e-06	-2.06257e-10	-1.22494
41144808	chr20:41144808:G:T	1.30005e-06	-2.06257e-10	-1.27399
41145523	chr20:41145523:T:C	0.00188744	7.26156	-1.25498
41146297	chr20:41146297:C:G	2.35029e-06	-2.06257e-10	-0.68185
41146426	chr20:41146426:C:T	2.62529e-06	-2.06257e-10	-0.571195
41146854	chr20:41146854:G:A	1.45574e-05	-1.55903	2.70074
41147266	chr20:41147266:C:G	6.87799e-06	-2.06257e-10	0.391938
41147406	chr20:41147406:C:T	0.00242967	7.04987	-0.790749
41147804	chr20:41147804:C:T	3.53154e-06	-2.06257e-10	-0.274653
41147805	chr20:41147805:G:A	9.88526e-07	-1.11832	-0.429613
41148111	chr20:41148111:A:G	1.41861e-06	-2.06257e-10	-1.18671
41148737	chr20:41148737:T:C	1.36117e-06	-2.06257e-10	-1.22805
41149380	chr20:41149380:G:T	9.51622e-07	-1.58598	-5.51629e-10
41149968	chr20:41149968:C:T	1.35693e-06	-2.06257e-10	-1.23117
41150681	chr20:41150681:A:G	1.92785e-06	-0.879981	-5.51629e-10
41151622	chr20:41151622:C:T	1.30139e-06	-2.06257e-10	-1.27295
41151701	chr20:41151701:C:G	1.68914e-06	-1.01217	-5.51629e-10
41151715	chr20:41151715:A:T	1.35183e-06	-2.06257e-10	-1.23493
41152072	chr20:41152072:C:CA	2.70459e-06	-2.06257e-10	-0.541436
41152075	chr20:41152075:AGCTCC:A	2.70459e-06	-2.06257e-10	-0.541436
41152082	chr20:41152082:T:TGGA	2.62135e-06	-2.06257e-10	-0.572699
41152292	chr20:41152292:G:A	4.1316e-05	3.35272	-1.16786
41152318	chr20:41152318:C:T	0.000175887	3.63346	-5.51629e-10
41153052	chr20:41153052:A:C	2.26395e-06	-2.06257e-10	-0.719278
41153455	chr20:41153455:T:A	1.44497e-06	-2.06257e-10	-1.1683
41153463	chr20:41153463:T:C	1.31411e-06	-2.06257e-10	-1.26323
41154259	chr20:41154259:A:G	0.000898874	5.82328	-0.558529
41154394	chr20:41154394:C:A	0.00102753	5.94946	-0.550936
41154748	chr20:41154748:A:G	1.68994e-06	-1.01169	-5.51629e-10
41155785	chr20:41155785:A:G	9.68892e-07	-1.56799	-5.51629e-10
41156579	chr20:41156579:C:T	6.27044e-06	-2.06257e-10	0.299459
41156994	chr20:41156994:T:G	1.29883e-06	-2.06257e-10	-1.27492
41157604	chr20:41157604:G:A	9.90474e-07	-1.54596	-5.51629e-10
41158316	chr20:41158316:C:T	1.1301e-05	-2.06257e-10	0.888507
41158890	chr20:41158890:T:C	4.69395e-07	-1.0206	-1.27209
41159297	chr20:41159297:T:C	0.000404678	5.52347	-1.05676
41159371	chr20:41159371:A:T	2.64593e-06	-2.06257e-10	-0.563366
41159452	chr20:41159452:C:T	1.35015e-06	-2.06257e-10	-1.23617
41160176	chr20:41160176:A:G	1.36117e-06	-2.06257e-10	-1.22805
41160215	chr20:41160215:A:G	0.00263505	7.52052	-1.18025
41160821	chr20:41160821:A:T	6.92045e-06	-1.52816	1.92626
41161075	chr20:41161075:A:G	1.22006e-05	2.23977	-1.27468
41161645	chr20:41161645:C:T	1.34031e-06	-2.06257e-10	-1.24349
41161795	chr20:41161795:C:T	7.98764e-07	-1.56567	-0.195412
41161877	chr20:41161877:C:T	6.54878e-06	0.34289	-5.51629e-10
41161995	chr20:41161995:A:T	3.68273e-07	-1.54333	-0.991984
41162387	chr20:41162387:C:T	1.29918e-06	-2.06257e-10	-1.27465
41162388	chr20:41162388:G:A	1.37543e-06	-2.06257e-10	-1.21762
41162599	chr20:41162599:G:A	4.33785e-06	-2.06257e-10	-0.0690083
41162853	chr20:41162853:T:G	1.09216e-06	-1.44823	-5.51629e-10
41163101	chr20:41163101:C:T	2.08624e-05	-1.48449	2.98605
41163282	chr20:41163282:C:T	1.40013e-06	-2.06257e-10	-1.19982
41163362	chr20:41163362:C:T	2.61696e-05	-2.06257e-10	1.72821
41163423	chr20:41163423:A:G	1.05904e-06	-1.09244	-0.386581
41163596	chr20:41163596:G:A	2.79122e-05	1.79268	-5.51629e-10
41163656	chr20:41163656:T:C	1.3015e-06	-2.06257e-10	-1.27287
41165207	chr20:41165207:C:A	2.16295e-06	-2.06257e-10	-0.764916
41165849	chr20:41165849:G:A	0.00190308	7.20871	-1.19387
41165864	chr20:41165864:G:A	1.38547e-06	-2.06257e-10	-1.21035
41165944	chr20:41165944:C:T	9.48857e-07	-1.58888	-5.51629e-10
41166135	chr20:41166135:T:G	2.14903e-06	-0.771372	-5.51629e-10
41167032	chr20:41167032:G:A	1.39267e-06	-2.06257e-10	-1.20516
41167651	chr20:41167651:T:G	1.30726e-06	-2.06257e-10	-1.26845
41167759	chr20:41167759:C:A	1.97503e-06	-2.06257e-10	-0.855807
41168059	chr20:41168059:G:A	2.50083e-06	-2.06257e-10	-0.619764
41168163	chr20:41168163:T:C	1.06337e-06	-1.47494	-5.51629e-10
41168698	chr20:41168698:C:T	2.62529e-06	-2.06257e-10	-0.571195
41168900	chr20:41168900:C:T	9.54824e-06	-2.06257e-10	0.719969
41169006	chr20:41169006:C:T	1.86391e-05	-1.49683	2.8857
41169392	chr20:41169392:C:T	1.1035e-06	-1.4379	-5.51629e-10
41169810	chr20:41169810:T:TTGTA	1.60147e-06	-2.06257e-10	-1.06546
41169941	chr20:41169941:T:C	1.80189e-06	-2.06257e-10	-0.947552
41170433	chr20:41170433:A:T	1.93545e-06	-2.06257e-10	-0.876046
41172372	chr20:41172372:C:T	1.34031e-06	-2.06257e-10	-1.24349
41173075	chr20:41173075:G:C	7.01832e-06	-2.06257e-10	0.412137
41174031	chr20:41174031:G:A	1.0367e-06	-1.50034	-5.51629e-10
41174174	chr20:41174174:G:T	6.94242e-06	0.401263	-5.51629e-10
41174582	chr20:41174582:A:AAG	1.3362e-06	-2.06257e-10	-1.24656
41174885	chr20:41174885:A:AGTG	1.75518e-06	-2.06257e-10	-0.973817
41175815	chr20:41175815:AAGC:GAGC	2.53248e-06	-2.06257e-10	-0.607187
41176272	chr20:41176272:G:A	1.53859e-06	-2.06257e-10	-1.10552
41177205	chr20:41177205:C:T	1.37364e-06	-2.06257e-10	-1.21892
41177472	chr20:41177472:C:T	1.46473e-06	-1.15472	-5.51629e-10
41177639	chr20:41177639:A:G	1.36117e-06	-2.06257e-10	-1.22805
41178132	chr20:41178132:A:G	2.38498e-06	-1.17817	0.51097
41178143	chr20:41178143:T:C	1.35501e-06	-2.06257e-10	-1.23258
41179410	chr20:41179410:C:G	2.58518e-06	-2.06257e-10	-0.586592
41179720	chr20:41179720:C:T	3.57174e-06	-2.06257e-10	-0.263335
41179760	chr20:41179760:G:A	0.00606071	6.6114	0.561799
41180020	chr20:41180020:G:T	0.00694862	6.70109	0.608821
41181573	chr20:41181573:C:T	1.49076e-06	-2.06257e-10	-1.1371
41181826	chr20:41181826:A:G	5.2274e-06	-2.06257e-10	0.117527
41182593	chr20:41182593:CTCA:C	1.38388e-05	-1.58512	2.67621
41184047	chr20:41184047:C:T	1.83524e-06	-1.33487	0.405654
41184252	chr20:41184252:T:A	3.87306e-06	-2.06257e-10	-0.182342
41184404	chr20:41184404:A:G	1.30074e-06	-2.06257e-10	-1.27346
41185032	chr20:41185032:G:A	2.00941e-06	-2.06257e-10	-0.838545
41185089	chr20:41185089:G:A	2.76844e-06	-1.17813	0.660033
41185262	chr20:41185262:G:T	1.65875e-06	-2.06257e-10	-1.03032
41185650	chr20:41185650:T:C	1.31615e-06	-2.06257e-10	-1.26168
41186678	chr20:41186678:A:ACAGCCATCTT	3.29916e-07	-1.39726	-1.24805
41186872	chr20:41186872:T:A	0.000874143	5.30737	-0.0705155
41187057	chr20:41187057:T:C	3.73186e-07	-1.56112	-0.960945
41187140	chr20:41187140:A:G	0.00257586	7.54352	-1.22597
41187431	chr20:41187431:T:C	6.67224e-06	-1.59172	1.95329
41187745	chr20:41187745:G:A	0.00115701	5.60946	-0.0922574
41188569	chr20:41188569:C:T	1.3009e-06	-2.06257e-10	-1.27333
41188842	chr20:41188842:G:A	1.46263e-05	-1.59002	2.73646
41188853	chr20:41188853:A:G	1.52681e-06	-2.06257e-10	-1.11321
41188901	chr20:41188901:T:C	2.02868e-06	-2.06257e-10	-0.829005
41190075	chr20:41190075:G:A	1.30621e-06	-2.06257e-10	-1.26926
41190102	chr20:41190102:G:A	1.52257e-05	-1.55663	2.74323
41191927	chr20:41191927:C:G	1.2231e-05	-1.58924	2.55683
41192109	chr20:41192109:G:A	0.0107148	6.47166	1.27134
41192495	chr20:41192495:C:T	2.6884e-06	-2.06257e-10	-0.54744
41192908	chr20:41192908:C:A	1.33165e-05	-1.56816	2.62078
41193805	chr20:41193805:C:T	1.36672e-06	-2.06257e-10	-1.22397
41193944	chr20:41193944:C:T	1.5862e-06	-2.06257e-10	-1.07505
41194499	chr20:41194499:A:G	1.39344e-06	-2.06257e-10	-1.20461
41194535	chr20:41194535:CT:C	0.0011488	5.59994	-0.0898583
41195396	chr20:41195396:G:A	1.5168e-06	-2.06257e-10	-1.11978
41195559	chr20:41195559:G:A	1.68628e-06	-2.06257e-10	-1.01387
41197376	chr20:41197376:T:C	1.63139e-06	-2.06257e-10	-1.04695
41197420	chr20:41197420:A:T	0.000140463	3.40856	-5.51629e-10
41197478	chr20:41197478:A:T	5.19394e-07	-1.4756	-0.715877
41197528	chr20:41197528:A:G	1.31865e-06	-2.06257e-10	-1.25978
41197769	chr20:41197769:TTTGA:T	2.0143e-06	-0.836118	-5.51629e-10
41197878	chr20:41197878:T:A	2.98162e-06	-0.44392	-5.51629e-10
41198204	chr20:41198204:G:T	7.53461e-06	-1.5836	2.06672
41198284	chr20:41198284:C:T	2.01722e-05	-1.5673	3.03522
41198288	chr20:41198288:A:G	0.000597592	5.85349	-0.996971
41199347	chr20:41199347:G:T	1.63378e-05	-1.56566	2.82275
41200007	chr20:41200007:T:C	1.3299e-06	-2.06257e-10	-1.25128
41200024	chr20:41200024:A:G	0.00018757	4.49388	-0.796114
41201435	chr20:41201435:G:A	2.25239e-06	-2.06257e-10	-0.724395
41201482	chr20:41201482:A:G	0.00190622	7.15407	-1.13758
41201847	chr20:41201847:T:C	1.31492e-06	-2.06257e-10	-1.26261
41202847	chr20:41202847:C:T	1.30148e-06	-2.06257e-10	-1.27289
41203731	chr20:41203731:C:T	1.31239e-06	-2.06257e-10	-1.26454
41203988	chr20:41203988:T:C	6.40765e-07	-1.4748	-0.50668
41204161	chr20:41204161:G:A	1.30077e-06	-2.06257e-10	-1.27343
41205981	chr20:41205981:G:A	1.47475e-05	-1.59111	2.7458
41206454	chr20:41206454:C:T	1.30012e-06	-2.06257e-10	-1.27393
41207134	chr20:41207134:A:T	1.35581e-05	-1.58816	2.65876
41207349	chr20:41207349:T:A	0.0028058	7.52668	-1.12363
41207972	chr20:41207972:A:G	6.27685e-06	-2.06257e-10	0.300481
41208177	chr20:41208177:T:C	2.50832e-06	-2.06257e-10	-0.616776
41208344	chr20:41208344:G:A	1.29873e-06	-2.06257e-10	-1.275
41209059	chr20:41209059:A:G	1.34521e-06	-2.06257e-10	-1.23984
41209115	chr20:41209115:C:T	3.82777e-07	-1.53708	-0.959611
41209172	chr20:41209172:G:C	1.20028e-06	-1.35384	-5.51629e-10
41209416	chr20:41209416:A:G	0.00166993	7.04607	-1.16193
41209440	chr20:41209440:T:A	1.40054e-06	-2.06257e-10	-1.19953
41210753	chr20:41210753:C:T	9.72743e-07	-1.56402	-5.51629e-10
41211425	chr20:41211425:ACT:A	2.16673e-06	-2.06257e-10	-0.763168
41212389	chr20:41212389:A:G	1.61397e-06	-2.06257e-10	-1.05769
41212451	chr20:41212451:C:T	0.00146402	7.02746	-1.2749
41212524	chr20:41212524:G:A	1.29426e-05	-1.56102	2.58515
41212634	chr20:41212634:C:G	0.000185033	4.48344	-0.799296
41212810	chr20:41212810:C:A	1.14729e-06	-1.01811	-0.380874
41213102	chr20:41213102:A:C	2.33075e-06	-2.06257e-10	-0.690197
41213226	chr20:41213226:A:G	1.29873e-06	-2.06257e-10	-1.275
41214270	chr20:41214270:A:C	4.11246e-06	-2.06257e-10	-0.122367
41215194	chr20:41215194:T:C	1.33676e-06	-2.06257e-10	-1.24614
41216430	chr20:41216430:C:T	0.00294762	6.058	0.394361
41217290	chr20:41217290:A:C	2.43265e-06	-2.06257e-10	-0.647405
41217522	chr20:41217522:C:T	3.39542e-06	-2.06257e-10	-0.31396
41218219	chr20:41218219:G:A	0.00332177	6.14913	0.422739
41218222	chr20:41218222:T:C	1.2989e-06	-2.06257e-10	-1.27487
41218420	chr20:41218420:G:A	1.29875e-06	-2.06257e-10	-1.27498
41219280	chr20:41219280:T:C	1.32125e-06	-2.06257e-10	-1.25781
41219832	chr20:41219832:T:G	0.00146238	6.97807	-1.22664
41220724	chr20:41220724:T:C	0.00245032	7.4375	-1.16992
41220763	chr20:41220763:G:A	1.1329e-05	-2.06257e-10	0.890977
41221252	chr20:41221252:A:G	1.11069e-05	0.871181	-5.51629e-10
41221285	chr20:41221285:C:T	1.4646e-06	-2.06257e-10	-1.15481
41221668	chr20:41221668:C:G	0.00204758	7.29696	-1.20894
41222160	chr20:41222160:T:C	6.70195e-06	-1.51938	1.88539
41223465	chr20:41223465:AAC:A	2.94444e-06	-2.06257e-10	-0.456471
41223619	chr20:41223619:A:G	1.51664e-06	-2.06257e-10	-1.11989
41224109	chr20:41224109:G:A	1.35262e-06	-2.06257e-10	-1.23435
41224545	chr20:41224545:A:G	9.46737e-07	-1.59112	-5.51629e-10
41224751	chr20:41224751:T:G	1.91181e-06	-0.888336	-5.51629e-10
41225966	chr20:41225966:T:A	1.38538e-06	-2.06257e-10	-1.21041
41226361	chr20:41226361:C:A	0.00272486	7.60144	-1.22765
41226425	chr20:41226425:T:A	1.52585e-06	-2.06257e-10	-1.11384
41227440	chr20:41227440:A:C	0.000127696	4.21904	-0.905774
41228049	chr20:41228049:A:T	0.000155069	4.22523	-0.717753
41228851	chr20:41228851:G:A	1.44752e-06	-2.06257e-10	-1.16654
41229037	chr20:41229037:T:A	7.61748e-06	-1.59004	2.08409
41229826	chr20:41229826:G:C	1.31641e-06	-2.06257e-10	-1.26148
41229905	chr20:41229905:C:T	0.0032693	7.7588	-1.20286
41230110	chr20:41230110:C:T	1.30847e-06	-2.06257e-10	-1.26753
41230683	chr20:41230683:T:C	1.31279e-06	-2.06257e-10	-1.26423
41230848	chr20:41230848:G:C	0.000137762	4.39621	-1.00707
41231041	chr20:41231041:A:C	3.39542e-06	-2.06257e-10	-0.31396
41231144	chr20:41231144:C:T	1.65791e-06	-2.06257e-10	-1.03083
41231996	chr20:41231996:C:T	2.71903e-06	-1.21537	0.67926
41232063	chr20:41232063:C:T	1.34353e-06	-2.06257e-10	-1.24109
41233016	chr20:41233016:G:A	1.07076e-06	-1.46802	-5.51629e-10
41233225	chr20:41233225:C:T	2.51561e-06	-2.06257e-10	-0.613872
41233287	chr20:41233287:A:G	8.95771e-06	0.656127	-5.51629e-10
41233831	chr20:41233831:G:A	0.000682999	5.5187	-0.528592
41234899	chr20:41234899:G:A	0.000219204	4.56913	-0.715511
41235388	chr20:41235388:C:T	8.1396e-06	-1.55528	2.11564
41235577	chr20:41235577:A:C	2.74855e-07	-1.56305	-1.26485
41235615	chr20:41235615:C:T	1.29895e-06	-2.06257e-10	-1.27484
41235945	chr20:41235945:G:A	1.34031e-06	-2.06257e-10	-1.24349
41235964	chr20:41235964:C:T	1.64931e-06	-2.06257e-10	-1.03603
41235966	chr20:41235966:A:G	1.68597e-06	-2.06257e-10	-1.01405
41236117	chr20:41236117:A:G	1.30845e-06	-2.06257e-10	-1.26755
41236465	chr20:41236465:C:G	1.32569e-06	-2.06257e-10	-1.25445
41236756	chr20:41236756:C:A	1.32043e-06	-2.06257e-10	-1.25843
41236793	chr20:41236793:A:G	1.31329e-06	-2.06257e-10	-1.26385
41236796	chr20:41236796:A:C	1.31415e-06	-2.06257e-10	-1.2632
41237268	chr20:41237268:T:C	4.27634e-07	-1.4937	-0.892178
41237464	chr20:41237464:G:A	1.35307e-06	-2.06257e-10	-1.23401
41237527	chr20:41237527:A:G	8.63488e-06	-2.06257e-10	0.619422
41237673	chr20:41237673:C:T	8.53841e-06	0.608187	-5.51629e-10
41237822	chr20:41237822:C:T	7.87522e-06	0.527334	-5.51629e-10
41238503	chr20:41238503:CT:C	4.06808e-06	-2.06257e-10	-0.133217
41238514	chr20:41238514:A:T	2.02302e-06	-2.06257e-10	-0.831798
41238650	chr20:41238650:A:G	8.75246e-06	-1.59176	2.2247
41238862	chr20:41238862:A:G	1.30579e-06	-2.06257e-10	-1.26958
41240021	chr20:41240021:G:A	6.15857e-06	0.353377	-0.071921
41240201	chr20:41240201:A:G	3.39542e-06	-2.06257e-10	-0.31396
41240507	chr20:41240507:C:A	3.53906e-06	-1.53075	1.25822
41240854	chr20:41240854:G:A	2.23447e-06	-2.06257e-10	-0.732385
41241038	chr20:41241038:G:A	1.50399e-06	-2.06257e-10	-1.12827
41241455	chr20:41241455:G:C	1.34277e-06	-2.06257e-10	-1.24166
41241476	chr20:41241476:A:G	5.32589e-06	-1.57721	1.7134
41242522	chr20:41242522:T:C	4.63179e-06	-2.06257e-10	-0.00344431
41242857	chr20:41242857:T:C	1.33984e-06	-2.06257e-10	-1.24384
41243910	chr20:41243910:G:A	3.01681e-06	-1.20939	0.777201
41243956	chr20:41243956:G:A	1.60151e-06	-1.06544	-5.51629e-10
41244364	chr20:41244364:T:C	1.36387e-06	-2.06257e-10	-1.22606
41245298	chr20:41245298:T:C	1.68236e-06	-2.06257e-10	-1.01619
41246047	chr20:41246047:T:C	1.65472e-06	-1.03276	-5.51629e-10
41246054	chr20:41246054:T:C	1.3385e-06	-2.06257e-10	-1.24484
41246263	chr20:41246263:C:T	4.194e-06	-2.06257e-10	-0.102733
41246781	chr20:41246781:G:A	1.94577e-06	-2.06257e-10	-0.87073
41246902	chr20:41246902:AAAC:A	1.32379e-06	-2.06257e-10	-1.25589
41247223	chr20:41247223:A:G	1.28781e-06	-1.28344	-5.51629e-10
41247688	chr20:41247688:C:T	2.7109e-06	-2.06257e-10	-0.539107
41247927	chr20:41247927:T:C	0.000205161	4.40511	-0.617699
41248409	chr20:41248409:G:A	0.00415786	7.72846	-0.932091
41249105	chr20:41249105:T:C	0.0040977	7.8312	-1.0494
41249534	chr20:41249534:C:T	2.83256e-06	-2.06257e-10	-0.495208
41249905	chr20:41249905:G:A	1.10101e-06	-1.44016	-5.51629e-10
41250081	chr20:41250081:G:A	3.37966e-06	-2.06257e-10	-0.318611
41250316	chr20:41250316:C:T	0.00288401	7.58005	-1.1495
41251016	chr20:41251016:A:G	2.67139e-06	-2.06257e-10	-0.55379
41252316	chr20:41252316:T:C	2.53297e-06	-0.919253	0.312259
41252520	chr20:41252520:G:C	3.16045e-06	-2.06257e-10	-0.385674
41254141	chr20:41254141:G:A	0.00439641	7.46911	-0.616954
41254668	chr20:41254668:T:C	1.55945e-06	-2.06257e-10	-1.09206
41254743	chr20:41254743:A:G	1.55945e-06	-2.06257e-10	-1.09206
41254935	chr20:41254935:G:T	0.00353756	7.7684	-1.1336
41255608	chr20:41255608:C:A	1.67785e-06	-1.01887	-5.51629e-10
41255659	chr20:41255659:G:A	1.67475e-06	-1.02072	-5.51629e-10
41255831	chr20:41255831:G:A	0.000245746	4.6348	-0.666888
41255978	chr20:41255978:G:A	1.30296e-06	-2.06257e-10	-1.27175
41256126	chr20:41256126:A:T	5.1704e-06	-1.59166	1.69822
41256619	chr20:41256619:A:G	0.00280276	7.36738	-0.965411
41257725	chr20:41257725:C:T	1.01398e-06	-1.37766	-0.144839
41257733	chr20:41257733:T:A	9.11361e-07	-1.1605	-0.468706
41257737	chr20:41257737:T:G	1.34951e-06	-1.14227	-0.0943701
41257748	chr20:41257748:A:T	7.24908e-07	-1.37847	-0.479623
41257749	chr20:41257749:C:T	7.68181e-07	-1.37825	-0.421869
41257759	chr20:41257759:A:C	1.01646e-06	-1.52007	-5.51629e-10
41258864	chr20:41258864:C:T	1.57947e-06	-2.06257e-10	-1.0793
41259008	chr20:41259008:C:A	0.00454893	7.1036	-0.21734
41259054	chr20:41259054:C:A	1.9536e-06	-2.06257e-10	-0.866712
41259343	chr20:41259343:C:T	5.69624e-06	-2.06257e-10	0.203418
41259710	chr20:41259710:T:C	6.80767e-06	-2.06257e-10	0.381662
41260543	chr20:41260543:A:G	1.73653e-06	-2.06257e-10	-0.984496
41261090	chr20:41261090:G:A	2.90646e-06	-1.19656	0.727105
41261187	chr20:41261187:A:C	5.20427e-06	-1.58662	1.69971
41261352	chr20:41261352:C:G	1.31051e-06	-2.06257e-10	-1.26597
41261574	chr20:41261574:G:T	1.34031e-06	-2.06257e-10	-1.24349
41261639	chr20:41261639:T:C	1.0561e-05	-1.57518	2.39596
41261713	chr20:41261713:C:T	0.0032517	7.71716	-1.16662
41261829	chr20:41261829:A:G	1.33818e-06	-2.06257e-10	-1.24508
41263168	chr20:41263168:C:G	0.009819	7.07249	0.583197
41263226	chr20:41263226:T:C	1.33048e-06	-2.06257e-10	-1.25084
41263234	chr20:41263234:T:C	2.88125e-06	-1.37622	0.89806
41263242	chr20:41263242:A:G	2.97565e-06	-1.20772	0.761793
41263710	chr20:41263710:T:G	2.57116e-06	-0.592032	-5.51629e-10
41263909	chr20:41263909:T:C	9.89744e-06	0.755889	-5.51629e-10
41263928	chr20:41263928:C:T	1.30148e-06	-2.06257e-10	-1.27289
41264324	chr20:41264324:G:A	1.50918e-06	-2.06257e-10	-1.12482
41264726	chr20:41264726:C:T	0.00383555	7.80096	-1.08528
41264800	chr20:41264800:T:G	2.46229e-06	-2.06257e-10	-0.635296
41265028	chr20:41265028:A:C	4.90959e-06	0.0548028	-5.51629e-10
41265609	chr20:41265609:A:T	2.8693e-06	-1.12102	0.638696
41266797	chr20:41266797:G:A	1.51016e-06	-2.06257e-10	-1.12417
41266893	chr20:41266893:T:C	0.00196236	7.00545	-0.959937
41267277	chr20:41267277:C:CA	0.00037674	5.54896	-1.1538
41267607	chr20:41267607:TA:T	1.08891e-06	-1.45121	-5.51629e-10
41267756	chr20:41267756:C:G	1.30148e-06	-2.06257e-10	-1.27289
41268295	chr20:41268295:A:T	5.68962e-06	-2.06257e-10	0.202255
41268362	chr20:41268362:ATTGT:A	0.000472645	5.77353	-1.15157
41268367	chr20:41268367:T:C	0.000487626	5.80656	-1.1534
41268383	chr20:41268383:C:T	0.00490051	7.98616	-1.02545
41269460	chr20:41269460:C:T	1.30148e-06	-2.06257e-10	-1.27289
41269493	chr20:41269493:C:T	0.00384566	7.6075	-0.889187
41269807	chr20:41269807:A:G	1.55981e-06	-2.06257e-10	-1.09183
41270177	chr20:41270177:G:A	1.39381e-06	-2.06257e-10	-1.20434
41270223	chr20:41270223:T:C	2.28998e-06	-0.707844	-5.51629e-10
41270764	chr20:41270764:C:G	0.00398191	7.67197	-0.918841
41271388	chr20:41271388:C:G	3.85169e-06	-1.07466	0.886784
41271597	chr20:41271597:A:C	4.46619e-06	-2.06257e-10	-0.0398521
41271627	chr20:41271627:C:T	1.30148e-06	-2.06257e-10	-1.27289
41271795	chr20:41271795:G:A	9.96713e-07	-1.53968	-5.51629e-10
41272642	chr20:41272642:C:T	4.21259e-06	-1.08589	0.98758
41272894	chr20:41272894:A:G	9.49565e-07	-1.58814	-5.51629e-10
41273036	chr20:41273036:G:A	0.00383969	7.94875	-1.23199
41273040	chr20:41273040:TTTTG:T	1.33658e-06	-2.06257e-10	-1.24627
41273266	chr20:41273266:TTTTG:T	1.23492e-06	-1.32538	-5.51629e-10
41273659	chr20:41273659:T:G	1.34001e-06	-2.06257e-10	-1.24371
41274151	chr20:41274151:A:G	6.28016e-06	0.301007	-5.51629e-10
41274824	chr20:41274824:T:C	1.31712e-06	-2.06257e-10	-1.26094
41274891	chr20:41274891:TA:T	0.00408884	7.91557	-1.13595
41275025	chr20:41275025:C:T	0.00012917	3.32474	-5.51629e-10
41275630	chr20:41275630:G:A	1.31359e-06	-2.06257e-10	-1.26362
41276863	chr20:41276863:G:A	1.28989e-05	-1.57202	2.59277
41277394	chr20:41277394:A:G	1.72637e-06	-2.06257e-10	-0.990368
41277663	chr20:41277663:C:T	0.000455665	5.56708	-0.981712
41278638	chr20:41278638:A:G	1.48739e-06	-2.06257e-10	-1.13936
41279109	chr20:41279109:A:C	0.000878695	5.74653	-0.504478
41279730	chr20:41279730:C:T	1.64802e-05	1.26577	-5.51629e-10
41280045	chr20:41280045:C:G	2.58548e-06	-0.586476	-5.51629e-10
41280049	chr20:41280049:C:T	0.000206774	4.71544	-0.920198
41280356	chr20:41280356:G:A	2.16299e-06	-2.06257e-10	-0.764898
41281244	chr20:41281244:GTTAC:G	3.59864e-06	-0.813243	0.557411
41281464	chr20:41281464:C:G	0.00674409	8.42686	-1.14683
41281808	chr20:41281808:A:G	1.38952e-05	-1.53094	2.6261
41281942	chr20:41281942:T:C	0.000941567	5.88068	-0.569525
41282745	chr20:41282745:A:G	0.00817323	8.02501	-0.552774
41282844	chr20:41282844:T:C	1.02817e-06	-1.50861	-5.51629e-10
41282975	chr20:41282975:C:T	3.28281e-06	-0.918878	0.571189
41283263	chr20:41283263:C:G	3.38283e-06	-0.938365	0.620691
41283303	chr20:41283303:C:T	1.34277e-06	-2.06257e-10	-1.24166
41283436	chr20:41283436:C:T	4.4766e-06	-2.06257e-10	-0.0375236
41283961	chr20:41283961:T:C	1.53618e-06	-2.06257e-10	-1.10709
41284949	chr20:41284949:C:T	4.50427e-06	-2.06257e-10	-0.0313617
41285120	chr20:41285120:T:G	1.19261e-05	-1.53808	2.48042
41285356	chr20:41285356:T:C	0.00455025	8.15811	-1.27156
41285390	chr20:41285390:G:A	0.0036287	7.00308	-0.342839
41285506	chr20:41285506:C:A	4.45415e-06	-2.06257e-10	-0.042552
41286105	chr20:41286105:G:A	0.00771897	8.32132	-0.906273
41286303	chr20:41286303:T:C	2.17596e-06	-2.06257e-10	-0.758917
41286561	chr20:41286561:ATTCTT:A	1.39352e-06	-2.06257e-10	-1.20456
41286875	chr20:41286875:G:A	0.00790158	8.70872	-1.27029
41286949	chr20:41286949:TG:T	0.00707913	8.59927	-1.27076
41287190	chr20:41287190:A:AC	6.85827e-06	-2.06257e-10	0.389068
41287414	chr20:41287414:A:C	6.04145e-06	-2.06257e-10	0.262256
41287426	chr20:41287426:G:A	6.22546e-06	-2.06257e-10	0.292259
41287520	chr20:41287520:T:C	0.00548596	8.34393	-1.27037
41287797	chr20:41287797:T:C	0.004809	8.2135	-1.27165
41288745	chr20:41288745:T:C	2.07562e-06	-0.806127	-5.51629e-10
41289437	chr20:41289437:CAG:C	3.98869e-07	-1.58819	-0.867324
41289619	chr20:41289619:T:G	4.02979e-07	-1.58623	-0.859032
41289677	chr20:41289677:A:G	1.22536e-06	-1.33316	-5.51629e-10
41289834	chr20:41289834:T:C	1.29143e-05	-1.50468	2.52663
41290639	chr20:41290639:C:T	1.4497e-05	-1.52216	2.65972
41291374	chr20:41291374:C:T	0.00160422	5.96937	-0.125367
41292238	chr20:41292238:G:C	1.9097e-06	-0.889441	-5.51629e-10
41292506	chr20:41292506:G:A	0.00341396	6.97602	-0.376783
41294368	chr20:41294368:T:C	1.46789e-06	-2.06257e-10	-1.15256
41294557	chr20:41294557:T:G	1.34218e-06	-2.06257e-10	-1.2421
41294981	chr20:41294981:A:G	0.00336236	6.90337	-0.319359
41295243	chr20:41295243:T:C	9.22574e-06	-2.06257e-10	0.68561
41295374	chr20:41295374:A:C	1.30148e-06	-2.06257e-10	-1.27289
41295379	chr20:41295379:C:T	1.30148e-06	-2.06257e-10	-1.27289
41295470	chr20:41295470:G:C	1.30165e-06	-2.06257e-10	-1.27275
41295639	chr20:41295639:G:A	2.91897e-05	2.74944	-0.912015
41295701	chr20:41295701:G:A	1.3267e-06	-2.06257e-10	-1.25369
41295783	chr20:41295783:G:A	9.6458e-07	-1.57245	-5.51629e-10
41296129	chr20:41296129:T:C	1.5802e-06	-2.06257e-10	-1.07884
41297197	chr20:41297197:C:T	2.03575e-06	-0.825522	-5.51629e-10
41297400	chr20:41297400:T:G	6.54988e-06	-1.57195	1.91501
41297442	chr20:41297442:C:T	1.54475e-06	-2.06257e-10	-1.10152
41298137	chr20:41298137:G:T	1.64277e-05	-1.55579	2.81837
41298274	chr20:41298274:T:G	1.32617e-06	-2.06257e-10	-1.2541
41298428	chr20:41298428:T:C	2.68592e-06	-2.06257e-10	-0.548363
41300006	chr20:41300006:C:T	2.97282e-07	-1.57477	-1.17469
41300084	chr20:41300084:C:T	5.68237e-06	-2.06257e-10	0.200981
41300686	chr20:41300686:G:T	1.83562e-06	-2.06257e-10	-0.929007
41300968	chr20:41300968:G:A	0.00403265	7.1627	-0.396912
41301084	chr20:41301084:G:A	1.3107e-06	-2.06257e-10	-1.26583
41301389	chr20:41301389:T:G	3.60113e-06	-0.849899	0.594758
41301816	chr20:41301816:A:G	1.3423e-06	-2.06257e-10	-1.24201
41301821	chr20:41301821:G:A	1.63616e-06	-2.06257e-10	-1.04403
41301830	chr20:41301830:G:A	1.34244e-06	-2.06257e-10	-1.2419
41301845	chr20:41301845:G:C	0.00670928	8.54922	-1.27436
41303009	chr20:41303009:A:G	1.29971e-06	-2.06257e-10	-1.27425
41303320	chr20:41303320:T:C	1.34651e-05	-1.55673	2.62044
41303326	chr20:41303326:A:C	1.85786e-06	-0.916964	-5.51629e-10
41303450	chr20:41303450:A:G	3.89863e-06	-0.879328	0.703566
41303716	chr20:41303716:T:G	0.00556035	8.34669	-1.25967
41304302	chr20:41304302:C:T	3.6671e-06	-0.895034	0.658047
41305236	chr20:41305236:T:C	1.83562e-06	-2.06257e-10	-0.929007
41305386	chr20:41305386:G:A	0.00467521	7.11385	-0.200207
41305475	chr20:41305475:G:A	1.76159e-06	-0.970169	-5.51629e-10
41305611	chr20:41305611:C:T	1.50734e-05	-1.53902	2.71556
41305790	chr20:41305790:A:T	2.06564e-05	-1.5533	3.04493
41306922	chr20:41306922:C:T	1.46183e-06	-2.06257e-10	-1.1567
41307239	chr20:41307239:T:C	1.95516e-06	-2.06257e-10	-0.865917
41307365	chr20:41307365:C:T	4.34326e-07	-1.55832	-0.812025
41307566	chr20:41307566:A:G	1.87476e-06	-2.06257e-10	-0.907907
41307780	chr20:41307780:C:A	2.60922e-06	-2.06257e-10	-0.577335
41307835	chr20:41307835:C:A	5.43661e-07	-1.43725	-0.708571
41308005	chr20:41308005:T:C	2.43802e-06	-0.645201	-5.51629e-10
41308175	chr20:41308175:C:T	0.00880105	8.69585	-1.14961
41308393	chr20:41308393:A:G	3.84618e-06	-2.06257e-10	-0.189307
41309314	chr20:41309314:C:T	2.60603e-06	-2.06257e-10	-0.57856
41310103	chr20:41310103:A:G	4.48152e-06	-2.06257e-10	-0.0364266
41310994	chr20:41310994:G:C	1.57012e-06	-2.06257e-10	-1.08524
41311184	chr20:41311184:C:CTCTT	1.79865e-06	-2.06257e-10	-0.949352
41311364	chr20:41311364:G:C	0.00103706	5.9814	-0.573649
41311882	chr20:41311882:A:G	1.29959e-06	-2.06257e-10	-1.27434
41311883	chr20:41311883:T:C	1.86719e-06	-2.06257e-10	-0.911952
41312160	chr20:41312160:C:A	1.65072e-05	-1.55096	2.81837
41313142	chr20:41313142:G:C	4.8151e-07	-1.43671	-0.830503
41313309	chr20:41313309:A:C	4.11489e-07	-1.50303	-0.921327
41313561	chr20:41313561:T:TA	1.33737e-06	-2.06257e-10	-1.24568
41313683	chr20:41313683:C:T	1.95015e-06	-2.06257e-10	-0.86848
41313838	chr20:41313838:T:C	9.79144e-07	-1.55746	-5.51629e-10
41313847	chr20:41313847:T:C	9.65388e-07	-1.57161	-5.51629e-10
41313876	chr20:41313876:A:G	1.02802e-06	-1.32728	-0.181475
41314016	chr20:41314016:T:C	1.33493e-06	-2.06257e-10	-1.24751
41314367	chr20:41314367:G:A	2.0213e-06	-2.06257e-10	-0.832647
41314447	chr20:41314447:A:G	3.72967e-06	-2.06257e-10	-0.220067
41315520	chr20:41315520:G:T	3.40499e-07	-1.54784	-1.06589
41316664	chr20:41316664:A:G	4.4766e-06	-2.06257e-10	-0.0375236
41317131	chr20:41317131:G:A	9.54355e-07	-1.58311	-5.51629e-10
41317418	chr20:41317418:C:G	1.67414e-05	-1.56096	2.84246
41317862	chr20:41317862:C:T	3.32022e-06	-2.06257e-10	-0.336357
41317873	chr20:41317873:C:A	1.56888e-06	-1.08603	-5.51629e-10
41318152	chr20:41318152:T:G	1.30137e-06	-2.06257e-10	-1.27297
41318282	chr20:41318282:C:G	0.00826098	8.71679	-1.23388
41318599	chr20:41318599:G:A	1.05025e-06	-1.48736	-5.51629e-10
41320352	chr20:41320352:G:A	1.23778e-05	0.979514	-5.51629e-10
41320745	chr20:41320745:C:T	0.00768362	8.53858	-1.12812
41320898	chr20:41320898:G:A	9.4677e-07	-1.59109	-5.51629e-10
41320985	chr20:41320985:A:G	1.3119e-06	-2.06257e-10	-1.26491
41321978	chr20:41321978:A:T	1.336e-06	-2.06257e-10	-1.24671
41322165	chr20:41322165:A:T	0.00828761	8.62392	-1.13779
41322451	chr20:41322451:T:C	1.31978e-06	-2.06257e-10	-1.25892
41322647	chr20:41322647:C:T	0.00759856	8.53372	-1.1344
41322673	chr20:41322673:A:C	5.53706e-06	-2.06257e-10	0.175075
41323559	chr20:41323559:C:T	6.85827e-06	-2.06257e-10	0.389068
41323849	chr20:41323849:AAC:A	1.34381e-06	-2.06257e-10	-1.24088
41324068	chr20:41324068:C:T	1.2997e-06	-1.27426	-5.51629e-10
41324109	chr20:41324109:C:T	1.44907e-06	-2.06257e-10	-1.16547
41324410	chr20:41324410:G:A	1.3327e-06	-2.06257e-10	-1.24918
41325605	chr20:41325605:A:G	9.92711e-06	-1.59032	2.3492
41325628	chr20:41325628:C:G	2.02515e-06	-2.06257e-10	-0.830746
41325964	chr20:41325964:G:A	0.00134646	6.93844	-1.26959
41326563	chr20:41326563:A:G	0.006168	8.29842	-1.10767
41326667	chr20:41326667:T:C	0.00431591	7.96872	-1.13504
41327331	chr20:41327331:G:A	9.7896e-07	-1.55765	-5.51629e-10
41328267	chr20:41328267:G:A	4.51339e-06	-2.06257e-10	-0.0293384
41328790	chr20:41328790:T:G	4.48025e-06	-2.06257e-10	-0.0367082
41329322	chr20:41329322:T:C	2.50617e-06	-0.984416	0.366784
41329447	chr20:41329447:T:G	2.36628e-06	-1.0108	0.335737
41330209	chr20:41330209:C:T	0.0269696	9.49467	-0.828596
41330223	chr20:41330223:C:A	5.79999e-06	-2.06257e-10	0.221468
41330479	chr20:41330479:G:A	0.0044385	7.60655	-0.744867
41330570	chr20:41330570:A:G	8.60202e-06	-2.06257e-10	0.615609
41331080	chr20:41331080:C:T	2.81318e-06	-1.01689	0.514817
41331558	chr20:41331558:T:C	4.25776e-06	-2.06257e-10	-0.0876454
41331702	chr20:41331702:G:A	0.0232222	9.36808	-0.8516
41332054	chr20:41332054:A:G	1.35675e-06	-2.06257e-10	-1.23129
41332169	chr20:41332169:A:G	2.90686e-07	-1.59064	-1.18126
41332689	chr20:41332689:T:C	0.00424472	8.0356	-1.21856
41332757	chr20:41332757:CAAAAT:C	0.00196818	6.6621	-0.613622
41333004	chr20:41333004:T:G	1.52501e-06	-2.06257e-10	-1.11439
41333108	chr20:41333108:G:A	2.88632e-06	-1.13136	0.654953
41333185	chr20:41333185:C:T	2.81163e-06	-1.14095	0.638329
41333201	chr20:41333201:C:G	1.38708e-06	-2.06257e-10	-1.20919
41333661	chr20:41333661:A:C	2.89964e-06	-2.06257e-10	-0.471803
41334198	chr20:41334198:C:T	1.44643e-06	-2.06257e-10	-1.16729
41334231	chr20:41334231:A:G	1.90479e-06	-2.06257e-10	-0.892017
41334235	chr20:41334235:T:C	5.62504e-07	-1.54086	-0.570882
41334351	chr20:41334351:A:C	7.96387e-07	-0.556641	-1.20742
41334928	chr20:41334928:G:A	1.02743e-06	-1.50933	-5.51629e-10
41335222	chr20:41335222:TGGACCC:T	1.82044e-06	-2.06257e-10	-0.937309
41335449	chr20:41335449:G:A	6.85827e-06	-2.06257e-10	0.389068
41335690	chr20:41335690:C:T	0.00371166	7.40455	-0.721705
41335821	chr20:41335821:G:A	2.78436e-06	-1.13033	0.617966
41335932	chr20:41335932:A:G	6.77938e-06	-2.06257e-10	0.377498
41336189	chr20:41336189:G:A	2.27899e-06	-0.614089	-0.0985655
41336482	chr20:41336482:A:G	0.00058444	5.51125	-0.676988
41336495	chr20:41336495:G:A	0.000458949	5.17113	-0.578575
41337379	chr20:41337379:G:A	1.59148e-06	-2.06257e-10	-1.07173
41337420	chr20:41337420:C:A	2.6785e-06	-1.14855	0.597424
41337841	chr20:41337841:G:A	1.20269e-06	-1.35183	-5.51629e-10
41338131	chr20:41338131:C:T	2.44252e-06	-1.18612	0.542761
41338475	chr20:41338475:C:T	1.44549e-06	-2.06257e-10	-1.16794
41339129	chr20:41339129:C:T	1.76955e-06	-2.06257e-10	-0.965661
41339160	chr20:41339160:T:C	1.85507e-06	-2.06257e-10	-0.918465
41339311	chr20:41339311:A:C	0.000154263	4.31586	-0.81359
41339548	chr20:41339548:G:A	3.6601e-06	-1.15878	0.919884
41339848	chr20:41339848:A:C	4.054e-07	-1.36497	-1.0743
41340067	chr20:41340067:C:G	0.0191976	9.46952	-1.14337
41340348	chr20:41340348:A:G	0.00035073	5.18707	-0.863445
41340873	chr20:41340873:C:A	0.00298004	7.73539	-1.27209
41341619	chr20:41341619:G:A	9.92057e-07	-1.54436	-5.51629e-10
41341720	chr20:41341720:C:T	1.29912e-06	-0.0538368	-1.22087
41341745	chr20:41341745:A:G	0.0153278	9.22149	-1.12046
41341794	chr20:41341794:G:A	2.70093e-06	-1.13786	0.595073
41341904	chr20:41341904:C:G	0.0166898	9.29846	-1.11229
41341913	chr20:41341913:C:A	5.10504e-06	0.093841	-5.51629e-10
41341933	chr20:41341933:T:C	0.00301054	7.74684	-1.27335
41342070	chr20:41342070:G:A	1.31605e-06	-2.06257e-10	-1.26175
41342253	chr20:41342253:C:T	4.53556e-07	-1.32361	-1.00341
41343188	chr20:41343188:G:C	0.00359216	7.67	-1.01988
41343208	chr20:41343208:T:C	4.71207e-06	-1.38436	1.3981
41344657	chr20:41344657:T:C	1.31751e-06	-2.06257e-10	-1.26065
41344937	chr20:41344937:T:C	2.15939e-06	-2.06257e-10	-0.766563
41344938	chr20:41344938:T:C	1.33399e-06	-2.06257e-10	-1.24822
41345066	chr20:41345066:C:T	1.30126e-06	-2.06257e-10	-1.27306
41345143	chr20:41345143:G:A	9.90769e-07	-0.360857	-1.18481
41345336	chr20:41345336:T:C	9.56619e-07	-1.58074	-5.51629e-10
41345450	chr20:41345450:G:A	1.36908e-06	-2.06257e-10	-1.22225
41345676	chr20:41345676:A:G	0.000711825	5.71109	-0.679646
41345862	chr20:41345862:G:A	1.12709e-05	0.885834	-5.51629e-10
41346317	chr20:41346317:T:C	1.3069e-06	-2.06257e-10	-1.26873
41346576	chr20:41346576:A:C	1.45606e-06	-2.06257e-10	-1.16066
41346597	chr20:41346597:C:T	1.30433e-06	-2.06257e-10	-1.27069
41346623	chr20:41346623:C:A	2.42354e-06	-2.06257e-10	-0.65116
41346946	chr20:41346946:G:A	5.0558e-06	-0.574111	0.658259
41347187	chr20:41347187:A:G	1.94684e-06	-2.06257e-10	-0.870178
41347962	chr20:41347962:C:T	2.22283e-06	-2.06257e-10	-0.737609
41348570	chr20:41348570:A:G	1.34347e-06	-2.06257e-10	-1.24113
41348872	chr20:41348872:G:A	1.36268e-06	-2.06257e-10	-1.22693
41348944	chr20:41348944:C:T	9.49049e-07	-1.58868	-5.51629e-10
41348974	chr20:41348974:C:T	3.25341e-06	-2.06257e-10	-0.356684
41348998	chr20:41348998:G:C	1.13513e-06	-1.40964	-5.51629e-10
41349010	chr20:41349010:C:T	4.03984e-06	-1.2804	1.14021
41349102	chr20:41349102:G:A	1.45539e-06	-2.06257e-10	-1.16111
41349146	chr20:41349146:G:A	1.54962e-06	-2.06257e-10	-1.09838
41349228	chr20:41349228:A:G	1.31554e-06	-2.06257e-10	-1.26214
41349501	chr20:41349501:C:T	4.76164e-06	-2.06257e-10	0.0242035
41349566	chr20:41349566:CCTT:C	2.11743e-06	-2.06257e-10	-0.786186
41350126	chr20:41350126:G:T	3.78893e-06	-2.06257e-10	-0.204305
41350358	chr20:41350358:G:C	4.29929e-06	-0.0779379	-5.51629e-10
41350742	chr20:41350742:A:C	2.1916e-06	-2.06257e-10	-0.751755
41351367	chr20:41351367:G:T	6.93284e-06	-0.619412	1.01929
41351430	chr20:41351430:G:A	1.04837e-06	-1.48915	-5.51629e-10
41352228	chr20:41352228:C:T	1.53124e-06	-2.06257e-10	-1.11031
41352232	chr20:41352232:C:T	2.19238e-06	-2.06257e-10	-0.751399
41352293	chr20:41352293:T:C	1.89804e-06	-2.06257e-10	-0.895566
41352321	chr20:41352321:G:C	1.5649e-06	-2.06257e-10	-1.08857
41352364	chr20:41352364:C:T	1.5424e-06	-2.06257e-10	-1.10305
41352539	chr20:41352539:A:T	1.37172e-06	-2.06257e-10	-1.22033
41352930	chr20:41352930:C:T	2.01475e-06	-2.06257e-10	-0.835893
41353373	chr20:41353373:A:T	1.83695e-06	-2.06257e-10	-0.92828
41353616	chr20:41353616:T:C	2.02058e-06	-2.06257e-10	-0.833005
41353906	chr20:41353906:T:C	1.36483e-06	-2.06257e-10	-1.22536
41354585	chr20:41354585:C:T	5.81608e-07	-1.30337	-0.774973
41354627	chr20:41354627:G:A	1.43749e-06	-2.06257e-10	-1.17349
41356348	chr20:41356348:G:A	8.7931e-06	-1.25131	1.88889
41356957	chr20:41356957:A:G	1.9333e-06	-2.06257e-10	-0.877159
41356960	chr20:41356960:G:A	1.45187e-06	-2.06257e-10	-1.16354
41357207	chr20:41357207:T:C	3.05733e-06	-0.905571	0.486725
41357662	chr20:41357662:A:G	1.84058e-06	-2.06257e-10	-0.926309
41357900	chr20:41357900:G:A	2.4623e-06	-2.06257e-10	-0.635294
41358211	chr20:41358211:C:T	1.23744e-06	-1.32334	-5.51629e-10
41358685	chr20:41358685:C:T	1.08247e-06	-1.45715	-5.51629e-10
41359018	chr20:41359018:C:T	1.79329e-06	-2.06257e-10	-0.952337
41359308	chr20:41359308:G:A	2.81764e-06	-0.810648	0.310161
41359499	chr20:41359499:G:C	1.91627e-05	0.778031	0.638547
41359612	chr20:41359612:C:A	2.01894e-06	-0.888488	0.0546721
41359969	chr20:41359969:C:T	1.45358e-06	-2.06257e-10	-1.16236
41360018	chr20:41360018:T:C	5.09287e-07	-1.22627	-0.984857
41360106	chr20:41360106:G:A	1.30955e-06	-2.06257e-10	-1.26671
41360168	chr20:41360168:C:T	1.59065e-06	-2.06257e-10	-1.07224
41360290	chr20:41360290:C:G	1.77305e-06	-2.06257e-10	-0.963687
41360541	chr20:41360541:C:T	1.53662e-05	-1.21192	2.4077
41360695	chr20:41360695:G:A	1.96767e-06	-0.859538	-5.51629e-10
41361005	chr20:41361005:G:A	1.36822e-06	-2.06257e-10	-1.22288
41361086	chr20:41361086:C:G	1.62062e-06	0.191708	-1.24529
41361367	chr20:41361367:C:T	1.70703e-06	-2.06257e-10	-1.00163
41361446	chr20:41361446:G:A	1.79315e-06	-2.06257e-10	-0.952412
41361519	chr20:41361519:G:GCTGAAGTTTCTGGGCTGTGTC	5.15626e-06	-2.06257e-10	0.103823
41361737	chr20:41361737:G:C	1.49938e-06	-1.13133	-5.51629e-10
41361742	chr20:41361742:A:C	1.48695e-06	-2.06257e-10	-1.13966
41361805	chr20:41361805:C:T	1.36867e-06	-2.06257e-10	-1.22255
41361974	chr20:41361974:C:T	1.58189e-06	0.125235	-1.20301
41362009	chr20:41362009:C:T	1.72566e-06	-2.06257e-10	-0.990775
41362071	chr20:41362071:G:A	1.70399e-06	-2.06257e-10	-1.00342
41362504	chr20:41362504:A:G	2.81881e-06	-0.680189	0.180116
41363098	chr20:41363098:C:T	2.11639e-06	-0.786678	-5.51629e-10
41363371	chr20:41363371:A:G	8.46689e-07	-0.525826	-1.17698
41363528	chr20:41363528:C:T	1.57705e-06	-2.06257e-10	-1.08083
41364272	chr20:41364272:G:A	1.61773e-06	-2.06257e-10	-1.05536
41364330	chr20:41364330:TTC:T	3.77296e-05	-1.40985	3.50391
41364357	chr20:41364357:C:T	3.53184e-05	-1.45307	3.48109
41364674	chr20:41364674:C:T	1.60534e-06	-2.06257e-10	-1.06305
41364701	chr20:41364701:C:T	0.00011353	-0.218793	3.41447
41364823	chr20:41364823:C:T	1.35327e-06	0.00345023	-1.23731
41365049	chr20:41365049:G:A	1.34978e-06	-2.06257e-10	-1.23644
41365084	chr20:41365084:C:T	1.37377e-06	-2.06257e-10	-1.21883
41365241	chr20:41365241:C:T	1.34431e-06	-2.06257e-10	-1.2405
41365291	chr20:41365291:C:T	8.40488e-06	0.592424	-5.51629e-10
41365450	chr20:41365450:C:T	1.5893e-06	-2.06257e-10	-1.0731
41365525	chr20:41365525:C:T	2.80143e-06	-2.06257e-10	-0.506258
41365873	chr20:41365873:CA:C	1.53441e-06	-2.06257e-10	-1.10824
41366179	chr20:41366179:A:G	1.76036e-06	-2.06257e-10	-0.970871
41366471	chr20:41366471:T:G	1.33787e-06	-1.24531	-5.51629e-10
41366647	chr20:41366647:G:A	2.0895e-06	-2.06257e-10	-0.799462
41367074	chr20:41367074:C:T	1.48959e-06	-2.06257e-10	-1.13789
41367368	chr20:41367368:C:T	1.34431e-06	-2.06257e-10	-1.2405
41367520	chr20:41367520:C:T	1.59865e-06	-0.0633622	-1.00386
41367653	chr20:41367653:T:G	1.15872e-06	-1.38907	-5.51629e-10
41368858	chr20:41368858:C:T	1.96596e-06	-2.06257e-10	-0.860407
41368958	chr20:41368958:A:G	1.54018e-06	-2.06257e-10	-1.10449
41369105	chr20:41369105:T:C	1.14133e-06	-0.673112	-0.73108
41369717	chr20:41369717:A:G	4.77848e-06	-2.06257e-10	0.0277353
41369851	chr20:41369851:A:C	9.64567e-07	-0.882607	-0.689856
41370225	chr20:41370225:C:T	1.56638e-06	-2.06257e-10	-1.08762
41370355	chr20:41370355:G:A	3.91907e-06	-2.06257e-10	-0.170533
41371219	chr20:41371219:T:C	1.30279e-06	-2.06257e-10	-1.27188
41371276	chr20:41371276:G:A	8.29762e-05	-0.29706	3.17923
41371633	chr20:41371633:C:T	1.34089e-06	-1.24305	-5.51629e-10
41371758	chr20:41371758:G:C	1.34934e-06	-2.06257e-10	-1.23677
41373281	chr20:41373281:AAG:A	5.2966e-07	-1.05885	-1.11306
41373420	chr20:41373420:C:G	2.44466e-05	-0.0186752	1.67878
41373668	chr20:41373668:C:T	1.70096e-06	-2.06257e-10	-1.0052
41374467	chr20:41374467:G:A	1.36291e-06	-2.06257e-10	-1.22677
41374581	chr20:41374581:G:A	1.02166e-05	-2.06257e-10	0.787624
41374697	chr20:41374697:T:G	1.08719e-06	-0.667742	-0.785049
41374807	chr20:41374807:C:T	2.74728e-06	-2.06257e-10	-0.525775
41375307	chr20:41375307:G:A	1.44889e-06	-2.06257e-10	-1.16559
41375896	chr20:41375896:C:T	1.65054e-05	1.2673	-5.51629e-10
41376837	chr20:41376837:G:A	1.39548e-06	-2.06257e-10	-1.20315
41377030	chr20:41377030:A:G	4.65974e-05	1.70215	0.603007
41377091	chr20:41377091:G:C	1.29729e-06	-0.0675102	-1.2086
41377217	chr20:41377217:T:G	1.6426e-06	0.136327	-1.17643
41377820	chr20:41377820:C:T	1.45569e-06	-2.06257e-10	-1.16091
41378141	chr20:41378141:A:G	1.74264e-06	-2.06257e-10	-0.980987
41378217	chr20:41378217:T:C	8.03075e-07	-0.525694	-1.23
41378439	chr20:41378439:C:T	1.49085e-05	-2.06257e-10	1.16554
41378578	chr20:41378578:G:A	9.34784e-07	-0.399364	-1.20446
41378616	chr20:41378616:C:T	1.13678e-05	0.8944	-5.51629e-10
41378636	chr20:41378636:T:C	1.56214e-06	-2.06257e-10	-1.09033
41378710	chr20:41378710:C:G	1.2992e-06	-2.06257e-10	-1.27464
41378818	chr20:41378818:C:T	1.33956e-06	-2.06257e-10	-1.24404
41378825	chr20:41378825:C:T	8.68307e-07	-0.50425	-1.17335
41379286	chr20:41379286:A:G	2.66119e-06	-0.557613	-5.51629e-10
41379330	chr20:41379330:C:T	3.18834e-05	2.0326	-0.106904
41379370	chr20:41379370:T:TC	1.60716e-06	-1.06192	-5.51629e-10
41379416	chr20:41379416:G:A	1.13732e-06	-1.40771	-5.51629e-10
41379590	chr20:41379590:G:A	7.08715e-07	-0.662336	-1.21835
41379842	chr20:41379842:T:C	1.055e-06	-0.207891	-1.27495
41379963	chr20:41379963:G:A	1.32314e-06	-2.06257e-10	-1.25638
41380845	chr20:41380845:G:A	1.3475e-06	-2.06257e-10	-1.23814
41380985	chr20:41380985:GC:G	1.34296e-06	-2.06257e-10	-1.24151
41381386	chr20:41381386:A:T	1.67113e-06	-2.06257e-10	-1.02289
41381405	chr20:41381405:A:T	1.15483e-05	-0.0925814	1.00273
41381821	chr20:41381821:AAAC:A	5.70102e-06	0.204258	-5.51629e-10
41382017	chr20:41382017:C:T	1.39695e-06	-2.06257e-10	-1.20209
41382030	chr20:41382030:C:G	1.97838e-05	1.82995	-0.381479
41383113	chr20:41383113:A:G	8.02382e-06	1.11428	-0.56825
41383381	chr20:41383381:G:A	2.78131e-06	0.557739	-1.0712
41383761	chr20:41383761:T:C	1.52866e-06	0.153161	-1.26516
41385153	chr20:41385153:T:A	1.43732e-06	-2.06257e-10	-1.17361
41385155	chr20:41385155:C:A	1.46288e-06	-2.06257e-10	-1.15598
41385239	chr20:41385239:A:G	0.000681925	5.10831	-0.119775
41385530	chr20:41385530:G:C	9.94542e-07	-1.54186	-5.51629e-10
41385784	chr20:41385784:A:G	1.55343e-06	-2.06257e-10	-1.09592
41385977	chr20:41385977:TTTTCTTTTCTC:T	9.79388e-07	-1.55721	-5.51629e-10
41385979	chr20:41385979:TTCTTTTC:T	1.35875e-06	-2.06257e-10	-1.22983
41386034	chr20:41386034:G:A	0.000477193	3.51043	1.12111
41386065	chr20:41386065:C:A	1.55592e-06	-2.06257e-10	-1.09432
41386183	chr20:41386183:C:T	1.30113e-06	-2.06257e-10	-1.27316
41386934	chr20:41386934:G:A	4.61845e-06	-1.28904	1.28271
41387150	chr20:41387150:A:C	1.55148e-06	-2.06257e-10	-1.09718
41387599	chr20:41387599:G:A	1.30144e-06	-2.06257e-10	-1.27291
41388197	chr20:41388197:C:G	0.00102618	4.15644	1.24077
41388363	chr20:41388363:A:C	1.61476e-06	-2.06257e-10	-1.0572
41388443	chr20:41388443:T:C	1.29874e-06	-2.06257e-10	-1.275
41388722	chr20:41388722:G:A	2.40531e-05	-2.06257e-10	1.64388
41389527	chr20:41389527:A:G	1.66666e-06	-2.06257e-10	-1.02557
41389845	chr20:41389845:T:C	1.29891e-06	-2.06257e-10	-1.27486
41390596	chr20:41390596:G:A	1.29881e-06	-2.06257e-10	-1.27494
41390724	chr20:41390724:T:C	1.66031e-06	-2.06257e-10	-1.02938
41391386	chr20:41391386:A:G	0.00012457	-2.06257e-10	3.28848
41391745	chr20:41391745:A:G	1.49041e-06	-2.06257e-10	-1.13734
41392019	chr20:41392019:T:C	1.91455e-06	-2.06257e-10	-0.886905
41392045	chr20:41392045:G:A	1.30154e-06	-2.06257e-10	-1.27284
41392129	chr20:41392129:C:A	8.15424e-06	1.76739	-1.20524
41392158	chr20:41392158:GAGTT:G	1.47753e-06	-1.14602	-5.51629e-10
41392221	chr20:41392221:A:G	1.43191e-06	-2.06257e-10	-1.17738
41392296	chr20:41392296:CT:C	4.83384e-06	1.27348	-1.23422
41392539	chr20:41392539:G:T	0.000687246	6.23312	-1.23681
41393111	chr20:41393111:C:A	0.00123267	3.74302	1.83754
41393239	chr20:41393239:T:C	1.50781e-06	-2.06257e-10	-1.12573
41393292	chr20:41393292:G:A	6.36896e-06	-2.06257e-10	0.315049
41393319	chr20:41393319:T:C	8.29279e-06	1.42381	-0.844809
41393449	chr20:41393449:G:A	9.7322e-07	-1.56353	-5.51629e-10
41393757	chr20:41393757:G:C	1.3045e-06	-2.06257e-10	-1.27057
41394406	chr20:41394406:C:T	5.78636e-06	1.10521	-0.886097
41394498	chr20:41394498:A:AG	4.56834e-06	1.20612	-1.22336
41395450	chr20:41395450:C:T	8.03637e-05	-2.06257e-10	2.85017
41395701	chr20:41395701:A:G	1.5963e-06	-2.06257e-10	-1.0687
41396064	chr20:41396064:C:T	1.60511e-06	-2.06257e-10	-1.0632
41396074	chr20:41396074:G:GC	6.49089e-06	-2.06257e-10	0.334012
41396369	chr20:41396369:C:T	7.74429e-06	-2.06257e-10	0.510568
41396504	chr20:41396504:C:T	2.92443e-06	-2.06257e-10	-0.463288
41396613	chr20:41396613:T:G	3.12496e-07	-1.51682	-1.18273
41396674	chr20:41396674:A:G	3.78553e-06	-1.58863	1.38343
41397076	chr20:41397076:A:AT	8.18094e-06	0.565419	-5.51629e-10
41397341	chr20:41397341:T:C	1.50039e-06	-2.06257e-10	-1.13066
41397610	chr20:41397610:G:A	4.43583e-06	0.178189	-0.224862
41397934	chr20:41397934:C:A	7.24556e-07	-0.587606	-1.27098
41398145	chr20:41398145:G:A	4.51411e-07	-1.58971	-0.742057
41399096	chr20:41399096:T:A	2.97239e-06	-0.447023	-5.51629e-10
41399497	chr20:41399497:G:A	6.53643e-07	-1.13053	-0.831057
41399540	chr20:41399540:G:A	1.56663e-06	-2.06257e-10	-1.08746
41399744	chr20:41399744:C:T	1.42755e-06	-2.06257e-10	-1.18043
41400000	chr20:41400000:T:C	0.00311956	3.48754	3.02152
41400005	chr20:41400005:G:A	0.00215139	3.84746	2.29002
41400381	chr20:41400381:C:T	0.00309095	3.55057	2.94928
41400777	chr20:41400777:A:C	0.000255985	3.35353	0.655205
41400930	chr20:41400930:C:T	6.50992e-05	2.62629	0.0132363
41401109	chr20:41401109:T:C	2.50657e-05	1.33605	0.349069
41401732	chr20:41401732:A:G	1.58705e-06	-2.06257e-10	-1.07451
41401764	chr20:41401764:AC:A	1.65686e-06	-2.06257e-10	-1.03146
41401960	chr20:41401960:C:T	3.74271e-06	0.779626	-0.996205
41402653	chr20:41402653:T:G	4.00867e-05	1.33326	0.821394
41403389	chr20:41403389:T:G	1.01143e-06	-1.52503	-5.51629e-10
41403669	chr20:41403669:G:A	5.66656e-07	-0.885817	-1.21857
41403781	chr20:41403781:A:G	2.30634e-05	1.03895	0.562913
41403814	chr20:41403814:C:T	1.05698e-05	0.82161	-5.51629e-10
41403998	chr20:41403998:C:T	9.6431e-06	0.729855	-5.51629e-10
41404806	chr20:41404806:C:T	1.89671e-06	-2.06257e-10	-0.896269
41405600	chr20:41405600:G:A	0.00123985	5.14579	0.440566
41405646	chr20:41405646:T:C	0.00160121	5.34728	0.494844
41406035	chr20:41406035:T:C	1.79298e-06	-2.06257e-10	-0.952509
41406762	chr20:41406762:C:T	9.93217e-07	-1.54319	-5.51629e-10
41407188	chr20:41407188:A:T	1.12167e-05	0.881018	-5.51629e-10
41407325	chr20:41407325:G:C	0.000622755	4.67368	0.224084
41407484	chr20:41407484:G:A	0.000664098	5.00819	-0.0461505
41407555	chr20:41407555:T:C	2.88162e-06	-2.06257e-10	-0.478036
41407660	chr20:41407660:G:T	1.37312e-06	-1.2193	-5.51629e-10
41407834	chr20:41407834:C:T	4.10305e-06	-2.06257e-10	-0.124658
41407845	chr20:41407845:A:C	2.85043e-06	-2.06257e-10	-0.488919
41407882	chr20:41407882:T:C	1.04874e-05	1.6843	-0.870515
41408114	chr20:41408114:C:T	1.1689e-05	0.92226	-5.51629e-10
41409020	chr20:41409020:C:A	1.32453e-06	-1.25533	-5.51629e-10
41409609	chr20:41409609:G:A	1.65851e-06	-2.06257e-10	-1.03047
41409930	chr20:41409930:A:G	1.17777e-05	0.929821	-5.51629e-10
41409988	chr20:41409988:TG:T	1.62157e-06	-2.06257e-10	-1.053
41410064	chr20:41410064:G:A	3.52695e-07	-1.56793	-1.01061
41410110	chr20:41410110:G:A	1.63242e-06	-2.06257e-10	-1.04633
41410775	chr20:41410775:T:C	5.91518e-07	-0.87926	-1.18219
41410879	chr20:41410879:G:A	3.37036e-06	0.942698	-1.26407
41411391	chr20:41411391:G:A	5.12164e-06	1.26012	-1.16303
41411812	chr20:41411812:G:A	5.5398e-05	3.6409	-1.16275
41411962	chr20:41411962:G:A	1.46712e-06	-0.90631	-0.246773
41412230	chr20:41412230:G:A	1.81858e-06	-0.938334	-5.51629e-10
41412330	chr20:41412330:CT:C	1.18188e-05	0.933305	-5.51629e-10
41412696	chr20:41412696:G:A	1.84018e-06	-0.926526	-5.51629e-10
41413491	chr20:41413491:C:T	1.50445e-06	-2.06257e-10	-1.12796
41413666	chr20:41413666:C:T	3.1322e-07	-1.5678	-1.12944
41413890	chr20:41413890:C:T	6.87659e-07	-0.846091	-1.06476
41414244	chr20:41414244:C:T	2.44688e-06	0.627747	-1.26932
41414456	chr20:41414456:T:C	5.33392e-06	1.16033	-1.02263
41415273	chr20:41415273:C:T	6.27058e-05	2.93434	-0.332272
41416374	chr20:41416374:T:C	2.46279e-06	0.634227	-1.26932
41416527	chr20:41416527:A:T	2.34515e-06	0.585282	-1.26932
41416591	chr20:41416591:G:C	6.91435e-07	-1.11038	-0.794993
41417170	chr20:41417170:A:G	2.14271e-06	0.495329	-1.26964
41418158	chr20:41418158:T:C	1.63797e-06	-2.06257e-10	-1.04293
41418305	chr20:41418305:C:T	1.21263e-06	-0.584175	-0.759421
41418955	chr20:41418955:T:C	1.78949e-06	-2.06257e-10	-0.95446
41420001	chr20:41420001:T:C	6.82767e-07	-1.28329	-0.634699
41420446	chr20:41420446:C:A	1.01973e-05	0.785734	-5.51629e-10
41420447	chr20:41420447:C:G	1.01741e-05	0.783454	-5.51629e-10
41420459	chr20:41420459:G:A	6.04577e-07	-1.37955	-0.660061
41420939	chr20:41420939:T:A	4.28968e-06	-0.0801759	-5.51629e-10
41421233	chr20:41421233:T:C	1.0258e-05	0.791675	-5.51629e-10
41421358	chr20:41421358:A:T	2.04074e-06	-2.06257e-10	-0.823076
41421674	chr20:41421674:G:A	9.48765e-06	0.713603	-5.51629e-10
41422224	chr20:41422224:T:C	1.05612e-05	0.820799	-5.51629e-10
41422375	chr20:41422375:C:T	2.1324e-06	-2.06257e-10	-0.77914
41422964	chr20:41422964:C:G	8.28546e-06	1.79216	-1.21404
41422965	chr20:41422965:T:C	2.13745e-06	-2.06257e-10	-0.776773
41423380	chr20:41423380:A:C	1.6528e-06	-2.06257e-10	-1.03391
41423732	chr20:41423732:TC:T	1.43579e-06	-0.0268868	-1.14779
41423889	chr20:41423889:A:G	7.96868e-07	-1.00629	-0.757166
41423918	chr20:41423918:CT:C	1.16961e-05	-2.06257e-10	0.922867
41424169	chr20:41424169:GA:AA	2.11901e-06	-2.06257e-10	-0.785438
41424253	chr20:41424253:T:C	1.70662e-06	-1.00187	-5.51629e-10
41424388	chr20:41424388:C:G	4.12786e-07	-1.31393	-1.10729
41425570	chr20:41425570:G:A	4.90139e-06	1.32183	-1.2687
41425673	chr20:41425673:G:C	3.32084e-07	-1.57925	-1.05951
41426792	chr20:41426792:C:T	8.13634e-07	-0.841174	-0.901459
41427151	chr20:41427151:A:G	8.65611e-07	-0.41099	-1.26972
41427370	chr20:41427370:C:T	1.40332e-06	-2.06257e-10	-1.19755
41427967	chr20:41427967:T:G	1.96245e-06	-0.862192	-5.51629e-10
41427997	chr20:41427997:G:T	7.8531e-06	1.56123	-1.03671
41428518	chr20:41428518:C:A	1.58058e-06	-1.0786	-5.51629e-10
41429066	chr20:41429066:T:C	1.9689e-06	-2.06257e-10	-0.858914
41429076	chr20:41429076:A:G	7.43738e-06	1.67257	-1.20244
41429901	chr20:41429901:A:G	0.000150633	4.40787	-0.929413
41429920	chr20:41429920:C:T	2.57858e-06	-2.06257e-10	-0.58915
41429921	chr20:41429921:G:A	0.000145367	4.43392	-0.991047
41430247	chr20:41430247:T:G	1.32149e-05	1.04495	-5.51629e-10
41430511	chr20:41430511:T:C	1.56621e-06	-2.06257e-10	-1.08773
41430805	chr20:41430805:C:A	2.37262e-06	-2.06257e-10	-0.672393
41431102	chr20:41431102:G:T	1.71839e-06	-0.995	-5.51629e-10
41431881	chr20:41431881:G:A	1.93942e-06	-2.06257e-10	-0.873999
41433068	chr20:41433068:A:G	1.72056e-06	-2.06257e-10	-0.993737
41433075	chr20:41433075:TA:T	1.77543e-06	-0.962346	-5.51629e-10
41433143	chr20:41433143:T:G	9.49297e-07	-1.58842	-5.51629e-10
41433487	chr20:41433487:C:T	1.68128e-06	-1.01684	-5.51629e-10
41433570	chr20:41433570:C:T	5.72565e-06	1.21773	-1.00916
41434315	chr20:41434315:C:T	4.0211e-06	-2.06257e-10	-0.144833
41434431	chr20:41434431:C:T	4.72952e-07	-1.01064	-1.27451
41434502	chr20:41434502:C:A	9.83069e-07	-0.428066	-1.1254
41434971	chr20:41434971:G:A	1.099e-06	-1.44199	-5.51629e-10
41435064	chr20:41435064:C:T	2.37118e-06	-2.06257e-10	-0.673
41435146	chr20:41435146:A:T	1.77326e-06	-0.963571	-5.51629e-10
41435729	chr20:41435729:C:T	3.87887e-05	2.47142	-0.349681
41435910	chr20:41435910:CAAAT:C	4.09742e-05	3.4451	-1.26854
41435919	chr20:41435919:A:G	3.04334e-07	-1.48082	-1.2452
41436115	chr20:41436115:G:A	2.20838e-06	-0.744128	-5.51629e-10
41436170	chr20:41436170:C:T	2.54801e-06	-0.601076	-5.51629e-10
41436306	chr20:41436306:G:A	1.79454e-06	-0.951637	-5.51629e-10
41436965	chr20:41436965:G:T	2.40127e-06	-2.06257e-10	-0.660389
41437400	chr20:41437400:C:T	2.47824e-06	-2.06257e-10	-0.628839
41437477	chr20:41437477:T:A	0.000801689	4.5065	0.643829
41437712	chr20:41437712:A:G	1.93414e-06	-0.876726	-5.51629e-10
41438130	chr20:41438130:G:A	5.82979e-06	1.31638	-1.08979
41438776	chr20:41438776:C:T	1.43843e-06	-2.06257e-10	-1.17284
41439287	chr20:41439287:C:T	9.38351e-07	-0.671105	-0.928914
41439768	chr20:41439768:A:G	1.56226e-06	-0.0135336	-1.07672
41439869	chr20:41439869:C:T	1.09563e-05	0.857524	-5.51629e-10
41440595	chr20:41440595:C:T	2.00507e-06	-2.06257e-10	-0.840708
41440841	chr20:41440841:C:T	1.86988e-06	-2.06257e-10	-0.910512
41441249	chr20:41441249:C:T	9.75924e-05	3.41409	-0.36968
41441375	chr20:41441375:G:A	2.63437e-06	-2.06257e-10	-0.567746
41441606	chr20:41441606:T:C	1.55116e-05	1.13515	0.0700503
41443086	chr20:41443086:C:T	2.3846e-06	-2.06257e-10	-0.667355
41443144	chr20:41443144:G:T	5.94118e-06	1.35866	-1.11314
41443190	chr20:41443190:A:C	2.98296e-07	-1.58237	-1.16369
41443242	chr20:41443242:G:A	4.62235e-05	1.39517	0.901931
41443297	chr20:41443297:C:G	0.000145214	3.18891	0.252914
41443508	chr20:41443508:C:T	3.28833e-07	-1.59174	-1.05685
41443765	chr20:41443765:C:G	3.44936e-05	1.30413	0.700261
41443905	chr20:41443905:T:C	0.000338978	4.61348	-0.323932
41444024	chr20:41444024:T:C	1.80463e-06	-2.06257e-10	-0.946032
41444179	chr20:41444179:A:C	1.69683e-06	-1.00763	-5.51629e-10
41444590	chr20:41444590:G:A	1.71642e-06	-0.996145	-5.51629e-10
41444867	chr20:41444867:AT:A	5.77725e-06	-1.56315	1.78069
41444990	chr20:41444990:T:C	2.38178e-06	-2.06257e-10	-0.668538
41445179	chr20:41445179:A:G	0.000114191	3.67763	-0.476141
41445317	chr20:41445317:T:C	1.689e-06	-1.01225	-5.51629e-10
41445448	chr20:41445448:G:A	1.66399e-06	-2.06257e-10	-1.02717
41446054	chr20:41446054:G:A	2.55599e-06	-2.06257e-10	-0.597947
41446398	chr20:41446398:C:T	2.07464e-06	-0.806603	-5.51629e-10
41446661	chr20:41446661:T:C	1.35712e-06	-2.06257e-10	-1.23102
41447412	chr20:41447412:T:C	1.47181e-06	-2.06257e-10	-1.14989
41447497	chr20:41447497:A:G	5.27891e-06	0.72543	-0.598097
41447798	chr20:41447798:G:A	6.54133e-06	1.57431	-1.23255
41448645	chr20:41448645:C:T	1.36587e-06	-2.06257e-10	-1.2246
41449091	chr20:41449091:T:C	2.35908e-06	-2.06257e-10	-0.678116
41449187	chr20:41449187:A:G	4.87548e-07	-1.5516	-0.703151
41449445	chr20:41449445:C:T	0.00226633	7.22013	-1.0306
41449488	chr20:41449488:A:G	1.00261e-06	-1.53378	-5.51629e-10
41449556	chr20:41449556:G:C	4.70439e-06	-2.06257e-10	0.0121083
41449621	chr20:41449621:C:T	2.11207e-06	-2.06257e-10	-0.78872
41449858	chr20:41449858:T:C	0.000144924	3.80327	-0.363447
41450773	chr20:41450773:G:A	2.69596e-06	-2.06257e-10	-0.544633
41450872	chr20:41450872:C:G	4.29342e-06	-0.0793054	-5.51629e-10
41451015	chr20:41451015:G:C	9.47748e-07	-1.59005	-5.51629e-10
41451457	chr20:41451457:T:C	1.72676e-06	-2.06257e-10	-0.990139
41451774	chr20:41451774:G:C	9.15317e-06	-2.06257e-10	0.677712
41452201	chr20:41452201:C:T	1.63896e-06	-2.06257e-10	-1.04233
41452556	chr20:41452556:G:A	1.33085e-06	-2.06257e-10	-1.25057
41453034	chr20:41453034:G:C	1.83215e-06	-2.06257e-10	-0.930896
41453062	chr20:41453062:C:T	9.21682e-07	-0.611998	-1.00594
41453271	chr20:41453271:G:A	2.42598e-06	-0.254957	-0.395194
41453774	chr20:41453774:T:C	1.69335e-06	-2.06257e-10	-1.00968
41454050	chr20:41454050:G:T	1.25063e-06	-0.416048	-0.896689
41454808	chr20:41454808:C:G	2.06079e-06	-2.06257e-10	-0.813298
41455324	chr20:41455324:G:A	4.83414e-07	-1.05748	-1.20579
41455536	chr20:41455536:A:G	1.7868e-06	-0.955959	-5.51629e-10
41455544	chr20:41455544:T:C	1.14111e-06	-1.40439	-5.51629e-10
41456207	chr20:41456207:C:T	1.35827e-06	-2.06257e-10	-1.23018
41456852	chr20:41456852:T:C	1.47744e-06	-2.06257e-10	-1.14608
41457759	chr20:41457759:C:T	1.35018e-06	-2.06257e-10	-1.23615
41457872	chr20:41457872:C:A	2.43674e-06	-0.601999	-0.0437297
41458553	chr20:41458553:C:T	2.06397e-06	-0.522552	-0.289205
41459955	chr20:41459955:T:A	1.91317e-06	-0.887624	-5.51629e-10
41460037	chr20:41460037:T:C	0.000228507	2.90669	0.988489
41460045	chr20:41460045:A:C	9.56227e-06	-2.06257e-10	0.721437
41460689	chr20:41460689:C:T	3.37176e-07	-1.59044	-1.03309
41460833	chr20:41460833:G:C	1.3325e-06	-2.06257e-10	-1.24933
41460876	chr20:41460876:C:T	8.53248e-06	-2.06257e-10	0.607492
41461006	chr20:41461006:T:C	3.82597e-06	-2.06257e-10	-0.194577
41461189	chr20:41461189:T:C	1.03142e-05	-2.06257e-10	0.797138
41461263	chr20:41461263:G:C	2.37666e-06	-2.06257e-10	-0.67069
41461655	chr20:41461655:C:T	2.10935e-06	-2.06257e-10	-0.79001
41461789	chr20:41461789:G:A	1.44939e-06	-2.06257e-10	-1.16524
41462447	chr20:41462447:A:G	7.74336e-06	1.78398	-1.27353
41462474	chr20:41462474:A:G	1.43779e-06	-2.06257e-10	-1.17328
41462896	chr20:41462896:T:G	1.03121e-05	-2.06257e-10	0.796927
41463378	chr20:41463378:T:A	1.82357e-06	-0.935592	-5.51629e-10
41463450	chr20:41463450:G:A	1.03906e-06	-0.321902	-1.17617
41463457	chr20:41463457:T:C	1.04912e-05	-2.06257e-10	0.814148
41463529	chr20:41463529:T:C	1.96434e-06	-0.861233	-5.51629e-10
41464104	chr20:41464104:C:G	1.41051e-06	-2.06257e-10	-1.19244
41464603	chr20:41464603:A:G	1.44111e-06	-2.06257e-10	-1.17098
41465074	chr20:41465074:T:C	9.18021e-05	1.62222	1.36102
41465316	chr20:41465316:A:C	0.000325689	1.66732	2.58223
41465724	chr20:41465724:C:G	1.15008e-06	-0.725031	-0.671523
41465799	chr20:41465799:A:C	3.5047e-07	-1.58185	-1.00302
41465875	chr20:41465875:C:A	7.17832e-05	3.0909	-0.353635
41466391	chr20:41466391:G:T	6.98213e-05	3.06717	-0.357624
41466457	chr20:41466457:A:G	1.35911e-06	-2.06257e-10	-1.22956
41467853	chr20:41467853:G:A	7.0608e-06	-0.343068	0.761239
41468042	chr20:41468042:GTCA:G	3.56686e-06	-2.06257e-10	-0.264702
41468097	chr20:41468097:C:T	1.44123e-06	-2.06257e-10	-1.17089
41468212	chr20:41468212:C:T	6.0768e-06	-0.951193	1.21928
41468876	chr20:41468876:A:G	1.43916e-06	-2.06257e-10	-1.17233
41468999	chr20:41468999:C:A	0.000125349	0.772587	2.52212
41469686	chr20:41469686:A:G	2.49673e-06	-2.06257e-10	-0.621407
41469870	chr20:41469870:C:A	2.40043e-06	0.049489	-0.71023
41470325	chr20:41470325:C:T	8.43506e-06	1.28219	-0.686178
41470546	chr20:41470546:G:A	8.55986e-06	1.28656	-0.675861
41470582	chr20:41470582:A:G	1.03142e-05	-2.06257e-10	0.797138
41470605	chr20:41470605:T:C	4.94604e-06	0.0621987	-5.51629e-10
41470699	chr20:41470699:C:T	8.79741e-06	1.30097	-0.662903
41471027	chr20:41471027:G:A	1.03142e-05	-2.06257e-10	0.797138
41471408	chr20:41471408:C:G	1.31582e-06	-2.06257e-10	-1.26193
41471469	chr20:41471469:A:T	1.73558e-05	1.88055	-0.563012
41472045	chr20:41472045:CCA:C	7.56495e-05	2.44216	0.34756
41472251	chr20:41472251:A:G	1.65857e-06	-0.124099	-0.906332
41472594	chr20:41472594:G:T	1.03266e-05	-2.06257e-10	0.798331
41472609	chr20:41472609:G:A	1.02807e-05	-2.06257e-10	0.793877
41472721	chr20:41472721:C:T	4.71878e-06	0.849613	-0.834451
41472749	chr20:41472749:A:G	6.15071e-06	1.18708	-0.906899
41472768	chr20:41472768:C:T	1.39822e-06	-2.06257e-10	-1.20119
41472901	chr20:41472901:A:G	0.00275185	7.15894	-0.775302
41472939	chr20:41472939:A:C	1.5575e-06	-0.246014	-0.847294
41473007	chr20:41473007:A:G	1.46515e-06	-0.0515433	-1.10289
41474102	chr20:41474102:T:C	2.1194e-06	-2.06257e-10	-0.785254
41474465	chr20:41474465:A:G	1.50377e-06	-2.06257e-10	-1.12841
41474551	chr20:41474551:C:T	5.91445e-06	-0.50277	0.743781
41475617	chr20:41475617:T:C	5.90832e-07	-1.31754	-0.745073
41475841	chr20:41475841:C:T	1.32672e-06	-2.06257e-10	-1.25368
41475892	chr20:41475892:T:G	1.64304e-06	-2.06257e-10	-1.03984
41475964	chr20:41475964:G:A	1.03142e-05	-2.06257e-10	0.797138
41476573	chr20:41476573:T:C	4.75877e-06	-2.06257e-10	0.0236015
41477154	chr20:41477154:T:C	3.56797e-07	-1.58233	-0.984649
41477991	chr20:41477991:A:G	6.79072e-07	-0.671138	-1.25228
41478069	chr20:41478069:G:A	1.89517e-06	-2.06257e-10	-0.897081
41478710	chr20:41478710:G:A	1.44598e-05	1.03258	0.1024
41478991	chr20:41478991:AAAAAG:A	1.8921e-06	-2.06257e-10	-0.898701
41479036	chr20:41479036:T:C	1.43632e-06	-2.06257e-10	-1.17431
41479351	chr20:41479351:T:C	1.7799e-06	-0.959832	-5.51629e-10
41479529	chr20:41479529:G:A	1.02899e-05	-2.06257e-10	0.79477
41479927	chr20:41479927:C:T	1.1791e-06	-0.283168	-1.08847
41480286	chr20:41480286:C:T	1.4919e-06	-2.06257e-10	-1.13634
41480305	chr20:41480305:G:C	2.50606e-06	-2.06257e-10	-0.617676
41480723	chr20:41480723:T:C	2.39511e-05	2.76137	-1.12174
41480980	chr20:41480980:A:G	6.05921e-05	2.87016	-0.302379
41481121	chr20:41481121:AT:A	6.38823e-07	-0.976595	-1.00792
41481124	chr20:41481124:T:A	2.10252e-06	-0.79325	-5.51629e-10
41481215	chr20:41481215:C:T	6.0906e-05	2.91115	-0.338207
41481506	chr20:41481506:G:T	1.25177e-06	-0.299366	-1.01247
41482883	chr20:41482883:T:C	1.41785e-06	-2.06257e-10	-1.18725
41483097	chr20:41483097:T:C	1.47062e-06	-2.06257e-10	-1.15071
41483796	chr20:41483796:G:GA	2.03439e-06	-2.06257e-10	-0.826194
41483848	chr20:41483848:G:A	1.24698e-06	-0.332648	-0.983015
41484117	chr20:41484117:G:A	2.50864e-06	-2.06257e-10	-0.616648
41485747	chr20:41485747:G:A	1.03142e-05	-2.06257e-10	0.797138
41486172	chr20:41486172:G:A	1.84857e-06	-0.921977	-5.51629e-10
41486407	chr20:41486407:T:A	1.03142e-05	-2.06257e-10	0.797138
41486818	chr20:41486818:A:G	2.24883e-06	-0.725979	-5.51629e-10
41486874	chr20:41486874:C:T	1.73986e-06	-0.982584	-5.51629e-10
41487504	chr20:41487504:G:A	3.26003e-06	-2.06257e-10	-0.354653
41487567	chr20:41487567:G:A	4.01484e-05	3.34777	-1.19158
41487827	chr20:41487827:C:T	1.64804e-06	-0.236631	-0.80017
41488111	chr20:41488111:C:T	2.07772e-06	-2.06257e-10	-0.805117
41488113	chr20:41488113:T:C	2.07935e-06	-2.06257e-10	-0.804333
41489265	chr20:41489265:A:G	3.30438e-07	-1.51106	-1.13266
41489346	chr20:41489346:C:T	7.49666e-07	-1.07904	-0.745473
41490356	chr20:41490356:G:A	1.41411e-06	-0.26282	-0.927066
41490436	chr20:41490436:A:G	1.39304e-06	-0.270195	-0.934707
41490538	chr20:41490538:C:T	9.46136e-07	-1.59176	-5.51629e-10
41490940	chr20:41490940:TA:T	1.86715e-06	-0.911973	-5.51629e-10
41491571	chr20:41491571:C:T	1.13493e-05	1.62421	-0.731437
41491629	chr20:41491629:T:C	1.19461e-06	-1.35857	-5.51629e-10
41491869	chr20:41491869:G:A	1.4556e-06	-2.06257e-10	-1.16097
41492032	chr20:41492032:A:C	7.76503e-06	-2.06257e-10	0.513242
41492102	chr20:41492102:A:C	1.31491e-06	-1.26262	-5.51629e-10
41492362	chr20:41492362:T:C	2.15428e-05	2.66263	-1.12897
41493278	chr20:41493278:G:A	1.9759e-06	-2.06257e-10	-0.855364
41493363	chr20:41493363:C:T	3.57613e-06	-2.06257e-10	-0.262107
41493448	chr20:41493448:C:G	1.65819e-06	-1.03066	-5.51629e-10
41494898	chr20:41494898:A:G	1.79332e-06	-0.0205412	-0.931777
41495391	chr20:41495391:T:C	1.4932e-06	-2.06257e-10	-1.13547
41495623	chr20:41495623:G:A	1.47709e-06	-0.180215	-0.966096
41495717	chr20:41495717:C:T	1.83103e-06	-0.931511	-5.51629e-10
41496184	chr20:41496184:G:A	4.22722e-06	-2.06257e-10	-0.0948437
41496438	chr20:41496438:G:A	4.23982e-06	-2.06257e-10	-0.0918663
41496572	chr20:41496572:T:C	1.03868e-05	-2.06257e-10	0.804145
41496648	chr20:41496648:C:T	1.17032e-05	-2.06257e-10	0.923472
41496941	chr20:41496941:A:G	4.22722e-06	-2.06257e-10	-0.0948437
41497408	chr20:41497408:G:A	1.21353e-06	-1.34286	-5.51629e-10
41498015	chr20:41498015:G:A	1.60098e-06	-1.06577	-5.51629e-10
41498039	chr20:41498039:T:A	4.95243e-05	2.76322	-0.397148
41498446	chr20:41498446:C:T	3.28722e-07	-1.59095	-1.05798
41498465	chr20:41498465:G:A	4.23455e-06	-2.06257e-10	-0.0931101
41498561	chr20:41498561:A:C	4.22722e-06	-2.06257e-10	-0.0948437
41498964	chr20:41498964:T:C	1.96124e-06	-1.06116	0.198353
41499029	chr20:41499029:G:C	1.70496e-06	-1.00285	-5.51629e-10
41499055	chr20:41499055:G:A	4.22722e-06	-2.06257e-10	-0.0948437
41499934	chr20:41499934:G:A	1.53182e-06	-0.179465	-0.930463
41500408	chr20:41500408:T:C	1.03221e-05	-2.06257e-10	0.7979
41500548	chr20:41500548:C:T	2.23297e-06	-2.06257e-10	-0.733056
41500555	chr20:41500555:G:C	2.89824e-05	3.09105	-1.26074
41500590	chr20:41500590:G:C	1.68897e-06	-0.0269771	-0.985291
41500637	chr20:41500637:C:T	4.26837e-06	-2.06257e-10	-0.0851557
41501247	chr20:41501247:T:C	1.18258e-06	-1.36869	-5.51629e-10
41501255	chr20:41501255:A:T	4.22722e-06	-2.06257e-10	-0.0948437
41501268	chr20:41501268:C:T	4.22722e-06	-2.06257e-10	-0.0948437
41501446	chr20:41501446:G:A	1.13581e-05	1.96674	-1.0732
41501621	chr20:41501621:C:G	1.12431e-06	-1.08632	-0.332903
41501694	chr20:41501694:T:C	4.22924e-06	-2.06257e-10	-0.0943656
41501704	chr20:41501704:A:C	4.22722e-06	-2.06257e-10	-0.0948437
41501890	chr20:41501890:AAC:A	1.745e-06	-0.0757802	-0.903854
41501995	chr20:41501995:CTAATT:C	1.81202e-06	-0.941947	-5.51629e-10
41502342	chr20:41502342:G:T	4.05523e-06	-2.06257e-10	-0.136381
41502464	chr20:41502464:G:A	1.54108e-06	-0.174362	-0.929542
41502792	chr20:41502792:G:C	1.55433e-06	-2.06257e-10	-1.09535
41502980	chr20:41502980:G:A	1.36917e-06	-2.06257e-10	-1.22218
41503719	chr20:41503719:T:C	1.30104e-05	-2.06257e-10	1.02936
41504573	chr20:41504573:C:G	1.02015e-06	-1.51644	-5.51629e-10
41504684	chr20:41504684:T:C	1.68821e-06	-1.01272	-5.51629e-10
41504709	chr20:41504709:G:A	1.33421e-06	0.0135322	-1.26158
41505215	chr20:41505215:T:C	4.22722e-06	-2.06257e-10	-0.0948437
41506020	chr20:41506020:C:T	4.22722e-06	-2.06257e-10	-0.0948437
41506083	chr20:41506083:T:C	5.04942e-05	2.75392	-0.368451
41506117	chr20:41506117:A:G	5.12205e-05	2.77179	-0.37204
41506263	chr20:41506263:C:T	6.09481e-07	-1.09072	-0.94082
41506661	chr20:41506661:T:C	4.24805e-06	-2.06257e-10	-0.0899279
41507012	chr20:41507012:C:T	4.23222e-06	-2.06257e-10	-0.0936612
41507143	chr20:41507143:T:C	4.22479e-06	-2.06257e-10	-0.0954173
41507441	chr20:41507441:G:C	0.000197687	4.09606	-0.345769
41507451	chr20:41507451:T:C	1.37364e-06	-2.06257e-10	-1.21892
41507831	chr20:41507831:A:G	1.54858e-06	-2.06257e-10	-1.09905
41508078	chr20:41508078:A:G	4.23571e-06	-2.06257e-10	-0.0928379
41508984	chr20:41508984:T:G	6.7501e-05	2.95697	-0.281216
41509024	chr20:41509024:G:C	2.40667e-06	-2.06257e-10	-0.658144
41509187	chr20:41509187:C:T	5.70351e-06	-2.06257e-10	0.204694
41509221	chr20:41509221:A:G	2.75008e-06	-2.06257e-10	-0.524758
41510070	chr20:41510070:C:T	8.41761e-05	3.79689	-0.90037
41510384	chr20:41510384:C:T	4.73732e-06	-2.06257e-10	0.0190846
41510565	chr20:41510565:G:A	2.96534e-05	2.94838	-1.09519
41510630	chr20:41510630:T:C	2.8183e-05	2.88714	-1.08481
41510676	chr20:41510676:A:C	4.73732e-06	-2.06257e-10	0.0190846
41511080	chr20:41511080:G:A	6.99504e-06	0.408814	-5.51629e-10
41511356	chr20:41511356:T:C	2.47821e-05	0.948012	0.725722
41512410	chr20:41512410:A:C	1.58843e-06	-2.06257e-10	-1.07364
41512482	chr20:41512482:G:A	1.61569e-06	-2.06257e-10	-1.05663
41512521	chr20:41512521:TC:T	3.39103e-07	-1.58602	-1.03182
41512656	chr20:41512656:G:A	6.88751e-05	3.46776	-0.771855
41512686	chr20:41512686:TC:T	1.71316e-06	-0.998051	-5.51629e-10
41513185	chr20:41513185:G:A	3.62123e-06	-2.06257e-10	-0.249573
41513218	chr20:41513218:T:C	9.03434e-07	-1.46439	-0.173548
41513533	chr20:41513533:G:C	2.9489e-05	1.03685	0.810781
41513998	chr20:41513998:C:T	1.73031e-06	-2.06257e-10	-0.988089
41514115	chr20:41514115:G:C	9.02409e-05	3.83609	-0.869993
41514318	chr20:41514318:T:C	4.74156e-06	-2.06257e-10	0.0199776
41514332	chr20:41514332:C:T	4.73732e-06	-2.06257e-10	0.0190846
41515358	chr20:41515358:C:T	9.57213e-05	3.8389	-0.813848
41515640	chr20:41515640:C:T	7.92334e-05	2.96748	-0.131474
41515656	chr20:41515656:T:C	1.46505e-06	-2.06257e-10	-1.1545
41516012	chr20:41516012:C:T	9.77189e-05	3.84892	-0.803212
41516014	chr20:41516014:C:T	0.00285938	6.98525	-0.563278
41516224	chr20:41516224:C:T	8.56444e-05	3.77606	-0.862246
41516320	chr20:41516320:T:C	9.07981e-05	3.78084	-0.808587
41516407	chr20:41516407:CAA:C	2.28754e-06	-2.06257e-10	-0.708911
41516550	chr20:41516550:A:C	2.4637e-06	-2.06257e-10	-0.634725
41516998	chr20:41516998:G:A	9.50008e-07	-1.58767	-5.51629e-10
41517674	chr20:41517674:T:C	9.89496e-07	-1.54695	-5.51629e-10
41517875	chr20:41517875:G:GT	1.63179e-06	-2.06257e-10	-1.04671
41518098	chr20:41518098:T:G	0.000174911	4.8409	-1.21301
41518133	chr20:41518133:C:A	2.29046e-06	-2.06257e-10	-0.707635
41518300	chr20:41518300:G:A	2.53737e-05	2.67968	-0.982352
41518302	chr20:41518302:G:A	1.35819e-06	-2.06257e-10	-1.23024
41518455	chr20:41518455:AG:A	9.24005e-06	-2.06257e-10	0.68716
41518548	chr20:41518548:A:C	9.4785e-07	-1.58995	-5.51629e-10
41518755	chr20:41518755:C:T	9.18061e-06	-2.06257e-10	0.680706
41519060	chr20:41519060:C:T	1.41741e-06	-2.06257e-10	-1.18755
41519153	chr20:41519153:C:T	9.49013e-07	-1.58872	-5.51629e-10
41519232	chr20:41519232:C:G	0.000221968	4.94834	-1.0822
41519956	chr20:41519956:C:T	4.37293e-06	-2.06257e-10	-0.0609549
41520169	chr20:41520169:C:T	4.37619e-06	-2.06257e-10	-0.0602097
41520398	chr20:41520398:T:C	1.70262e-06	-1.00422	-5.51629e-10
41520563	chr20:41520563:C:T	1.06062e-06	-1.47753	-5.51629e-10
41520567	chr20:41520567:A:G	1.04034e-06	-1.49684	-5.51629e-10
41520796	chr20:41520796:C:T	4.63161e-06	-2.06257e-10	-0.00348374
41520948	chr20:41520948:A:G	1.07691e-06	-1.46229	-5.51629e-10
41520977	chr20:41520977:CAG:C	3.08405e-05	2.54002	-0.647584
41521056	chr20:41521056:G:A	3.07021e-05	2.96803	-1.08009
41521241	chr20:41521241:T:C	9.47214e-07	-1.59062	-5.51629e-10
41521913	chr20:41521913:A:G	0.000202866	4.92064	-1.14448
41521947	chr20:41521947:C:T	0.000107995	3.88597	-0.740273
41522186	chr20:41522186:G:A	7.96224e-06	-2.06257e-10	0.538322
41522450	chr20:41522450:T:C	1.31852e-06	-0.708111	-0.551768
41523537	chr20:41523537:T:A	2.64894e-05	2.70606	-0.965698
41523844	chr20:41523844:G:A	2.69922e-05	2.73674	-0.977576
41523908	chr20:41523908:T:C	5.26026e-05	2.85447	-0.428096
41524533	chr20:41524533:A:G	9.91438e-05	2.54861	0.511573
41524543	chr20:41524543:A:C	3.97031e-05	3.1857	-1.04066
41525069	chr20:41525069:C:T	3.13072e-06	-2.06257e-10	-0.395126
41525991	chr20:41525991:A:G	2.45305e-06	-2.06257e-10	-0.639057
41526210	chr20:41526210:T:C	3.59505e-07	-1.55405	-1.00536
41526366	chr20:41526366:C:T	0.000108001	3.92231	-0.776554
41526514	chr20:41526514:G:A	5.88645e-07	-0.894263	-1.17206
41526736	chr20:41526736:C:T	0.000186473	4.82052	-1.12862
41527496	chr20:41527496:T:C	1.53225e-06	-2.06257e-10	-1.10965
41528778	chr20:41528778:A:C	1.63391e-06	-2.06257e-10	-1.04541
41529070	chr20:41529070:G:A	6.12362e-06	1.41349	-1.13773
41529705	chr20:41529705:G:A	0.000206309	4.91529	-1.1223
41529728	chr20:41529728:G:A	3.40336e-06	-2.06257e-10	-0.311624
41530115	chr20:41530115:A:G	0.000166021	4.67345	-1.09772
41530210	chr20:41530210:T:C	1.49477e-06	-2.06257e-10	-1.13441
41530557	chr20:41530557:T:C	1.7878e-06	-2.06257e-10	-0.955404
41530860	chr20:41530860:T:C	0.000219823	4.02721	-0.170773
41531145	chr20:41531145:G:A	1.15874e-05	-2.06257e-10	0.913528
41531233	chr20:41531233:T:C	0.000164252	4.78376	-1.21875
41531568	chr20:41531568:T:C	3.96302e-07	-1.25011	-1.21185
41531764	chr20:41531764:G:C	1.21295e-06	-1.34333	-5.51629e-10
41531831	chr20:41531831:GCATTCTTAA:G	5.13941e-06	-2.06257e-10	0.10055
41533045	chr20:41533045:C:T	1.1502e-05	-2.06257e-10	0.906135
41533340	chr20:41533340:T:A	1.1572e-05	-2.06257e-10	0.912204
41533423	chr20:41533423:G:C	9.46408e-07	-1.59147	-5.51629e-10
41534098	chr20:41534098:C:A	1.03861e-06	-1.4985	-5.51629e-10
41534271	chr20:41534271:C:T	5.62428e-06	-2.06257e-10	0.190705
41534272	chr20:41534272:A:G	4.8123e-05	3.40056	-1.06319
41534816	chr20:41534816:G:A	0.000215281	4.90158	-1.06602
41535304	chr20:41535304:C:T	3.28922e-06	-0.345737	-5.51629e-10
41535405	chr20:41535405:T:C	0.000157276	4.73519	-1.21357
41535496	chr20:41535496:T:C	1.53898e-06	-2.06257e-10	-1.10527
41535600	chr20:41535600:T:G	1.75952e-06	-0.971348	-5.51629e-10
41536053	chr20:41536053:T:TA	0.000221237	2.75423	1.10862
41536507	chr20:41536507:A:G	1.36625e-06	-2.06257e-10	-1.22432
41536587	chr20:41536587:C:T	4.78901e-06	-2.06257e-10	0.0299368
41537258	chr20:41537258:GGA:G	5.02484e-06	-2.06257e-10	0.0780066
41537345	chr20:41537345:T:C	2.77656e-06	-2.06257e-10	-0.515174
41538238	chr20:41538238:C:G	5.81181e-07	-0.815995	-1.26309
41538305	chr20:41538305:C:T	3.52873e-06	-2.06257e-10	-0.275451
41539745	chr20:41539745:A:G	6.21364e-05	2.96029	-0.367347
41539859	chr20:41539859:C:A	1.59604e-06	-2.06257e-10	-1.06886
41539866	chr20:41539866:A:G	2.78448e-05	2.04169	-0.25143
41539879	chr20:41539879:G:A	9.5348e-07	-1.58402	-5.51629e-10
41539959	chr20:41539959:T:TA	2.66479e-06	-2.06257e-10	-0.556262
41541310	chr20:41541310:G:A	1.95789e-05	1.89005	-0.45198
41542234	chr20:41542234:A:G	0.000358733	4.53422	-0.188028
41542307	chr20:41542307:T:C	3.73191e-06	-0.580604	0.361136
41543017	chr20:41543017:T:C	1.62739e-05	2.21835	-0.965178
41543415	chr20:41543415:C:G	1.27652e-06	-1.29225	-5.51629e-10
41543425	chr20:41543425:T:C	3.69553e-06	-2.06257e-10	-0.229263
41544068	chr20:41544068:T:C	3.16647e-05	2.21633	-0.29752
41544205	chr20:41544205:A:G	1.11847e-05	-2.06257e-10	0.878161
41544444	chr20:41544444:T:A	2.01356e-06	-2.06257e-10	-0.836483
41544538	chr20:41544538:T:A	3.18287e-07	-1.58481	-1.09638
41544960	chr20:41544960:C:T	1.41256e-06	-2.06257e-10	-1.19098
41545165	chr20:41545165:T:C	1.82179e-06	-2.06257e-10	-0.936571
41545236	chr20:41545236:C:A	1.56253e-06	-1.09008	-5.51629e-10
41545662	chr20:41545662:C:T	3.33775e-07	-1.59056	-1.04312
41545743	chr20:41545743:C:T	8.53447e-06	1.52636	-0.918634
41546248	chr20:41546248:T:C	1.33295e-05	0.479547	0.574046
41546513	chr20:41546513:A:G	3.12775e-05	2.22652	-0.320005
41546577	chr20:41546577:A:G	3.49267e-05	3.23442	-1.21755
41547747	chr20:41547747:T:C	1.97621e-06	-2.06257e-10	-0.855209
41548087	chr20:41548087:T:C	0.000112084	4.08535	-0.902496
41548542	chr20:41548542:T:C	1.80568e-06	-0.94545	-5.51629e-10
41549020	chr20:41549020:C:T	1.70761e-06	-1.00129	-5.51629e-10
41549154	chr20:41549154:A:G	9.15035e-06	-2.06257e-10	0.677405
41550178	chr20:41550178:C:T	1.32426e-06	-2.06257e-10	-1.25554
41550274	chr20:41550274:G:A	3.86955e-06	-0.18325	-5.51629e-10
41550501	chr20:41550501:T:C	8.46907e-05	2.98518	-0.082565
41550634	chr20:41550634:C:T	1.84851e-06	-0.922009	-5.51629e-10
41551122	chr20:41551122:C:T	1.66777e-06	-2.06257e-10	-1.0249
41551142	chr20:41551142:A:G	7.60542e-06	-0.0891622	0.581635
41551281	chr20:41551281:C:T	9.90501e-05	3.82756	-0.768325
41552453	chr20:41552453:T:C	0.000237288	3.97948	-0.0465952
41553336	chr20:41553336:C:A	2.04713e-05	1.72281	-0.240175
41553477	chr20:41553477:C:G	1.1572e-05	-2.06257e-10	0.912204
41554238	chr20:41554238:T:C	1.15243e-05	-2.06257e-10	0.908069
41554427	chr20:41554427:G:T	1.3535e-06	-1.23369	-5.51629e-10
41555554	chr20:41555554:A:G	9.83078e-07	-1.55345	-5.51629e-10
41555594	chr20:41555594:C:T	7.90196e-05	3.36588	-0.532577
41555924	chr20:41555924:G:A	9.57526e-07	-1.57979	-5.51629e-10
41556138	chr20:41556138:G:A	1.36226e-06	-2.06257e-10	-1.22724
41556625	chr20:41556625:A:G	2.76732e-05	1.13448	0.649596
41556773	chr20:41556773:A:G	1.1572e-05	-2.06257e-10	0.912204
41556870	chr20:41556870:A:G	1.26713e-05	-2.06257e-10	1.00295
41557513	chr20:41557513:A:T	8.63118e-05	3.71771	-0.796134
41558378	chr20:41558378:T:C	1.62294e-06	-2.06257e-10	-1.05215
41558417	chr20:41558417:A:G	1.36514e-06	-1.22513	-5.51629e-10
41558992	chr20:41558992:C:T	1.46317e-06	-2.06257e-10	-1.15578
41559363	chr20:41559363:A:G	1.65355e-06	-2.06257e-10	-1.03347
41559801	chr20:41559801:A:G	2.52715e-06	-2.06257e-10	-0.609294
41560052	chr20:41560052:C:T	2.47824e-06	-2.06257e-10	-0.628839
41560277	chr20:41560277:T:C	0.000101921	3.90612	-0.81831
41560553	chr20:41560553:T:C	0.000114027	2.73609	0.463956
41560900	chr20:41560900:C:A	9.79463e-05	3.97561	-0.927577
41561248	chr20:41561248:T:C	1.44478e-06	-2.06257e-10	-1.16843
41562255	chr20:41562255:C:G	1.03701e-05	0.802536	-5.51629e-10
41562847	chr20:41562847:A:C	1.48519e-05	0.882026	0.279713
41563915	chr20:41563915:AAC:A	2.16105e-06	-0.765791	-5.51629e-10
41564654	chr20:41564654:G:A	1.96529e-05	2.11433	-0.672495
41564754	chr20:41564754:C:T	5.662e-05	2.90936	-0.409381
41565158	chr20:41565158:G:A	1.59538e-06	-2.06257e-10	-1.06928
41566410	chr20:41566410:G:T	1.63211e-06	-1.04651	-5.51629e-10
41567190	chr20:41567190:T:C	1.17988e-05	1.27995	-0.348339
41567415	chr20:41567415:T:C	2.18368e-05	2.11999	-0.572783
41567522	chr20:41567522:C:T	1.86858e-06	-0.911211	-5.51629e-10
41568145	chr20:41568145:AAGAT:A	1.06807e-06	-0.4042	-1.06633
41568237	chr20:41568237:T:C	2.22558e-06	-2.06257e-10	-0.736373
41568251	chr20:41568251:C:T	0.000126726	3.98867	-0.683035
41568435	chr20:41568435:A:G	1.32035e-05	1.0441	-5.51629e-10
41569289	chr20:41569289:T:G	1.16627e-06	-1.38258	-5.51629e-10
41569590	chr20:41569590:A:G	8.77711e-05	3.05758	-0.119235
41569631	chr20:41569631:C:T	2.70798e-07	-1.5903	-1.25247
41569834	chr20:41569834:G:C	0.000100948	3.8517	-0.773482
41569873	chr20:41569873:A:G	1.03142e-05	-2.06257e-10	0.797138
41571286	chr20:41571286:T:A	8.59677e-05	2.9533	-0.0357215
41571477	chr20:41571477:C:T	1.29972e-06	-2.06257e-10	-1.27424
41572207	chr20:41572207:C:G	8.12121e-05	2.90624	-0.0455624
41572896	chr20:41572896:A:G	4.0707e-06	0.893038	-1.02561
41573053	chr20:41573053:T:G	2.34721e-05	2.3823	-0.762878
41574658	chr20:41574658:C:T	1.32351e-06	-2.06257e-10	-1.2561
41574941	chr20:41574941:A:G	5.71494e-05	2.65326	-0.143977
41575326	chr20:41575326:T:C	2.10477e-06	-2.06257e-10	-0.792183
41576568	chr20:41576568:C:G	2.12514e-06	-2.06257e-10	-0.782549
41577253	chr20:41577253:G:A	0.000132578	3.50573	-0.154946
41577257	chr20:41577257:T:C	0.000129037	3.49816	-0.174444
41577464	chr20:41577464:T:A	1.34176e-06	-2.06257e-10	-1.2424
41578557	chr20:41578557:A:G	5.34494e-05	2.56292	-0.120571
41579109	chr20:41579109:A:G	8.82425e-05	2.77215	0.171551
41580720	chr20:41580720:G:C	1.39588e-06	-2.06257e-10	-1.20286
41580791	chr20:41580791:A:G	5.02277e-05	2.69285	-0.31267
41580897	chr20:41580897:C:T	2.95852e-07	-1.59039	-1.16389
41581422	chr20:41581422:A:G	2.05706e-06	-0.931868	0.116757
41581577	chr20:41581577:A:AG	1.76037e-06	-0.970866	-5.51629e-10
41581608	chr20:41581608:G:A	4.57073e-06	1.09988	-1.1166
41582152	chr20:41582152:T:C	5.05994e-06	-2.06257e-10	0.0849674
41582546	chr20:41582546:A:G	1.734e-06	-0.985955	-5.51629e-10
41582908	chr20:41582908:T:C	3.30871e-06	-0.339829	-5.51629e-10
41583556	chr20:41583556:T:G	1.74843e-06	-0.977669	-5.51629e-10
41584238	chr20:41584238:G:A	0.000101887	2.05564	1.03183
41584254	chr20:41584254:A:G	5.7268e-05	2.83633	-0.324979
41584369	chr20:41584369:C:T	1.63777e-05	2.1661	-0.906567
41584979	chr20:41584979:G:A	1.33315e-06	-2.06257e-10	-1.24884
41585458	chr20:41585458:A:G	1.48053e-06	-2.06257e-10	-1.14399
41585479	chr20:41585479:G:C	1.72208e-06	-2.06257e-10	-0.992857
41585720	chr20:41585720:C:T	1.52637e-06	-2.06257e-10	-1.1135
41585754	chr20:41585754:C:T	7.50364e-06	0.479	-5.51629e-10
41585957	chr20:41585957:A:G	6.2138e-06	-2.06257e-10	0.290385
41586095	chr20:41586095:T:C	3.19548e-05	2.99784	-1.0699
41586318	chr20:41586318:T:C	5.66153e-06	-2.06257e-10	0.197306
41586381	chr20:41586381:C:T	3.63552e-07	-1.59168	-0.956542
41586720	chr20:41586720:C:G	3.12962e-07	-1.58295	-1.11511
41586791	chr20:41586791:A:G	1.85603e-06	-0.91795	-5.51629e-10
41586944	chr20:41586944:T:A	1.5356e-06	-2.06257e-10	-1.10746
41587615	chr20:41587615:T:A	1.76565e-06	-2.06257e-10	-0.96787
41587824	chr20:41587824:A:G	1.69887e-06	-1.00643	-5.51629e-10
41587829	chr20:41587829:C:A	1.86546e-06	-0.912878	-5.51629e-10
41588306	chr20:41588306:C:T	1.8728e-06	-0.908952	-5.51629e-10
41588507	chr20:41588507:G:A	0.000101354	3.964	-0.881776
41588612	chr20:41588612:G:A	2.53811e-05	2.42629	-0.728675
41588969	chr20:41588969:TA:T	1.88717e-06	-2.06257e-10	-0.901311
41589009	chr20:41589009:C:G	1.17795e-06	-1.37261	-5.51629e-10
41589087	chr20:41589087:T:C	9.18048e-06	0.518907	0.161785
41589089	chr20:41589089:G:T	9.99003e-06	0.637489	0.12771
41589259	chr20:41589259:T:G	4.07189e-06	-2.06257e-10	-0.132282
41589348	chr20:41589348:G:T	1.57428e-06	-2.06257e-10	-1.08259
41589447	chr20:41589447:G:A	2.34186e-06	0.306013	-0.991458
41589460	chr20:41589460:T:C	1.83832e-06	-2.06257e-10	-0.927538
41589481	chr20:41589481:T:C	1.36936e-06	-2.06257e-10	-1.22205
41589484	chr20:41589484:A:G	1.44698e-06	-2.06257e-10	-1.16691
41589654	chr20:41589654:C:T	8.02067e-05	3.0432	-0.194984
41589957	chr20:41589957:T:G	1.41013e-06	-1.1927	-5.51629e-10
41589974	chr20:41589974:G:C	1.21096e-06	-1.34497	-5.51629e-10
41590272	chr20:41590272:C:T	1.1765e-06	-1.37385	-5.51629e-10
41590290	chr20:41590290:G:A	1.18682e-06	-1.36511	-5.51629e-10
41590430	chr20:41590430:C:T	7.35172e-05	3.11348	-0.352348
41590498	chr20:41590498:A:C	1.86234e-06	-0.914552	-5.51629e-10
41590587	chr20:41590587:C:A	3.34767e-05	3.00882	-1.03436
41590947	chr20:41590947:T:C	8.83864e-05	3.1801	-0.234768
41591409	chr20:41591409:T:C	9.41086e-06	-2.06257e-10	0.705476
41591575	chr20:41591575:A:C	4.02813e-07	-1.35228	-1.09339
41591625	chr20:41591625:G:A	4.79029e-06	-2.06257e-10	0.0302022
41592054	chr20:41592054:G:A	0.000114039	4.04716	-0.847007
41592228	chr20:41592228:C:T	1.00407e-05	-2.06257e-10	0.770263
41592267	chr20:41592267:A:T	1.30766e-06	-2.06257e-10	-1.26815
41592556	chr20:41592556:T:C	7.98591e-05	3.1949	-0.351026
41593608	chr20:41593608:G:A	3.33092e-05	2.99272	-1.02327
41594148	chr20:41594148:C:T	1.81863e-06	-0.938303	-5.51629e-10
41594765	chr20:41594765:G:A	1.37346e-06	-1.21906	-5.51629e-10
41595203	chr20:41595203:G:A	1.05476e-06	-1.48308	-5.51629e-10
41595404	chr20:41595404:T:G	1.62898e-06	-1.04843	-5.51629e-10
41595697	chr20:41595697:C:T	0.000137476	4.1714	-0.784346
41596052	chr20:41596052:C:T	1.10347e-05	-2.06257e-10	0.864657
41596218	chr20:41596218:C:T	1.44745e-06	-2.06257e-10	-1.16659
41596604	chr20:41596604:G:A	1.80177e-06	-0.947617	-5.51629e-10
41596671	chr20:41596671:C:T	2.23215e-06	-2.06257e-10	-0.733421
41596673	chr20:41596673:A:G	2.57954e-06	-2.06257e-10	-0.588777
41596985	chr20:41596985:G:A	6.71717e-06	-1.4997	1.86798
41597515	chr20:41597515:G:C	1.61774e-06	-2.06257e-10	-1.05536
41597796	chr20:41597796:C:T	3.33536e-06	-2.06257e-10	-0.331807
41597904	chr20:41597904:T:G	2.51044e-06	-2.06257e-10	-0.615931
41597914	chr20:41597914:G:A	0.000103766	3.94382	-0.838072
41597970	chr20:41597970:C:T	2.16938e-05	2.42348	-0.882838
41598218	chr20:41598218:G:A	6.05425e-06	-2.06257e-10	0.264373
41598873	chr20:41598873:G:A	1.86377e-06	-2.06257e-10	-0.913789
41599699	chr20:41599699:T:G	2.3689e-06	-2.06257e-10	-0.673961
41601081	chr20:41601081:G:A	3.81804e-05	3.14597	-1.04004
41601580	chr20:41601580:G:A	0.000117873	4.03931	-0.806096
41602274	chr20:41602274:C:T	1.91034e-06	-0.889109	-5.51629e-10
41603310	chr20:41603310:C:G	1.49925e-06	-2.06257e-10	-1.13142
41603436	chr20:41603436:T:C	1.67454e-06	-2.06257e-10	-1.02085
41603956	chr20:41603956:G:A	6.33907e-06	-2.06257e-10	0.310344
41604057	chr20:41604057:G:A	1.06183e-05	0.826193	-5.51629e-10
41604335	chr20:41604335:G:C	1.00313e-05	-2.06257e-10	0.76932
41604447	chr20:41604447:A:T	1.5247e-06	-2.06257e-10	-1.11459
41605103	chr20:41605103:T:A	8.3694e-05	3.00252	-0.111746
41605625	chr20:41605625:A:G	6.65563e-05	2.86455	-0.202893
41606278	chr20:41606278:A:G	0.00313668	7.47484	-0.960304
41607678	chr20:41607678:C:T	1.59501e-06	-2.06257e-10	-1.06951
41608065	chr20:41608065:G:C	1.37862e-06	-1.2153	-5.51629e-10
41608123	chr20:41608123:C:T	1.86678e-06	-0.91217	-5.51629e-10
41608840	chr20:41608840:C:T	1.82152e-06	-2.06257e-10	-0.936716
41609294	chr20:41609294:CA:C	1.91775e-06	-2.06257e-10	-0.885234
41609549	chr20:41609549:T:C	8.67807e-05	3.71446	-0.787467
41610112	chr20:41610112:T:A	1.93435e-06	-2.06257e-10	-0.876619
41610688	chr20:41610688:G:A	1.03142e-05	-2.06257e-10	0.797138
41610689	chr20:41610689:C:T	1.8343e-06	-0.929723	-5.51629e-10
41610985	chr20:41610985:A:G	1.35346e-06	-1.23372	-5.51629e-10
41611182	chr20:41611182:G:A	1.05586e-06	-1.48204	-5.51629e-10
41611249	chr20:41611249:C:T	3.84728e-07	-1.25486	-1.23675
41611353	chr20:41611353:G:T	7.88616e-05	3.00458	-0.173269
41611744	chr20:41611744:T:G	2.91153e-05	2.93471	-1.09984
41612121	chr20:41612121:A:G	1.74944e-06	-0.977091	-5.51629e-10
41612253	chr20:41612253:A:G	0.000180038	2.79915	0.857631
41612428	chr20:41612428:T:C	1.9925e-06	-2.06257e-10	-0.846997
41613052	chr20:41613052:T:C	8.59425e-05	3.72264	-0.805352
41613187	chr20:41613187:T:C	1.95124e-06	-2.06257e-10	-0.867924
41613382	chr20:41613382:T:C	1.67076e-06	-2.06257e-10	-1.02311
41614487	chr20:41614487:C:T	1.21767e-06	-1.33944	-5.51629e-10
41615023	chr20:41615023:T:C	7.44138e-05	3.00665	-0.233394
41615077	chr20:41615077:A:C	1.00477e-05	-2.06257e-10	0.77096
41615298	chr20:41615298:A:C	3.47634e-05	2.96994	-0.957763
41615376	chr20:41615376:G:A	9.54896e-07	-1.58254	-5.51629e-10
41615613	chr20:41615613:G:A	2.70429e-05	2.48729	-0.72625
41615854	chr20:41615854:C:T	1.63842e-06	-2.06257e-10	-1.04266
41616450	chr20:41616450:C:G	3.5712e-07	-1.58847	-0.977595
41616853	chr20:41616853:T:C	1.81539e-06	-0.940085	-5.51629e-10
41617420	chr20:41617420:CAAAT:C	1.64056e-06	-1.04135	-5.51629e-10
41617843	chr20:41617843:G:A	2.74591e-06	-2.06257e-10	-0.526275
41618037	chr20:41618037:G:T	9.69758e-06	-2.06257e-10	0.735489
41618114	chr20:41618114:C:T	1.01381e-05	-2.06257e-10	0.779917
41618666	chr20:41618666:T:G	4.65744e-06	0.875284	-0.873206
41618797	chr20:41618797:T:G	2.99267e-05	2.85925	-0.996883
41618882	chr20:41618882:C:A	2.97609e-05	2.91198	-1.05517
41619921	chr20:41619921:T:C	1.44226e-06	-2.06257e-10	-1.17018
41620098	chr20:41620098:A:G	6.58326e-07	-0.96724	-0.987204
41620504	chr20:41620504:G:A	1.78798e-06	-0.9553	-5.51629e-10
41620634	chr20:41620634:A:G	8.33625e-05	3.01134	-0.124529
41620703	chr20:41620703:G:A	1.73892e-06	-0.983126	-5.51629e-10
41621383	chr20:41621383:G:A	1.78813e-06	-0.955219	-5.51629e-10
41621915	chr20:41621915:G:A	1.30311e-06	-2.06257e-10	-1.27163
41622016	chr20:41622016:A:G	1.51691e-06	-2.06257e-10	-1.11971
41622163	chr20:41622163:C:T	1.51617e-06	-2.06257e-10	-1.1202
41623027	chr20:41623027:C:G	9.40839e-06	-2.06257e-10	0.705214
41623246	chr20:41623246:T:C	0.00261573	7.31982	-0.98691
41623273	chr20:41623273:G:A	0.00646718	4.85581	2.3823
41623287	chr20:41623287:T:C	1.51013e-06	-2.06257e-10	-1.12419
41624268	chr20:41624268:G:A	4.53099e-05	2.85638	-0.579246
41624422	chr20:41624422:C:T	3.4399e-07	-1.54434	-1.05919
41624469	chr20:41624469:G:A	2.90468e-07	-1.4995	-1.27315
41625029	chr20:41625029:A:T	4.03793e-07	-1.19718	-1.24606
41625048	chr20:41625048:A:C	0.000120577	2.09935	1.15655
41625087	chr20:41625087:G:A	1.42118e-06	-2.06257e-10	-1.1849
41625271	chr20:41625271:A:G	3.45726e-07	-1.38362	-1.21487
41625380	chr20:41625380:A:T	2.0123e-06	-2.06257e-10	-0.83711
41625483	chr20:41625483:C:T	1.42227e-06	-2.06257e-10	-1.18413
41625540	chr20:41625540:C:T	1.66176e-06	-2.06257e-10	-1.02851
41625880	chr20:41625880:C:T	1.89647e-06	-2.06257e-10	-0.896395
41626096	chr20:41626096:C:T	0.000183467	4.71896	-1.04331
41626126	chr20:41626126:G:A	1.52546e-05	-0.278399	1.46689
41626282	chr20:41626282:A:G	1.40209e-06	-2.06257e-10	-1.19842
41626631	chr20:41626631:G:A	3.01333e-06	-2.06257e-10	-0.433341
41626849	chr20:41626849:C:T	5.22378e-05	2.41942	-5.51629e-10
41627055	chr20:41627055:A:T	0.000958518	5.1573	0.171704
41628190	chr20:41628190:A:G	1.52118e-06	-1.1169	-5.51629e-10
41628333	chr20:41628333:G:T	1.39028e-06	-2.06257e-10	-1.20688
41628391	chr20:41628391:A:G	1.45083e-06	-1.16425	-5.51629e-10
41628583	chr20:41628583:A:T	1.65495e-06	-2.06257e-10	-1.03262
41628923	chr20:41628923:T:C	1.32815e-06	-2.06257e-10	-1.2526
41629315	chr20:41629315:T:G	0.0137936	6.13221	1.86336
41630227	chr20:41630227:A:C	3.00396e-07	-1.52024	-1.2188
41630667	chr20:41630667:G:A	2.94578e-07	-1.57161	-1.18698
41630810	chr20:41630810:G:A	3.10533e-07	-1.56293	-1.14292
41630946	chr20:41630946:C:G	1.4216e-06	-2.06257e-10	-1.18461
41631093	chr20:41631093:A:G	0.0136832	6.17898	1.80855
41631296	chr20:41631296:G:A	0.0114626	6.08602	1.72444
41631446	chr20:41631446:G:A	0.0171928	6.27865	1.93721
41632765	chr20:41632765:C:T	1.65339e-06	-2.06257e-10	-1.03356
41632820	chr20:41632820:C:T	3.48413e-05	2.43828	-0.423866
41632909	chr20:41632909:G:T	1.62415e-06	-1.0514	-5.51629e-10
41632916	chr20:41632916:G:A	1.01876e-06	-1.5178	-5.51629e-10
41632940	chr20:41632940:T:C	0.000870009	5.20185	0.0302695
41633519	chr20:41633519:A:G	9.46607e-07	-1.59126	-5.51629e-10
41634177	chr20:41634177:T:C	0.00178308	5.90524	0.0444716
41634341	chr20:41634341:T:C	4.27366e-06	-2.06257e-10	-0.0839169
41634640	chr20:41634640:A:G	1.64241e-06	-2.06257e-10	-1.04023
41635033	chr20:41635033:T:C	2.88582e-07	-1.56232	-1.21684
41635070	chr20:41635070:C:T	1.86676e-06	-0.912186	-5.51629e-10
41635215	chr20:41635215:A:G	1.39837e-06	-2.06257e-10	-1.20108
41635843	chr20:41635843:CA:C	1.09684e-06	-1.44396	-5.51629e-10
41636443	chr20:41636443:A:G	0.0327171	9.2198	-0.360531
41637198	chr20:41637198:A:G	3.05208e-07	-1.54259	-1.18056
41637487	chr20:41637487:T:C	0.204719	7.86625	2.82675
41637564	chr20:41637564:C:A	1.39813e-06	-2.06257e-10	-1.20125
41637861	chr20:41637861:C:A	2.00671e-06	-2.06257e-10	-0.839893
41637900	chr20:41637900:G:A	2.70004e-06	-2.06257e-10	-0.54312
41637918	chr20:41637918:T:C	3.02073e-07	-1.55943	-1.17404
41638042	chr20:41638042:G:A	0.0686697	7.05581	2.54487
41638431	chr20:41638431:A:G	6.90785e-07	-1.34116	-0.565154
41638529	chr20:41638529:A:G	2.98613e-07	-1.55246	-1.19253
41639219	chr20:41639219:G:A	0.00188756	7.01791	-1.01125
41639378	chr20:41639378:T:A	0.0256751	6.68907	1.92782
41640775	chr20:41640775:G:A	1.41497e-06	-2.06257e-10	-1.18928
41640885	chr20:41640885:A:G	1.90937e-06	-0.889613	-5.51629e-10
41640977	chr20:41640977:T:C	1.99983e-06	-0.843325	-5.51629e-10
41641201	chr20:41641201:C:T	1.80832e-05	1.05967	0.298923
41641410	chr20:41641410:C:T	1.30859e-06	-2.06257e-10	-1.26743
41641769	chr20:41641769:T:C	2.06299e-06	-2.06257e-10	-0.812231
41642443	chr20:41642443:A:G	1.29875e-06	-2.06257e-10	-1.27499
41642658	chr20:41642658:A:G	1.75981e-06	-2.06257e-10	-0.971184
41642729	chr20:41642729:G:C	2.91595e-07	-1.53106	-1.23772
41642808	chr20:41642808:A:G	1.3103e-06	-2.06257e-10	-1.26613
41643500	chr20:41643500:A:C	2.10427e-06	-2.06257e-10	-0.79242
41643795	chr20:41643795:A:G	1.39755e-06	-2.06257e-10	-1.20167
41643953	chr20:41643953:C:T	3.42076e-06	-2.06257e-10	-0.306524
41644282	chr20:41644282:A:G	1.49064e-06	-2.06257e-10	-1.13718
41644506	chr20:41644506:A:G	1.49423e-06	0.132611	-1.26739
41644511	chr20:41644511:T:G	5.12455e-07	-0.94853	-1.2564
41644561	chr20:41644561:T:G	1.29918e-06	-2.06257e-10	-1.27466
41644732	chr20:41644732:G:A	1.33249e-06	-2.06257e-10	-1.24934
41645648	chr20:41645648:C:T	1.35423e-06	-2.06257e-10	-1.23316
41645651	chr20:41645651:G:C	1.43735e-06	-1.17359	-5.51629e-10
41645767	chr20:41645767:G:A	1.30656e-06	-2.06257e-10	-1.26899
41645865	chr20:41645865:G:A	1.18975e-06	-0.110069	-1.25258
41645968	chr20:41645968:T:TG	2.79569e-07	-1.53594	-1.27496
41645987	chr20:41645987:G:T	5.31473e-07	-0.981887	-1.1866
41646083	chr20:41646083:G:C	1.506e-06	-2.06257e-10	-1.12693
41646611	chr20:41646611:A:T	9.58853e-07	-1.57841	-5.51629e-10
41646678	chr20:41646678:A:G	1.32986e-06	-2.06257e-10	-1.25131
41647249	chr20:41647249:A:G	1.35398e-06	-2.06257e-10	-1.23334
41647461	chr20:41647461:C:T	2.9525e-06	-2.06257e-10	-0.453737
41647674	chr20:41647674:T:C	1.68215e-06	0.205422	-1.22174
41648019	chr20:41648019:T:C	1.29885e-06	-2.06257e-10	-1.27491
41648096	chr20:41648096:G:A	9.05108e-07	-0.362422	-1.27367
41648495	chr20:41648495:T:C	1.6353e-06	0.229662	-1.27423
41648500	chr20:41648500:A:G	2.25874e-06	-0.319053	-0.402529
41648506	chr20:41648506:C:T	2.48074e-06	-0.62783	-5.51629e-10
41648555	chr20:41648555:C:T	1.07373e-06	-0.234784	-1.23046
41648560	chr20:41648560:A:G	1.44979e-06	-2.06257e-10	-1.16497
41648837	chr20:41648837:C:T	1.42394e-06	-2.06257e-10	-1.18296
41649142	chr20:41649142:T:C	1.73812e-06	-2.06257e-10	-0.983584
41649344	chr20:41649344:A:G	3.25267e-06	-2.06257e-10	-0.356911
41649453	chr20:41649453:G:C	1.37208e-06	-2.06257e-10	-1.22006
41649718	chr20:41649718:G:C	3.26492e-07	-1.4316	-1.22414
41649826	chr20:41649826:T:C	1.44806e-06	-2.06257e-10	-1.16616
41649844	chr20:41649844:G:A	1.02521e-05	0.791092	-5.51629e-10
41649956	chr20:41649956:A:G	1.14873e-06	-0.153656	-1.24408
41650034	chr20:41650034:T:C	3.81123e-07	-1.2288	-1.27222
41650470	chr20:41650470:A:G	2.8053e-07	-1.56106	-1.24641
41650580	chr20:41650580:A:T	9.49062e-07	-1.58867	-5.51629e-10
41650764	chr20:41650764:A:G	3.63017e-07	-1.34364	-1.20606
41650780	chr20:41650780:G:A	4.34699e-06	0.21134	-0.278245
41650784	chr20:41650784:A:T	6.25584e-06	0.297128	-5.51629e-10
41651142	chr20:41651142:T:C	1.72987e-05	1.31424	-5.51629e-10
41651520	chr20:41651520:C:G	1.06139e-06	-1.47681	-5.51629e-10
41651876	chr20:41651876:C:T	7.57825e-07	-1.38398	-0.429709
41652260	chr20:41652260:T:G	1.09715e-06	-1.44367	-5.51629e-10
41652407	chr20:41652407:G:A	9.71732e-07	-1.56506	-5.51629e-10
41653040	chr20:41653040:T:C	1.29945e-06	-2.06257e-10	-1.27445
41653591	chr20:41653591:T:C	2.95044e-07	-1.58607	-1.17095
41653595	chr20:41653595:A:G	2.87609e-07	-1.58961	-1.19293
41654037	chr20:41654037:C:T	1.06649e-06	-0.245834	-1.22618
41654371	chr20:41654371:C:T	9.5056e-07	-1.58709	-5.51629e-10
41654602	chr20:41654602:A:G	2.49471e-06	-2.06257e-10	-0.622214
41654704	chr20:41654704:A:G	3.02695e-07	-1.57911	-1.15231
41655142	chr20:41655142:C:T	2.65253e-07	-1.58928	-1.27418
41655397	chr20:41655397:G:A	2.85198e-07	-1.56854	-1.22242
41655652	chr20:41655652:G:A	1.31507e-06	-2.06257e-10	-1.2625
41656414	chr20:41656414:T:A	1.75177e-06	-2.06257e-10	-0.975759
41656612	chr20:41656612:A:G	3.57289e-07	-1.32723	-1.23837
41656867	chr20:41656867:A:G	5.58978e-07	-0.932889	-1.18514
41657203	chr20:41657203:G:A	1.79901e-06	-2.06257e-10	-0.949152
41657215	chr20:41657215:T:C	2.96079e-07	-1.5791	-1.17441
41657512	chr20:41657512:A:G	4.40208e-07	-1.09427	-1.26262
41657902	chr20:41657902:C:T	1.50131e-06	-2.06257e-10	-1.13005
41658163	chr20:41658163:A:T	4.59928e-07	-1.12849	-1.18458
41658184	chr20:41658184:A:G	2.16339e-06	-2.06257e-10	-0.76471
41658245	chr20:41658245:C:T	1.31362e-06	-2.06257e-10	-1.2636
41658363	chr20:41658363:C:G	1.40125e-06	-2.06257e-10	-1.19903
41658557	chr20:41658557:T:C	1.50277e-06	-2.06257e-10	-1.12908
41658892	chr20:41658892:C:T	2.84588e-07	-1.59174	-1.20136
41659269	chr20:41659269:T:C	4.74085e-06	0.514421	-0.494592
41659453	chr20:41659453:A:C	1.40066e-06	-2.06257e-10	-1.19944
41659521	chr20:41659521:T:C	1.17083e-06	-1.37868	-5.51629e-10
41659534	chr20:41659534:T:G	3.13512e-07	-1.47634	-1.21996
41659616	chr20:41659616:A:G	1.49071e-06	-2.06257e-10	-1.13713
41659655	chr20:41659655:A:C	3.46451e-06	-2.06257e-10	-0.293815
41659685	chr20:41659685:T:C	9.65179e-07	-1.57183	-5.51629e-10
41660080	chr20:41660080:G:A	5.16353e-07	-0.937598	-1.25975
41660144	chr20:41660144:A:C	5.41057e-07	-0.883165	-1.26745
41660233	chr20:41660233:C:G	1.43441e-06	-2.06257e-10	-1.17563
41660626	chr20:41660626:TCAC:T	2.95013e-07	-1.5917	-1.16542
41660744	chr20:41660744:C:T	2.55567e-06	-0.598072	-5.51629e-10
41661218	chr20:41661218:G:A	1.50319e-06	-2.06257e-10	-1.1288
41661620	chr20:41661620:TG:T	1.42857e-06	-2.06257e-10	-1.17972
41661666	chr20:41661666:T:A	1.69686e-06	-2.06257e-10	-1.00761
41661822	chr20:41661822:T:C	4.60113e-07	-1.0518	-1.26087
41663019	chr20:41663019:C:T	1.30111e-06	-2.06257e-10	-1.27317
41663377	chr20:41663377:C:T	3.17871e-07	-1.40847	-1.27403
41663884	chr20:41663884:C:T	7.46709e-06	-2.06257e-10	0.474118
41664081	chr20:41664081:A:C	1.69593e-06	-2.06257e-10	-1.00816
41665006	chr20:41665006:A:G	2.92989e-06	-0.461422	-5.51629e-10
41665274	chr20:41665274:G:A	1.29918e-06	-2.06257e-10	-1.27466
41665968	chr20:41665968:C:T	2.50665e-06	0.651269	-1.26871
41666114	chr20:41666114:C:G	3.35301e-07	-1.35596	-1.27315
41666545	chr20:41666545:A:G	1.64289e-06	-2.06257e-10	-1.03993
41666768	chr20:41666768:A:T	1.4817e-06	-2.06257e-10	-1.1432
41667420	chr20:41667420:A:G	1.52524e-06	-2.06257e-10	-1.11424
41667425	chr20:41667425:T:C	1.30974e-06	-2.06257e-10	-1.26656
41667467	chr20:41667467:G:T	1.53457e-06	-2.06257e-10	-1.10814
41667538	chr20:41667538:G:A	3.31868e-07	-1.55925	-1.08016
41667594	chr20:41667594:A:G	2.14576e-06	-2.06257e-10	-0.772895
41667607	chr20:41667607:T:C	5.40149e-07	-1.15052	-1.00178
41667611	chr20:41667611:T:C	1.59973e-06	0.124082	-1.19064
41667786	chr20:41667786:G:T	3.31551e-06	-0.337777	-5.51629e-10
41667978	chr20:41667978:G:A	5.31033e-07	-1.17096	-0.998356
41668708	chr20:41668708:T:TAGATTATGAACTTCCA	1.20374e-06	-1.35095	-5.51629e-10
41668890	chr20:41668890:G:A	3.29477e-07	-1.55784	-1.0888
41669025	chr20:41669025:A:G	1.32154e-06	-2.06257e-10	-1.25759
41669154	chr20:41669154:C:T	1.16117e-06	-1.38696	-5.51629e-10
41669372	chr20:41669372:A:C	2.1677e-06	-2.06257e-10	-0.76272
41669481	chr20:41669481:T:C	1.84117e-06	-2.06257e-10	-0.925989
41669683	chr20:41669683:A:G	1.91956e-06	-2.06257e-10	-0.88429
41669799	chr20:41669799:C:T	1.48754e-06	-2.06257e-10	-1.13927
41670113	chr20:41670113:C:T	2.18848e-06	-2.06257e-10	-0.75318
41670140	chr20:41670140:T:C	1.93737e-06	-2.06257e-10	-0.875056
41670269	chr20:41670269:A:T	1.48788e-06	-2.06257e-10	-1.13903
41670540	chr20:41670540:T:C	1.75207e-06	-2.06257e-10	-0.975592
41670696	chr20:41670696:C:T	1.95017e-05	1.04465	0.38946
41671215	chr20:41671215:C:T	1.69743e-06	-2.06257e-10	-1.00727
41671358	chr20:41671358:G:A	1.76015e-06	-2.06257e-10	-0.970991
41671593	chr20:41671593:A:G	2.92411e-06	0.801406	-1.2648
41672230	chr20:41672230:T:C	3.23474e-07	-1.55635	-1.10868
41672375	chr20:41672375:C:T	1.34369e-06	-2.06257e-10	-1.24097
41673065	chr20:41673065:G:A	1.72903e-06	-2.06257e-10	-0.988825
41673492	chr20:41673492:A:G	1.3234e-06	-2.06257e-10	-1.25618
41673514	chr20:41673514:T:C	2.95047e-06	0.643169	-1.09759
41673809	chr20:41673809:T:A	9.61194e-07	-1.57597	-5.51629e-10
41673955	chr20:41673955:C:T	1.47639e-06	-2.06257e-10	-1.14679
41673980	chr20:41673980:G:C	1.4993e-06	-2.06257e-10	-1.13139
41673985	chr20:41673985:C:G	1.50025e-06	-2.06257e-10	-1.13076
41674000	chr20:41674000:T:C	3.54296e-07	-1.31254	-1.26147
41674204	chr20:41674204:G:A	5.46178e-06	1.42558	-1.2642
41674438	chr20:41674438:C:T	6.25742e-07	-0.918889	-1.08632
41674674	chr20:41674674:T:C	1.49058e-06	-2.06257e-10	-1.13722
41675667	chr20:41675667:T:C	1.3491e-06	-1.23695	-5.51629e-10
41676069	chr20:41676069:C:G	4.9075e-07	-1.3653	-0.882904
41676268	chr20:41676268:T:C	4.70132e-07	-1.33765	-0.953476
41676344	chr20:41676344:T:C	5.20757e-06	-2.06257e-10	0.113725
41676634	chr20:41676634:A:T	1.93104e-06	-2.06257e-10	-0.878329
41676712	chr20:41676712:A:G	4.56956e-07	-1.33184	-0.987721
41677759	chr20:41677759:A:C	4.73456e-07	-1.31867	-0.965419
41678278	chr20:41678278:GT:G	4.59953e-07	-1.34045	-0.97257
41678375	chr20:41678375:C:T	3.10841e-07	-1.51439	-1.19047
41678644	chr20:41678644:A:G	1.48606e-06	-2.06257e-10	-1.14026
41678874	chr20:41678874:G:A	6.28862e-07	-0.730699	-1.26953
41678990	chr20:41678990:G:C	1.78724e-06	-2.06257e-10	-0.955713
41679070	chr20:41679070:A:G	4.64858e-07	-1.27854	-1.02387
41679193	chr20:41679193:A:G	9.00042e-07	-0.400964	-1.24074
41679608	chr20:41679608:G:T	2.05125e-06	-2.06257e-10	-0.81794
41679941	chr20:41679941:G:T	4.51096e-07	-1.43652	-0.895946
41679950	chr20:41679950:T:C	7.62933e-06	0.855901	-0.360289
41680049	chr20:41680049:CATT:C	8.51578e-06	-2.06257e-10	0.605533
41680084	chr20:41680084:T:TA	1.4834e-06	-1.13496	-0.00709065
41680246	chr20:41680246:C:T	1.43771e-06	-2.06257e-10	-1.17333
41680247	chr20:41680247:G:A	2.85959e-06	-2.06257e-10	-0.485711
41680373	chr20:41680373:G:A	1.39775e-06	-2.06257e-10	-1.20152
41680591	chr20:41680591:A:G	3.95462e-07	-1.44251	-1.02158
41680675	chr20:41680675:T:C	2.86446e-06	-2.06257e-10	-0.484009
41680725	chr20:41680725:G:T	3.23854e-07	-1.39937	-1.26448
41681251	chr20:41681251:G:A	2.53246e-06	-0.607198	-5.51629e-10
41681564	chr20:41681564:C:G	3.01193e-06	-1.18433	0.750518
41681617	chr20:41681617:A:T	1.98148e-06	0.166183	-1.01873
41681705	chr20:41681705:A:G	3.28183e-07	-1.38119	-1.26938
41681952	chr20:41681952:C:G	5.34038e-07	-1.09956	-1.06412
41681953	chr20:41681953:T:A	5.06428e-07	-1.15953	-1.05723
41682348	chr20:41682348:G:C	3.38287e-07	-1.35349	-1.26676
41682356	chr20:41682356:T:C	1.6617e-06	-2.06257e-10	-1.02855
41682377	chr20:41682377:G:A	1.41613e-06	-2.06257e-10	-1.18846
41682756	chr20:41682756:T:C	1.57695e-06	-2.06257e-10	-1.08089
41682939	chr20:41682939:C:A	2.34285e-06	-2.06257e-10	-0.685021
41683067	chr20:41683067:A:C	7.6737e-06	0.854632	-0.353221
41683393	chr20:41683393:T:C	3.9449e-06	-2.06257e-10	-0.163964
41684042	chr20:41684042:A:G	3.59735e-07	-1.37708	-1.1817
41684718	chr20:41684718:T:C	2.47146e-06	-2.06257e-10	-0.631577
41685398	chr20:41685398:G:A	7.01045e-06	0.766731	-0.355717
41685850	chr20:41685850:C:T	1.29985e-06	-2.06257e-10	-1.27414
41687256	chr20:41687256:G:A	4.01034e-07	-1.29988	-1.15022
41687334	chr20:41687334:A:G	3.86217e-07	-1.44187	-1.04588
41687432	chr20:41687432:C:A	5.71514e-07	-0.948387	-1.14747
41687566	chr20:41687566:C:A	3.92303e-07	-1.31516	-1.15694
41687888	chr20:41687888:C:T	1.451e-06	-2.06257e-10	-1.16413
41688435	chr20:41688435:T:C	4.85572e-07	-1.50466	-0.754153
41688518	chr20:41688518:G:A	1.30842e-06	-2.06257e-10	-1.26757
41688560	chr20:41688560:T:C	4.03297e-07	-1.37805	-1.06642
41688623	chr20:41688623:A:G	2.87292e-07	-1.58685	-1.19679
41688908	chr20:41688908:T:C	4.50261e-07	-1.54347	-0.790846
41689070	chr20:41689070:G:T	1.31383e-06	-2.06257e-10	-1.26344
41689172	chr20:41689172:G:A	9.90868e-07	-1.54556	-5.51629e-10
41689259	chr20:41689259:A:T	1.37062e-06	-2.06257e-10	-1.22112
41689260	chr20:41689260:AC:A	1.434e-06	-2.06257e-10	-1.17592
41689275	chr20:41689275:T:C	3.34565e-07	-1.37324	-1.25807
41689630	chr20:41689630:G:A	1.019e-06	-1.51756	-5.51629e-10
41689714	chr20:41689714:C:T	8.70637e-07	-0.980527	-0.694391
41690000	chr20:41690000:T:C	1.42744e-06	-2.06257e-10	-1.1805
41690094	chr20:41690094:C:T	1.97961e-06	-2.06257e-10	-0.853487
41690106	chr20:41690106:T:C	1.31397e-06	-2.06257e-10	-1.26333
41690587	chr20:41690587:A:G	1.44471e-06	-2.06257e-10	-1.16848
41691215	chr20:41691215:A:C	1.92621e-06	-2.06257e-10	-0.880835
41691281	chr20:41691281:A:G	1.31368e-06	-2.06257e-10	-1.26356
41691399	chr20:41691399:C:T	1.38693e-06	-2.06257e-10	-1.20929
41691578	chr20:41691578:C:T	4.23813e-06	-0.103069	0.0108032
41691640	chr20:41691640:G:A	8.80246e-07	-0.839394	-0.824548
41691864	chr20:41691864:C:T	1.35951e-06	0.0215459	-1.25081
41692209	chr20:41692209:T:A	1.3915e-06	-2.06257e-10	-1.206
41692571	chr20:41692571:G:A	1.45543e-06	-2.06257e-10	-1.16109
41692648	chr20:41692648:A:C	6.84394e-07	-0.76404	-1.15157
41692895	chr20:41692895:G:T	1.39036e-06	-2.06257e-10	-1.20682
41693409	chr20:41693409:A:G	6.64778e-07	-0.781156	-1.16353
41693511	chr20:41693511:C:CT	9.76415e-07	-0.794385	-0.76587
41693910	chr20:41693910:G:A	9.71965e-07	-1.56482	-5.51629e-10
41694657	chr20:41694657:G:C	6.5348e-07	-0.80629	-1.15554
41694665	chr20:41694665:A:G	1.31366e-06	-2.06257e-10	-1.26357
41695034	chr20:41695034:T:C	1.16689e-06	-0.767681	-0.614364
41695723	chr20:41695723:T:C	1.50786e-06	-2.06257e-10	-1.1257
41696087	chr20:41696087:A:C	6.83787e-07	-0.733349	-1.18315
41696564	chr20:41696564:T:TTCAGATGCCC	1.31375e-06	-2.06257e-10	-1.2635
41697080	chr20:41697080:C:G	1.39757e-06	-2.06257e-10	-1.20166
41697176	chr20:41697176:CCTT:C	2.21162e-06	-2.06257e-10	-0.742662
41697412	chr20:41697412:G:A	1.40804e-06	-2.06257e-10	-1.19419
41697473	chr20:41697473:T:C	4.8889e-07	-1.03895	-1.21306
41697779	chr20:41697779:C:G	1.63663e-06	-2.06257e-10	-1.04375
41698035	chr20:41698035:ACTC:A	3.85796e-05	2.11633	-5.51629e-10
41698068	chr20:41698068:A:G	1.59084e-06	-2.06257e-10	-1.07213
41698071	chr20:41698071:A:G	2.65782e-06	-0.271498	-0.287384
41698373	chr20:41698373:C:A	1.34419e-06	-2.06257e-10	-1.24059
41698434	chr20:41698434:C:T	1.3262e-06	-2.06257e-10	-1.25407
41698469	chr20:41698469:G:T	2.69825e-06	-2.06257e-10	-0.543785
41700018	chr20:41700018:G:C	1.49386e-06	-2.06257e-10	-1.13502
41700215	chr20:41700215:C:G	1.35739e-06	-2.06257e-10	-1.23082
41700385	chr20:41700385:C:T	1.44829e-06	-2.06257e-10	-1.166
41700565	chr20:41700565:C:T	1.50289e-06	-2.06257e-10	-1.129
41700808	chr20:41700808:C:A	1.36599e-06	-2.06257e-10	-1.22451
41700932	chr20:41700932:T:C	1.33205e-06	-2.06257e-10	-1.24967
41700992	chr20:41700992:G:GT	1.43867e-06	-2.06257e-10	-1.17267
41701170	chr20:41701170:C:T	1.32767e-06	-2.06257e-10	-1.25297
41701349	chr20:41701349:T:G	1.39886e-05	2.07735	-0.975497
41701465	chr20:41701465:C:A	1.30108e-06	-2.06257e-10	-1.27319
41701480	chr20:41701480:A:G	1.40701e-05	2.07517	-0.967502
41701647	chr20:41701647:T:C	1.40134e-05	2.09978	-0.996152
41701716	chr20:41701716:A:G	1.43601e-06	-2.06257e-10	-1.17452
41701723	chr20:41701723:T:C	1.47008e-06	-0.170039	-0.981032
41701798	chr20:41701798:T:C	1.73683e-06	0.288953	-1.27328
41702002	chr20:41702002:T:C	2.34196e-06	-0.685401	-5.51629e-10
41702078	chr20:41702078:A:G	1.6599e-06	-2.06257e-10	-1.02963
41702296	chr20:41702296:A:C	1.41551e-06	-2.06257e-10	-1.1889
41702345	chr20:41702345:C:T	1.79614e-06	-2.06257e-10	-0.950749
41702359	chr20:41702359:C:T	1.6665e-06	-2.06257e-10	-1.02567
41702432	chr20:41702432:T:C	2.08071e-06	-2.06257e-10	-0.80368
41702471	chr20:41702471:G:T	2.42481e-06	-2.06257e-10	-0.650635
41702494	chr20:41702494:A:T	1.28795e-05	1.97271	-0.953462
41703578	chr20:41703578:T:A	1.06132e-05	1.68004	-0.854336
41703793	chr20:41703793:G:A	2.84414e-07	-1.51907	-1.27464
41704383	chr20:41704383:T:C	3.46589e-06	-0.293419	-5.51629e-10
41705248	chr20:41705248:G:C	4.23983e-06	-2.06257e-10	-0.0918653
41705621	chr20:41705621:A:G	1.69395e-06	-2.06257e-10	-1.00932
41705733	chr20:41705733:T:A	3.9909e-06	-2.06257e-10	-0.152372
41705854	chr20:41705854:C:T	4.41708e-06	-2.06257e-10	-0.0509091
41706189	chr20:41706189:AGGC:A	1.65689e-06	-2.06257e-10	-1.03144
41706253	chr20:41706253:A:G	3.16952e-06	0.787583	-1.17039
41706312	chr20:41706312:A:C	4.59003e-06	-2.06257e-10	-0.0125017
41706346	chr20:41706346:T:C	4.65288e-06	-2.06257e-10	0.00109752
41706349	chr20:41706349:G:A	1.72232e-06	-2.06257e-10	-0.992714
41706571	chr20:41706571:G:T	9.74936e-07	-1.56177	-5.51629e-10
41706629	chr20:41706629:A:G	2.21484e-06	-0.43518	-0.306027
41706915	chr20:41706915:G:A	4.53186e-06	-2.06257e-10	-0.0252563
41707745	chr20:41707745:G:A	6.01268e-06	-2.06257e-10	0.257483
41708250	chr20:41708250:C:T	2.77981e-07	-1.57983	-1.23676
41708555	chr20:41708555:A:C	1.31384e-06	-0.265986	-0.997449
41709585	chr20:41709585:T:C	1.62166e-06	-2.06257e-10	-1.05294
41709715	chr20:41709715:T:C	4.01492e-06	-2.06257e-10	-0.14637
41709736	chr20:41709736:T:A	2.32027e-06	0.228836	-0.92354
41710060	chr20:41710060:G:A	2.06381e-06	0.0513239	-0.863159
41710336	chr20:41710336:C:G	9.92203e-07	-1.54422	-5.51629e-10
41710497	chr20:41710497:G:A	5.07562e-06	-2.06257e-10	0.088061
41710877	chr20:41710877:G:A	1.72232e-06	-2.06257e-10	-0.992714
41711379	chr20:41711379:C:T	1.06838e-06	-1.47024	-5.51629e-10
41711439	chr20:41711439:G:T	7.56646e-07	-0.703055	-1.11219
41711734	chr20:41711734:C:A	4.25521e-06	-2.06257e-10	-0.0882429
41711878	chr20:41711878:C:T	1.1559e-06	-1.39151	-5.51629e-10
41712483	chr20:41712483:G:A	4.1032e-06	-2.06257e-10	-0.124621
41712719	chr20:41712719:A:C	4.21999e-06	-2.06257e-10	-0.0965563
41713438	chr20:41713438:C:T	4.08351e-06	-2.06257e-10	-0.129431
41713450	chr20:41713450:A:G	3.91584e-06	-2.06257e-10	-0.171359
41713532	chr20:41713532:G:A	1.29877e-06	-2.06257e-10	-1.27497
41713916	chr20:41713916:C:T	4.6516e-06	-2.06257e-10	0.000822399
41714098	chr20:41714098:C:T	4.91978e-06	-2.06257e-10	0.056876
41714339	chr20:41714339:T:C	4.61214e-06	-2.06257e-10	-0.00769556
41714505	chr20:41714505:T:G	6.25872e-07	-0.905289	-1.09971
41714702	chr20:41714702:C:T	3.58097e-07	-1.29115	-1.27219
41715082	chr20:41715082:A:G	4.64995e-06	-2.06257e-10	0.000468572
41715254	chr20:41715254:C:T	4.09034e-06	-2.06257e-10	-0.12776
41715338	chr20:41715338:T:C	3.99569e-06	-2.06257e-10	-0.151173
41715441	chr20:41715441:G:A	4.68207e-06	-2.06257e-10	0.00735309
41715618	chr20:41715618:C:T	4.08334e-06	-2.06257e-10	-0.129473
41715903	chr20:41715903:T:C	4.68207e-06	-2.06257e-10	0.00735309
41715967	chr20:41715967:A:G	4.59392e-06	-2.06257e-10	-0.0116534
41715993	chr20:41715993:G:GC	5.03752e-05	2.38311	-5.51629e-10
41716106	chr20:41716106:A:T	4.68207e-06	-2.06257e-10	0.00735309
41716186	chr20:41716186:T:C	1.1248e-06	-0.867136	-0.551648
41716376	chr20:41716376:G:C	1.30745e-06	-2.06257e-10	-1.26831
41716725	chr20:41716725:T:C	4.36192e-06	-2.06257e-10	-0.0634756
41716965	chr20:41716965:T:C	4.4302e-06	-2.06257e-10	-0.0479433
41716985	chr20:41716985:A:G	4.17705e-06	-2.06257e-10	-0.106783
41717078	chr20:41717078:C:T	4.47959e-06	-2.06257e-10	-0.0368572
41717208	chr20:41717208:T:C	4.51617e-07	-1.48586	-0.845447
41717209	chr20:41717209:G:A	1.00054e-06	-1.53584	-5.51629e-10
41717317	chr20:41717317:T:G	9.82405e-07	-1.55414	-5.51629e-10
41717444	chr20:41717444:G:A	1.0046e-06	-1.5318	-5.51629e-10
41717666	chr20:41717666:C:G	1.68285e-06	0.258675	-1.27457
41717683	chr20:41717683:C:T	1.073e-06	-1.46593	-5.51629e-10
41717828	chr20:41717828:T:C	3.45013e-07	-1.58677	-1.0138
41717912	chr20:41717912:C:T	3.36194e-07	-1.58505	-1.0414
41718070	chr20:41718070:C:T	3.34802e-07	-1.57907	-1.05154
41718139	chr20:41718139:T:G	3.46835e-07	-1.57896	-1.01634
41718564	chr20:41718564:A:G	4.97393e-07	-1.25701	-0.977754
41718642	chr20:41718642:T:C	1.41223e-06	-2.06257e-10	-1.19122
41718680	chr20:41718680:T:C	4.8712e-07	-1.23873	-1.0169
41718681	chr20:41718681:G:A	5.40829e-07	-0.98428	-1.16676
41718972	chr20:41718972:A:AT	4.91491e-07	-1.24991	-0.996785
41719298	chr20:41719298:GCTT:G	2.31399e-06	0.56747	-1.26489
41719425	chr20:41719425:T:C	5.20676e-07	-1.1383	-1.05072
41719589	chr20:41719589:A:G	4.83107e-07	-1.26285	-1.00106
41719634	chr20:41719634:T:C	4.71061e-07	-1.2542	-1.03496
41720532	chr20:41720532:T:A	5.67262e-07	-0.96348	-1.13984
41720906	chr20:41720906:C:T	8.51357e-07	-0.937456	-0.759855
41722128	chr20:41722128:C:T	7.98788e-07	-0.854222	-0.906826
41722134	chr20:41722134:A:C	4.35225e-06	1.08168	-1.14738
41722181	chr20:41722181:T:A	1.35159e-06	-2.06257e-10	-1.2351
41722422	chr20:41722422:T:G	8.91574e-07	-0.860259	-0.790896
41722534	chr20:41722534:C:T	5.8913e-07	-0.86963	-1.19587
41722669	chr20:41722669:G:A	4.18025e-07	-1.44342	-0.965179
41722819	chr20:41722819:G:C	7.74408e-07	-0.885219	-0.906826
41723031	chr20:41723031:T:C	7.47005e-07	-0.897959	-0.930112
41723035	chr20:41723035:A:G	1.3248e-06	-2.06257e-10	-1.25512
41723041	chr20:41723041:C:T	1.20427e-06	-1.53519	0.184678
41723095	chr20:41723095:T:A	1.30659e-06	-2.06257e-10	-1.26897
41723359	chr20:41723359:G:A	1.22162e-06	-1.33621	-5.51629e-10
41723476	chr20:41723476:C:T	1.19608e-06	-1.35734	-5.51629e-10
41723728	chr20:41723728:G:C	1.73511e-06	-2.06257e-10	-0.985315
41723828	chr20:41723828:A:T	2.63351e-06	-2.06257e-10	-0.568071
41723904	chr20:41723904:G:C	1.32973e-06	-2.06257e-10	-1.25141
41724450	chr20:41724450:A:G	1.68062e-06	-1.01723	-5.51629e-10
41724451	chr20:41724451:T:C	7.32601e-07	-0.933737	-0.913805
41724640	chr20:41724640:A:G	4.17096e-07	-1.42579	-0.985035
41724811	chr20:41724811:C:G	1.59963e-06	0.177392	-1.24401
41724933	chr20:41724933:C:T	4.50755e-05	2.27195	-5.51629e-10
41724999	chr20:41724999:C:A	6.73908e-07	-0.657138	-1.27391
41725159	chr20:41725159:A:G	1.78307e-06	0.299544	-1.2576
41725522	chr20:41725522:C:T	1.11924e-06	-1.42374	-5.51629e-10
41726034	chr20:41726034:T:C	1.30706e-06	-2.06257e-10	-1.26861
41726204	chr20:41726204:TGTG:T	2.99489e-07	-1.52935	-1.21271
41726448	chr20:41726448:A:G	2.96837e-07	-1.53087	-1.22009
41726485	chr20:41726485:C:T	9.57599e-07	-1.57971	-5.51629e-10
41726601	chr20:41726601:C:A	1.46806e-06	0.106454	-1.2589
41726611	chr20:41726611:T:C	2.48308e-06	-2.06257e-10	-0.626889
41726642	chr20:41726642:A:C	1.16717e-06	-1.38181	-5.51629e-10
41727545	chr20:41727545:C:T	2.76889e-07	-1.57222	-1.2483
41727708	chr20:41727708:C:G	7.44689e-07	-0.932048	-0.899129
41728007	chr20:41728007:T:C	1.31902e-06	-2.06257e-10	-1.2595
41728325	chr20:41728325:T:C	2.75416e-06	-2.06257e-10	-0.523276
41728387	chr20:41728387:T:G	7.5229e-07	-0.881117	-0.939904
41728748	chr20:41728748:C:T	7.23367e-06	-2.06257e-10	0.442359
41729174	chr20:41729174:T:C	7.06147e-07	-0.923387	-0.960933
41729443	chr20:41729443:C:G	7.59148e-07	-0.875815	-0.936132
41729475	chr20:41729475:T:C	7.6148e-07	-0.875704	-0.933175
41729657	chr20:41729657:T:C	4.90371e-07	-0.976182	-1.2728
41730448	chr20:41730448:G:A	7.45038e-07	-0.887347	-0.943361
41730619	chr20:41730619:C:T	7.7765e-07	-0.851734	-0.936132
41730821	chr20:41730821:A:G	1.70649e-06	-2.06257e-10	-1.00195
41731015	chr20:41731015:C:T	1.03092e-06	-1.50594	-5.51629e-10
41731023	chr20:41731023:T:C	5.45162e-07	-1.47461	-0.668446
41731047	chr20:41731047:A:G	2.70652e-06	-2.06257e-10	-0.540724
41731608	chr20:41731608:C:T	7.56639e-07	-0.879125	-0.936132
41731994	chr20:41731994:T:C	4.77547e-07	-1.00717	-1.26831
41732047	chr20:41732047:C:CA	7.67078e-07	-0.865423	-0.936132
41732145	chr20:41732145:G:T	1.26627e-06	-0.0286621	-1.27165
41732202	chr20:41732202:CAAGG:C	4.71218e-07	-1.02091	-1.26791
41732337	chr20:41732337:T:C	7.59849e-07	-0.880755	-0.930269
41732344	chr20:41732344:G:A	5.05161e-07	-0.951356	-1.26791
41732361	chr20:41732361:A:G	7.77938e-07	-0.832735	-0.954761
41732692	chr20:41732692:C:T	5.45863e-07	-1.47633	-0.665446
41732699	chr20:41732699:G:A	1.35689e-06	-2.06257e-10	-1.23119
41732893	chr20:41732893:C:T	4.85021e-07	-0.992597	-1.26735
41733384	chr20:41733384:T:C	5.56311e-07	-1.45463	-0.66819
41733787	chr20:41733787:A:G	1.83595e-06	-2.06257e-10	-0.928828
41733857	chr20:41733857:T:A	6.12606e-07	-0.897393	-1.12903
41734090	chr20:41734090:G:A	1.1971e-06	-1.35649	-5.51629e-10
41734208	chr20:41734208:T:C	1.42003e-06	-2.06257e-10	-1.18571
41735436	chr20:41735436:A:T	1.4532e-06	0.110543	-1.27316
41735681	chr20:41735681:T:C	5.63167e-06	-2.06257e-10	0.192018
41735765	chr20:41735765:C:T	2.90834e-07	-1.50351	-1.26789
41736064	chr20:41736064:G:A	1.20068e-06	-1.3535	-5.51629e-10
41736147	chr20:41736147:A:C	1.30403e-06	-2.06257e-10	-1.27093
41736486	chr20:41736486:AGGAT:A	5.23532e-07	-0.911543	-1.272
41736564	chr20:41736564:AAAAACC:A	7.45311e-07	-0.742914	-1.08743
41736594	chr20:41736594:T:C	1.72118e-06	-0.883066	-0.11031
41737138	chr20:41737138:T:C	5.17878e-07	-0.919775	-1.27463
41737142	chr20:41737142:T:C	5.43597e-06	1.30577	-1.14912
41737295	chr20:41737295:A:G	4.417e-07	-1.32417	-1.02935
41737418	chr20:41737418:G:C	1.64292e-06	-2.06257e-10	-1.03991
41737568	chr20:41737568:A:G	5.28955e-07	-0.89831	-1.27493
41737639	chr20:41737639:A:C	1.19716e-06	-1.35643	-5.51629e-10
41738096	chr20:41738096:G:A	6.39645e-07	-0.714904	-1.26833
41738226	chr20:41738226:T:C	3.56183e-07	-1.29878	-1.26992
41738566	chr20:41738566:A:C	1.29931e-06	-2.06257e-10	-1.27455
41739015	chr20:41739015:T:G	5.61529e-07	-0.844886	-1.26859
41739665	chr20:41739665:C:T	1.33071e-06	-2.06257e-10	-1.25067
41741241	chr20:41741241:C:T	1.32934e-06	-2.06257e-10	-1.25171
41741439	chr20:41741439:A:G	4.73784e-07	-1.01196	-1.27143
41741916	chr20:41741916:T:C	1.34647e-06	-2.06257e-10	-1.2389
41742066	chr20:41742066:G:A	5.09685e-06	-1.3654	1.45763
41742142	chr20:41742142:G:A	4.56943e-07	-1.05023	-1.26935
41742396	chr20:41742396:T:G	5.95944e-07	-0.910335	-1.14366
41742427	chr20:41742427:G:T	1.14313e-06	-1.40262	-5.51629e-10
41742899	chr20:41742899:C:T	1.35009e-06	-2.06257e-10	-1.23621
41742902	chr20:41742902:A:G	1.11992e-06	-1.42313	-5.51629e-10
41742991	chr20:41742991:C:G	1.33741e-06	-2.06257e-10	-1.24565
41743059	chr20:41743059:A:C	5.61645e-06	1.41949	-1.23018
41743176	chr20:41743176:T:C	1.61369e-06	-2.06257e-10	-1.05786
41744215	chr20:41744215:C:T	1.35564e-06	-2.06257e-10	-1.23211
41744341	chr20:41744341:T:C	1.94174e-06	-2.06257e-10	-0.872805
41745171	chr20:41745171:A:G	2.8426e-06	0.68007	-1.17174
41745569	chr20:41745569:T:C	1.95173e-06	-2.06257e-10	-0.867671
41746545	chr20:41746545:C:T	4.82555e-07	-1.0348	-1.23025
41746628	chr20:41746628:G:T	5.5753e-07	-0.883596	-1.23703
41746792	chr20:41746792:A:G	1.65009e-06	-2.06257e-10	-1.03556
41747261	chr20:41747261:T:G	1.31537e-06	-2.06257e-10	-1.26227
41747449	chr20:41747449:G:T	1.01751e-06	-1.51903	-5.51629e-10
41747457	chr20:41747457:G:A	1.76198e-06	0.304382	-1.27433
41747473	chr20:41747473:T:A	1.4178e-06	-1.18728	-5.51629e-10
41747933	chr20:41747933:G:A	1.38856e-06	-2.06257e-10	-1.20812
41748289	chr20:41748289:C:T	5.08592e-07	-0.969827	-1.24267
41748336	chr20:41748336:G:A	4.91839e-07	-0.971362	-1.27463
41748746	chr20:41748746:C:G	9.76768e-07	-1.55989	-5.51629e-10
41748806	chr20:41748806:A:G	1.35763e-06	-2.06257e-10	-1.23065
41750120	chr20:41750120:A:T	7.018e-07	-1.55286	-0.337634
41750224	chr20:41750224:T:C	4.18519e-07	-1.35957	-1.04786
41750261	chr20:41750261:C:G	1.12295e-06	-0.577304	-0.843126
41750493	chr20:41750493:GGTT:G	1.05386e-06	-0.882556	-0.601369
41751429	chr20:41751429:C:T	4.24759e-07	-1.11787	-1.27475
41752604	chr20:41752604:T:A	1.71568e-06	-0.029016	-0.96756
41752739	chr20:41752739:T:G	3.19151e-07	-1.40642	-1.27205
41752779	chr20:41752779:C:T	2.7474e-07	-1.56034	-1.26798
41752851	chr20:41752851:T:C	1.43467e-06	-0.215531	-0.959918
41753601	chr20:41753601:A:C	7.05739e-07	-0.929939	-0.954959
41753705	chr20:41753705:G:A	2.84559e-06	-2.06257e-10	-0.490619
41754185	chr20:41754185:C:T	9.69629e-07	-1.56723	-5.51629e-10
41754563	chr20:41754563:A:G	1.3128e-06	-2.06257e-10	-1.26422
41754818	chr20:41754818:T:A	1.38123e-06	-2.06257e-10	-1.21341
41754950	chr20:41754950:T:C	2.01879e-06	0.347608	-1.1815
41755033	chr20:41755033:T:C	1.38267e-06	-2.06257e-10	-1.21237
41755705	chr20:41755705:C:A	9.67744e-07	-1.56918	-5.51629e-10
41755741	chr20:41755741:G:C	2.58393e-05	1.71551	-5.51629e-10
41755772	chr20:41755772:T:C	2.13476e-06	-2.06257e-10	-0.778034
41755825	chr20:41755825:A:G	3.88343e-06	0.663299	-0.842968
41755934	chr20:41755934:G:A	1.44995e-06	-2.06257e-10	-1.16486
41756028	chr20:41756028:A:G	3.16573e-07	-1.50131	-1.18528
41756035	chr20:41756035:T:A	7.48886e-07	-1.59169	-0.233867
41756102	chr20:41756102:T:G	2.25338e-06	0.480525	-1.20448
41756189	chr20:41756189:T:C	3.00686e-07	-1.54572	-1.19236
41756767	chr20:41756767:C:T	3.75833e-07	-1.25033	-1.26467
41757135	chr20:41757135:C:T	2.85541e-07	-1.58849	-1.20127
41757399	chr20:41757399:A:G	2.54773e-06	-0.679844	0.0786591
41757475	chr20:41757475:C:A	1.32995e-06	-2.06257e-10	-1.25125
41757842	chr20:41757842:G:A	5.28162e-07	-1.57186	-0.60288
41757876	chr20:41757876:G:A	3.07724e-07	-1.5587	-1.15624
41757932	chr20:41757932:G:T	4.36947e-07	-1.58023	-0.784102
41758059	chr20:41758059:C:G	1.35999e-06	-2.06257e-10	-1.22891
41758344	chr20:41758344:C:T	1.46702e-06	-2.06257e-10	-1.15316
41758772	chr20:41758772:T:C	3.41986e-07	-1.588	-1.02137
41759439	chr20:41759439:A:G	1.30596e-06	-2.06257e-10	-1.26945
41759553	chr20:41759553:C:T	3.14397e-07	-1.4592	-1.23429
41759736	chr20:41759736:A:G	3.11079e-07	-1.46977	-1.23433
41759752	chr20:41759752:T:A	3.09664e-06	-0.406071	-5.51629e-10
41759783	chr20:41759783:G:A	9.76009e-07	-1.56067	-5.51629e-10
41759806	chr20:41759806:A:G	1.95865e-06	-0.864135	-5.51629e-10
41759915	chr20:41759915:TG:T	2.08845e-06	-2.06257e-10	-0.799966
41759995	chr20:41759995:G:T	5.4049e-07	-1.58121	-0.570457
41760178	chr20:41760178:C:T	1.35908e-06	-2.06257e-10	-1.22958
41760404	chr20:41760404:T:G	3.38592e-07	-1.49355	-1.12579
41760547	chr20:41760547:C:T	2.69238e-06	-2.06257e-10	-0.545961
41760968	chr20:41760968:T:C	2.89609e-07	-1.50063	-1.27498
41761025	chr20:41761025:T:C	3.87445e-07	-1.44884	-1.03573
41761356	chr20:41761356:G:A	2.74594e-07	-1.55535	-1.2735
41761738	chr20:41761738:G:A	1.44027e-06	-2.06257e-10	-1.17156
41761901	chr20:41761901:C:T	9.58676e-07	-1.57859	-5.51629e-10
41761988	chr20:41761988:G:A	2.93655e-07	-1.49699	-1.26475
41762520	chr20:41762520:A:G	2.88485e-07	-1.5055	-1.274
41762794	chr20:41762794:A:G	1.03284e-06	-1.33364	-0.170441
41762797	chr20:41762797:A:C	2.31445e-06	-2.06257e-10	-0.697214
41763149	chr20:41763149:G:C	2.84816e-07	-1.53338	-1.25892
41763484	chr20:41763484:T:C	3.39512e-07	-1.54153	-1.07511
41763669	chr20:41763669:G:A	3.18965e-07	-1.58285	-1.09621
41763709	chr20:41763709:A:G	1.38269e-06	-1.18837	-0.023991
41763721	chr20:41763721:A:G	2.80942e-07	-1.54238	-1.26362
41764129	chr20:41764129:G:A	2.87723e-07	-1.52251	-1.25964
41764306	chr20:41764306:A:G	1.4925e-06	-1.17509	0.0391533
41764416	chr20:41764416:A:G	1.36558e-06	-2.06257e-10	-1.22481
41764665	chr20:41764665:T:A	2.2299e-06	-2.06257e-10	-0.734432
41764740	chr20:41764740:C:A	2.80527e-07	-1.55234	-1.25513
41764769	chr20:41764769:T:C	2.3993e-06	-2.06257e-10	-0.661212
41764825	chr20:41764825:A:G	2.90533e-07	-1.59007	-1.18236
41765007	chr20:41765007:C:T	2.95673e-07	-1.49765	-1.25723
41765012	chr20:41765012:C:T	2.96709e-07	-1.49865	-1.25274
41765100	chr20:41765100:C:T	3.05161e-07	-1.56586	-1.15745
41765281	chr20:41765281:T:C	1.4692e-06	-1.12455	-0.0271217
41765351	chr20:41765351:C:A	1.60929e-06	-2.06257e-10	-1.0606
41765431	chr20:41765431:T:C	2.74152e-07	-1.56234	-1.26812
41765670	chr20:41765670:A:G	2.77155e-07	-1.5539	-1.26566
41765843	chr20:41765843:C:T	2.68316e-07	-1.58466	-1.26731
41765968	chr20:41765968:A:T	1.10651e-06	-1.43518	-5.51629e-10
41766023	chr20:41766023:C:G	5.7076e-07	-1.26668	-0.830496
41766032	chr20:41766032:A:C	1.64291e-06	-1.17805	0.138131
41766100	chr20:41766100:A:C	1.51269e-06	-2.06257e-10	-1.1225
41766212	chr20:41766212:T:A	2.87363e-07	-1.5472	-1.2362
41766325	chr20:41766325:G:A	1.48847e-06	-2.06257e-10	-1.13864
41766356	chr20:41766356:A:G	4.06061e-06	-2.06257e-10	-0.135054
41766449	chr20:41766449:C:T	1.4485e-06	-1.18581	0.0199471
41766471	chr20:41766471:C:T	2.76713e-07	-1.55263	-1.26853
41766547	chr20:41766547:A:G	4.86758e-07	-1.56957	-0.686807
41766722	chr20:41766722:A:G	2.80236e-07	-1.54159	-1.26692
41767149	chr20:41767149:G:T	1.39637e-06	-2.06257e-10	-1.20251
41767200	chr20:41767200:G:A	2.79189e-07	-1.54522	-1.26704
41767229	chr20:41767229:C:T	1.10186e-06	-1.32255	-0.116831
41767349	chr20:41767349:C:T	1.35187e-06	-2.06257e-10	-1.2349
41767514	chr20:41767514:T:A	9.87879e-07	-1.54858	-5.51629e-10
41767744	chr20:41767744:C:T	2.92172e-07	-1.58622	-1.18058
41768099	chr20:41768099:T:C	4.60211e-07	-1.06749	-1.24497
41768114	chr20:41768114:C:T	2.85918e-07	-1.55057	-1.23787
41768171	chr20:41768171:C:T	5.13889e-07	-1.2735	-0.928632
41768648	chr20:41768648:T:A	3.18372e-07	-1.51485	-1.16607
41768893	chr20:41768893:G:A	2.83308e-07	-1.57825	-1.21935
41769056	chr20:41769056:A:C	5.16876e-07	-1.5818	-0.614538
41769325	chr20:41769325:C:T	2.82805e-07	-1.56139	-1.238
41769497	chr20:41769497:T:C	2.26947e-06	-2.06257e-10	-0.71684
41770445	chr20:41770445:C:G	2.68589e-06	-2.06257e-10	-0.548377
41770618	chr20:41770618:T:C	3.72243e-07	-1.52054	-1.00406
41770646	chr20:41770646:G:A	3.03751e-07	-1.56745	-1.16049
41770802	chr20:41770802:G:A	2.75779e-07	-1.55274	-1.2718
41770865	chr20:41770865:C:T	2.87271e-07	-1.57947	-1.20425
41770907	chr20:41770907:C:T	3.077e-07	-1.56011	-1.15491
41771006	chr20:41771006:T:A	6.75582e-07	-1.36804	-0.560532
41771100	chr20:41771100:C:T	2.63913e-06	-2.06257e-10	-0.565937
41771108	chr20:41771108:A:G	6.84986e-07	-1.35704	-0.557707
41771318	chr20:41771318:C:G	1.3078e-06	-2.06257e-10	-1.26804
41771381	chr20:41771381:T:C	1.37613e-06	-1.32204	0.104926
41771558	chr20:41771558:A:C	1.59268e-06	-2.06257e-10	-1.07097
41771940	chr20:41771940:C:T	3.06625e-07	-1.55493	-1.16359
41772001	chr20:41772001:T:C	4.31977e-06	-2.06257e-10	-0.0731847
41772061	chr20:41772061:T:G	4.85827e-07	-1.44586	-0.812428
41772631	chr20:41772631:T:C	3.03036e-05	-2.06257e-10	1.87488
41772640	chr20:41772640:A:G	1.62828e-06	0.138774	-1.18764
41772971	chr20:41772971:TG:T	2.68693e-07	-1.57748	-1.2731
41773171	chr20:41773171:G:T	1.32336e-06	-2.06257e-10	-1.25622
41773252	chr20:41773252:C:T	5.43018e-06	0.0412628	0.114322
41773438	chr20:41773438:A:G	5.80851e-07	-1.59155	-0.488098
41773542	chr20:41773542:A:C	6.27746e-07	-1.37527	-0.626742
41773678	chr20:41773678:T:C	8.49144e-06	-2.06257e-10	0.60267
41773800	chr20:41773800:TC:T	9.71985e-07	-1.5648	-5.51629e-10
41773948	chr20:41773948:A:G	9.46448e-07	-1.59143	-5.51629e-10
41774011	chr20:41774011:A:G	5.80889e-07	-1.58628	-0.493299
41774193	chr20:41774193:C:T	1.69191e-06	-2.06257e-10	-1.01053
41774451	chr20:41774451:G:A	1.48475e-06	-2.06257e-10	-1.14114
41774938	chr20:41774938:G:A	4.60691e-07	-1.29501	-1.01641
41775166	chr20:41775166:G:C	5.80642e-07	-1.57719	-0.502824
41775191	chr20:41775191:G:A	4.62176e-07	-1.29015	-1.01804
41775199	chr20:41775199:G:A	3.61978e-06	-2.06257e-10	-0.249975
41775415	chr20:41775415:G:A	2.85156e-06	-2.06257e-10	-0.488522
41775588	chr20:41775588:T:G	8.4963e-07	-0.50368	-1.19566
41775850	chr20:41775850:A:C	5.87511e-07	-1.57203	-0.496221
41777154	chr20:41777154:G:A	1.4122e-06	-2.06257e-10	-1.19124
41777370	chr20:41777370:G:A	1.60942e-06	-2.06257e-10	-1.06051
41777720	chr20:41777720:C:T	4.17315e-06	-0.107717	-5.51629e-10
41777886	chr20:41777886:G:A	4.59603e-06	0.0211625	-0.0323579
41778308	chr20:41778308:G:C	3.1863e-06	-2.06257e-10	-0.377526
41778783	chr20:41778783:C:T	2.18303e-06	-0.755675	-5.51629e-10
41778840	chr20:41778840:C:T	5.76463e-07	-1.5844	-0.502829
41779140	chr20:41779140:G:T	1.35153e-06	-2.06257e-10	-1.23515
41779262	chr20:41779262:C:CAGAT	5.09163e-06	0.233949	-0.142739
41780140	chr20:41780140:A:G	7.42957e-07	-1.18007	-0.653435
41780255	chr20:41780255:C:T	3.17594e-06	-0.380784	-5.51629e-10
41780309	chr20:41780309:G:A	5.39662e-07	-0.980119	-1.17308
41780523	chr20:41780523:G:A	1.64268e-06	0.18086	-1.22092
41780696	chr20:41780696:T:G	3.19999e-06	-2.06257e-10	-0.37324
41780915	chr20:41780915:A:G	5.76456e-06	0.21534	-5.51629e-10
41781319	chr20:41781319:G:T	2.44683e-05	1.66099	-5.51629e-10
41781376	chr20:41781376:C:T	1.29974e-06	-2.06257e-10	-1.27422
41781666	chr20:41781666:G:A	1.33345e-06	-2.06257e-10	-1.24862
41782380	chr20:41782380:G:A	5.64487e-07	-1.06882	-1.03941
41782577	chr20:41782577:C:T	5.77467e-07	-1.58904	-0.496455
41782609	chr20:41782609:T:C	1.68429e-06	-2.06257e-10	-1.01504
41782696	chr20:41782696:T:G	1.68429e-06	-2.06257e-10	-1.01504
41782742	chr20:41782742:T:C	9.37374e-07	-1.09073	-0.510329
41782853	chr20:41782853:A:C	1.3e-06	-2.06257e-10	-1.27402
41783079	chr20:41783079:A:G	7.06855e-07	-0.709299	-1.17402
41783123	chr20:41783123:G:A	1.68429e-06	-2.06257e-10	-1.01504
41783496	chr20:41783496:C:T	1.37056e-06	-1.22117	-5.51629e-10
41783510	chr20:41783510:C:T	5.6325e-07	-1.59043	-0.519985
41783586	chr20:41783586:A:G	6.77601e-06	-2.06257e-10	0.377
41784449	chr20:41784449:G:C	1.8735e-06	-2.06257e-10	-0.908581
41785496	chr20:41785496:G:A	1.49611e-06	-2.06257e-10	-1.13352
41785549	chr20:41785549:C:T	5.72791e-06	-2.06257e-10	0.208962
41785875	chr20:41785875:C:T	1.31057e-06	-2.06257e-10	-1.26592
41786285	chr20:41786285:T:C	6.1143e-07	-0.846677	-1.18167
41786405	chr20:41786405:G:A	1.65103e-06	0.239485	-1.27448
41787145	chr20:41787145:A:C	2.51242e-06	-2.06257e-10	-0.61514
41787289	chr20:41787289:C:T	4.78087e-07	-1.55261	-0.721744
41787392	chr20:41787392:TTGA:T	3.38308e-05	1.98498	-5.51629e-10
41788264	chr20:41788264:T:A	2.00607e-06	-2.06257e-10	-0.840209
41788318	chr20:41788318:G:A	1.43939e-06	-2.06257e-10	-1.17217
41788435	chr20:41788435:A:G	1.97705e-06	-2.06257e-10	-0.854783
41788527	chr20:41788527:C:T	2.63687e-06	-0.298596	-0.2682
41789381	chr20:41789381:C:G	1.46534e-06	0.111753	-1.26605
41790913	chr20:41790913:AC:A	5.50638e-07	-1.07236	-1.06071
41791095	chr20:41791095:A:T	2.89958e-07	-1.52292	-1.25148
41791157	chr20:41791157:C:A	5.61893e-07	-1.58881	-0.524018
41791187	chr20:41791187:C:A	5.63371e-07	-1.58619	-0.524018
41791718	chr20:41791718:G:A	1.30193e-06	-2.06257e-10	-1.27254
41792335	chr20:41792335:A:T	1.61027e-06	-2.06257e-10	-1.05999
41792851	chr20:41792851:G:A	9.87688e-06	1.16739	-0.413585
41792975	chr20:41792975:G:A	2.82149e-07	-1.57889	-1.22282
41793193	chr20:41793193:A:G	1.37689e-06	-2.06257e-10	-1.21656
41793261	chr20:41793261:T:C	1.86777e-06	-2.06257e-10	-0.911643
41794659	chr20:41794659:T:C	3.20691e-06	-0.150858	-0.220223
41794819	chr20:41794819:A:T	4.76604e-07	-1.43933	-0.838128
41794913	chr20:41794913:A:T	7.31633e-07	-0.679793	-1.16907
41795082	chr20:41795082:C:G	3.03367e-07	-1.58251	-1.1467
41795762	chr20:41795762:A:G	1.69461e-06	-2.06257e-10	-1.00894
41796143	chr20:41796143:C:T	7.75606e-07	-0.94467	-0.845829
41796847	chr20:41796847:G:A	2.7257e-06	-2.06257e-10	-0.533664
41796865	chr20:41796865:A:C	7.3319e-07	-0.770744	-1.07599
41796967	chr20:41796967:A:G	2.05303e-06	-2.06257e-10	-0.817071
41797807	chr20:41797807:C:T	7.57753e-06	0.488799	-5.51629e-10
41798205	chr20:41798205:T:C	2.85692e-07	-1.57988	-1.20935
41798583	chr20:41798583:G:A	3.0032e-06	0.53536	-0.97207
41798714	chr20:41798714:A:G	1.57541e-06	-2.06257e-10	-1.08187
41799271	chr20:41799271:T:C	1.46498e-06	-2.06257e-10	-1.15455
41799832	chr20:41799832:T:C	3.10963e-06	-2.06257e-10	-0.401885
41800318	chr20:41800318:G:A	1.34992e-06	-2.06257e-10	-1.23634
41801345	chr20:41801345:C:T	1.73923e-06	-2.06257e-10	-0.982943
41801571	chr20:41801571:G:C	1.34241e-06	-2.06257e-10	-1.24192
41801699	chr20:41801699:G:T	1.0932e-06	-1.44728	-5.51629e-10
41802176	chr20:41802176:T:C	1.5263e-06	-2.06257e-10	-1.11354
41802304	chr20:41802304:T:C	1.42706e-06	-2.06257e-10	-1.18077
41802673	chr20:41802673:C:T	1.39848e-06	-1.201	-5.51629e-10
41802710	chr20:41802710:T:A	5.46938e-07	-1.12368	-1.01613
41803023	chr20:41803023:G:A	1.62736e-06	-1.04943	-5.51629e-10
41803482	chr20:41803482:T:TGAGAGTTTTTA	2.98337e-07	-1.58717	-1.15875
41803534	chr20:41803534:T:A	3.6876e-07	-1.26152	-1.27247
41803806	chr20:41803806:G:A	2.85473e-07	-1.58184	-1.20815
41804117	chr20:41804117:G:A	2.8828e-07	-1.5789	-1.20131
41804788	chr20:41804788:G:A	1.30615e-06	-2.06257e-10	-1.2693
41804792	chr20:41804792:G:A	5.15034e-07	-1.13231	-1.0676
41805372	chr20:41805372:G:A	1.95119e-06	-2.06257e-10	-0.86795
41805451	chr20:41805451:G:C	1.65762e-05	1.27158	-5.51629e-10
41805534	chr20:41805534:C:T	1.30079e-06	-2.06257e-10	-1.27342
41805669	chr20:41805669:T:A	1.30059e-06	-2.06257e-10	-1.27357
41806220	chr20:41806220:T:C	1.30063e-06	-2.06257e-10	-1.27354
41806650	chr20:41806650:C:T	1.37154e-06	-2.06257e-10	-1.22046
41806773	chr20:41806773:C:G	1.30725e-06	-2.06257e-10	-1.26846
41807065	chr20:41807065:T:G	4.00276e-05	2.02222	0.130961
41807193	chr20:41807193:A:T	1.33092e-06	-2.06257e-10	-1.25052
41807235	chr20:41807235:C:T	7.96333e-06	-2.06257e-10	0.538459
41807255	chr20:41807255:G:A	5.3603e-07	-1.49291	-0.66704
41807387	chr20:41807387:G:A	1.29879e-06	-2.06257e-10	-1.27495
41807421	chr20:41807421:T:A	1.39882e-06	-2.06257e-10	-1.20076
41808115	chr20:41808115:C:T	1.34448e-06	-2.06257e-10	-1.24038
41808575	chr20:41808575:A:G	7.70228e-07	-1.47315	-0.324304
41810007	chr20:41810007:G:T	1.62996e-06	-2.06257e-10	-1.04783
41810078	chr20:41810078:T:C	1.63117e-06	-2.06257e-10	-1.04709
41810092	chr20:41810092:A:C	1.93956e-06	-2.06257e-10	-0.873929
41811378	chr20:41811378:A:C	1.93956e-06	-2.06257e-10	-0.873929
41812000	chr20:41812000:C:T	2.79764e-06	-2.06257e-10	-0.507612
41812076	chr20:41812076:G:A	4.64598e-05	2.3022	-5.51629e-10
41812161	chr20:41812161:T:A	1.37613e-06	-2.06257e-10	-1.21711
41812482	chr20:41812482:T:G	4.15212e-06	-2.06257e-10	-0.11277
41812613	chr20:41812613:CAG:C	2.92469e-07	-1.55272	-1.21306
41813035	chr20:41813035:T:C	4.82317e-07	-1.53948	-0.72606
41813082	chr20:41813082:G:T	1.35829e-06	-2.06257e-10	-1.23016
41813231	chr20:41813231:C:T	2.61709e-06	-2.06257e-10	-0.574323
41813602	chr20:41813602:T:C	4.8999e-07	-1.37116	-0.878594
41813898	chr20:41813898:T:C	1.98789e-06	-2.06257e-10	-0.849315
41813908	chr20:41813908:G:A	1.29883e-06	-2.06257e-10	-1.27493
41814496	chr20:41814496:A:G	2.7434e-07	-1.55567	-1.27411
41814550	chr20:41814550:C:G	1.52574e-06	-2.06257e-10	-1.11391
41815004	chr20:41815004:A:G	3.52008e-07	-1.42899	-1.1515
41815589	chr20:41815589:A:G	1.80006e-06	-2.06257e-10	-0.948567
41815723	chr20:41815723:C:T	1.3116e-06	-2.06257e-10	-1.26514
41815936	chr20:41815936:C:G	1.06205e-06	-1.47619	-5.51629e-10
41816521	chr20:41816521:G:C	1.54708e-06	-2.06257e-10	-1.10002
41817055	chr20:41817055:C:T	2.01783e-06	-2.06257e-10	-0.834367
41817186	chr20:41817186:G:A	5.76779e-07	-1.49864	-0.588047
41817423	chr20:41817423:C:A	1.52988e-05	1.19139	-5.51629e-10
41818206	chr20:41818206:G:T	1.30395e-06	-2.06257e-10	-1.27099
41818850	chr20:41818850:A:G	1.88989e-06	-2.06257e-10	-0.899867
41819039	chr20:41819039:T:G	4.08077e-07	-1.53582	-0.896864
41819601	chr20:41819601:C:G	3.60975e-06	-0.102158	-0.15059
41819882	chr20:41819882:A:G	1.31291e-06	-1.26414	-5.51629e-10
41820094	chr20:41820094:C:G	2.32151e-06	-2.06257e-10	-0.69417
41820420	chr20:41820420:C:G	1.33432e-06	-1.54516	0.297199
41820588	chr20:41820588:C:G	1.66792e-06	-2.06257e-10	-1.02481
41820616	chr20:41820616:G:T	1.3747e-06	-2.06257e-10	-1.21815
41821168	chr20:41821168:G:A	1.76115e-06	-2.06257e-10	-0.97042
41821287	chr20:41821287:C:T	2.87007e-05	1.82053	-5.51629e-10
41821826	chr20:41821826:T:G	6.45264e-07	-0.903859	-1.07063
41822710	chr20:41822710:A:G	1.38642e-06	-2.06257e-10	-1.20967
41823152	chr20:41823152:A:G	1.38593e-06	-2.06257e-10	-1.21002
41823801	chr20:41823801:C:A	5.84258e-07	-1.49891	-0.574893
41823990	chr20:41823990:C:T	8.65397e-07	-1.07274	-0.608211
41824134	chr20:41824134:G:A	1.89903e-06	-2.06257e-10	-0.895044
41824580	chr20:41824580:C:T	8.39586e-06	0.59135	-5.51629e-10
41825089	chr20:41825089:C:T	5.26892e-07	-1.27488	-0.902267
41825166	chr20:41825166:G:T	1.38183e-06	-2.06257e-10	-1.21298
41825314	chr20:41825314:C:T	2.00905e-06	-2.06257e-10	-0.838725
41825517	chr20:41825517:C:T	4.57831e-06	0.495925	-0.510983
41825519	chr20:41825519:G:A	3.39224e-06	-0.284496	-0.0304007
41825550	chr20:41825550:T:C	4.07104e-07	-1.5709	-0.864174
41825675	chr20:41825675:T:C	9.48633e-07	-1.58912	-5.51629e-10
41826026	chr20:41826026:T:G	4.56792e-07	-1.53565	-0.78426
41826271	chr20:41826271:T:C	5.38944e-07	-1.52014	-0.634386
41826725	chr20:41826725:G:A	1.40364e-06	-2.06257e-10	-1.19732
41826772	chr20:41826772:A:G	1.41151e-06	-2.06257e-10	-1.19173
41826914	chr20:41826914:C:T	3.26792e-07	-1.591	-1.06382
41826932	chr20:41826932:T:C	1.394e-06	-2.06257e-10	-1.20421
41827306	chr20:41827306:C:T	8.38022e-06	0.782991	-0.193505
41827669	chr20:41827669:C:T	1.29916e-06	-2.06257e-10	-1.27467
41827859	chr20:41827859:A:G	5.51919e-07	-1.53236	-0.598377
41827880	chr20:41827880:G:A	2.03314e-06	-2.06257e-10	-0.826808
41828525	chr20:41828525:A:G	1.71866e-06	0.252139	-1.24698
41828551	chr20:41828551:C:T	1.16918e-06	-0.896404	-0.48368
41828777	chr20:41828777:G:A	1.29897e-06	-2.06257e-10	-1.27482
41828799	chr20:41828799:TGGACCTTG:T	1.53739e-06	-2.06257e-10	-1.1063
41828873	chr20:41828873:C:T	1.51638e-06	-1.12006	-5.51629e-10
41829076	chr20:41829076:G:T	1.30093e-06	-2.06257e-10	-1.27331
41829636	chr20:41829636:G:C	1.35058e-06	-2.06257e-10	-1.23586
41829898	chr20:41829898:A:T	4.86164e-07	-1.16139	-1.0962
41829992	chr20:41829992:A:G	1.30488e-06	-2.06257e-10	-1.27028
41830081	chr20:41830081:C:T	1.32413e-06	-2.06257e-10	-1.25563
41830170	chr20:41830170:ATG:A	2.39002e-06	0.59471	-1.2598
41830228	chr20:41830228:A:G	5.46739e-07	-1.53874	-0.601428
41830523	chr20:41830523:A:T	2.08658e-06	-2.06257e-10	-0.800862
41830561	chr20:41830561:T:C	1.44642e-06	-2.06257e-10	-1.16729
41830680	chr20:41830680:C:G	1.81441e-06	-2.06257e-10	-0.940628
41831161	chr20:41831161:A:C	2.70338e-06	0.70717	-1.24905
41831226	chr20:41831226:A:G	1.3266e-06	-2.06257e-10	-1.25377
41831402	chr20:41831402:C:A	1.29889e-06	-2.06257e-10	-1.27488
41831660	chr20:41831660:C:T	1.29897e-06	-2.06257e-10	-1.27482
41832192	chr20:41832192:G:A	5.6824e-07	-1.52772	-0.573875
41832238	chr20:41832238:GAT:G	3.00426e-06	0.819406	-1.25576
41832575	chr20:41832575:A:G	1.96903e-06	-2.06257e-10	-0.858846
41833121	chr20:41833121:T:C	1.54233e-06	-2.06257e-10	-1.10309
41833471	chr20:41833471:C:G	2.01374e-06	-2.06257e-10	-0.836394
41833609	chr20:41833609:C:T	1.76016e-06	-2.06257e-10	-0.970983
41833636	chr20:41833636:G:T	2.71074e-07	-1.58784	-1.25391
41833708	chr20:41833708:A:T	9.73179e-07	-1.56357	-5.51629e-10
41834003	chr20:41834003:T:C	7.02855e-07	-1.4648	-0.42419
41834009	chr20:41834009:C:A	5.50121e-07	-1.24573	-0.888273
41835295	chr20:41835295:A:G	1.43164e-06	-2.06257e-10	-1.17756
41835324	chr20:41835324:A:G	4.81064e-07	-1.05559	-1.21256
41836093	chr20:41836093:T:C	9.9324e-07	-0.282331	-1.26084
41836604	chr20:41836604:T:G	5.26524e-07	-1.52635	-0.651498
41836638	chr20:41836638:A:C	2.12807e-06	-2.06257e-10	-0.781172
41837034	chr20:41837034:C:T	1.05114e-06	-1.58778	0.101269
41837178	chr20:41837178:T:C	3.96473e-07	-1.37639	-1.08515
41837426	chr20:41837426:A:G	1.56238e-06	-2.06257e-10	-1.09018
41837539	chr20:41837539:A:G	6.0526e-06	1.52122	-1.25712
41838174	chr20:41838174:C:A	4.63599e-06	-2.06257e-10	-0.00253858
41838776	chr20:41838776:T:A	1.53689e-06	-2.06257e-10	-1.10663
41839051	chr20:41839051:G:A	1.36287e-06	-2.06257e-10	-1.2268
41839167	chr20:41839167:A:G	8.05308e-07	-0.630365	-1.12255
41839482	chr20:41839482:G:A	6.17897e-06	1.28439	-0.99963
41839709	chr20:41839709:C:T	9.48493e-07	-1.58927	-5.51629e-10
41839782	chr20:41839782:C:T	2.21766e-06	0.432773	-1.17271
41840145	chr20:41840145:A:C	5.60672e-07	-0.892643	-1.22236
41840253	chr20:41840253:G:A	1.44774e-06	-1.16638	-5.51629e-10
41840626	chr20:41840626:C:T	1.91023e-06	0.278103	-1.16727
41841510	chr20:41841510:A:C	1.38183e-06	-2.06257e-10	-1.21298
41842021	chr20:41842021:T:C	4.0597e-06	1.01318	-1.14845
41842460	chr20:41842460:A:G	1.41055e-06	-2.06257e-10	-1.19241
41842667	chr20:41842667:A:G	5.15544e-06	1.13464	-1.03097
41842911	chr20:41842911:C:G	7.1086e-07	-0.66133	-1.21634
41842964	chr20:41842964:A:G	5.03453e-07	-1.59164	-0.631011
41842982	chr20:41842982:C:T	2.90447e-06	0.587279	-1.05742
41843223	chr20:41843223:G:A	1.67247e-05	1.2805	-5.51629e-10
41843284	chr20:41843284:C:T	3.83035e-07	-1.47162	-1.0244
41843414	chr20:41843414:G:A	3.3684e-07	-1.46119	-1.16335
41843474	chr20:41843474:T:C	5.84184e-07	-0.811604	-1.26232
41843662	chr20:41843662:A:G	5.03619e-07	-1.59131	-0.631011
41843665	chr20:41843665:C:G	7.60859e-07	-0.620239	-1.18946
41843885	chr20:41843885:G:A	5.03454e-07	-1.59164	-0.631011
41844196	chr20:41844196:C:G	1.60211e-06	-2.06257e-10	-1.06507
41844641	chr20:41844641:G:T	3.1362e-06	-2.06257e-10	-0.393375
41845131	chr20:41845131:T:A	1.45102e-06	-2.06257e-10	-1.16412
41845132	chr20:41845132:C:T	1.45102e-06	-2.06257e-10	-1.16412
41845142	chr20:41845142:T:A	1.36684e-06	-2.06257e-10	-1.22389
41845393	chr20:41845393:A:G	2.81312e-07	-1.5839	-1.22078
41845408	chr20:41845408:T:C	2.6483e-07	-1.59101	-1.27404
41845518	chr20:41845518:C:T	2.03981e-06	-2.06257e-10	-0.823531
41845556	chr20:41845556:T:C	2.64588e-07	-1.59162	-1.27435
41845774	chr20:41845774:A:G	5.91823e-07	-0.903425	-1.15751
41846052	chr20:41846052:A:T	1.5818e-06	-2.06257e-10	-1.07782
41846531	chr20:41846531:T:A	6.62079e-07	-0.749075	-1.19968
41846536	chr20:41846536:T:A	1.3805e-06	-2.06257e-10	-1.21394
41846612	chr20:41846612:T:A	1.06621e-06	-0.1991	-1.27318
41846884	chr20:41846884:TATC:T	1.1643e-05	2.15797	-1.23965
41847274	chr20:41847274:T:C	3.38415e-07	-1.52446	-1.09541
41847678	chr20:41847678:A:G	1.4204e-06	-0.378879	-0.806574
41847741	chr20:41847741:T:C	4.59697e-07	-1.59176	-0.721818
41848041	chr20:41848041:C:T	1.31955e-05	2.2713	-1.22781
41848377	chr20:41848377:G:A	5.04418e-07	-1.59174	-0.628999
41848506	chr20:41848506:C:T	5.58412e-07	-1.58963	-0.529417
41848966	chr20:41848966:A:T	2.72885e-06	0.652887	-1.1854
41849465	chr20:41849465:C:T	3.74106e-07	-1.46791	-1.05169
41849868	chr20:41849868:G:A	1.45269e-06	-2.06257e-10	-1.16297
41850117	chr20:41850117:G:A	1.65766e-06	-0.086963	-0.944021
41850214	chr20:41850214:A:G	7.17548e-07	-0.673442	-1.19486
41850329	chr20:41850329:T:G	3.63286e-07	-1.47738	-1.07157
41850745	chr20:41850745:C:T	5.04798e-07	-1.58813	-0.631857
41850863	chr20:41850863:G:A	6.22982e-06	1.56722	-1.27426
41851331	chr20:41851331:G:A	2.88764e-06	-2.06257e-10	-0.475947
41851389	chr20:41851389:C:T	1.81775e-06	0.233586	-1.17237
41851481	chr20:41851481:A:G	3.87089e-07	-1.59158	-0.893906
41851682	chr20:41851682:T:C	5.03655e-07	-1.59124	-0.631011
41851751	chr20:41851751:G:A	6.4143e-07	-0.705464	-1.27498
41852068	chr20:41852068:C:T	9.38723e-05	4.19101	-1.18546
41852297	chr20:41852297:G:A	1.37201e-06	-2.06257e-10	-1.22011
41852451	chr20:41852451:T:C	3.0169e-07	-1.45999	-1.27475
41852721	chr20:41852721:A:G	5.0375e-07	-1.59167	-0.630389
41852748	chr20:41852748:G:A	3.70936e-07	-1.26443	-1.26368
41852993	chr20:41852993:G:A	5.20354e-07	-1.59175	-0.597888
41853945	chr20:41853945:C:T	6.44522e-07	-1.11375	-0.861885
41854069	chr20:41854069:C:T	1.24845e-05	2.1765	-1.18841
41854263	chr20:41854263:G:A	1.52954e-06	-2.06257e-10	-1.11142
41854688	chr20:41854688:A:G	1.54905e-06	-1.09875	-5.51629e-10
41854764	chr20:41854764:C:A	1.11341e-06	-1.42896	-5.51629e-10
41854780	chr20:41854780:T:C	1.11942e-06	-0.662807	-0.760768
41855191	chr20:41855191:G:A	3.22416e-06	-2.06257e-10	-0.365716
41855258	chr20:41855258:G:A	2.82289e-07	-1.54194	-1.25928
41855609	chr20:41855609:T:G	9.98113e-07	-1.53828	-5.51629e-10
41855783	chr20:41855783:G:A	5.03426e-07	-1.41871	-0.803993
41856246	chr20:41856246:A:G	3.66656e-07	-1.57595	-0.963773
41856713	chr20:41856713:T:A	5.32827e-07	-1.54937	-0.616579
41857007	chr20:41857007:T:C	1.35408e-06	-2.06257e-10	-1.23326
41857075	chr20:41857075:G:A	3.51722e-07	-1.43851	-1.14279
41857282	chr20:41857282:ACTC:A	1.39363e-06	-2.06257e-10	-1.20448
41857666	chr20:41857666:G:A	5.1675e-07	-1.58996	-0.606627
41857781	chr20:41857781:C:T	1.53867e-06	-2.06257e-10	-1.10547
41857790	chr20:41857790:G:A	4.84146e-07	-1.59167	-0.670091
41858232	chr20:41858232:G:A	1.78394e-06	-2.06257e-10	-0.957562
41858459	chr20:41858459:T:G	1.39604e-06	-2.06257e-10	-1.20275
41858606	chr20:41858606:A:G	1.32504e-06	-2.06257e-10	-1.25495
41858688	chr20:41858688:A:G	1.32948e-06	-2.06257e-10	-1.2516
41858777	chr20:41858777:C:T	1.30133e-06	-2.06257e-10	-1.273
41859509	chr20:41859509:G:A	1.42984e-06	-2.06257e-10	-1.17882
41859893	chr20:41859893:A:G	2.52697e-06	-1.14727	0.537904
41860240	chr20:41860240:T:C	4.83475e-07	-1.57128	-0.691858
41860676	chr20:41860676:A:T	6.90084e-07	-1.54408	-0.363253
41860682	chr20:41860682:A:G	1.2989e-06	-2.06257e-10	-1.27487
41861676	chr20:41861676:T:C	3.34896e-07	-1.41737	-1.21296
41862466	chr20:41862466:C:G	1.36059e-06	-2.06257e-10	-1.22847
41863111	chr20:41863111:C:T	2.66354e-07	-1.58729	-1.27203
41863254	chr20:41863254:G:GA	2.82972e-07	-1.58172	-1.21707
41863426	chr20:41863426:G:GT	7.1625e-07	-1.27148	-0.598638
41864146	chr20:41864146:A:G	1.41012e-06	-2.06257e-10	-1.19272
41864178	chr20:41864178:T:C	1.35197e-06	-2.06257e-10	-1.23483
41864218	chr20:41864218:A:G	6.33304e-07	-1.15222	-0.840976
41864432	chr20:41864432:A:G	6.5782e-07	-1.26985	-0.68536
41864875	chr20:41864875:T:C	2.96419e-06	-2.06257e-10	-0.449783
41865001	chr20:41865001:T:C	1.30485e-06	-2.06257e-10	-1.2703
41865172	chr20:41865172:G:A	2.98512e-07	-1.54284	-1.2025
41865179	chr20:41865179:C:T	4.53397e-07	-1.29842	-1.02895
41865243	chr20:41865243:G:A	1.43086e-06	-2.06257e-10	-1.17811
41865263	chr20:41865263:G:A	5.80102e-06	-2.06257e-10	0.221645
41865309	chr20:41865309:G:C	1.43231e-06	-2.06257e-10	-1.1771
41865403	chr20:41865403:A:T	1.43019e-06	-2.06257e-10	-1.17858
41865946	chr20:41865946:T:C	1.32915e-06	-2.06257e-10	-1.25185
41866072	chr20:41866072:A:G	1.79693e-06	-2.06257e-10	-0.950306
41866171	chr20:41866171:C:T	5.75435e-07	-1.36093	-0.728092
41866321	chr20:41866321:G:A	1.8161e-06	-2.06257e-10	-0.939696
41866568	chr20:41866568:A:G	1.43086e-06	-2.06257e-10	-1.17811
41866608	chr20:41866608:A:G	1.43206e-06	-2.06257e-10	-1.17727
41866677	chr20:41866677:G:A	1.4305e-06	-2.06257e-10	-1.17836
41866786	chr20:41866786:C:T	5.75543e-07	-1.3084	-0.780429
41866803	chr20:41866803:GATA:G	3.66479e-07	-1.26792	-1.27228
41867139	chr20:41867139:G:A	1.43086e-06	-2.06257e-10	-1.17811
41867308	chr20:41867308:G:A	1.43086e-06	-2.06257e-10	-1.17811
41867541	chr20:41867541:C:T	1.43057e-06	-2.06257e-10	-1.17831
41867594	chr20:41867594:A:G	1.377e-06	-2.06257e-10	-1.21648
41867784	chr20:41867784:A:G	3.31491e-06	-2.06257e-10	-0.337957
41867794	chr20:41867794:A:T	3.0559e-07	-1.52244	-1.19946
41867821	chr20:41867821:C:G	6.3192e-07	-1.2985	-0.696878
41868535	chr20:41868535:G:A	1.61035e-06	-2.06257e-10	-1.05994
41868556	chr20:41868556:T:A	4.5194e-07	-1.57634	-0.754257
41868613	chr20:41868613:G:A	2.6206e-06	-2.06257e-10	-0.572984
41868709	chr20:41868709:A:G	6.64188e-06	0.357007	-5.51629e-10
41868996	chr20:41868996:T:G	6.63239e-07	-1.15584	-0.791165
41869119	chr20:41869119:G:T	1.51653e-06	-0.66235	-0.457613
41869130	chr20:41869130:C:T	1.42877e-06	-2.06257e-10	-1.17957
41869213	chr20:41869213:T:C	4.16662e-06	-2.06257e-10	-0.109284
41869260	chr20:41869260:T:A	1.42941e-06	-2.06257e-10	-1.17913
41869804	chr20:41869804:G:C	2.01067e-06	-2.06257e-10	-0.837918
41869905	chr20:41869905:A:C	4.18259e-07	-1.57008	-0.837963
41870058	chr20:41870058:TACG:T	3.37901e-06	-2.06257e-10	-0.318806
41870060	chr20:41870060:C:T	3.56549e-07	-1.30601	-1.26166
41870339	chr20:41870339:C:A	3.19815e-07	-1.55947	-1.11693
41870365	chr20:41870365:C:T	1.29969e-06	-2.06257e-10	-1.27426
41870586	chr20:41870586:A:G	1.96242e-06	-2.06257e-10	-0.862211
41871618	chr20:41871618:T:C	2.9481e-07	-1.49523	-1.26258
41871746	chr20:41871746:T:A	2.89833e-07	-1.51672	-1.25811
41871933	chr20:41871933:C:T	1.30021e-06	-2.06257e-10	-1.27386
41871948	chr20:41871948:C:CT	1.32834e-06	-2.06257e-10	-1.25246
41872308	chr20:41872308:C:T	1.32634e-06	-2.06257e-10	-1.25396
41872437	chr20:41872437:G:T	1.44664e-06	-2.06257e-10	-1.16715
41872452	chr20:41872452:A:G	1.44963e-06	-2.06257e-10	-1.16508
41872485	chr20:41872485:C:T	2.97056e-06	-0.447638	-5.51629e-10
41872491	chr20:41872491:A:G	2.96194e-07	-1.50321	-1.24992
41872614	chr20:41872614:G:A	3.00486e-07	-1.48819	-1.25056
41872714	chr20:41872714:C:T	6.36127e-07	-1.28408	-0.70467
41872715	chr20:41872715:T:C	6.31909e-07	-1.29073	-0.70467
41872753	chr20:41872753:G:C	2.36046e-06	-0.677531	-5.51629e-10
41873248	chr20:41873248:G:A	3.55798e-07	-1.3247	-1.24508
41873281	chr20:41873281:A:G	3.02533e-07	-1.48092	-1.25104
41873285	chr20:41873285:TC:T	1.86436e-06	-2.06257e-10	-0.913472
41873632	chr20:41873632:C:G	3.0139e-07	-1.48788	-1.24786
41873712	chr20:41873712:T:G	1.00158e-06	-1.53481	-5.51629e-10
41873721	chr20:41873721:T:C	1.31468e-06	-2.06257e-10	-1.26279
41873752	chr20:41873752:C:A	3.00755e-07	-1.48991	-1.24794
41873763	chr20:41873763:A:C	2.95976e-07	-1.50065	-1.25322
41873941	chr20:41873941:A:G	2.96531e-07	-1.49534	-1.25665
41874346	chr20:41874346:G:A	2.73126e-07	-1.57619	-1.25802
41874643	chr20:41874643:G:A	3.07091e-07	-1.45387	-1.26313
41874769	chr20:41874769:G:A	3.09738e-07	-1.4432	-1.26522
41874799	chr20:41874799:C:T	3.72346e-05	2.08085	-5.51629e-10
41875847	chr20:41875847:T:C	2.85944e-07	-1.53267	-1.25568
41875898	chr20:41875898:T:G	1.37317e-06	-2.06257e-10	-1.21927
41875999	chr20:41875999:A:G	4.64691e-07	-1.56244	-0.740334
41876199	chr20:41876199:T:C	2.89531e-07	-1.51477	-1.26111
41876357	chr20:41876357:T:C	2.87163e-07	-1.52714	-1.25695
41876369	chr20:41876369:G:A	2.8796e-07	-1.52824	-1.25308
41876480	chr20:41876480:G:A	2.86741e-07	-1.52494	-1.26063
41876673	chr20:41876673:A:T	4.11462e-07	-1.42614	-0.998288
41877556	chr20:41877556:C:T	2.74384e-07	-1.58854	-1.24107
41877659	chr20:41877659:A:G	1.33094e-06	-2.06257e-10	-1.2505
41877667	chr20:41877667:G:C	2.97488e-07	-1.48176	-1.26701
41877777	chr20:41877777:G:A	1.12997e-05	-2.06257e-10	0.888386
41878120	chr20:41878120:G:A	3.09482e-07	-1.58011	-1.12913
41878411	chr20:41878411:T:TA	3.53947e-07	-1.35732	-1.21768
41878752	chr20:41878752:G:T	1.02666e-06	-1.51008	-5.51629e-10
41878797	chr20:41878797:A:C	4.42971e-07	-1.45447	-0.896171
41878887	chr20:41878887:C:T	1.18209e-06	-0.463191	-0.905915
41878897	chr20:41878897:C:T	3.98284e-07	-1.44594	-1.01103
41879143	chr20:41879143:C:T	1.22747e-06	-1.3388	0.00736787
41879155	chr20:41879155:T:C	8.98719e-07	-1.17981	-0.463363
41879168	chr20:41879168:A:C	1.30271e-06	-2.06257e-10	-1.27194
41879194	chr20:41879194:G:A	3.20073e-06	0.490877	-0.863887
41879228	chr20:41879228:T:G	7.83641e-06	0.522393	-5.51629e-10
41879642	chr20:41879642:T:C	9.7421e-06	-2.06257e-10	0.740069
41880111	chr20:41880111:C:T	2.11749e-06	0.140566	-0.926725
41880179	chr20:41880179:C:T	2.08363e-06	0.187151	-0.989426
41880222	chr20:41880222:A:G	1.43029e-06	-1.17851	-5.51629e-10
41880371	chr20:41880371:T:C	1.30289e-06	-2.06257e-10	-1.2718
41880396	chr20:41880396:G:A	0.00011289	4.15793	-0.967905
41880571	chr20:41880571:C:T	1.29949e-06	-2.06257e-10	-1.27442
41880980	chr20:41880980:T:C	5.65803e-06	-2.06257e-10	0.196688
41881004	chr20:41881004:C:T	2.17099e-06	0.221592	-0.982797
41881026	chr20:41881026:G:A	9.71579e-07	-1.56522	-5.51629e-10
41881106	chr20:41881106:T:C	5.76784e-05	2.51849	-5.51629e-10
41881410	chr20:41881410:A:G	1.93704e-06	0.120063	-0.99529
41881483	chr20:41881483:G:A	1.30675e-06	-2.06257e-10	-1.26884
41881892	chr20:41881892:T:TTATC	3.3936e-06	0.894113	-1.20861
41881920	chr20:41881920:C:T	4.14721e-06	-2.06257e-10	-0.113952
41882200	chr20:41882200:G:A	2.05729e-06	0.164401	-0.979398
41882360	chr20:41882360:A:AATTTT	2.47549e-06	0.596557	-1.22651
41882434	chr20:41882434:A:G	1.29447e-06	-0.395697	-0.882591
41882885	chr20:41882885:G:C	3.67195e-05	3.17158	-1.10466
41882890	chr20:41882890:G:C	6.9375e-07	-0.627039	-1.27499
41883084	chr20:41883084:C:T	3.67378e-06	-0.235168	-5.51629e-10
41883169	chr20:41883169:T:C	2.50311e-06	-0.231554	-0.387299
41883175	chr20:41883175:G:A	2.73137e-06	0.641359	-1.17294
41883200	chr20:41883200:C:T	4.26865e-06	-2.06257e-10	-0.0850898
41883252	chr20:41883252:A:T	4.59371e-06	1.18946	-1.20116
41883422	chr20:41883422:A:G	2.69311e-07	-1.57957	-1.2687
41883474	chr20:41883474:C:T	1.45028e-06	-2.06257e-10	-1.16463
41883716	chr20:41883716:T:C	8.6542e-06	1.72533	-1.10368
41883770	chr20:41883770:A:T	1.91126e-06	-2.06257e-10	-0.888624
41883893	chr20:41883893:C:T	1.37468e-06	-2.06257e-10	-1.21817
41884126	chr20:41884126:T:G	1.65167e-06	-0.574591	-0.46001
41884202	chr20:41884202:G:T	3.86784e-06	-2.06257e-10	-0.183691
41884546	chr20:41884546:G:C	2.0612e-06	-2.06257e-10	-0.813098
41884593	chr20:41884593:A:AT	1.92152e-06	-0.329074	-0.554199
41884652	chr20:41884652:G:A	1.99188e-06	-2.06257e-10	-0.847308
41884751	chr20:41884751:C:T	9.84863e-07	-1.55164	-5.51629e-10
41884931	chr20:41884931:C:T	2.65808e-06	-0.234348	-0.324436
41885221	chr20:41885221:C:T	1.84004e-06	-0.360334	-0.566267
41885267	chr20:41885267:A:G	1.16744e-06	-0.106608	-1.27496
41885638	chr20:41885638:T:C	5.03628e-07	-1.20285	-1.01946
41885802	chr20:41885802:T:C	2.08342e-06	-2.06257e-10	-0.802378
41885879	chr20:41885879:G:A	4.17239e-07	-1.21654	-1.19394
41886005	chr20:41886005:CAT:C	2.26527e-06	-0.254136	-0.464558
41886058	chr20:41886058:A:T	3.67516e-07	-1.40407	-1.1333
41886126	chr20:41886126:G:A	7.17156e-07	-1.19265	-0.676201
41886176	chr20:41886176:T:C	4.41149e-07	-1.28256	-1.0722
41886416	chr20:41886416:T:C	6.63701e-06	-0.37624	0.732513
41886500	chr20:41886500:C:T	2.34646e-06	-2.06257e-10	-0.683479
41886689	chr20:41886689:T:C	5.72077e-06	-0.409156	0.616872
41886712	chr20:41886712:A:G	1.43526e-06	-2.06257e-10	-1.17505
41886842	chr20:41886842:C:T	3.32223e-06	-0.335752	-5.51629e-10
41887109	chr20:41887109:T:A	1.24357e-06	-0.0470664	-1.27134
41887167	chr20:41887167:G:A	4.86212e-07	-0.996141	-1.26136
41887386	chr20:41887386:C:T	1.32533e-06	-2.06257e-10	-1.25472
41887405	chr20:41887405:C:T	2.43549e-06	-2.06257e-10	-0.646241
41887414	chr20:41887414:A:G	7.04055e-07	-0.773192	-1.11409
41887439	chr20:41887439:C:T	1.83111e-06	-2.06257e-10	-0.931463
41887580	chr20:41887580:G:C	1.39327e-06	-2.06257e-10	-1.20473
41887761	chr20:41887761:G:A	1.3021e-06	-2.06257e-10	-1.27241
41888021	chr20:41888021:A:T	1.36785e-06	-2.06257e-10	-1.22315
41888382	chr20:41888382:T:C	2.77386e-06	-2.06257e-10	-0.516149
41888656	chr20:41888656:C:T	1.4054e-06	-2.06257e-10	-1.19607
41889058	chr20:41889058:AG:A	1.90392e-06	-2.06257e-10	-0.892475
41890311	chr20:41890311:TTGTTC:T	1.04816e-06	-0.214421	-1.27493
41890316	chr20:41890316:C:T	1.35994e-06	-2.06257e-10	-1.22895
41890330	chr20:41890330:TCAAA:T	3.72927e-07	-1.28076	-1.24201
41890348	chr20:41890348:C:T	2.21419e-05	1.56108	-5.51629e-10
41890385	chr20:41890385:A:G	2.18667e-06	0.517011	-1.27102
41890899	chr20:41890899:T:G	1.41313e-06	-2.06257e-10	-1.19058
41890924	chr20:41890924:C:T	5.45301e-07	-1.17166	-0.971149
41890928	chr20:41890928:T:C	1.36288e-06	-2.06257e-10	-1.22679
41891129	chr20:41891129:G:A	1.78365e-06	-2.06257e-10	-0.957724
41891246	chr20:41891246:T:C	1.47355e-06	-1.14872	-5.51629e-10
41891462	chr20:41891462:A:C	2.51536e-06	-2.06257e-10	-0.613973
41891753	chr20:41891753:A:C	4.85782e-06	-1.11191	1.15611
41891971	chr20:41891971:C:T	1.50864e-06	-2.06257e-10	-1.12518
41892061	chr20:41892061:T:TG	3.31181e-07	-1.38915	-1.25233
41892172	chr20:41892172:A:G	8.3098e-07	-1.12344	-0.598095
41892606	chr20:41892606:A:G	2.26297e-06	0.542552	-1.26226
41893065	chr20:41893065:C:T	1.50996e-06	-2.06257e-10	-1.1243
41893153	chr20:41893153:G:A	1.39242e-06	-2.06257e-10	-1.20535
41893390	chr20:41893390:G:T	1.04554e-06	-1.49186	-5.51629e-10
41895174	chr20:41895174:C:T	1.48508e-06	-2.06257e-10	-1.14092
41895580	chr20:41895580:A:G	1.74305e-06	-0.98075	-5.51629e-10
41895678	chr20:41895678:C:T	1.35567e-06	-2.06257e-10	-1.23209
41895832	chr20:41895832:A:C	2.15527e-06	0.495946	-1.26442
41896191	chr20:41896191:C:T	1.43842e-06	-2.06257e-10	-1.17284
41896200	chr20:41896200:C:T	2.17581e-05	1.5436	-5.51629e-10
41896299	chr20:41896299:C:T	1.32289e-06	-2.06257e-10	-1.25657
41896333	chr20:41896333:A:T	2.5624e-06	-1.08632	0.490876
41896343	chr20:41896343:T:G	2.33204e-06	0.54887	-1.23851
41896459	chr20:41896459:T:C	2.62249e-06	-1.06314	0.490876
41896487	chr20:41896487:A:G	1.52277e-06	-2.06257e-10	-1.11586
41897239	chr20:41897239:C:T	4.67579e-06	1.181	-1.17499
41897924	chr20:41897924:G:A	3.16065e-06	0.889373	-1.27498
41898428	chr20:41898428:A:C	4.65422e-07	-1.58754	-0.713654
41898436	chr20:41898436:G:T	9.81915e-07	-1.55464	-5.51629e-10
41899869	chr20:41899869:C:G	3.386e-06	-0.887948	0.571208
41900523	chr20:41900523:C:A	1.53113e-06	-2.06257e-10	-1.11038
41900713	chr20:41900713:A:G	1.7539e-06	-2.06257e-10	-0.974548
41900934	chr20:41900934:C:T	1.84237e-06	-2.06257e-10	-0.925336
41900994	chr20:41900994:C:T	5.6131e-06	-1.07441	1.26313
41901034	chr20:41901034:T:C	1.01967e-06	-1.5169	-5.51629e-10
41901079	chr20:41901079:G:T	1.93249e-06	-1.13071	0.253128
41901155	chr20:41901155:A:G	1.31503e-06	-1.26253	-5.51629e-10
41901225	chr20:41901225:G:C	2.9472e-06	-1.0793	0.623771
41901615	chr20:41901615:A:T	4.59365e-06	-1.07655	1.06484
41901688	chr20:41901688:T:G	6.90723e-07	-1.08242	-0.823982
41901936	chr20:41901936:C:T	1.34975e-06	-2.06257e-10	-1.23647
41902034	chr20:41902034:G:C	8.17286e-06	1.07726	-0.512824
41902301	chr20:41902301:T:A	1.6683e-06	-2.06257e-10	-1.02458
41902423	chr20:41902423:T:C	2.01962e-06	-2.06257e-10	-0.833477
41902646	chr20:41902646:A:G	7.14129e-07	-1.00664	-0.866435
41902686	chr20:41902686:C:T	4.48017e-06	-1.09656	1.05984
41902843	chr20:41902843:T:C	9.86386e-07	-1.5501	-5.51629e-10
41903161	chr20:41903161:G:A	1.5999e-06	-2.06257e-10	-1.06644
41903166	chr20:41903166:A:C	1.30375e-06	-2.06257e-10	-1.27114
41903373	chr20:41903373:T:C	3.24808e-06	-2.06257e-10	-0.358323
41903456	chr20:41903456:G:A	3.75657e-06	1.02863	-1.24151
41903519	chr20:41903519:G:A	1.35977e-06	-2.06257e-10	-1.22907
41903837	chr20:41903837:T:C	3.7487e-06	1.0497	-1.26468
41903917	chr20:41903917:C:G	1.50722e-05	1.17647	-5.51629e-10
41904065	chr20:41904065:A:G	1.88576e-06	-2.06257e-10	-0.902059
41904126	chr20:41904126:C:A	8.52627e-06	-2.06257e-10	0.606764
41904540	chr20:41904540:C:T	1.86439e-05	1.38913	-5.51629e-10
41904801	chr20:41904801:G:A	1.9137e-06	-2.06257e-10	-0.887347
41904830	chr20:41904830:T:C	2.22594e-06	-2.06257e-10	-0.73621
41904912	chr20:41904912:T:C	1.90199e-06	0.368703	-1.26219
41904964	chr20:41904964:CAGCAG:C	1.40422e-06	-2.06257e-10	-1.19691
41905110	chr20:41905110:T:C	1.49664e-06	-2.06257e-10	-1.13317
41905261	chr20:41905261:T:C	9.90356e-07	-1.54608	-5.51629e-10
41905513	chr20:41905513:T:C	1.73146e-06	0.259351	-1.24678
41905526	chr20:41905526:A:G	1.5895e-06	-2.06257e-10	-1.07297
41905562	chr20:41905562:G:A	4.76413e-06	1.29949	-1.27476
41906125	chr20:41906125:C:T	1.52308e-06	-0.601461	-0.514191
41906140	chr20:41906140:G:T	1.42782e-06	-2.06257e-10	-1.18024
41906204	chr20:41906204:T:C	3.1455e-07	-1.4729	-1.2201
41906390	chr20:41906390:G:A	3.89425e-06	-2.06257e-10	-0.176888
41907071	chr20:41907071:G:C	1.53853e-06	-2.06257e-10	-1.10556
41907227	chr20:41907227:A:T	3.65455e-06	0.995334	-1.23575
41907313	chr20:41907313:G:A	1.38149e-06	-2.06257e-10	-1.21323
41907319	chr20:41907319:C:T	1.22873e-05	-2.06257e-10	0.972177
41907367	chr20:41907367:C:T	7.73216e-07	-1.24535	-0.548238
41907689	chr20:41907689:A:AC	5.07454e-06	0.0878482	-5.51629e-10
41907692	chr20:41907692:CAA:C	2.03566e-06	-2.06257e-10	-0.825567
41908268	chr20:41908268:A:G	1.49946e-06	-2.06257e-10	-1.13128
41908425	chr20:41908425:A:G	3.56672e-06	-2.06257e-10	-0.264742
41909052	chr20:41909052:T:G	1.71728e-06	-2.06257e-10	-0.995647
41909217	chr20:41909217:T:C	2.98601e-07	-1.5122	-1.23283
41909452	chr20:41909452:C:T	7.55223e-07	-1.05593	-0.761203
41909693	chr20:41909693:G:A	3.39017e-06	0.869987	-1.1855
41910368	chr20:41910368:A:G	5.04645e-06	-2.06257e-10	0.0822963
41910392	chr20:41910392:A:G	1.37097e-06	-2.06257e-10	-1.22087
41910632	chr20:41910632:G:A	1.10616e-06	-0.709	-0.726496
41911067	chr20:41911067:G:A	8.91553e-07	-0.699584	-0.951594
41911068	chr20:41911068:T:G	2.46173e-06	-2.06257e-10	-0.635523
41911115	chr20:41911115:T:C	1.09463e-06	-0.60786	-0.838114
41911233	chr20:41911233:G:A	1.54157e-06	-2.06257e-10	-1.10359
41911799	chr20:41911799:A:C	2.24022e-06	-2.06257e-10	-0.729813
41912338	chr20:41912338:AATC:A	4.40506e-06	-2.06257e-10	-0.0536338
41912429	chr20:41912429:AACTTCCACCTCCCGGGTTCAAGCAATTCTCCTTCCTCAGCCTCCCGAGTAGCTGGG:A	1.93652e-06	0.208585	-1.08408
41912689	chr20:41912689:G:A	1.61795e-06	-0.644751	-0.410476
41913319	chr20:41913319:G:T	1.41195e-06	-2.06257e-10	-1.19141
41913743	chr20:41913743:T:G	2.16136e-06	-2.06257e-10	-0.76565
41914138	chr20:41914138:T:G	1.48964e-06	-2.06257e-10	-1.13785
41914273	chr20:41914273:C:T	1.56994e-06	-2.06257e-10	-1.08535
41914687	chr20:41914687:T:C	9.40412e-07	-0.335137	-1.26269
41914710	chr20:41914710:T:G	1.84783e-06	0.310316	-1.23269
41915075	chr20:41915075:A:T	9.62347e-07	-0.301097	-1.27367
41915288	chr20:41915288:C:G	2.25975e-06	-2.06257e-10	-0.721136
41915294	chr20:41915294:T:C	1.58784e-06	-2.06257e-10	-1.07401
41915549	chr20:41915549:A:G	1.33707e-06	-2.06257e-10	-1.24591
41915833	chr20:41915833:G:A	1.32233e-06	-2.06257e-10	-1.25699
41916004	chr20:41916004:A:T	1.31592e-06	-2.06257e-10	-1.26186
41916012	chr20:41916012:C:T	3.84527e-06	-0.189545	-5.51629e-10
41916493	chr20:41916493:G:A	1.55609e-06	-2.06257e-10	-1.09421
41917144	chr20:41917144:A:G	1.23113e-06	-0.0572674	-1.27119
41917224	chr20:41917224:A:T	6.49983e-07	-0.901385	-1.06581
41917473	chr20:41917473:A:G	1.59493e-06	-2.06257e-10	-1.06956
41917840	chr20:41917840:C:T	3.61685e-07	-1.36856	-1.18481
41918640	chr20:41918640:C:T	5.00644e-07	-0.992642	-1.23561
41918665	chr20:41918665:G:T	2.31918e-06	-0.695175	-5.51629e-10
41918676	chr20:41918676:C:T	5.12837e-07	-0.966501	-1.23768
41918717	chr20:41918717:A:G	1.75745e-05	1.33006	-5.51629e-10
41918748	chr20:41918748:G:C	2.1827e-06	-0.755825	-5.51629e-10
41919038	chr20:41919038:A:G	1.42622e-06	-2.06257e-10	-1.18136
41919239	chr20:41919239:C:T	1.25311e-06	-0.0479587	-1.2628
41919382	chr20:41919382:C:T	2.47376e-06	0.584518	-1.21517
41919449	chr20:41919449:C:T	1.35317e-06	-2.06257e-10	-1.23393
41920540	chr20:41920540:A:T	1.10988e-06	-0.165211	-1.26693
41920619	chr20:41920619:A:G	1.91208e-06	-2.06257e-10	-0.888197
41920710	chr20:41920710:G:A	5.07511e-07	-0.980243	-1.23438
41920727	chr20:41920727:T:C	1.46252e-06	-2.06257e-10	-1.15623
41921114	chr20:41921114:C:T	3.46765e-06	-0.292911	-5.51629e-10
41921129	chr20:41921129:C:T	3.66908e-07	-1.33707	-1.20196
41921257	chr20:41921257:C:T	1.69204e-06	-0.220513	-0.78994
41921634	chr20:41921634:T:C	3.11184e-06	-2.06257e-10	-0.401173
41921668	chr20:41921668:T:C	1.84445e-06	-2.06257e-10	-0.924206
41921906	chr20:41921906:ACAAT:A	3.30384e-07	-1.37943	-1.26446
41921945	chr20:41921945:C:G	1.68444e-06	-2.06257e-10	-1.01495
41921957	chr20:41921957:C:G	9.46433e-07	-1.59144	-5.51629e-10
41922174	chr20:41922174:T:C	3.60067e-07	-1.30941	-1.24844
41922228	chr20:41922228:G:A	3.45212e-07	-1.34927	-1.25071
41922434	chr20:41922434:A:G	3.56302e-06	0.916459	-1.18224
41922762	chr20:41922762:A:T	1.68887e-06	-2.06257e-10	-1.01233
41922768	chr20:41922768:T:C	1.45885e-06	-2.06257e-10	-1.15874
41923048	chr20:41923048:T:C	1.3333e-06	-2.06257e-10	-1.24873
41923252	chr20:41923252:A:G	3.13824e-06	0.833122	-1.22585
41923502	chr20:41923502:T:C	1.02595e-06	-1.51077	-5.51629e-10
41923719	chr20:41923719:C:T	1.529e-06	-1.11178	-5.51629e-10
41924020	chr20:41924020:G:A	5.16299e-07	-1.45546	-0.742001
41924775	chr20:41924775:G:A	1.02915e-06	-1.50766	-5.51629e-10
41925149	chr20:41925149:T:C	7.86893e-06	1.67023	-1.1437
41925159	chr20:41925159:C:T	4.8475e-07	-1.12095	-1.13956
41925384	chr20:41925384:G:A	6.66657e-06	-2.06257e-10	0.360718
41925470	chr20:41925470:C:A	1.88717e-06	-2.06257e-10	-0.901312
41925516	chr20:41925516:A:G	3.26872e-06	0.885644	-1.23763
41925972	chr20:41925972:A:G	1.3308e-06	-2.06257e-10	-1.25061
41925998	chr20:41925998:C:T	5.31638e-06	-2.06257e-10	0.134404
41926029	chr20:41926029:T:G	1.98154e-06	-0.601478	-0.251035
41926128	chr20:41926128:A:G	3.76074e-06	-2.06257e-10	-0.211772
41927014	chr20:41927014:T:C	1.38394e-06	-2.06257e-10	-1.21145
41927084	chr20:41927084:A:G	1.84118e-06	-0.327015	-0.598966
41927221	chr20:41927221:C:A	2.21784e-06	-0.397977	-0.341877
41927222	chr20:41927222:A:G	1.73148e-06	-2.06257e-10	-0.987409
41927254	chr20:41927254:G:C	1.51974e-06	0.120306	-1.23815
41927280	chr20:41927280:C:G	1.49195e-06	0.120774	-1.25708
41927323	chr20:41927323:G:A	1.30468e-06	-2.06257e-10	-1.27043
41927462	chr20:41927462:T:A	1.04206e-06	-1.49518	-5.51629e-10
41927797	chr20:41927797:G:A	1.78291e-05	1.34444	-5.51629e-10
41927865	chr20:41927865:G:A	1.57036e-06	-0.471245	-0.613835
41928104	chr20:41928104:C:T	1.9524e-06	-2.06257e-10	-0.86733
41928295	chr20:41928295:A:G	1.36645e-06	-2.06257e-10	-1.22417
41928546	chr20:41928546:C:T	2.77454e-06	-2.06257e-10	-0.515902
41928643	chr20:41928643:G:A	3.02783e-06	0.779753	-1.20829
41928681	chr20:41928681:G:C	1.30595e-06	-2.06257e-10	-1.26946
41929211	chr20:41929211:T:G	3.52928e-06	-2.06257e-10	-0.275295
41929502	chr20:41929502:C:A	6.76302e-06	-2.06257e-10	0.375082
41929616	chr20:41929616:A:G	1.18113e-06	-1.36992	-5.51629e-10
41929660	chr20:41929660:T:G	1.38411e-06	-2.06257e-10	-1.21133
41929866	chr20:41929866:A:C	1.06862e-06	-1.47002	-5.51629e-10
41930377	chr20:41930377:A:G	1.41188e-06	-2.06257e-10	-1.19147
41930407	chr20:41930407:A:G	1.6774e-06	-2.06257e-10	-1.01914
41930646	chr20:41930646:A:C	1.47911e-06	-0.605013	-0.539933
41931299	chr20:41931299:T:C	1.29923e-06	-2.06257e-10	-1.27462
41931475	chr20:41931475:G:T	1.51444e-06	-2.06257e-10	-1.12134
41931625	chr20:41931625:G:A	1.31643e-06	-2.06257e-10	-1.26147
41931710	chr20:41931710:T:A	1.86907e-06	-0.562238	-0.348709
41931765	chr20:41931765:T:C	2.4051e-06	0.288703	-0.947501
41931971	chr20:41931971:T:C	8.39171e-07	-0.485011	-1.22672
41932117	chr20:41932117:T:C	1.50865e-06	-2.06257e-10	-1.12517
41932203	chr20:41932203:T:C	5.16552e-07	-1.11927	-1.0777
41932239	chr20:41932239:T:C	1.40679e-06	-2.06257e-10	-1.19508
41932260	chr20:41932260:G:A	3.04332e-06	0.550799	-0.974238
41932433	chr20:41932433:G:A	1.85564e-06	-0.513648	-0.404509
41932535	chr20:41932535:C:A	1.61595e-06	-2.06257e-10	-1.05646
41932565	chr20:41932565:T:A	1.0405e-06	-1.49669	-5.51629e-10
41932984	chr20:41932984:A:T	2.27201e-06	0.296307	-1.01203
41933015	chr20:41933015:C:T	3.33837e-06	-2.06257e-10	-0.330905
41933259	chr20:41933259:A:G	1.2997e-06	-2.06257e-10	-1.27426
41933307	chr20:41933307:G:T	2.33384e-06	0.212344	-0.901218
41933587	chr20:41933587:C:T	1.55978e-06	-0.475883	-0.615959
41933692	chr20:41933692:A:G	1.40399e-06	-2.06257e-10	-1.19707
41934011	chr20:41934011:C:T	1.30563e-06	-0.584587	-0.685116
41934386	chr20:41934386:A:G	2.19696e-06	-2.06257e-10	-0.749312
41934438	chr20:41934438:T:A	2.77348e-07	-1.55802	-1.26085
41934504	chr20:41934504:G:T	3.9725e-07	-1.3459	-1.11368
41934638	chr20:41934638:A:G	1.44849e-06	-2.06257e-10	-1.16586
41934927	chr20:41934927:C:T	9.52235e-07	-1.58533	-5.51629e-10
41935240	chr20:41935240:A:C	9.55952e-07	-1.58144	-5.51629e-10
41935248	chr20:41935248:C:T	2.06434e-06	-0.833801	0.0222245
41935401	chr20:41935401:G:A	3.23245e-07	-1.39585	-1.26988
41935411	chr20:41935411:T:C	9.47873e-07	-1.58992	-5.51629e-10
41935565	chr20:41935565:G:A	1.41217e-06	-2.06257e-10	-1.19126
41937085	chr20:41937085:C:A	6.7075e-07	-0.936169	-0.999578
41937594	chr20:41937594:G:C	1.32913e-06	-2.06257e-10	-1.25186
41937764	chr20:41937764:G:C	1.31358e-06	-2.06257e-10	-1.26363
41937935	chr20:41937935:G:A	1.48118e-06	-1.14355	-5.51629e-10
41938483	chr20:41938483:A:G	3.69974e-07	-1.39725	-1.13346
41938519	chr20:41938519:G:A	6.2761e-07	-0.727304	-1.27492
41938616	chr20:41938616:A:T	2.53824e-06	-2.06257e-10	-0.604919
41938785	chr20:41938785:G:A	6.66524e-07	-0.962568	-0.979498
41939204	chr20:41939204:T:A	9.42421e-07	-0.471166	-1.12452
41939570	chr20:41939570:A:AG	1.74662e-06	-2.06257e-10	-0.978708
41939670	chr20:41939670:C:T	1.7393e-06	-2.06257e-10	-0.982908
41939816	chr20:41939816:T:G	8.40075e-07	-0.568732	-1.14192
41940310	chr20:41940310:G:A	1.33953e-06	-0.192688	-1.05138
41940383	chr20:41940383:T:C	1.09577e-06	-1.44493	-5.51629e-10
41940746	chr20:41940746:T:C	1.39047e-06	-2.06257e-10	-1.20674
41940947	chr20:41940947:A:G	1.41905e-06	-2.06257e-10	-1.1864
41941016	chr20:41941016:G:C	1.62283e-06	-2.06257e-10	-1.05222
41941348	chr20:41941348:A:G	1.39047e-06	-2.06257e-10	-1.20674
41941421	chr20:41941421:C:T	2.67803e-07	-1.58638	-1.26751
41941442	chr20:41941442:A:G	4.81219e-07	-0.992907	-1.27491
41941596	chr20:41941596:G:T	2.0575e-06	-2.06257e-10	-0.814897
41942049	chr20:41942049:G:C	9.1417e-07	-0.639337	-0.98679
41942492	chr20:41942492:A:G	1.3188e-06	-0.1286	-1.13107
41942615	chr20:41942615:T:G	1.52792e-06	-2.06257e-10	-1.11248
41942770	chr20:41942770:G:A	1.07858e-06	-1.46074	-5.51629e-10
41942782	chr20:41942782:T:C	1.54934e-06	-2.06257e-10	-1.09856
41942877	chr20:41942877:G:A	4.62329e-07	-1.23939	-1.06848
41943574	chr20:41943574:G:T	4.47821e-07	-1.06878	-1.27097
41943698	chr20:41943698:C:T	4.77501e-07	-1.37866	-0.896914
41943789	chr20:41943789:C:T	2.72806e-07	-1.58797	-1.24741
41943804	chr20:41943804:AAC:A	4.92629e-07	-0.975193	-1.26919
41943968	chr20:41943968:TATATA:T	2.89535e-07	-1.53583	-1.24003
41944217	chr20:41944217:T:A	9.47005e-07	-1.59084	-5.51629e-10
41944722	chr20:41944722:G:A	3.25156e-07	-1.48209	-1.17775
41944749	chr20:41944749:G:A	4.62997e-07	-1.05841	-1.24801
41944882	chr20:41944882:C:T	1.30325e-06	-0.0293513	-1.24218
41945651	chr20:41945651:A:G	9.70195e-07	-0.664355	-0.90229
41945772	chr20:41945772:G:T	1.3274e-06	-2.06257e-10	-1.25316
41945894	chr20:41945894:T:C	1.31319e-06	-2.06257e-10	-1.26393
41945970	chr20:41945970:A:T	8.06178e-07	-0.491041	-1.2608
41946231	chr20:41946231:C:A	2.45898e-06	-2.06257e-10	-0.636639
41946380	chr20:41946380:T:C	1.3377e-06	-2.06257e-10	-1.24543
41946597	chr20:41946597:A:C	5.92928e-07	-0.784318	-1.27475
41946851	chr20:41946851:A:G	3.31695e-06	-2.06257e-10	-0.337343
41946950	chr20:41946950:A:AGGACAGTC	1.49866e-06	-2.06257e-10	-1.13181
41946965	chr20:41946965:TGACTGTCC:T	1.47307e-06	-2.06257e-10	-1.14904
41947231	chr20:41947231:T:C	6.34473e-07	-0.716372	-1.27498
41947452	chr20:41947452:T:C	6.70938e-07	-0.873477	-1.06199
41947952	chr20:41947952:C:G	1.77871e-06	-2.06257e-10	-0.960502
41948139	chr20:41948139:A:C	1.44079e-06	-2.06257e-10	-1.1712
41948219	chr20:41948219:G:T	2.0859e-06	-2.06257e-10	-0.801188
41948579	chr20:41948579:A:G	1.49238e-06	-1.13602	-5.51629e-10
41949066	chr20:41949066:C:T	2.07589e-06	-0.806	-5.51629e-10
41949106	chr20:41949106:A:G	3.20521e-06	0.903378	-1.27499
41949164	chr20:41949164:G:A	1.31882e-06	-2.06257e-10	-1.25965
41949165	chr20:41949165:A:G	1.59142e-06	-2.06257e-10	-1.07176
41949224	chr20:41949224:G:A	4.3557e-07	-1.3327	-1.03479
41949238	chr20:41949238:A:G	4.45725e-07	-1.35944	-0.984999
41949627	chr20:41949627:C:T	1.10904e-06	-1.43289	-5.51629e-10
41949731	chr20:41949731:G:A	2.45648e-06	-2.06257e-10	-0.637657
41949818	chr20:41949818:C:T	1.40997e-06	-2.06257e-10	-1.19282
41949819	chr20:41949819:G:A	4.98869e-07	-0.963313	-1.26849
41950163	chr20:41950163:A:G	1.3945e-06	-2.06257e-10	-1.20385
41950328	chr20:41950328:C:G	1.23524e-06	-1.32513	-5.51629e-10
41950370	chr20:41950370:C:T	1.5257e-06	-1.11393	-5.51629e-10
41950681	chr20:41950681:A:G	8.1574e-07	-0.514627	-1.22542
41950756	chr20:41950756:G:T	5.75023e-07	-0.814891	-1.27484
41950765	chr20:41950765:A:G	1.31155e-06	-2.06257e-10	-1.26518
41950781	chr20:41950781:G:A	3.54589e-06	0.971678	-1.24228
41950911	chr20:41950911:C:A	5.61053e-07	-0.839352	-1.27498
41950969	chr20:41950969:T:C	6.63643e-07	-0.778081	-1.16832
41950984	chr20:41950984:G:A	2.81707e-06	0.754129	-1.25482
41951236	chr20:41951236:G:A	1.42375e-06	-2.06257e-10	-1.18309
41951611	chr20:41951611:A:G	4.69031e-07	-1.30634	-0.987137
41952062	chr20:41952062:T:C	6.15769e-07	-0.749468	-1.2718
41952064	chr20:41952064:AGT:A	2.16055e-06	-2.06257e-10	-0.766027
41952391	chr20:41952391:A:G	2.30998e-06	-2.06257e-10	-0.69915
41952426	chr20:41952426:A:G	5.55778e-07	-0.853788	-1.26999
41952439	chr20:41952439:C:T	9.8016e-07	-0.34846	-1.20797
41952526	chr20:41952526:A:C	1.48482e-06	-2.06257e-10	-1.1411
41952860	chr20:41952860:A:G	3.163e-06	0.883511	-1.26838
41952989	chr20:41952989:T:C	1.20188e-06	-1.3525	-5.51629e-10
41953275	chr20:41953275:T:A	1.38643e-06	-2.06257e-10	-1.20966
41953662	chr20:41953662:G:A	1.68498e-06	-2.06257e-10	-1.01464
41953741	chr20:41953741:G:C	3.88662e-07	-1.44589	-1.03554
41954196	chr20:41954196:A:T	5.01771e-07	-1.07472	-1.15128
41954245	chr20:41954245:C:T	1.47534e-06	-2.06257e-10	-1.1475
41954320	chr20:41954320:T:C	1.31189e-06	-2.06257e-10	-1.26492
41954427	chr20:41954427:G:A	1.45408e-06	-2.06257e-10	-1.16202
41954524	chr20:41954524:T:G	5.70849e-07	-0.838226	-1.25879
41954607	chr20:41954607:T:C	9.09644e-07	-0.575874	-1.05522
41954890	chr20:41954890:A:C	1.70946e-06	0.274667	-1.27488
41954964	chr20:41954964:A:G	1.13405e-06	-0.145687	-1.26491
41955280	chr20:41955280:A:G	2.06057e-06	0.460466	-1.27387
41955392	chr20:41955392:G:A	4.75485e-07	-1.0094	-1.27041
41955975	chr20:41955975:C:G	2.67955e-07	-1.59148	-1.26184
41956309	chr20:41956309:C:T	1.30047e-06	-2.06257e-10	-1.27366
41956486	chr20:41956486:C:T	5.89356e-07	-0.844786	-1.22033
41957049	chr20:41957049:C:T	3.15264e-07	-1.45932	-1.23142
41957067	chr20:41957067:G:A	3.5334e-07	-1.45492	-1.12179
41957068	chr20:41957068:T:C	7.93748e-07	-1.0795	-0.687875
41958395	chr20:41958395:G:T	1.36258e-06	-2.06257e-10	-1.22701
41958508	chr20:41958508:A:C	1.43e-06	-2.06257e-10	-1.17872
41959011	chr20:41959011:T:C	3.83324e-07	-1.52471	-0.970552
41959020	chr20:41959020:G:T	3.37626e-07	-1.37178	-1.25043
41959907	chr20:41959907:C:T	4.92075e-07	-1.56014	-0.685377
41960014	chr20:41960014:T:G	1.64823e-06	-0.683534	-0.353155
41960021	chr20:41960021:C:T	1.45536e-06	-1.16114	-5.51629e-10
41960028	chr20:41960028:G:A	1.30296e-05	1.79749	-0.766654
41960063	chr20:41960063:C:T	1.30495e-06	-2.06257e-10	-1.27023
41960561	chr20:41960561:A:G	9.49523e-07	-1.58818	-5.51629e-10
41960930	chr20:41960930:T:C	3.63661e-06	-2.06257e-10	-0.245336
41961150	chr20:41961150:A:G	1.96466e-06	-2.06257e-10	-0.861067
41961450	chr20:41961450:A:G	8.58837e-07	-1.5275	-0.161065
41961670	chr20:41961670:A:T	1.35654e-06	-2.06257e-10	-1.23145
41962118	chr20:41962118:G:A	1.7727e-06	-1.35651	0.392624
41962342	chr20:41962342:T:C	1.30561e-06	-1.26972	-5.51629e-10
41962785	chr20:41962785:A:G	9.9801e-07	-1.53838	-5.51629e-10
41963121	chr20:41963121:ACCT:A	3.39176e-06	-2.06257e-10	-0.315038
41963713	chr20:41963713:G:A	1.34372e-06	-2.06257e-10	-1.24095
41963756	chr20:41963756:T:C	8.16711e-07	-1.58996	-0.148899
41964358	chr20:41964358:A:C	6.51641e-06	0.907828	-0.569892
41964434	chr20:41964434:G:A	3.5484e-06	-2.06257e-10	-0.269891
41964884	chr20:41964884:A:G	2.01985e-06	-2.06257e-10	-0.833365
41965200	chr20:41965200:C:T	2.50346e-06	-2.06257e-10	-0.618716
41965938	chr20:41965938:T:C	1.46179e-06	-2.06257e-10	-1.15672
41966258	chr20:41966258:G:T	3.51895e-07	-1.31277	-1.26804
41966483	chr20:41966483:TA:T	1.18774e-06	-1.36433	-5.51629e-10
41966989	chr20:41966989:T:C	1.64354e-06	-2.06257e-10	-1.03954
41967244	chr20:41967244:T:C	1.18409e-06	-1.36741	-5.51629e-10
41967257	chr20:41967257:T:C	2.52894e-06	-2.06257e-10	-0.608587
41967463	chr20:41967463:C:T	1.59373e-06	-2.06257e-10	-1.07031
41967603	chr20:41967603:T:C	1.4509e-06	-2.06257e-10	-1.1642
41967604	chr20:41967604:C:T	2.12271e-06	-2.06257e-10	-0.783693
41967644	chr20:41967644:G:A	1.59529e-06	-2.06257e-10	-1.06933
41967798	chr20:41967798:G:C	1.95223e-06	-2.06257e-10	-0.867413
41968072	chr20:41968072:C:T	1.66626e-06	-1.57233	0.546525
41968332	chr20:41968332:T:C	7.39625e-07	-0.585855	-1.25215
41968436	chr20:41968436:A:G	3.86918e-07	-1.23251	-1.25342
41968832	chr20:41968832:G:A	1.87264e-06	-2.06257e-10	-0.90904
41968934	chr20:41968934:A:G	1.39126e-06	-1.20618	-5.51629e-10
41969209	chr20:41969209:G:A	1.28394e-06	-1.3043	0.017842
41969406	chr20:41969406:C:T	1.63618e-06	-2.06257e-10	-1.04402
41970042	chr20:41970042:T:A	1.4877e-06	-2.06257e-10	-1.13916
41970510	chr20:41970510:G:A	3.11272e-07	-1.48437	-1.2191
41970523	chr20:41970523:C:T	5.9471e-07	-1.39475	-0.661323
41970955	chr20:41970955:T:C	4.15797e-07	-1.30617	-1.10777
41970974	chr20:41970974:C:A	3.03054e-07	-1.45614	-1.27409
41971578	chr20:41971578:T:A	1.38287e-06	-2.06257e-10	-1.21223
41971755	chr20:41971755:C:A	1.95732e-06	-2.06257e-10	-0.86481
41971835	chr20:41971835:C:G	9.88157e-06	0.268165	0.486119
41971948	chr20:41971948:A:G	1.8676e-06	-2.06257e-10	-0.911733
41972229	chr20:41972229:G:A	6.39262e-06	-1.47145	1.7902
41972381	chr20:41972381:C:T	7.88148e-07	-1.10641	-0.668052
41972437	chr20:41972437:A:G	1.63504e-06	-1.04472	-5.51629e-10
41972498	chr20:41972498:C:T	4.30458e-07	-1.19334	-1.18595
41972608	chr20:41972608:T:C	2.23226e-05	0.0990264	1.47018
41972744	chr20:41972744:C:A	2.90424e-05	0.874648	0.957722
41973081	chr20:41973081:C:T	3.15206e-06	-2.06257e-10	-0.388331
41973429	chr20:41973429:G:A	3.23735e-06	-2.06257e-10	-0.361634
41973601	chr20:41973601:A:G	1.61752e-06	-2.06257e-10	-1.05549
41973874	chr20:41973874:CTGAGCCTAG:C	4.61507e-06	-0.234574	0.227513
41973924	chr20:41973924:G:A	2.16731e-06	-0.762901	-5.51629e-10
41973956	chr20:41973956:C:T	1.51306e-06	-1.12226	-5.51629e-10
41974113	chr20:41974113:A:C	2.95495e-07	-1.52942	-1.22608
41974375	chr20:41974375:G:A	9.06438e-07	-0.536287	-1.09833
41974565	chr20:41974565:G:T	2.94534e-07	-1.5793	-1.17945
41974644	chr20:41974644:C:T	1.64929e-06	-2.06257e-10	-1.03604
41974729	chr20:41974729:T:C	8.01808e-06	-1.58934	2.13465
41975615	chr20:41975615:T:C	1.42895e-06	-1.17945	-5.51629e-10
41975730	chr20:41975730:G:A	1.88948e-06	-2.06257e-10	-0.900087
41975937	chr20:41975937:G:C	2.93739e-07	-1.51224	-1.24921
41976190	chr20:41976190:C:T	4.56289e-06	-1.31076	1.29233
41976583	chr20:41976583:G:A	3.16155e-06	-2.06257e-10	-0.385326
41977192	chr20:41977192:C:A	5.76092e-07	-0.959611	-1.12827
41977358	chr20:41977358:C:T	1.63022e-06	-2.06257e-10	-1.04767
41977472	chr20:41977472:A:G	1.25603e-06	-1.30843	-5.51629e-10
41977481	chr20:41977481:C:G	3.25136e-06	-0.572912	0.215597
41977580	chr20:41977580:C:T	4.01443e-06	-2.06257e-10	-0.146492
41977709	chr20:41977709:C:T	9.39004e-06	-2.06257e-10	0.703261
41977841	chr20:41977841:T:C	7.29978e-06	-0.116531	0.567987
41977891	chr20:41977891:A:G	9.23855e-06	-0.0358071	0.722804
41977986	chr20:41977986:C:T	3.00841e-06	-2.06257e-10	-0.434977
41978018	chr20:41978018:A:G	1.44106e-06	-1.17101	-5.51629e-10
41978387	chr20:41978387:G:A	1.42172e-06	-1.18452	-5.51629e-10
41978495	chr20:41978495:A:T	1.40907e-06	-1.19346	-5.51629e-10
41978534	chr20:41978534:G:A	3.51028e-06	-0.524078	0.243386
41978538	chr20:41978538:G:A	1.40747e-06	-1.19459	-5.51629e-10
41978688	chr20:41978688:T:A	1.58714e-05	-0.412402	1.64053
41979056	chr20:41979056:T:C	4.78414e-06	-2.06257e-10	0.0289176
41979058	chr20:41979058:C:T	4.78414e-06	-2.06257e-10	0.0289176
41979321	chr20:41979321:C:T	6.30338e-06	-2.06257e-10	0.304699
41979521	chr20:41979521:T:G	3.72567e-06	-2.06257e-10	-0.221142
41979540	chr20:41979540:A:G	6.33763e-06	-2.06257e-10	0.310117
41979625	chr20:41979625:G:A	3.46663e-06	-2.06257e-10	-0.293206
41979837	chr20:41979837:A:G	6.76309e-07	-0.724139	-1.20335
41979930	chr20:41979930:T:C	2.16088e-06	-1.58525	0.819379
41979989	chr20:41979989:T:C	3.25676e-07	-1.53891	-1.11933
41980101	chr20:41980101:C:T	1.47322e-06	-2.06257e-10	-1.14894
41980331	chr20:41980331:C:A	5.46176e-06	0.0415323	0.11985
41980444	chr20:41980444:C:T	1.68587e-05	1.26671	0.0217669
41980549	chr20:41980549:A:C	1.43545e-06	-1.17491	-5.51629e-10
41980803	chr20:41980803:A:G	7.72726e-07	-0.958733	-0.835486
41980833	chr20:41980833:T:G	3.16639e-07	-1.54143	-1.14495
41980915	chr20:41980915:C:T	3.01654e-06	0.423971	-0.856249
41981051	chr20:41981051:A:G	7.51628e-06	0.480683	-5.51629e-10
41981209	chr20:41981209:A:G	5.09756e-05	-0.20886	2.60382
41981224	chr20:41981224:A:G	1.26693e-06	-1.29979	-5.51629e-10
41981345	chr20:41981345:A:G	1.44707e-06	-1.3292	0.162356
41981347	chr20:41981347:G:T	1.50061e-06	-0.0206769	-1.10984
41981357	chr20:41981357:A:T	4.48951e-07	-1.48014	-0.85709
41981373	chr20:41981373:A:G	3.12023e-06	-2.06257e-10	-0.39848
41981556	chr20:41981556:C:T	4.61436e-07	-1.442	-0.867805
41981835	chr20:41981835:A:G	1.25944e-06	-1.30572	-5.51629e-10
41982100	chr20:41982100:C:T	1.08573e-06	-1.45413	-5.51629e-10
41982205	chr20:41982205:A:G	1.34638e-06	-1.23897	-5.51629e-10
41982620	chr20:41982620:C:T	1.25571e-06	-1.30869	-5.51629e-10
41982944	chr20:41982944:C:T	1.96399e-06	-2.06257e-10	-0.86141
41983048	chr20:41983048:C:T	1.22819e-05	-0.3835	1.35524
41983329	chr20:41983329:C:T	6.33911e-07	-1.10012	-0.892118
41983539	chr20:41983539:C:T	1.91712e-05	-0.217095	1.63411
41984240	chr20:41984240:A:G	6.13411e-05	-0.10745	2.68751
41984921	chr20:41984921:G:A	2.97812e-06	-2.06257e-10	-0.445095
41985181	chr20:41985181:G:T	1.58347e-06	-2.06257e-10	-1.07677
41985270	chr20:41985270:T:A	1.00127e-06	-1.53512	-5.51629e-10
41985410	chr20:41985410:C:T	7.59576e-07	-0.562764	-1.24862
41985869	chr20:41985869:G:A	4.58808e-06	-0.0129269	-5.51629e-10
41986125	chr20:41986125:C:T	2.22474e-05	0.690862	0.874975
41986712	chr20:41986712:A:G	1.15601e-06	-1.39142	-5.51629e-10
41986807	chr20:41986807:T:C	1.15489e-06	-1.39238	-5.51629e-10
41987026	chr20:41987026:C:A	2.87462e-06	-2.06257e-10	-0.480467
41987163	chr20:41987163:T:A	5.85217e-06	-2.06257e-10	0.230425
41987291	chr20:41987291:T:C	1.12272e-06	-1.42064	-5.51629e-10
41987376	chr20:41987376:T:C	6.11233e-06	-2.06257e-10	0.273919
41987393	chr20:41987393:C:T	9.87081e-07	-1.54939	-5.51629e-10
41987891	chr20:41987891:T:G	1.10088e-06	-1.44028	-5.51629e-10
41987918	chr20:41987918:A:G	4.80745e-07	-1.25401	-1.0148
41988294	chr20:41988294:A:T	0.000158718	0.407374	3.12336
41988584	chr20:41988584:G:A	1.93288e-06	-2.06257e-10	-0.877378
41989768	chr20:41989768:G:A	1.00992e-06	-1.52651	-5.51629e-10
41989860	chr20:41989860:A:T	6.77401e-07	-1.22097	-0.704907
41989996	chr20:41989996:G:T	5.20818e-07	-0.915238	-1.2735
41990605	chr20:41990605:G:A	1.42694e-06	-2.06257e-10	-1.18086
41991094	chr20:41991094:T:C	9.65612e-07	-1.57138	-5.51629e-10
41991613	chr20:41991613:A:T	1.29913e-06	-1.27469	-5.51629e-10
41992101	chr20:41992101:GA:G	3.14588e-07	-1.43997	-1.25291
41992302	chr20:41992302:A:T	3.82819e-06	-0.193995	-5.51629e-10
41993496	chr20:41993496:T:C	1.44148e-06	-2.06257e-10	-1.17072
41993674	chr20:41993674:C:T	5.03074e-06	-2.06257e-10	0.079179
41993708	chr20:41993708:G:C	4.29013e-06	-0.224323	0.144252
41993752	chr20:41993752:G:C	8.6673e-07	-0.411929	-1.26749
41993761	chr20:41993761:T:G	1.13828e-06	-1.40687	-5.51629e-10
41993935	chr20:41993935:A:AG	1.14045e-06	-1.40496	-5.51629e-10
41994269	chr20:41994269:T:G	1.16465e-06	-1.38397	-5.51629e-10
41994294	chr20:41994294:T:C	1.95553e-06	-2.06257e-10	-0.865729
41994415	chr20:41994415:G:A	9.59424e-06	-0.778156	1.50293
41994824	chr20:41994824:T:C	1.56089e-06	-2.06257e-10	-1.09113
41995346	chr20:41995346:A:G	1.12514e-06	-1.41848	-5.51629e-10
41995461	chr20:41995461:G:T	3.76489e-06	-1.55502	1.34435
41995477	chr20:41995477:A:G	1.09251e-06	-1.44791	-5.51629e-10
41995700	chr20:41995700:C:T	1.10421e-06	-1.43726	-5.51629e-10
41996051	chr20:41996051:A:G	1.94005e-06	-2.06257e-10	-0.873674
41996052	chr20:41996052:T:C	5.21171e-07	-1.56793	-0.620136
41996180	chr20:41996180:G:A	4.96491e-06	0.539243	-0.473236
41996810	chr20:41996810:C:A	3.21869e-06	-1.25211	0.884695
41997174	chr20:41997174:GGCCT:G	1.55917e-06	-2.06257e-10	-1.09223
41997298	chr20:41997298:C:T	1.47749e-06	-2.06257e-10	-1.14604
41997377	chr20:41997377:TG:T	2.23053e-05	-2.06257e-10	1.56843
41997482	chr20:41997482:CCTT:C	2.11786e-06	-2.06257e-10	-0.785984
41997623	chr20:41997623:C:T	2.14606e-06	-2.06257e-10	-0.772755
41997804	chr20:41997804:G:C	1.86328e-06	-2.06257e-10	-0.914051
41997834	chr20:41997834:C:T	5.01022e-06	-0.800444	0.875536
41998319	chr20:41998319:T:A	2.87381e-06	-2.06257e-10	-0.480749
41998625	chr20:41998625:C:T	5.18487e-06	0.450132	-0.340775
41998631	chr20:41998631:G:A	1.06302e-06	-1.47527	-5.51629e-10
41998844	chr20:41998844:C:T	1.27074e-06	-1.29679	-5.51629e-10
41998849	chr20:41998849:G:A	1.31312e-06	-2.06257e-10	-1.26398
41998948	chr20:41998948:C:T	1.47604e-06	-2.06257e-10	-1.14702
41999396	chr20:41999396:A:G	4.35502e-06	-0.0650583	-5.51629e-10
41999436	chr20:41999436:G:A	1.58404e-06	-2.06257e-10	-1.07641
41999677	chr20:41999677:A:C	9.48178e-07	-1.5896	-5.51629e-10
41999932	chr20:41999932:T:C	5.18216e-05	-0.757296	3.16871
42001108	chr20:42001108:G:A	0.000133086	-0.383203	3.73781
42001262	chr20:42001262:G:A	1.04572e-06	-1.49168	-5.51629e-10
42001363	chr20:42001363:A:G	1.1344e-06	-1.41029	-5.51629e-10
42001464	chr20:42001464:G:A	9.55837e-07	-1.58156	-5.51629e-10
42001902	chr20:42001902:T:G	3.33151e-06	-2.06257e-10	-0.332962
42002028	chr20:42002028:A:G	1.00709e-06	-1.52808	-0.0012458
42002412	chr20:42002412:T:G	1.1002e-06	-1.4409	-5.51629e-10
42002566	chr20:42002566:A:G	7.37133e-05	-0.595331	3.35913
42002675	chr20:42002675:G:A	4.75992e-07	-1.58491	-0.693828
42003039	chr20:42003039:A:C	5.07834e-06	0.0885957	-5.51629e-10
42003393	chr20:42003393:G:A	3.04049e-06	-2.06257e-10	-0.424368
42003870	chr20:42003870:T:C	1.12609e-06	-1.58398	0.166338
42003989	chr20:42003989:A:G	1.49861e-05	-2.06257e-10	1.17073
42004113	chr20:42004113:C:T	1.77508e-06	-0.962543	-5.51629e-10
42004426	chr20:42004426:T:G	3.1012e-06	-0.404598	-5.51629e-10
42005122	chr20:42005122:C:A	3.41566e-07	-1.57505	-1.03555
42005308	chr20:42005308:G:A	1.20124e-05	-2.06257e-10	0.949549
42005717	chr20:42005717:C:A	1.25246e-06	-1.31128	-5.51629e-10
42005890	chr20:42005890:A:G	1.07568e-06	-1.46343	-5.51629e-10
42006663	chr20:42006663:GGAAGGAGA:G	6.06769e-07	-1.52718	-0.50881
42006773	chr20:42006773:C:T	4.33518e-07	-1.21027	-1.16194
42007034	chr20:42007034:G:A	1.75865e-06	-0.971844	-5.51629e-10
42007351	chr20:42007351:A:G	4.9592e-07	-1.00393	-1.2338
42007550	chr20:42007550:C:T	9.47798e-07	-1.59	-5.51629e-10
42007634	chr20:42007634:C:G	1.18005e-06	-1.37083	-5.51629e-10
42007883	chr20:42007883:T:C	1.12497e-06	-1.41863	-5.51629e-10
42007927	chr20:42007927:G:A	1.13909e-06	-1.40616	-5.51629e-10
42008171	chr20:42008171:C:T	1.32709e-06	-2.06257e-10	-1.2534
42008569	chr20:42008569:A:G	1.59531e-06	-1.06932	-5.51629e-10
42008939	chr20:42008939:C:T	9.11721e-07	-0.374053	-1.25476
42009000	chr20:42009000:A:G	1.80917e-06	-2.06257e-10	-0.943519
42009164	chr20:42009164:A:G	3.21129e-07	-1.39806	-1.27424
42009255	chr20:42009255:C:A	2.59039e-05	-0.516528	2.23453
42009681	chr20:42009681:T:C	1.31601e-06	-2.06257e-10	-1.26178
42009689	chr20:42009689:T:C	7.39964e-06	-1.0035	1.46854
42010065	chr20:42010065:G:A	2.89111e-06	-0.474749	-5.51629e-10
42010181	chr20:42010181:C:T	6.35012e-06	0.312086	-5.51629e-10
42010297	chr20:42010297:G:T	7.78005e-07	-0.585583	-1.20183
42010432	chr20:42010432:C:T	1.61393e-05	0.0265487	1.21832
42010676	chr20:42010676:G:A	7.01684e-06	-2.06257e-10	0.411925
42011004	chr20:42011004:T:C	1.30124e-06	-2.06257e-10	-1.27307
42011340	chr20:42011340:G:A	1.67216e-06	-2.06257e-10	-1.02227
42011793	chr20:42011793:A:G	5.98931e-07	-1.39312	-0.655872
42011946	chr20:42011946:C:T	9.92318e-06	0.758486	-5.51629e-10
42013285	chr20:42013285:C:A	3.56249e-07	-1.50809	-1.06042
42014165	chr20:42014165:T:C	2.10285e-06	-1.08289	0.289793
42014461	chr20:42014461:C:T	1.51887e-06	-2.06257e-10	-1.11842
42014935	chr20:42014935:T:C	1.42829e-06	-1.40952	0.229604
42014949	chr20:42014949:A:G	5.3546e-06	-2.06257e-10	0.141568
42015045	chr20:42015045:A:G	1.59996e-05	-0.617116	1.85329
42015447	chr20:42015447:T:C	1.55019e-06	-2.06257e-10	-1.09801
42015544	chr20:42015544:C:A	1.07709e-06	-1.46213	-5.51629e-10
42015601	chr20:42015601:C:T	5.56074e-07	-0.863696	-1.25955
42015913	chr20:42015913:G:A	1.17179e-06	-1.37786	-5.51629e-10
42016329	chr20:42016329:G:A	1.40735e-06	-2.06257e-10	-1.19468
42016736	chr20:42016736:C:T	1.62487e-06	-2.06257e-10	-1.05096
42016807	chr20:42016807:C:T	1.32275e-06	-1.25668	-5.51629e-10
42017050	chr20:42017050:T:C	2.99166e-07	-1.47893	-1.26422
42017943	chr20:42017943:T:C	2.91902e-07	-1.4936	-1.27413
42017944	chr20:42017944:G:A	1.84501e-06	-2.06257e-10	-0.923905
42018107	chr20:42018107:C:T	1.75895e-06	-2.06257e-10	-0.971671
42018225	chr20:42018225:C:T	1.15665e-06	-1.39086	-5.51629e-10
42018668	chr20:42018668:A:G	5.29576e-06	-0.876987	1.00751
42018929	chr20:42018929:G:A	3.06365e-07	-1.45029	-1.26908
42019443	chr20:42019443:C:G	2.25009e-06	-2.06257e-10	-0.725417
42020255	chr20:42020255:T:A	4.04911e-07	-1.56979	-0.870691
42020940	chr20:42020940:A:G	1.50274e-06	-2.06257e-10	-1.1291
42020958	chr20:42020958:C:T	1.68504e-06	-1.0146	-5.51629e-10
42021306	chr20:42021306:T:C	2.12063e-06	-1.59176	0.807081
42021491	chr20:42021491:G:A	1.4001e-06	-2.06257e-10	-1.19984
42021803	chr20:42021803:C:T	3.6331e-06	-1.17551	0.929206
42021997	chr20:42021997:C:T	1.62223e-06	-2.06257e-10	-1.05259
42022060	chr20:42022060:G:T	3.31874e-05	-1.56534	3.53112
42022178	chr20:42022178:G:A	1.29051e-05	-0.11101	1.13224
42022443	chr20:42022443:A:C	3.30337e-06	0.459419	-0.800865
42022622	chr20:42022622:T:C	3.07284e-07	-1.44147	-1.2749
42023647	chr20:42023647:C:G	2.90546e-07	-1.57885	-1.19354
42023959	chr20:42023959:T:C	1.39686e-06	-2.06257e-10	-1.20216
42024060	chr20:42024060:T:C	2.77238e-06	-2.06257e-10	-0.51668
42024128	chr20:42024128:A:G	1.29889e-06	-2.06257e-10	-1.27488
42024559	chr20:42024559:T:C	1.24282e-06	-1.31901	-5.51629e-10
42024646	chr20:42024646:C:T	1.35494e-06	-2.06257e-10	-1.23263
42025008	chr20:42025008:A:T	3.15082e-07	-1.47632	-1.21499
42025062	chr20:42025062:G:A	1.32232e-06	-2.06257e-10	-1.257
42025170	chr20:42025170:G:T	1.08964e-06	-1.45054	-5.51629e-10
42025286	chr20:42025286:G:C	4.20906e-07	-1.36692	-1.03482
42025394	chr20:42025394:G:A	1.29961e-06	-2.06257e-10	-1.27432
42025445	chr20:42025445:A:G	1.74236e-06	-2.06257e-10	-0.98115
42025460	chr20:42025460:T:G	1.6457e-06	-2.06257e-10	-1.03822
42025484	chr20:42025484:G:C	1.53662e-06	-2.06257e-10	-1.10681
42025797	chr20:42025797:TATTACATTCC:T	1.35438e-06	-2.06257e-10	-1.23305
42025990	chr20:42025990:A:G	2.41928e-06	-2.06257e-10	-0.652918
42026045	chr20:42026045:A:G	2.49625e-06	-2.06257e-10	-0.621598
42026100	chr20:42026100:A:C	1.51267e-06	-2.06257e-10	-1.12251
42026354	chr20:42026354:T:C	1.47656e-06	-2.06257e-10	-1.14667
42026420	chr20:42026420:T:G	1.04394e-06	-1.49339	-5.51629e-10
42026499	chr20:42026499:G:T	1.3417e-06	-2.06257e-10	-1.24245
42026643	chr20:42026643:A:C	1.02507e-06	-1.51163	-5.51629e-10
42027384	chr20:42027384:A:G	1.05991e-06	-1.47821	-5.51629e-10
42027890	chr20:42027890:T:C	1.07447e-06	-1.46456	-5.51629e-10
42028024	chr20:42028024:A:T	2.81244e-07	-1.5916	-1.21332
42028069	chr20:42028069:T:C	2.47868e-06	-2.06257e-10	-0.628661
42028165	chr20:42028165:T:C	7.71163e-06	-0.65818	1.16452
42028522	chr20:42028522:G:A	2.03198e-05	0.605131	0.870079
42028628	chr20:42028628:T:A	8.76518e-06	-0.625043	1.25944
42029110	chr20:42029110:A:T	1.49082e-06	-2.06257e-10	-1.13706
42029278	chr20:42029278:A:G	2.50918e-06	-0.92365	0.307218
42029332	chr20:42029332:G:A	1.01056e-06	-1.52588	-5.51629e-10
42029925	chr20:42029925:C:T	1.44645e-06	-2.06257e-10	-1.16728
42030212	chr20:42030212:C:T	1.31302e-05	-0.316733	1.35526
42030281	chr20:42030281:T:G	2.27922e-06	-2.06257e-10	-0.712553
42030545	chr20:42030545:T:TC	2.5524e-06	-0.850185	0.25083
42030653	chr20:42030653:A:G	3.08487e-06	-0.68194	0.272062
42030937	chr20:42030937:C:T	3.10188e-06	-0.767193	0.362815
42031716	chr20:42031716:A:T	6.06748e-06	-2.06257e-10	0.266555
42032356	chr20:42032356:G:C	6.49156e-07	-1.54761	-0.420861
42032648	chr20:42032648:G:T	1.03859e-06	-1.49852	-5.51629e-10
42033424	chr20:42033424:G:A	2.21182e-06	-2.06257e-10	-0.742572
42033954	chr20:42033954:A:G	2.68907e-06	-2.06257e-10	-0.547192
42034219	chr20:42034219:C:T	2.26265e-06	-2.06257e-10	-0.719849
42034352	chr20:42034352:CA:C	4.7362e-06	-2.06257e-10	0.0188468
42034389	chr20:42034389:A:G	5.37804e-06	0.202365	-0.0564288
42034546	chr20:42034546:G:A	2.84349e-06	-0.491356	-5.51629e-10
42034570	chr20:42034570:C:T	2.83449e-07	-1.55566	-1.24145
42034726	chr20:42034726:T:A	2.36054e-06	-2.06257e-10	-0.677497
42034890	chr20:42034890:T:C	2.28707e-06	-0.709118	-5.51629e-10
42035106	chr20:42035106:T:C	2.30635e-06	-2.06257e-10	-0.70072
42035110	chr20:42035110:C:T	1.423e-06	-2.06257e-10	-1.18362
42035457	chr20:42035457:T:A	5.20165e-06	-2.06257e-10	0.112588
42035726	chr20:42035726:C:G	3.81874e-06	-0.832289	0.635822
42036311	chr20:42036311:A:G	5.37438e-06	-2.06257e-10	0.145256
42036608	chr20:42036608:G:C	1.36792e-06	-2.06257e-10	-1.22309
42036795	chr20:42036795:T:C	1.07011e-06	-1.46862	-5.51629e-10
42037082	chr20:42037082:G:A	4.54195e-06	-0.0230317	-5.51629e-10
42037217	chr20:42037217:G:T	2.71926e-06	-2.06257e-10	-0.536027
42037321	chr20:42037321:G:A	9.84567e-07	-1.55194	-5.51629e-10
42037602	chr20:42037602:G:A	1.36787e-06	-2.06257e-10	-1.22313
42037621	chr20:42037621:A:T	1.35149e-06	-2.06257e-10	-1.23518
42037790	chr20:42037790:C:A	1.31053e-06	-2.06257e-10	-1.26596
42037861	chr20:42037861:C:T	3.00679e-07	-1.579	-1.1591
42038242	chr20:42038242:T:C	1.37489e-06	-2.06257e-10	-1.21802
42038712	chr20:42038712:C:T	1.34766e-05	-1.12317	2.18774
42038806	chr20:42038806:G:A	1.2995e-06	-2.06257e-10	-1.27441
42038970	chr20:42038970:C:T	2.20007e-06	-0.747897	-5.51629e-10
42039213	chr20:42039213:A:G	1.52936e-06	-1.11154	-5.51629e-10
42039348	chr20:42039348:A:C	1.89311e-06	-0.898169	-5.51629e-10
42039621	chr20:42039621:T:G	1.71091e-06	-2.06257e-10	-0.999362
42040024	chr20:42040024:C:T	3.78968e-07	-1.36307	-1.14362
42040081	chr20:42040081:C:T	2.67841e-07	-1.59007	-1.26368
42040086	chr20:42040086:C:G	1.41309e-06	-2.06257e-10	-1.19061
42040206	chr20:42040206:T:C	6.69797e-07	-1.04036	-0.896804
42040359	chr20:42040359:G:T	2.89836e-06	-2.06257e-10	-0.472243
42040467	chr20:42040467:C:T	1.341e-06	-2.06257e-10	-1.24297
42040769	chr20:42040769:A:C	1.35346e-06	-2.06257e-10	-1.23372
42040778	chr20:42040778:C:A	1.25318e-06	-1.3107	-5.51629e-10
42040896	chr20:42040896:G:A	1.49657e-06	-2.06257e-10	-1.13321
42040962	chr20:42040962:T:C	1.56863e-06	-2.06257e-10	-1.08619
42041091	chr20:42041091:G:A	1.4988e-06	-2.06257e-10	-1.13172
42041200	chr20:42041200:G:A	7.64136e-07	-1.45262	-0.352778
42041224	chr20:42041224:C:A	1.4674e-06	-0.359215	-0.793678
42041374	chr20:42041374:G:A	3.64717e-07	-1.4912	-1.05382
42041422	chr20:42041422:A:G	6.54922e-07	-1.01402	-0.945607
42042021	chr20:42042021:C:T	1.60666e-06	-2.06257e-10	-1.06223
42042098	chr20:42042098:A:C	7.9548e-07	-1.30668	-0.458515
42042285	chr20:42042285:T:C	1.38696e-06	-2.06257e-10	-1.20927
42042634	chr20:42042634:T:C	1.74581e-06	-0.979172	-5.51629e-10
42042663	chr20:42042663:T:C	5.24481e-06	-2.06257e-10	0.120851
42042685	chr20:42042685:A:G	1.03407e-06	-1.50289	-5.51629e-10
42043232	chr20:42043232:T:G	1.02833e-06	-1.50845	-5.51629e-10
42044319	chr20:42044319:G:A	1.3818e-06	-2.06257e-10	-1.213
42044390	chr20:42044390:C:T	4.65192e-07	-1.04063	-1.26106
42044464	chr20:42044464:A:T	2.00057e-05	-1.583	3.04263
42044538	chr20:42044538:C:T	1.32946e-06	-2.06257e-10	-1.25161
42044633	chr20:42044633:G:C	7.97095e-06	-2.06257e-10	0.539416
42045146	chr20:42045146:T:C	2.12721e-05	-1.57435	3.09535
42045418	chr20:42045418:G:A	2.73513e-06	-2.06257e-10	-0.530208
42045596	chr20:42045596:T:C	1.83882e-06	-2.06257e-10	-0.927262
42045682	chr20:42045682:T:C	1.84419e-06	-2.06257e-10	-0.92435
42045813	chr20:42045813:A:G	1.65952e-06	-2.06257e-10	-1.02986
42046047	chr20:42046047:T:G	3.02612e-06	-0.429108	-5.51629e-10
42046145	chr20:42046145:G:A	3.92021e-07	-1.25504	-1.21779
42046594	chr20:42046594:G:A	2.48288e-06	-2.06257e-10	-0.626968
42046639	chr20:42046639:T:A	4.11504e-06	-2.06257e-10	-0.121739
42046727	chr20:42046727:C:T	2.40808e-06	-2.06257e-10	-0.657556
42047108	chr20:42047108:T:C	6.96387e-06	-2.06257e-10	0.404348
42047475	chr20:42047475:C:A	6.54025e-07	-0.700917	-1.26008
42047689	chr20:42047689:A:G	4.11504e-06	-2.06257e-10	-0.121739
42048008	chr20:42048008:G:A	1.61932e-06	-2.06257e-10	-1.05438
42048089	chr20:42048089:G:T	2.23475e-06	-2.06257e-10	-0.732259
42048263	chr20:42048263:G:T	2.86269e-07	-1.55326	-1.23395
42048609	chr20:42048609:AG:A	1.46645e-06	-2.06257e-10	-1.15354
42048770	chr20:42048770:A:G	1.31242e-06	-2.06257e-10	-1.26452
42048882	chr20:42048882:C:T	1.32592e-06	-2.06257e-10	-1.25428
42048891	chr20:42048891:G:A	1.37604e-06	-2.06257e-10	-1.21718
42049063	chr20:42049063:G:A	2.33172e-06	-1.20943	0.519653
42049521	chr20:42049521:A:G	1.43573e-06	-2.06257e-10	-1.17472
42049705	chr20:42049705:C:G	1.15739e-06	-1.39022	-5.51629e-10
42049954	chr20:42049954:T:C	4.52794e-07	-1.10194	-1.22677
42050197	chr20:42050197:C:T	1.05579e-06	-1.16547	-0.316633
42050217	chr20:42050217:G:T	1.31223e-06	-2.06257e-10	-1.26466
42050380	chr20:42050380:G:A	2.85474e-06	-2.06257e-10	-0.487409
42050466	chr20:42050466:G:A	4.40208e-07	-1.56682	-0.790074
42050507	chr20:42050507:C:T	3.549e-06	-0.269721	-5.51629e-10
42050860	chr20:42050860:A:G	8.75158e-06	0.224465	0.408382
42051044	chr20:42051044:C:T	2.75966e-07	-1.54993	-1.27393
42051051	chr20:42051051:T:C	2.79473e-07	-1.53855	-1.27269
42051098	chr20:42051098:T:A	2.77821e-07	-1.54332	-1.27385
42051391	chr20:42051391:C:T	1.34819e-06	-2.06257e-10	-1.23762
42051710	chr20:42051710:C:T	2.67982e-07	-1.57979	-1.27344
42051990	chr20:42051990:G:A	3.15345e-06	-2.06257e-10	-0.387891
42052166	chr20:42052166:T:C	6.04086e-07	-0.766315	-1.27411
42052216	chr20:42052216:G:C	2.76306e-07	-1.54769	-1.27494
42052263	chr20:42052263:C:A	1.10415e-06	-1.43731	-5.51629e-10
42052390	chr20:42052390:AC:A	9.78752e-07	-1.55787	-5.51629e-10
42052462	chr20:42052462:G:A	1.41113e-06	-2.06257e-10	-1.192
42053031	chr20:42053031:G:A	6.92475e-07	-1.34673	-0.557136
42053258	chr20:42053258:A:C	3.86503e-07	-1.38935	-1.09765
42053501	chr20:42053501:G:A	1.10601e-06	-1.43563	-5.51629e-10
42053820	chr20:42053820:G:C	1.31525e-06	-2.06257e-10	-1.26236
42053914	chr20:42053914:G:A	1.38137e-06	-2.06257e-10	-1.21331
42053993	chr20:42053993:T:G	4.56274e-07	-1.15304	-1.16801
42054468	chr20:42054468:TCA:T	1.33051e-06	-2.06257e-10	-1.25082
42054522	chr20:42054522:T:G	1.92317e-06	-2.06257e-10	-0.882412
42054954	chr20:42054954:G:A	3.1968e-06	0.579075	-0.953311
42055026	chr20:42055026:T:C	1.94127e-05	-0.761442	2.19098
42055127	chr20:42055127:C:T	1.39441e-06	-2.06257e-10	-1.20392
42055133	chr20:42055133:T:C	5.53711e-07	-1.59079	-0.53671
42055813	chr20:42055813:G:C	1.04911e-06	-1.48844	-5.51629e-10
42055820	chr20:42055820:A:G	1.60986e-06	-2.06257e-10	-1.06024
42055853	chr20:42055853:G:C	5.30473e-07	-1.59151	-0.578869
42056165	chr20:42056165:A:G	2.60676e-06	-2.06257e-10	-0.578279
42056504	chr20:42056504:T:C	2.68787e-07	-1.58732	-1.2629
42056914	chr20:42056914:C:G	2.73689e-06	-2.06257e-10	-0.529565
42057228	chr20:42057228:A:G	1.0476e-06	-1.48989	-5.51629e-10
42057737	chr20:42057737:C:T	4.77846e-07	-1.28397	-0.990882
42057976	chr20:42057976:A:G	1.52395e-06	-2.06257e-10	-1.11508
42058871	chr20:42058871:C:T	2.76765e-06	-0.136995	-0.381393
42059077	chr20:42059077:A:G	7.08717e-06	-2.06257e-10	0.421898
42059439	chr20:42059439:A:T	5.55292e-06	-1.43909	1.61703
42059536	chr20:42059536:T:C	3.59271e-06	-1.47474	1.21725
42059766	chr20:42059766:T:C	1.44744e-06	-2.06257e-10	-1.16659
42060092	chr20:42060092:T:C	1.37135e-06	-1.22059	-5.51629e-10
42060202	chr20:42060202:A:G	1.31563e-06	-2.06257e-10	-1.26208
42060353	chr20:42060353:C:T	2.11999e-06	-0.888001	0.103022
42060773	chr20:42060773:G:A	1.71013e-05	-2.06257e-10	1.30277
42061256	chr20:42061256:C:T	1.57175e-06	-0.222262	-0.861938
42061768	chr20:42061768:C:T	1.5082e-06	-2.06257e-10	-1.12547
42062131	chr20:42062131:C:T	6.02035e-06	-1.44116	1.69992
42062461	chr20:42062461:G:A	1.29895e-06	-2.06257e-10	-1.27483
42062855	chr20:42062855:C:T	1.51759e-06	-1.11926	-5.51629e-10
42062892	chr20:42062892:CAG:C	1.53253e-06	-2.06257e-10	-1.10947
42062905	chr20:42062905:C:T	1.5646e-06	-2.06257e-10	-1.08876
42063187	chr20:42063187:G:T	5.24024e-07	-1.4571	-0.725502
42063295	chr20:42063295:A:G	1.39447e-06	-2.06257e-10	-1.20388
42064240	chr20:42064240:T:C	1.32668e-06	-2.06257e-10	-1.25371
42065139	chr20:42065139:G:A	8.28695e-07	-1.22267	-0.501619
42065285	chr20:42065285:TATTG:T	8.60066e-07	-1.16068	-0.526455
42065635	chr20:42065635:G:A	8.89351e-07	-1.15487	-0.49878
42065920	chr20:42065920:G:C	4.35271e-07	-1.30499	-1.06319
42066184	chr20:42066184:C:T	9.5503e-06	-2.06257e-10	0.720184
42066333	chr20:42066333:C:T	4.10447e-07	-1.23155	-1.19535
42066357	chr20:42066357:A:G	4.76416e-07	-1.18186	-1.09599
42066490	chr20:42066490:A:T	5.8072e-07	-1.42077	-0.659103
42066684	chr20:42066684:T:A	1.29875e-06	-2.06257e-10	-1.27498
42066811	chr20:42066811:C:T	1.65906e-06	-2.06257e-10	-1.03013
42067289	chr20:42067289:G:A	1.93176e-06	-2.06257e-10	-0.877959
42067337	chr20:42067337:G:C	7.16652e-07	-0.966104	-0.903449
42067428	chr20:42067428:A:G	4.55492e-07	-1.33616	-0.986605
42067587	chr20:42067587:T:C	4.32629e-07	-1.31357	-1.0607
42067639	chr20:42067639:C:T	1.01369e-05	-2.06257e-10	0.779799
42067718	chr20:42067718:T:G	7.86973e-06	-2.06257e-10	0.526636
42067782	chr20:42067782:G:A	1.0122e-05	-2.06257e-10	0.778322
42067802	chr20:42067802:T:C	4.31795e-07	-1.29905	-1.07714
42067995	chr20:42067995:A:G	1.40976e-06	-1.19297	-5.51629e-10
42068319	chr20:42068319:G:A	4.99686e-07	-1.51541	-0.714749
42068341	chr20:42068341:C:A	1.73571e-06	-2.06257e-10	-0.984971
42068611	chr20:42068611:C:T	2.55666e-06	-2.06257e-10	-0.597685
42068764	chr20:42068764:C:T	1.60827e-06	-0.679808	-0.38142
42069132	chr20:42069132:C:A	1.19316e-06	-0.845117	-0.514666
42069338	chr20:42069338:A:G	9.5448e-07	-1.58298	-5.51629e-10
42069569	chr20:42069569:C:G	1.36576e-06	-2.06257e-10	-1.22468
42069830	chr20:42069830:T:C	2.37916e-06	-2.06257e-10	-0.669638
42070448	chr20:42070448:G:A	9.81789e-07	-1.00003	-0.554738
42070687	chr20:42070687:T:A	8.4462e-06	0.247468	0.34986
42070848	chr20:42070848:G:T	4.33432e-07	-1.47411	-0.8983
42070897	chr20:42070897:G:A	4.47776e-07	-1.43541	-0.904445
42071267	chr20:42071267:G:A	4.57129e-07	-1.54892	-0.770261
42071561	chr20:42071561:A:G	3.22429e-07	-1.43172	-1.23654
42071679	chr20:42071679:C:T	4.47178e-07	-1.43083	-0.910358
42071986	chr20:42071986:G:A	4.42408e-07	-1.56189	-0.790015
42072607	chr20:42072607:G:A	4.3975e-07	-1.54221	-0.815725
42072618	chr20:42072618:G:A	1.34396e-06	-2.06257e-10	-1.24077
42072752	chr20:42072752:T:C	1.45548e-06	-1.16105	-5.51629e-10
42072806	chr20:42072806:A:C	2.34498e-06	-2.06257e-10	-0.684111
42072816	chr20:42072816:G:A	2.7673e-06	-0.518516	-5.51629e-10
42073328	chr20:42073328:G:A	1.00089e-06	-1.5355	-5.51629e-10
42073580	chr20:42073580:T:C	1.03319e-06	-1.50373	-5.51629e-10
42073624	chr20:42073624:G:GGCAAA	5.42805e-07	-0.910346	-1.23705
42073651	chr20:42073651:C:T	1.40122e-06	-2.06257e-10	-1.19904
42074172	chr20:42074172:G:A	5.42202e-07	-1.45308	-0.695425
42074487	chr20:42074487:C:T	8.37681e-07	-1.55486	-0.158644
42074606	chr20:42074606:C:G	1.47971e-06	-1.14454	-5.51629e-10
42075267	chr20:42075267:T:C	4.65953e-07	-1.03696	-1.2631
42075317	chr20:42075317:G:A	1.66622e-06	-1.02583	-5.51629e-10
42075419	chr20:42075419:C:T	1.43242e-06	-2.06257e-10	-1.17702
42075463	chr20:42075463:G:A	1.93579e-06	-0.875872	-5.51629e-10
42075482	chr20:42075482:T:C	5.95686e-07	-1.45433	-0.600098
42075833	chr20:42075833:G:T	1.29946e-06	-2.06257e-10	-1.27444
42076217	chr20:42076217:T:G	3.69339e-06	-2.06257e-10	-0.229844
42076700	chr20:42076700:TGAACA:T	3.07126e-05	-1.03548	2.92376
42076757	chr20:42076757:A:G	1.46915e-06	-1.1517	-5.51629e-10
42077233	chr20:42077233:A:G	7.59187e-07	-1.44551	-0.366385
42077292	chr20:42077292:C:T	0.000138085	3.39148	-5.51629e-10
42077448	chr20:42077448:G:C	1.35445e-06	-2.06257e-10	-1.23299
42077531	chr20:42077531:C:T	6.95261e-07	-0.761771	-1.13808
42077597	chr20:42077597:T:C	1.03817e-06	-0.958594	-0.540335
42077655	chr20:42077655:T:C	2.92185e-07	-1.56511	-1.20165
42077673	chr20:42077673:C:T	1.35199e-06	-2.06257e-10	-1.23481
42077716	chr20:42077716:T:C	1.05312e-06	-0.948127	-0.536506
42077750	chr20:42077750:T:G	1.30626e-06	-1.26922	-5.51629e-10
42077854	chr20:42077854:C:T	4.53105e-07	-1.45071	-0.877306
42077933	chr20:42077933:A:G	1.31046e-06	-2.06257e-10	-1.26601
42078392	chr20:42078392:A:G	1.37421e-06	-2.06257e-10	-1.21851
42078756	chr20:42078756:C:T	1.56409e-06	-1.08908	-5.51629e-10
42079069	chr20:42079069:G:A	1.99425e-06	-0.483089	-0.363033
42079224	chr20:42079224:A:G	2.03746e-05	-0.115035	1.59293
42079239	chr20:42079239:C:T	3.31457e-07	-1.56043	-1.08021
42079297	chr20:42079297:T:C	4.74707e-07	-1.26183	-1.01962
42079594	chr20:42079594:C:T	3.31875e-07	-1.5642	-1.07519
42079606	chr20:42079606:C:T	1.42802e-06	-2.06257e-10	-1.1801
42079703	chr20:42079703:C:T	3.3368e-07	-1.55985	-1.07411
42080132	chr20:42080132:G:A	3.42777e-07	-1.56	-1.04706
42080224	chr20:42080224:C:T	1.33026e-06	-2.06257e-10	-1.25102
42080391	chr20:42080391:G:T	2.49098e-06	-2.06257e-10	-0.623711
42080855	chr20:42080855:C:T	1.53291e-06	-2.06257e-10	-1.10922
42081350	chr20:42081350:T:C	6.06794e-07	-1.57944	-0.456509
42081415	chr20:42081415:G:A	3.27403e-07	-1.54806	-1.10489
42081480	chr20:42081480:T:C	2.39971e-06	-0.661041	-5.51629e-10
42081576	chr20:42081576:A:T	1.51364e-06	-2.06257e-10	-1.12187
42082159	chr20:42082159:C:T	2.24466e-06	-2.06257e-10	-0.727835
42082418	chr20:42082418:G:A	9.62165e-07	-1.57496	-5.51629e-10
42082506	chr20:42082506:C:G	3.40069e-07	-1.47546	-1.13953
42082594	chr20:42082594:T:G	4.66113e-07	-1.47141	-0.828306
42082664	chr20:42082664:C:T	1.63606e-06	-2.06257e-10	-1.04409
42082707	chr20:42082707:G:A	1.35739e-06	-2.06257e-10	-1.23082
42082746	chr20:42082746:A:C	3.56288e-07	-1.50331	-1.06509
42083005	chr20:42083005:G:A	3.29108e-07	-1.5913	-1.05646
42083632	chr20:42083632:G:A	1.09988e-06	-1.44119	-5.51629e-10
42084354	chr20:42084354:G:A	1.1187e-06	-1.42422	-5.51629e-10
42084366	chr20:42084366:C:T	1.54144e-06	-1.10367	-5.51629e-10
42084604	chr20:42084604:T:C	1.57867e-06	-1.0798	-5.51629e-10
42084892	chr20:42084892:G:A	1.15884e-06	-1.38897	-5.51629e-10
42085158	chr20:42085158:A:T	2.63959e-06	-0.45886	-0.106905
42085183	chr20:42085183:T:A	1.30176e-06	-2.06257e-10	-1.27267
42085184	chr20:42085184:C:A	1.30154e-06	-2.06257e-10	-1.27284
42085357	chr20:42085357:A:G	2.47196e-06	0.403967	-1.03534
42085457	chr20:42085457:G:C	3.51163e-07	-1.56187	-1.02102
42085578	chr20:42085578:G:A	1.08545e-06	-1.45439	-5.51629e-10
42085665	chr20:42085665:T:C	1.21224e-06	-0.0744573	-1.26946
42085667	chr20:42085667:G:A	1.28136e-06	-0.381204	-0.907264
42085839	chr20:42085839:G:A	3.77338e-07	-1.58045	-0.930548
42085884	chr20:42085884:C:G	7.25505e-07	-1.28141	-0.575869
42085899	chr20:42085899:C:T	3.87142e-07	-1.5529	-0.932455
42086542	chr20:42086542:T:G	5.29688e-07	-0.932406	-1.23945
42086569	chr20:42086569:C:T	1.32432e-06	-2.06257e-10	-1.25549
42087055	chr20:42087055:T:C	1.3003e-06	-2.06257e-10	-1.2738
42087147	chr20:42087147:A:G	3.16052e-07	-1.54546	-1.14278
42087253	chr20:42087253:C:T	6.19947e-07	-1.33669	-0.677823
42087813	chr20:42087813:T:C	3.98227e-07	-1.57233	-0.884787
42088396	chr20:42088396:C:T	1.35787e-06	-2.06257e-10	-1.23047
42088397	chr20:42088397:G:A	8.01422e-07	-1.57932	-0.17844
42088439	chr20:42088439:C:T	6.11442e-07	-1.3793	-0.649022
42088520	chr20:42088520:GTC:G	7.9746e-07	-1.58402	-0.178694
42088989	chr20:42088989:G:A	7.27372e-07	-1.58704	-0.267662
42089005	chr20:42089005:A:G	1.13644e-05	0.894097	-5.51629e-10
42089519	chr20:42089519:G:A	6.26957e-07	-1.36595	-0.637319
42089658	chr20:42089658:C:CT	1.41128e-06	-1.19189	-5.51629e-10
42090058	chr20:42090058:A:G	9.58065e-07	-0.857437	-0.72179
42090231	chr20:42090231:A:T	1.64102e-06	-1.58662	0.545553
42090364	chr20:42090364:A:G	1.58801e-06	-0.955051	-0.118854
42090387	chr20:42090387:T:A	1.59654e-06	-1.58992	0.521372
42090513	chr20:42090513:A:C	7.75105e-07	-1.57754	-0.213602
42090815	chr20:42090815:T:C	1.42112e-06	-1.18495	-5.51629e-10
42091075	chr20:42091075:TG:T	6.33571e-06	-1.57508	1.88489
42091234	chr20:42091234:G:A	5.30884e-07	-0.948468	-1.22113
42091297	chr20:42091297:T:A	1.32039e-06	-2.06257e-10	-1.25846
42091334	chr20:42091334:G:A	1.19745e-05	-2.06257e-10	0.94639
42091339	chr20:42091339:T:C	2.96747e-07	-1.57992	-1.17134
42091642	chr20:42091642:C:T	4.62439e-07	-1.09691	-1.21072
42091668	chr20:42091668:T:C	1.34148e-06	-2.06257e-10	-1.24262
42091796	chr20:42091796:GGA:G	4.95344e-06	-1.58247	1.64616
42091863	chr20:42091863:A:G	1.35359e-06	-2.06257e-10	-1.23362
42092771	chr20:42092771:A:G	2.72485e-07	-1.56188	-1.27468
42093008	chr20:42093008:A:G	1.49132e-06	-2.06257e-10	-1.13673
42093071	chr20:42093071:C:T	1.21858e-06	-0.26486	-1.07384
42093083	chr20:42093083:C:T	1.26203e-06	-0.258229	-1.04544
42093121	chr20:42093121:A:G	9.46408e-07	-0.496736	-1.09473
42093208	chr20:42093208:C:T	1.84175e-06	-2.06257e-10	-0.925673
42093225	chr20:42093225:G:T	9.04195e-07	-0.528486	-1.10861
42093335	chr20:42093335:G:A	1.25772e-06	-0.252007	-1.05508
42093398	chr20:42093398:G:A	8.72909e-07	-0.58148	-1.09083
42093548	chr20:42093548:A:AG	2.04609e-06	-2.06257e-10	-0.820458
42093557	chr20:42093557:T:C	2.45251e-05	-2.06257e-10	1.66331
42093762	chr20:42093762:C:T	8.79094e-07	-0.56679	-1.09846
42093786	chr20:42093786:G:A	7.03595e-06	-1.04892	1.46356
42093819	chr20:42093819:C:T	1.18711e-06	-1.36487	-5.51629e-10
42093946	chr20:42093946:G:A	9.04597e-07	-0.548897	-1.08776
42094111	chr20:42094111:GT:G	3.17684e-07	-1.51622	-1.16686
42094194	chr20:42094194:G:C	1.34039e-06	-0.361233	-0.882193
42094200	chr20:42094200:A:G	1.87482e-05	-0.48128	1.87599
42094257	chr20:42094257:C:G	6.64601e-06	-1.1132	1.47082
42094402	chr20:42094402:C:T	1.28239e-06	-0.46762	-0.820038
42094460	chr20:42094460:C:T	1.28726e-06	-1.28387	-5.51629e-10
42094632	chr20:42094632:A:G	9.93506e-07	-1.08744	-0.455461
42094636	chr20:42094636:C:T	1.04831e-06	-1.08982	-0.399383
42094920	chr20:42094920:G:A	4.15377e-06	-0.112372	-5.51629e-10
42095000	chr20:42095000:G:A	1.08089e-06	-1.05421	-0.404391
42095060	chr20:42095060:A:G	1.55869e-06	-2.06257e-10	-1.09254
42095404	chr20:42095404:T:C	1.44359e-06	-2.06257e-10	-1.16925
42095583	chr20:42095583:T:C	6.10545e-07	-1.08087	-0.948923
42095625	chr20:42095625:T:C	5.79964e-07	-1.14336	-0.937822
42095904	chr20:42095904:A:G	1.41429e-06	-1.18976	-5.51629e-10
42096171	chr20:42096171:A:G	5.42134e-07	-1.19657	-0.952064
42096347	chr20:42096347:A:G	6.15621e-07	-1.05582	-0.965692
42096441	chr20:42096441:A:T	5.55459e-07	-1.17277	-0.95158
42096577	chr20:42096577:C:T	1.4132e-06	-2.06257e-10	-1.19053
42096929	chr20:42096929:C:T	1.85637e-06	-2.06257e-10	-0.917763
42097104	chr20:42097104:A:G	6.38897e-07	-1.00685	-0.977555
42097159	chr20:42097159:T:A	7.50062e-06	-2.06257e-10	0.478598
42097169	chr20:42097169:G:A	3.84031e-07	-1.23827	-1.25515
42097298	chr20:42097298:A:G	2.03758e-06	-2.06257e-10	-0.824624
42097505	chr20:42097505:C:A	4.01619e-07	-1.18675	-1.26189
42097705	chr20:42097705:G:A	1.4483e-06	-2.06257e-10	-1.166
42097785	chr20:42097785:T:C	1.43886e-06	-2.06257e-10	-1.17253
42097795	chr20:42097795:A:G	2.04715e-06	-2.06257e-10	-0.81994
42098013	chr20:42098013:G:C	1.38295e-06	-2.06257e-10	-1.21217
42098028	chr20:42098028:G:T	1.75493e-05	-1.59113	2.91976
42098187	chr20:42098187:C:T	8.19159e-07	-0.613592	-1.12227
42098360	chr20:42098360:C:T	1.17831e-06	-1.23861	-0.133697
42098598	chr20:42098598:T:C	1.4761e-06	-2.06257e-10	-1.14699
42098696	chr20:42098696:C:T	1.46495e-06	-2.06257e-10	-1.15457
42098734	chr20:42098734:A:G	1.4761e-06	-2.06257e-10	-1.14699
42098804	chr20:42098804:A:AT	1.2576e-06	-1.30718	-5.51629e-10
42098917	chr20:42098917:A:G	1.47623e-06	-2.06257e-10	-1.1469
42099235	chr20:42099235:G:T	2.86356e-07	-1.51738	-1.26953
42099246	chr20:42099246:A:G	3.35988e-07	-1.5739	-1.05317
42099352	chr20:42099352:G:A	3.74105e-07	-1.55222	-0.967388
42099455	chr20:42099455:A:G	3.72791e-05	-1.06	3.14205
42099800	chr20:42099800:A:G	3.14046e-07	-1.56756	-1.12704
42099865	chr20:42099865:A:G	1.77836e-06	-0.960698	-5.51629e-10
42099979	chr20:42099979:T:A	6.96808e-06	-2.06257e-10	0.404952
42100225	chr20:42100225:G:A	1.35085e-06	-2.06257e-10	-1.23566
42100409	chr20:42100409:T:C	8.11083e-06	-0.680897	1.23771
42102336	chr20:42102336:T:A	1.81166e-05	-1.49234	2.85278
42102435	chr20:42102435:C:T	1.46134e-06	-2.06257e-10	-1.15703
42102988	chr20:42102988:T:C	9.70552e-07	-0.792889	-0.773389
42103379	chr20:42103379:A:G	2.4077e-06	-2.06257e-10	-0.657715
42103468	chr20:42103468:T:G	2.54472e-06	-2.06257e-10	-0.602369
42103748	chr20:42103748:G:A	3.60011e-07	-1.29888	-1.25913
42104119	chr20:42104119:G:A	6.62003e-07	-1.10691	-0.841963
42104127	chr20:42104127:G:A	6.78544e-06	-1.5567	1.93509
42104207	chr20:42104207:G:C	7.26999e-06	-2.06257e-10	0.447367
42104442	chr20:42104442:C:T	3.61202e-07	-1.34537	-1.20934
42104540	chr20:42104540:T:C	5.36865e-06	-2.06257e-10	0.144188
42105729	chr20:42105729:G:A	1.38096e-06	-2.06257e-10	-1.21361
42105903	chr20:42105903:A:G	2.42028e-06	-0.652505	-5.51629e-10
42106082	chr20:42106082:A:T	8.16623e-06	-2.06257e-10	0.563619
42106615	chr20:42106615:C:G	1.38096e-06	-2.06257e-10	-1.21361
42107221	chr20:42107221:CTCTTCTTTTT:C	6.35739e-07	-1.0181	-0.971255
42107254	chr20:42107254:C:T	2.40646e-06	-1.52116	0.862934
42108024	chr20:42108024:T:C	7.78108e-07	-1.46332	-0.323962
42108044	chr20:42108044:G:A	1.28519e-06	-1.28548	-5.51629e-10
42108217	chr20:42108217:C:T	1.31197e-06	-2.06257e-10	-1.26486
42108459	chr20:42108459:T:G	2.01373e-06	-2.06257e-10	-0.8364
42108472	chr20:42108472:A:G	6.63812e-07	-0.950345	-0.995798
42108764	chr20:42108764:T:TATG	1.3513e-06	-2.06257e-10	-1.23532
42108780	chr20:42108780:T:C	4.20784e-06	-2.06257e-10	-0.0994381
42108906	chr20:42108906:G:A	1.1338e-05	-2.06257e-10	0.891772
42109012	chr20:42109012:T:C	0.000359468	0.180671	4.16757
42109431	chr20:42109431:C:CAAAG	3.29425e-06	-2.06257e-10	-0.344211
42109444	chr20:42109444:C:T	1.48547e-06	-2.06257e-10	-1.14066
42109644	chr20:42109644:G:A	1.1063e-06	-1.43537	-5.51629e-10
42109781	chr20:42109781:G:A	2.18592e-06	-2.06257e-10	-0.754352
42109832	chr20:42109832:G:T	8.14372e-07	-1.5708	-0.170925
42110286	chr20:42110286:G:A	1.98057e-06	-0.853003	-5.51629e-10
42110656	chr20:42110656:T:A	1.74536e-06	-0.979429	-5.51629e-10
42110668	chr20:42110668:G:A	4.84636e-06	0.0283722	0.0134688
42110727	chr20:42110727:T:C	3.31177e-07	-1.57665	-1.06484
42110818	chr20:42110818:A:G	4.58774e-06	-2.06257e-10	-0.013
42110834	chr20:42110834:G:A	3.29e-07	-1.40721	-1.24088
42110872	chr20:42110872:C:A	2.10442e-06	-2.06257e-10	-0.792349
42110891	chr20:42110891:T:C	1.47888e-06	-1.14511	-5.51629e-10
42110900	chr20:42110900:A:C	1.67978e-06	-1.01773	-5.51629e-10
42110904	chr20:42110904:G:A	2.0552e-06	-2.06257e-10	-0.816016
42111161	chr20:42111161:G:A	4.63413e-07	-1.49506	-0.810465
42111300	chr20:42111300:TATTC:T	4.73506e-07	-1.50732	-0.776654
42111401	chr20:42111401:C:T	4.82902e-07	-1.48077	-0.783557
42111415	chr20:42111415:G:A	4.9446e-07	-1.47668	-0.763999
42111555	chr20:42111555:C:A	4.72423e-07	-1.48884	-0.797434
42111567	chr20:42111567:G:A	5.5104e-07	-0.893335	-1.239
42111657	chr20:42111657:C:T	4.60102e-07	-1.4835	-0.829194
42112322	chr20:42112322:C:T	3.38269e-05	-2.06257e-10	1.98487
42112438	chr20:42112438:C:T	1.30483e-06	-2.06257e-10	-1.27032
42112803	chr20:42112803:A:G	1.59124e-06	-2.06257e-10	-1.07187
42112848	chr20:42112848:G:T	2.50995e-05	-2.06257e-10	1.68646
42112980	chr20:42112980:T:C	4.45488e-06	-2.06257e-10	-0.0423883
42113197	chr20:42113197:G:A	3.13923e-07	-1.42117	-1.27383
42113414	chr20:42113414:G:C	3.88783e-07	-1.59175	-0.88937
42113471	chr20:42113471:C:T	1.08207e-06	-0.551325	-0.906187
42113780	chr20:42113780:G:C	6.16639e-06	-2.06257e-10	0.282726
42113933	chr20:42113933:G:A	6.0946e-06	-2.06257e-10	0.271015
42114526	chr20:42114526:C:T	3.38618e-07	-1.34459	-1.27468
42114541	chr20:42114541:C:T	1.38473e-06	-2.06257e-10	-1.21088
42114801	chr20:42114801:G:A	0.000118012	-2.06257e-10	3.2344
42115105	chr20:42115105:C:T	1.07574e-06	-1.46338	-5.51629e-10
42115121	chr20:42115121:A:G	1.32814e-06	-2.06257e-10	-1.25261
42115189	chr20:42115189:A:G	3.65627e-06	-1.55771	1.31777
42115759	chr20:42115759:C:T	9.0395e-07	-1.37418	-0.26319
42116433	chr20:42116433:C:T	1.4004e-06	-2.06257e-10	-1.19963
42116468	chr20:42116468:A:G	3.64385e-07	-1.3252	-1.22073
42117157	chr20:42117157:G:A	8.41899e-06	-1.23495	1.82906
42117251	chr20:42117251:G:A	1.42121e-06	-2.06257e-10	-1.18488
42117768	chr20:42117768:T:G	3.88757e-06	-2.06257e-10	-0.178602
42118214	chr20:42118214:G:T	2.84284e-06	-2.06257e-10	-0.491585
42118445	chr20:42118445:G:A	4.66631e-06	-2.06257e-10	0.00398035
42118554	chr20:42118554:GAGA:G	3.44716e-06	-2.06257e-10	-0.298836
42119172	chr20:42119172:A:G	8.25682e-07	-0.527086	-1.20085
42119203	chr20:42119203:G:A	1.61902e-06	-2.06257e-10	-1.05457
42119475	chr20:42119475:C:T	4.14549e-06	-2.06257e-10	-0.114367
42119598	chr20:42119598:G:T	1.80211e-06	-2.06257e-10	-0.947432
42119762	chr20:42119762:C:T	4.27762e-06	-2.06257e-10	-0.0829921
42120027	chr20:42120027:C:T	4.09904e-06	-2.06257e-10	-0.125635
42120172	chr20:42120172:TTA:T	4.03584e-06	-2.06257e-10	-0.141174
42120535	chr20:42120535:C:G	9.93859e-06	-2.06257e-10	0.760037
42121163	chr20:42121163:G:A	3.08511e-06	-2.06257e-10	-0.4098
42121480	chr20:42121480:A:T	9.50133e-07	-1.58754	-5.51629e-10
42121544	chr20:42121544:C:T	3.127e-07	-1.55244	-1.14646
42121726	chr20:42121726:TATATATATGGATATATATGAAGAG:T	1.77272e-06	-2.06257e-10	-0.963874
42121862	chr20:42121862:A:G	1.0201e-06	-1.21212	-0.304368
42121878	chr20:42121878:G:A	1.32002e-06	-1.57988	0.321137
42122983	chr20:42122983:T:C	4.34971e-06	-2.06257e-10	-0.0662799
42123013	chr20:42123013:T:A	2.48258e-06	-2.06257e-10	-0.627088
42123067	chr20:42123067:A:T	6.10207e-07	-1.25609	-0.774258
42123194	chr20:42123194:G:T	1.52857e-06	-2.06257e-10	-1.11205
42123303	chr20:42123303:G:T	1.82252e-06	-0.936165	-5.51629e-10
42123341	chr20:42123341:C:T	4.79418e-07	-1.29871	-0.972859
42124097	chr20:42124097:C:T	2.15212e-06	-2.06257e-10	-0.769934
42124160	chr20:42124160:C:T	1.87304e-06	-2.06257e-10	-0.908825
42124651	chr20:42124651:C:T	4.64604e-06	-2.06257e-10	-0.000373671
42124653	chr20:42124653:T:C	1.09009e-06	-1.45013	-5.51629e-10
42125091	chr20:42125091:A:C	4.07545e-06	-2.06257e-10	-0.131408
42125105	chr20:42125105:T:A	6.29043e-07	-1.3354	-0.664541
42125162	chr20:42125162:C:T	5.68782e-07	-1.32797	-0.772679
42125473	chr20:42125473:A:G	1.70463e-06	-2.06257e-10	-1.00304
42125540	chr20:42125540:C:T	1.7475e-06	-2.06257e-10	-0.978203
42125777	chr20:42125777:T:C	3.85149e-06	-2.06257e-10	-0.187927
42126229	chr20:42126229:G:A	2.23059e-06	-2.06257e-10	-0.734121
42126253	chr20:42126253:G:C	2.23059e-06	-2.06257e-10	-0.734121
42126370	chr20:42126370:C:T	4.97396e-07	-1.24616	-0.988591
42126529	chr20:42126529:C:T	1.92194e-06	-2.06257e-10	-0.883053
42126757	chr20:42126757:T:A	9.46154e-07	-1.59174	-5.51629e-10
42126815	chr20:42126815:G:A	2.51219e-06	-2.06257e-10	-0.615231
42126856	chr20:42126856:T:C	5.25294e-07	-0.965868	-1.21432
42127139	chr20:42127139:C:G	3.28722e-07	-1.59083	-1.0581
42127229	chr20:42127229:T:C	3.66553e-06	-2.06257e-10	-0.237414
42127232	chr20:42127232:G:A	3.67782e-06	-2.06257e-10	-0.234068
42127313	chr20:42127313:T:C	3.6614e-06	-2.06257e-10	-0.238541
42127384	chr20:42127384:G:T	3.6614e-06	-2.06257e-10	-0.238541
42127491	chr20:42127491:G:A	1.13028e-06	-1.54704	0.133115
42127526	chr20:42127526:G:C	2.48326e-06	-2.06257e-10	-0.626816
42128036	chr20:42128036:T:C	1.45925e-06	-2.06257e-10	-1.15847
42128804	chr20:42128804:C:G	1.85093e-06	-2.06257e-10	-0.920698
42128878	chr20:42128878:G:A	1.95828e-06	-2.06257e-10	-0.864319
42128882	chr20:42128882:C:A	5.05305e-06	-2.06257e-10	0.0836039
42128916	chr20:42128916:G:A	1.46383e-06	-2.06257e-10	-1.15533
42129452	chr20:42129452:G:A	5.02313e-07	-1.58832	-0.636603
42129566	chr20:42129566:GAC:G	1.34693e-06	-2.06257e-10	-1.23856
42129642	chr20:42129642:G:A	2.63164e-06	-2.06257e-10	-0.568782
42129979	chr20:42129979:A:G	8.71819e-06	-1.27064	1.89966
42130153	chr20:42130153:C:G	1.29897e-06	-2.06257e-10	-1.27482
42130439	chr20:42130439:T:C	2.8473e-06	-2.06257e-10	-0.490018
42131159	chr20:42131159:G:C	5.49886e-06	-1.51925	1.6874
42131450	chr20:42131450:G:A	4.34579e-07	-1.58013	-0.789634
42131596	chr20:42131596:C:A	1.98544e-06	-2.06257e-10	-0.850546
42131981	chr20:42131981:G:A	4.28078e-06	-2.06257e-10	-0.0822526
42132277	chr20:42132277:T:C	2.74647e-06	-2.06257e-10	-0.526072
42132458	chr20:42132458:A:G	4.82181e-06	-1.52206	1.55882
42132527	chr20:42132527:C:A	1.38216e-06	-2.06257e-10	-1.21274
42132626	chr20:42132626:A:G	1.15621e-06	-1.39124	-5.51629e-10
42133262	chr20:42133262:A:T	3.13981e-06	-2.06257e-10	-0.392226
42133462	chr20:42133462:T:C	2.63014e-06	-2.06257e-10	-0.569351
42133595	chr20:42133595:T:C	1.38401e-06	-2.06257e-10	-1.2114
42133647	chr20:42133647:G:T	3.4567e-06	-2.06257e-10	-0.296075
42133656	chr20:42133656:A:C	2.93999e-06	-2.06257e-10	-0.457983
42133777	chr20:42133777:T:C	1.99545e-06	-2.06257e-10	-0.845518
42133895	chr20:42133895:T:G	9.4776e-07	-1.59004	-5.51629e-10
42133973	chr20:42133973:A:C	5.05548e-06	-1.55768	1.64176
42133997	chr20:42133997:T:C	4.00889e-07	-1.17723	-1.27323
42134228	chr20:42134228:G:A	4.78216e-06	-0.728089	0.756592
42134244	chr20:42134244:T:C	1.67959e-06	-2.06257e-10	-1.01784
42135035	chr20:42135035:A:G	2.65704e-06	-2.06257e-10	-0.559176
42135470	chr20:42135470:T:G	2.39046e-06	-2.06257e-10	-0.664902
42135829	chr20:42135829:G:C	1.88573e-06	-2.06257e-10	-0.902073
42135862	chr20:42135862:A:G	2.81443e-07	-1.58696	-1.21725
42136054	chr20:42136054:A:G	1.41485e-06	-2.06257e-10	-1.18937
42136199	chr20:42136199:T:C	1.06585e-06	-0.539456	-0.93316
42136342	chr20:42136342:A:C	2.58587e-06	-2.06257e-10	-0.586326
42136423	chr20:42136423:A:G	4.70248e-06	-2.06257e-10	0.0117019
```
