## Supplementary material for "Characterization of shared and ancestry-specific signals driving complex traits using multi-ancestry fine-mapping": susiex_nc1.cs80.summary

```
# chr20:40051181-42136442
CS_ID	CS_LENGTH	CS_PURITY	MAX_PIP_SNP	BP	REF_ALLELE	ALT_ALLELE	REF_FRQ	BETA	SE	-LOG10P	MAX_PIP	POST-HOC_PROB_POP1	POST-HOC_PROB_POP2
1	71	0.00017684	chr20:41637487:T:C	41637487	C,C	T,T	1,1	-inf,inf	inf,inf	5.04917,2.5439	0.204719	0.971023	0.409303
```
