## Supplementary material for "Characterization of shared and ancestry-specific signals driving complex traits using multi-ancestry fine-mapping": susiex_nc2.cs80.cs

```
CS_ID	SNP	BP	REF_ALLELE	ALT_ALLELE	REF_FRQ	BETA	SE	-LOG10P	CS_PIP	OVRL_PIP
1	chr20:41637487:T:C	41637487	C,C	T,T	1,1	-inf,inf	inf,inf	5.04917,2.5439	0.226997	0.227148
1	chr20:41638042:G:A	41638042	A,A	G,G	1,1	-inf,inf	inf,inf	4.6643,2.3981	0.0735589	0.0736634
1	chr20:41636443:A:G	41636443	G,G	A,A	1,1	-inf,inf	inf,inf	5.68901,0.79848	0.0389483	0.039045
1	chr20:41639378:T:A	41639378	A,A	T,T	1,1	-inf,inf	inf,inf	4.48963,2.07574	0.0276589	0.0277229
1	chr20:41330209:C:T	41330209	T,T	C,C	1,1	-inf,-inf	inf,inf	5.81856,0.487927	0.0271051	0.0272174
1	chr20:41331702:G:A	41331702	A,A	G,G	1,1	-inf,-inf	inf,inf	5.75891,0.47117	0.0233389	0.0234425
1	chr20:41340067:C:G	41340067	G,G	C,C	1,1	-inf,inf	inf,inf	5.80671,0.226849	0.0197632	0.0198526
1	chr20:41631446:G:A	41631446	A,A	G,G	1,1	-inf,inf	inf,inf	4.29374,2.08068	0.019286	0.0193406
1	chr20:41341904:C:G	41341904	G,G	C,C	1,1	-inf,inf	inf,inf	5.7261,0.257674	0.0171879	0.0172723
1	chr20:41341745:A:G	41341745	G,G	A,A	1,1	-inf,inf	inf,inf	5.68981,0.249776	0.0158048	0.0158854
1	chr20:41629315:T:G	41629315	G,G	T,T	1,1	-inf,inf	inf,inf	4.22372,2.04177	0.0154826	0.0155321
1	chr20:41631093:A:G	41631093	G,G	A,A	1,1	-inf,inf	inf,inf	4.24609,2.01284	0.0153251	0.0153741
1	chr20:41631296:G:A	41631296	A,A	G,G	1,1	-inf,inf	inf,inf	4.20163,1.96834	0.0128555	0.0129003
1	chr20:41049649:C:T	41049649	T,T	C,C	1,1	-inf,inf	inf,inf	4.36604,1.86593	0.0127069	0.0129798
1	chr20:41192109:G:A	41192109	A,A	G,G	1,1	-inf,-inf	inf,inf	4.38592,1.72645	0.00951009	0.0101774
1	chr20:41263168:C:G	41263168	G,G	C,C	1,1	-inf,-inf	inf,inf	4.67224,1.34972	0.00880215	0.00926987
1	chr20:41308175:C:T	41308175	T,T	C,C	1,1	-inf,inf	inf,inf	5.44172,0.220383	0.00858032	0.0086547
1	chr20:41322165:A:T	41322165	T,T	A,A	1,1	-inf,inf	inf,inf	5.40773,0.232546	0.00812803	0.00820018
1	chr20:41282745:A:G	41282745	G,G	A,A	1,1	-inf,inf	inf,inf	5.12439,0.676257	0.00779389	0.00787673
1	chr20:41318282:C:G	41318282	G,G	C,C	1,1	-inf,-inf	inf,inf	5.45161,0.116217	0.00750371	0.00756454
1	chr20:41320745:C:T	41320745	T,T	C,C	1,1	-inf,inf	inf,inf	5.3674,0.242235	0.00750362	0.00757349
1	chr20:41286105:G:A	41286105	A,A	G,G	1,1	-inf,inf	inf,inf	5.26466,0.430407	0.0074602	0.00753527
1	chr20:41322647:C:T	41322647	T,T	C,C	1,1	-inf,inf	inf,inf	5.36511,0.235968	0.00744737	0.00751649
1	chr20:41286875:G:A	41286875	A,A	G,G	1,1	-inf,-inf	inf,inf	5.4478,0.0364487	0.00720811	0.00726588
1	chr20:41623273:G:A	41623273	A,A	G,G	1,1	-inf,inf	inf,inf	3.61047,2.31363	0.00693733	0.00704485
1	chr20:41281464:C:G	41281464	G,G	C,C	1,1	-inf,inf	inf,inf	5.31458,0.223276	0.00658549	0.00665059
1	chr20:41286949:TG:T	41286949	T,T	TG,TG	1,1	-inf,-inf	inf,inf	5.39609,0.0345177	0.00647706	0.0065317
1	chr20:41301845:G:C	41301845	C,C	G,G	1,1	-inf,-inf	inf,inf	5.37243,0.0130855	0.00614109	0.00619429
1	chr20:41180020:G:T	41180020	T,T	G,G	1,1	-inf,-inf	inf,inf	4.49536,1.36401	0.0060938	0.00648568
1	chr20:41326563:A:G	41326563	G,G	A,A	1,1	-inf,inf	inf,inf	5.25383,0.262088	0.00601781	0.00608019
1	chr20:41179760:G:A	41179760	A,A	G,G	1,1	-inf,-inf	inf,inf	4.45259,1.33776	0.00532317	0.005679
1	chr20:41033585:G:C	41033585	C,C	G,G	1,1	-inf,inf	inf,inf	3.3284,2.53211	0.00509272	0.00692494
1	chr20:41303716:T:G	41303716	G,G	T,T	1,1	-inf,-inf	inf,inf	5.27667,0.0678771	0.00504153	0.0050904
1	chr20:41287520:T:C	41287520	C,C	T,T	1,1	-inf,-inf	inf,inf	5.27536,0.0361379	0.00501239	0.00506015
1	chr20:41268383:C:T	41268383	T,T	C,C	1,1	-inf,inf	inf,inf	5.10599,0.335422	0.00475016	0.00480665
1	chr20:41287797:T:C	41287797	C,C	T,T	1,1	-inf,-inf	inf,inf	5.21364,0.030555	0.00440131	0.00444608
1	chr20:41305386:G:A	41305386	A,A	G,G	1,1	-inf,-inf	inf,inf	4.69191,0.896809	0.00425783	0.00449666
1	chr20:41326667:T:C	41326667	C,C	T,T	1,1	-inf,inf	inf,inf	5.09773,0.235319	0.00423169	0.00428339
1	chr20:41332689:T:C	41332689	C,C	T,T	1,1	-inf,inf	inf,inf	5.12941,0.138794	0.00420279	0.00425289
1	chr20:41254141:G:A	41254141	A,A	G,G	1,1	-inf,inf	inf,inf	4.86075,0.634084	0.0041708	0.00423112
1	chr20:41285356:T:C	41285356	C,C	T,T	1,1	-inf,-inf	inf,inf	5.18742,0.0309814	0.00416188	0.00420571
1	chr20:41259008:C:A	41259008	A,A	C,C	1,1	-inf,-inf	inf,inf	4.68704,0.886429	0.00408642	0.00432181
1	chr20:41330479:G:A	41330479	A,A	G,G	1,1	-inf,-inf	inf,inf	4.926,0.547289	0.00401222	0.00421052
1	chr20:41248409:G:A	41248409	A,A	G,G	1,1	-inf,inf	inf,inf	4.98383,0.410631	0.00401222	0.00406616
1	chr20:41249105:T:C	41249105	C,C	T,T	1,1	-inf,inf	inf,inf	5.03255,0.314926	0.00398935	0.00404011
1	chr20:41274891:TA:T	41274891	T,T	TA,TA	1,1	-inf,inf	inf,inf	5.07254,0.234407	0.00398336	0.00403411
1	chr20:41036025:T:C	41036025	C,C	T,T	1,1	-inf,inf	inf,inf	4.43234,1.13367	0.00388707	0.00434867
1	chr20:41114304:T:C	41114304	C,C	T,T	1,1	-inf,inf	inf,inf	4.93937,0.451397	0.00384529	0.00390117
1	chr20:41270764:C:G	41270764	G,G	C,C	1,1	-inf,inf	inf,inf	4.95704,0.420826	0.00382677	0.00387906
1	chr20:41343188:G:C	41343188	C,C	G,G	1,1	-inf,-inf	inf,inf	4.9561,0.340107	0.00377655	0.00398967
1	chr20:41273036:G:A	41273036	A,A	G,G	1,1	-inf,inf	inf,inf	5.08826,0.119152	0.00377379	0.00382122
1	chr20:41269493:C:T	41269493	T,T	C,C	1,1	-inf,inf	inf,inf	4.92645,0.443299	0.00374423	0.00379843
1	chr20:41116010:A:G	41116010	G,G	A,A	1,1	-inf,inf	inf,inf	5.00638,0.311155	0.00373084	0.0037839
1	chr20:41264726:C:T	41264726	T,T	C,C	1,1	-inf,inf	inf,inf	5.01822,0.282969	0.00372889	0.00377904
1	chr20:41300968:G:A	41300968	A,A	G,G	1,1	-inf,-inf	inf,inf	4.71515,0.775755	0.00368008	0.00388514
1	chr20:41085229:G:A	41085229	A,A	G,G	1,1	-inf,inf	inf,inf	5.0588,0.145237	0.0036121	0.00366157
1	chr20:41606278:A:G	41606278	G,G	A,A	1,1	-inf,inf	inf,inf	4.86347,0.388568	0.00357018	0.00360812
1	chr20:41335690:C:T	41335690	T,T	C,C	1,1	-inf,-inf	inf,inf	4.83009,0.563318	0.00349523	0.00367594
1	chr20:41400000:T:C	41400000	C,C	T,T	1,1	-inf,inf	inf,inf	2.9453,2.64419	0.00342733	0.00352254
1	chr20:41254935:G:T	41254935	T,T	G,G	1,1	-inf,inf	inf,inf	5.00278,0.23677	0.00340713	0.00345459
1	chr20:41400381:C:T	41400381	T,T	C,C	1,1	-inf,inf	inf,inf	2.97616,2.60704	0.0033963	0.00348933
1	chr20:41095698:T:C	41095698	C,C	T,T	1,1	-inf,inf	inf,inf	4.7797,0.594553	0.00338207	0.00343594
1	chr20:40998559:C:A	40998559	A,A	C,C	1,1	-inf,inf	inf,inf	4.42355,1.06899	0.00335932	0.0045539
1	chr20:41285390:G:A	41285390	A,A	G,G	1,1	-inf,-inf	inf,inf	4.63921,0.809472	0.0032957	0.00348921
1	chr20:41516014:C:T	41516014	T,T	C,C	1,1	-inf,inf	inf,inf	4.63072,0.669409	0.00328575	0.00332419
2	chr20:40669905:A:G	40669905	G,G	A,A	1,1	inf,inf	inf,inf	5.48357,0.343827	0.189908	0.190015
2	chr20:40513876:G:A	40513876	A,NA	G,NA	1,NA	-inf,NA	inf,NA	4.42258,NA	0.055737	0.0562548
2	chr20:40569231:A:C	40569231	C,C	A,A	1,1	inf,inf	inf,inf	3.67695,1.67649	0.0392139	0.0392519
2	chr20:40564766:T:C	40564766	C,C	T,T	1,1	inf,inf	inf,inf	3.24496,2.07941	0.0311035	0.0311456
2	chr20:40525455:A:G	40525455	G,G	A,A	1,1	inf,inf	inf,inf	4.35186,0.675464	0.0288598	0.028891
2	chr20:40565587:T:C	40565587	C,C	T,T	1,1	inf,inf	inf,inf	3.16457,2.0633	0.0256296	0.0256666
2	chr20:40537052:G:A	40537052	A,A	G,G	1,1	-inf,-inf	inf,inf	4.37034,0.384374	0.0185679	0.0187497
2	chr20:40530479:T:C	40530479	C,C	T,T	1,1	inf,-inf	inf,inf	4.3516,0.258263	0.0167432	0.0167678
2	chr20:40568642:A:G	40568642	G,G	A,A	1,1	inf,inf	inf,inf	3.0475,1.95224	0.0166633	0.0166907
2	chr20:40549917:G:A	40549917	A,A	G,G	1,1	inf,inf	inf,inf	3.46759,1.33277	0.0137032	0.0137217
2	chr20:40569372:C:CAT	40569372	CAT,CAT	C,C	1,1	inf,inf	inf,inf	3.47218,1.11971	0.00956859	0.00958128
2	chr20:40552606:T:A	40552606	A,A	T,T	1,1	inf,inf	inf,inf	2.99036,1.6181	0.00847309	0.00848751
2	chr20:40575633:T:C	40575633	C,C	T,T	1,1	inf,inf	inf,inf	3.5104,1.0002	0.00844969	0.00846178
2	chr20:40569828:T:C	40569828	C,C	T,T	1,1	inf,inf	inf,inf	3.44875,1.05923	0.00808754	0.00809899
2	chr20:40550039:C:T	40550039	T,T	C,C	1,1	inf,inf	inf,inf	3.34113,1.16738	0.00785086	0.00786304
2	chr20:40555309:C:T	40555309	T,T	C,C	1,1	inf,inf	inf,inf	3.05587,1.49376	0.00775049	0.00776356
2	chr20:40552430:C:G	40552430	G,G	C,C	1,1	inf,inf	inf,inf	2.95249,1.58374	0.00735643	0.00736951
2	chr20:40551796:T:C	40551796	C,C	T,T	1,1	inf,inf	inf,inf	3.30138,1.10195	0.00644957	0.00646008
2	chr20:42109012:T:C	42109012	C,C	T,T	1,1	inf,-inf	inf,inf	1.26351,3.22833	0.00623896	0.00657576
2	chr20:40270034:G:A	40270034	A,A	G,G	1,1	-inf,inf	inf,inf	1.38311,3.05626	0.00552816	0.00594146
2	chr20:40551335:A:G	40551335	G,G	A,A	1,1	inf,inf	inf,inf	3.54449,0.692729	0.00547954	0.00548812
2	chr20:40663144:G:A	40663144	A,A	G,G	1,1	inf,inf	inf,inf	3.83285,0.245834	0.0044226	0.0044399
2	chr20:40548332:A:G	40548332	G,G	A,A	1,1	inf,inf	inf,inf	3.21653,0.965778	0.00427613	0.00428488
2	chr20:40325638:A:G	40325638	NA,G	NA,A	NA,1	NA,inf	NA,inf	NA,3.10694	0.00363679	0.00380771
2	chr20:40548544:T:C	40548544	C,C	T,T	1,1	inf,inf	inf,inf	3.21968,0.851587	0.00355759	0.00356506
2	chr20:40548238:T:C	40548238	C,C	T,T	1,1	inf,inf	inf,inf	3.22221,0.846845	0.00354148	0.00354894
2	chr20:40322345:A:T	40322345	NA,T	NA,A	NA,1	NA,inf	NA,inf	NA,3.08749	0.00351009	0.00367468
2	chr20:40325721:G:A	40325721	NA,A	NA,G	NA,1	NA,inf	NA,inf	NA,3.08749	0.00351009	0.00367468
2	chr20:40324641:G:A	40324641	NA,A	NA,G	NA,1	NA,inf	NA,inf	NA,3.08749	0.00351009	0.00367468
2	chr20:40323557:G:A	40323557	NA,A	NA,G	NA,1	NA,inf	NA,inf	NA,3.08163	0.00347052	0.00363332
2	chr20:40575637:T:C	40575637	C,C	T,T	1,1	inf,inf	inf,inf	3.42321,0.555835	0.00329995	0.00330664
2	chr20:40364671:C:T	40364671	NA,T	NA,C	NA,1	NA,inf	NA,inf	NA,3.0359	0.00314027	0.00328981
2	chr20:42077292:C:T	42077292	T,NA	C,NA	1,NA	inf,NA	inf,NA	2.8982,NA	0.00286155	0.00300831
2	chr20:41988294:A:T	41988294	T,T	A,A	1,1	inf,-inf	inf,inf	1.38563,2.6965	0.00279032	0.00293287
2	chr20:40601827:T:C	40601827	C,C	T,T	1,1	inf,inf	inf,inf	3.41142,0.330548	0.00242133	0.00242687
2	chr20:40570196:T:G	40570196	G,G	T,T	1,1	inf,inf	inf,inf	3.096,0.75769	0.00240474	0.00240977
2	chr20:42001108:G:A	42001108	A,A	G,G	1,1	inf,-inf	inf,inf	0.949422,3.01035	0.00225087	0.00237144
2	chr20:40587646:G:T	40587646	T,T	G,G	1,1	inf,inf	inf,inf	3.36483,0.0107811	0.00219075	0.00219716
2	chr20:42114801:G:A	42114801	NA,A	NA,G	NA,1	NA,inf	NA,inf	NA,2.75344	0.00218126	0.00230225
2	chr20:40449902:C:T	40449902	T,NA	C,NA	1,NA	inf,NA	inf,NA	2.96708,NA	0.00210502	0.00219418
2	chr20:40600022:A:T	40600022	T,T	A,A	1,1	inf,inf	inf,inf	3.34668,0.32259	0.00210488	0.0021099
2	chr20:40602478:A:G	40602478	G,G	A,A	1,1	inf,inf	inf,inf	3.25785,0.453978	0.00204984	0.00205488
2	chr20:40361544:T:C	40361544	NA,C	NA,T	NA,1	NA,inf	NA,inf	NA,2.79584	0.00199748	0.00209322
2	chr20:40572274:A:G	40572274	G,G	A,A	1,1	inf,inf	inf,inf	3.35476,0.144198	0.0018957	0.00190025
2	chr20:40602118:ATATT:A	40602118	A,A	ATATT,ATATT	1,1	inf,inf	inf,inf	3.29773,0.318551	0.00189108	0.00189577
2	chr20:41033585:G:C	41033585	C,C	G,G	1,1	-inf,inf	inf,inf	3.3284,2.53211	0.0018416	0.00692494
2	chr20:40589383:C:G	40589383	G,G	C,C	1,1	inf,inf	inf,inf	3.20379,0.433493	0.00180953	0.00181393
2	chr20:40544088:C:T	40544088	T,T	C,C	1,1	inf,inf	inf,inf	3.26382,0.00938922	0.00180333	0.00180866
2	chr20:40534252:T:C	40534252	C,C	T,T	1,1	inf,inf	inf,inf	2.2059,1.63348	0.00177427	0.00178343
2	chr20:41881106:T:C	41881106	C,NA	T,NA	1,NA	inf,NA	inf,NA	2.46707,NA	0.00176426	0.00184019
2	chr20:40581895:T:C	40581895	NA,C	NA,T	NA,1	NA,inf	NA,inf	NA,2.65599	0.00171871	0.00181112
2	chr20:40686030:G:A	40686030	A,A	G,G	1,1	inf,-inf	inf,inf	3.26165,0.344189	0.00171401	0.00173751
2	chr20:40682754:G:A	40682754	A,A	G,G	1,1	inf,-inf	inf,inf	3.28816,0.298314	0.00171385	0.00173714
2	chr20:40319150:T:C	40319150	NA,C	NA,T	NA,1	NA,inf	NA,inf	NA,2.70399	0.00166715	0.00174732
2	chr20:40381295:AAACCT:A	40381295	NA,A	NA,AAACCT	NA,1	NA,inf	NA,inf	NA,2.67603	0.00156148	0.00163827
2	chr20:40332980:C:G	40332980	NA,G	NA,C	NA,1	NA,inf	NA,inf	NA,2.66927	0.00155119	0.00162646
2	chr20:40381294:A:T	40381294	NA,T	NA,A	NA,1	NA,inf	NA,inf	NA,2.66159	0.00151846	0.00159323
2	chr20:41880396:G:A	41880396	A,A	G,G	1,1	inf,inf	inf,inf	3.27241,0.382535	0.00151432	0.00161521
2	chr20:40349608:G:A	40349608	NA,A	NA,G	NA,1	NA,inf	NA,inf	NA,2.64774	0.0014941	0.00156637
2	chr20:40569209:C:T	40569209	T,T	C,C	1,1	inf,inf	inf,inf	3.33936,0.179827	0.00147387	0.00150124
2	chr20:40685871:A:T	40685871	T,T	A,A	1,1	inf,-inf	inf,inf	3.20838,0.284654	0.00143544	0.00145542
2	chr20:40347302:T:C	40347302	NA,C	NA,T	NA,1	NA,inf	NA,inf	NA,2.62432	0.00142579	0.00149506
2	chr20:40683025:AC:A	40683025	A,A	AC,AC	1,1	inf,-inf	inf,inf	3.1846,0.312353	0.00141096	0.00143076
2	chr20:40567273:G:A	40567273	A,A	G,G	1,1	inf,inf	inf,inf	3.32532,0.158629	0.00140806	0.0014344
2	chr20:40319757:T:G	40319757	NA,G	NA,T	NA,1	NA,inf	NA,inf	NA,2.59943	0.00136256	0.00142866
2	chr20:40346753:C:T	40346753	NA,T	NA,C	NA,1	NA,inf	NA,inf	NA,2.58561	0.00132355	0.00138805
2	chr20:40991342:A:C	40991342	C,NA	A,NA	1,NA	inf,NA	inf,NA	1.93345,NA	0.00130851	0.0013302
2	chr20:40374024:A:G	40374024	NA,G	NA,A	NA,1	NA,inf	NA,inf	NA,2.59194	0.00130721	0.00137405
2	chr20:42002566:A:G	42002566	G,G	A,A	1,1	inf,-inf	inf,inf	0.82565,2.81727	0.00127988	0.00134838
2	chr20:40858578:G:A	40858578	A,A	G,G	1,1	inf,inf	inf,inf	2.48942,1.11449	0.00127401	0.00133917
2	chr20:40685341:G:T	40685341	T,T	G,G	1,1	inf,-inf	inf,inf	3.14343,0.252805	0.00121765	0.00123482
2	chr20:40998559:C:A	40998559	A,A	C,C	1,1	-inf,inf	inf,inf	4.42355,1.06899	0.0011986	0.0045539
2	chr20:41984240:A:G	41984240	G,G	A,A	1,1	inf,-inf	inf,inf	1.10521,2.47198	0.001183	0.00123977
2	chr20:40861233:C:T	40861233	T,T	C,C	1,1	inf,inf	inf,inf	2.55656,0.96624	0.00116457	0.00122299
2	chr20:40862237:G:A	40862237	A,A	G,G	1,1	inf,inf	inf,inf	2.60841,0.895601	0.00116415	0.00122176
2	chr20:40682193:A:G	40682193	G,G	A,A	1,1	inf,-inf	inf,inf	3.08761,0.308213	0.00115389	0.00117054
2	chr20:40694664:A:G	40694664	G,G	A,A	1,1	inf,-inf	inf,inf	3.08207,0.295766	0.00112733	0.0011437
2	chr20:40861495:C:A	40861495	A,A	C,C	1,1	inf,inf	inf,inf	2.57138,0.925254	0.00112724	0.00118346
2	chr20:40503291:T:C	40503291	C,C	T,T	1,1	inf,inf	inf,inf	3.08703,0.198777	0.00110923	0.0011299
2	chr20:40311767:C:T	40311767	NA,T	NA,C	NA,1	NA,inf	NA,inf	NA,2.46248	0.00104223	0.00109398
2	chr20:41981209:A:G	41981209	G,G	A,A	1,1	inf,-inf	inf,inf	1.04848,2.42866	0.00097817	0.0010257
2	chr20:40510335:A:T	40510335	NA,T	NA,A	NA,1	NA,inf	NA,inf	NA,2.35988	0.000934501	0.000987492
2	chr20:41999932:T:C	41999932	C,C	T,T	1,1	inf,-inf	inf,inf	0.727994,2.71977	0.000930926	0.000979613
2	chr20:41874799:C:T	41874799	T,NA	C,NA	1,NA	inf,NA	inf,NA	2.24837,NA	0.000924589	0.000973693
2	chr20:40509591:G:A	40509591	NA,A	NA,G	NA,1	NA,inf	NA,inf	NA,2.34739	0.000910984	0.000962659
2	chr20:40245983:TG:T	40245983	T,T	TG,TG	1,1	-inf,inf	inf,inf	2.97613,0.144509	0.000884556	0.000918006
2	chr20:40689968:C:A	40689968	A,A	C,C	1,1	inf,inf	inf,inf	2.76521,0.107978	0.000881761	0.000888289
2	chr20:40154484:T:C	40154484	NA,C	NA,T	NA,1	NA,inf	NA,inf	NA,2.34303	0.000879519	0.00094006
2	chr20:40715328:A:G	40715328	NA,G	NA,A	NA,1	NA,-inf	NA,inf	NA,2.33764	0.000875592	0.000930889
2	chr20:40320512:A:G	40320512	NA,G	NA,A	NA,1	NA,inf	NA,inf	NA,2.35399	0.000852381	0.000894645
2	chr20:40548207:A:T	40548207	T,T	A,A	1,1	inf,-inf	inf,inf	3.00913,0.00440303	0.000836175	0.000838977
2	chr20:40316067:G:A	40316067	NA,A	NA,G	NA,1	NA,inf	NA,inf	NA,2.34417	0.000834387	0.000875929
2	chr20:41000205:C:T	41000205	T,T	C,C	1,1	-inf,inf	inf,inf	4.50741,0.586861	0.00082397	0.00267554
2	chr20:40673017:A:C	40673017	C,C	A,A	1,1	inf,-inf	inf,inf	2.76894,0.533089	0.000812834	0.000825211
2	chr20:41787392:TTGA:T	41787392	T,NA	TTGA,NA	1,NA	inf,NA	inf,NA	2.20018,NA	0.000808032	0.000852854
2	chr20:40685050:A:G	40685050	G,G	A,A	1,1	inf,-inf	inf,inf	2.70217,0.0502133	0.000805962	0.000811743
2	chr20:40880226:A:G	40880226	G,G	A,A	1,1	inf,inf	inf,inf	1.98962,0.672689	0.00080004	0.000810861
2	chr20:40337974:C:CAGGAGGCCATGAGTT	40337974	NA,CAGGAGGCCATGAGTT	NA,C	NA,1	NA,inf	NA,inf	NA,2.32031	0.000797033	0.000836911
2	chr20:40328179:G:A	40328179	NA,A	NA,G	NA,1	NA,inf	NA,inf	NA,2.29478	0.000759386	0.000797416
2	chr20:40320029:A:G	40320029	NA,G	NA,A	NA,1	NA,inf	NA,inf	NA,2.28237	0.000742038	0.00077916
2	chr20:40316629:C:T	40316629	NA,T	NA,C	NA,1	NA,inf	NA,inf	NA,2.27989	0.000738705	0.000775662
2	chr20:40313868:G:A	40313868	NA,A	NA,G	NA,1	NA,inf	NA,inf	NA,2.27989	0.000738705	0.000775662
2	chr20:40318347:C:T	40318347	NA,T	NA,C	NA,1	NA,inf	NA,inf	NA,2.27989	0.000738705	0.000775662
2	chr20:40317220:C:T	40317220	NA,T	NA,C	NA,1	NA,inf	NA,inf	NA,2.27989	0.000738705	0.000775662
2	chr20:40316817:T:A	40316817	NA,A	NA,T	NA,1	NA,inf	NA,inf	NA,2.27917	0.000737727	0.000774638
2	chr20:40995087:C:T	40995087	T,T	C,C	1,1	-inf,inf	inf,inf	4.70083,0.248002	0.000731348	0.00252137
2	chr20:40253713:G:A	40253713	A,A	G,G	1,1	-inf,-inf	inf,inf	2.71335,0.480837	0.000715425	0.000746508
2	chr20:40305280:C:T	40305280	NA,T	NA,C	NA,1	NA,inf	NA,inf	NA,2.25845	0.000708411	0.000743962
2	chr20:40838562:G:A	40838562	A,A	G,G	1,1	inf,inf	inf,inf	2.70462,0.461992	0.000702591	0.000740655
2	chr20:40694727:A:G	40694727	G,G	A,A	1,1	inf,-inf	inf,inf	2.84619,0.246367	0.000702309	0.000712374
2	chr20:40534791:T:C	40534791	C,C	T,T	1,1	inf,inf	inf,inf	2.19433,1.12372	0.000697157	0.00070124
2	chr20:40559285:G:A	40559285	A,A	G,G	1,1	inf,inf	inf,inf	2.86786,0.1326	0.000692971	0.000695239
2	chr20:41821287:C:T	41821287	T,NA	C,NA	1,NA	inf,NA	inf,NA	2.11726,NA	0.00067825	0.000716116
2	chr20:40985506:T:C	40985506	C,C	T,T	1,1	-inf,inf	inf,inf	4.83987,0.0820781	0.000677638	0.00269202
2	chr20:41192109:G:A	41192109	A,A	G,G	1,1	-inf,-inf	inf,inf	4.38592,1.72645	0.000673704	0.0101774
2	chr20:41890348:C:T	41890348	T,NA	C,NA	1,NA	inf,NA	inf,NA	1.9857,NA	0.000652045	0.000680101
2	chr20:40994643:G:A	40994643	A,A	G,G	1,1	-inf,inf	inf,inf	4.70184,0.166343	0.000648331	0.00229246
2	chr20:41896200:C:T	41896200	T,NA	C,NA	1,NA	inf,NA	inf,NA	1.9768,NA	0.000632338	0.000659825
2	chr20:40307617:G:A	40307617	NA,A	NA,G	NA,1	NA,inf	NA,inf	NA,2.19505	0.000628231	0.000659934
2	chr20:40696672:C:T	40696672	T,T	C,C	1,1	inf,-inf	inf,inf	2.67594,0.494155	0.000627598	0.000639723
2	chr20:40692111:G:A	40692111	A,A	G,G	1,1	inf,-inf	inf,inf	2.54408,0.197469	0.000622231	0.000627413
2	chr20:40721247:G:T	40721247	NA,T	NA,G	NA,1	NA,inf	NA,inf	NA,2.14851	0.00061503	0.000653437
2	chr20:40736206:C:T	40736206	NA,T	NA,C	NA,1	NA,inf	NA,inf	NA,2.14769	0.000614895	0.000653254
2	chr20:40737464:C:T	40737464	NA,T	NA,C	NA,1	NA,inf	NA,inf	NA,2.14677	0.000613822	0.000652115
2	chr20:40735360:A:G	40735360	NA,G	NA,A	NA,1	NA,inf	NA,inf	NA,2.1461	0.00061304	0.000651285
2	chr20:40734712:A:C	40734712	NA,C	NA,A	NA,1	NA,inf	NA,inf	NA,2.14517	0.000611971	0.000650149
2	chr20:40897410:A:G	40897410	G,G	A,A	1,1	inf,inf	inf,inf	1.91928,0.595113	0.000610591	0.000619062
2	chr20:42112322:C:T	42112322	NA,T	NA,C	NA,1	NA,inf	NA,inf	NA,2.10575	0.00060974	0.000645102
2	chr20:40731668:A:G	40731668	NA,G	NA,A	NA,1	NA,inf	NA,inf	NA,2.14077	0.000606657	0.000644504
2	chr20:40543167:G:A	40543167	NA,A	NA,G	NA,1	NA,inf	NA,inf	NA,2.1186	0.00059626	0.000630468
2	chr20:40208101:A:G	40208101	NA,G	NA,A	NA,1	NA,inf	NA,inf	NA,2.15128	0.00059308	0.00063421
2	chr20:40690545:C:T	40690545	T,T	C,C	1,1	inf,inf	inf,inf	2.55452,0.11194	0.000592597	0.000597138
2	chr20:40315376:C:T	40315376	NA,T	NA,C	NA,1	NA,inf	NA,inf	NA,2.16195	0.000591111	0.000620994
2	chr20:40987425:G:A	40987425	A,A	G,G	1,1	-inf,inf	inf,inf	4.57914,0.257363	0.000590573	0.00197284
2	chr20:40546240:T:G	40546240	G,G	T,T	1,1	inf,inf	inf,inf	2.82882,0.0623646	0.000587931	0.000590126
2	chr20:40505605:T:C	40505605	NA,C	NA,T	NA,1	NA,inf	NA,inf	NA,2.12115	0.000583824	0.000617788
2	chr20:42099455:A:G	42099455	G,G	A,A	1,1	-inf,inf	inf,inf	0.534218,2.70609	0.000580578	0.000618195
2	chr20:40319533:T:G	40319533	NA,G	NA,T	NA,1	NA,inf	NA,inf	NA,2.14102	0.000567277	0.000596065
2	chr20:42022060:G:T	42022060	T,T	G,G	1,1	-inf,-inf	inf,inf	0.0891537,2.90509	0.000562991	0.000598199
2	chr20:40677414:AGATAT:A	40677414	A,A	AGATAT,AGATAT	1,1	inf,-inf	inf,inf	2.61456,0.509025	0.000561668	0.000572198
2	chr20:41405646:T:C	41405646	C,C	T,T	1,1	-inf,inf	inf,inf	3.84729,1.30024	0.00056038	0.00225012
2	chr20:40994697:A:G	40994697	G,G	A,A	1,1	-inf,inf	inf,inf	4.55497,0.205747	0.000555454	0.00182212
2	chr20:40529567:T:A	40529567	A,A	T,T	1,1	inf,inf	inf,inf	2.07709,1.13074	0.00055485	0.00055839
2	chr20:40997809:C:T	40997809	T,T	C,C	1,1	-inf,inf	inf,inf	4.56083,0.195008	0.000554588	0.00182762
2	chr20:40242778:C:A	40242778	NA,A	NA,C	NA,1	NA,inf	NA,inf	NA,2.07658	0.000547692	0.000582514
2	chr20:40538952:G:A	40538952	A,A	G,G	1,1	inf,inf	inf,inf	2.29751,0.864036	0.000545414	0.000548625
2	chr20:40180050:C:T	40180050	T,NA	C,NA	1,NA	-inf,NA	inf,NA	2.13594,NA	0.000544965	0.000579485
2	chr20:40605818:C:T	40605818	T,NA	C,NA	1,NA	inf,NA	inf,NA	2.26188,NA	0.000543029	0.000584303
2	chr20:40571575:G:A	40571575	A,A	G,G	1,1	inf,inf	inf,inf	2.8047,0.225816	0.000528328	0.000539394
2	chr20:41852068:C:T	41852068	T,T	C,C	1,1	-inf,inf	inf,inf	3.28849,0.180812	0.000527895	0.000633345
2	chr20:42076700:TGAACA:T	42076700	T,T	TGAACA,TGAACA	1,1	inf,-inf	inf,inf	0.550671,2.5939	0.000527773	0.000558369
2	chr20:41391386:A:G	41391386	NA,G	NA,A	NA,1	NA,inf	NA,inf	NA,2.78112	0.000511787	0.000649467
2	chr20:41918717:A:G	41918717	G,NA	A,NA	1,NA	inf,NA	inf,NA	1.8677,NA	0.00050416	0.0005263
2	chr20:40510434:G:A	40510434	A,A	G,G	1,1	inf,inf	inf,inf	2.53502,0.548388	0.000504131	0.000516273
2	chr20:41927797:G:A	41927797	A,NA	G,NA	1,NA	inf,NA	inf,NA	1.87508,NA	0.000503562	0.000526219
2	chr20:40259309:A:G	40259309	G,G	A,A	1,1	-inf,-inf	inf,inf	2.56692,0.424714	0.000495221	0.000516689
2	chr20:40695228:C:T	40695228	T,T	C,C	1,1	inf,-inf	inf,inf	2.47791,0.0351242	0.000489449	0.000493526
2	chr20:40280304:G:A	40280304	NA,A	NA,G	NA,1	NA,inf	NA,inf	NA,2.0483	0.00047549	0.000499901
2	chr20:41263168:C:G	41263168	G,G	C,C	1,1	-inf,-inf	inf,inf	4.67224,1.34972	0.000471868	0.00926987
2	chr20:41772631:T:C	41772631	NA,C	NA,T	NA,1	NA,-inf	NA,inf	NA,2.04784	0.000469743	0.000505582
2	chr20:41405600:G:A	41405600	A,A	G,G	1,1	-inf,inf	inf,inf	3.75032,1.26969	0.000468266	0.0017757
2	chr20:40508330:G:C	40508330	C,C	G,G	1,1	inf,inf	inf,inf	2.66387,0.174153	0.000467569	0.000476844
2	chr20:40696930:C:T	40696930	T,T	C,C	1,1	inf,-inf	inf,inf	2.49536,0.531478	0.000466292	0.000475465
2	chr20:40560062:C:T	40560062	T,T	C,C	1,1	-inf,-inf	inf,inf	2.65242,0.476424	0.000464209	0.000471914
2	chr20:41036025:T:C	41036025	C,C	T,T	1,1	-inf,inf	inf,inf	4.43234,1.13367	0.000463398	0.00434867
2	chr20:40512695:C:T	40512695	NA,T	NA,C	NA,1	NA,inf	NA,inf	NA,1.98838	0.000459049	0.000486128
2	chr20:42112848:G:T	42112848	NA,T	NA,G	NA,1	NA,inf	NA,inf	NA,1.94821	0.000456223	0.00048263
2	chr20:40569234:G:C	40569234	C,C	G,G	1,1	inf,inf	inf,inf	1.04813,2.05843	0.000445702	0.000450224
2	chr20:42093557:T:C	42093557	NA,C	NA,T	NA,1	NA,inf	NA,inf	NA,1.93592	0.000444329	0.000470038
2	chr20:40243808:C:A	40243808	A,A	C,C	1,1	-inf,inf	inf,inf	2.64136,0.13232	0.000442774	0.000460155
2	chr20:40670934:A:C	40670934	C,C	A,A	1,1	inf,inf	inf,inf	2.34913,0.425922	0.000436803	0.00044042
2	chr20:40680987:A:G	40680987	G,G	A,A	1,1	inf,-inf	inf,inf	2.48014,0.512667	0.000433216	0.000441677
2	chr20:41903917:C:G	41903917	G,NA	C,NA	1,NA	inf,NA	inf,NA	1.78875,NA	0.000426642	0.00044557
2	chr20:40674334:T:C	40674334	C,C	T,T	1,1	inf,-inf	inf,inf	2.4988,0.473022	0.000422387	0.0004306
2	chr20:40326640:G:A	40326640	A,A	G,G	1,1	-inf,inf	inf,inf	0.215039,2.78492	0.000421523	0.000443775
2	chr20:40657831:C:T	40657831	T,T	C,C	1,1	inf,-inf	inf,inf	1.80076,1.35731	0.000417473	0.000430858
2	chr20:40673715:C:T	40673715	T,T	C,C	1,1	inf,-inf	inf,inf	2.42564,0.573877	0.000416606	0.000424991
2	chr20:42009255:C:A	42009255	A,A	C,C	1,1	-inf,inf	inf,inf	0.872108,2.23658	0.000416281	0.000443747
2	chr20:40837133:G:A	40837133	A,A	G,G	1,1	inf,inf	inf,inf	2.01882,0.935907	0.000412246	0.000431685
2	chr20:40532283:A:G	40532283	G,NA	A,NA	1,NA	inf,NA	inf,NA	2.03477,NA	0.000411155	0.000435136
2	chr20:40672356:G:C	40672356	C,C	G,G	1,1	inf,inf	inf,inf	2.66213,0.0821578	0.000411003	0.00041745
2	chr20:40979166:C:T	40979166	T,NA	C,NA	1,NA	-inf,NA	inf,NA	2.72684,NA	0.000405745	0.000505312
2	chr20:41180020:G:T	41180020	T,T	G,G	1,1	-inf,-inf	inf,inf	4.49536,1.36401	0.000394289	0.00648568
2	chr20:40679746:A:T	40679746	T,T	A,A	1,1	inf,-inf	inf,inf	2.42044,0.529871	0.000394206	0.000402059
2	chr20:40504485:T:C	40504485	C,C	T,T	1,1	inf,inf	inf,inf	2.54022,0.255915	0.000394199	0.000402221
2	chr20:40522073:A:T	40522073	T,T	A,A	1,1	inf,inf	inf,inf	2.07326,0.924486	0.000387764	0.000390397
2	chr20:40829475:A:G	40829475	G,G	A,A	1,1	inf,inf	inf,inf	2.47396,0.346268	0.000386329	0.000409846
2	chr20:40943814:G:A	40943814	A,A	G,G	1,1	inf,inf	inf,inf	2.06848,0.0637755	0.000381192	0.000388587
2	chr20:40142723:C:G	40142723	NA,G	NA,C	NA,1	NA,inf	NA,inf	NA,1.89431	0.000380955	0.000405516
2	chr20:40469981:C:T	40469981	T,T	C,C	1,1	inf,-inf	inf,inf	2.23318,0.84711	0.000379082	0.000406349
2	chr20:40651721:TG:T	40651721	T,T	TG,TG	1,1	inf,-inf	inf,inf	1.64108,1.4655	0.000377597	0.000390309
2	chr20:40833374:G:A	40833374	A,A	G,G	1,1	inf,inf	inf,inf	2.14772,0.725381	0.000375706	0.000394066
2	chr20:40679023:G:T	40679023	T,T	G,G	1,1	inf,-inf	inf,inf	2.42959,0.477385	0.000373038	0.00038044
2	chr20:40608807:A:G	40608807	G,NA	A,NA	1,NA	inf,NA	inf,NA	2.1721,NA	0.000372646	0.000398527
2	chr20:41997377:TG:T	41997377	NA,T	NA,TG	NA,1	NA,-inf	NA,inf	NA,1.88549	0.000369214	0.000392916
2	chr20:40676591:G:C	40676591	C,C	G,G	1,1	inf,inf	inf,inf	2.36435,0.00238841	0.000368238	0.000371751
2	chr20:40509673:A:G	40509673	G,G	A,A	1,1	inf,-inf	inf,inf	2.53966,0.257976	0.000367732	0.000376321
2	chr20:40560768:A:G	40560768	G,G	A,A	1,1	inf,inf	inf,inf	1.39081,1.63867	0.000367253	0.000370262
2	chr20:41364701:C:T	41364701	T,T	C,C	1,1	-inf,inf	inf,inf	1.04289,2.84555	0.00036603	0.000478312
2	chr20:41395450:C:T	41395450	NA,T	NA,C	NA,1	NA,inf	NA,inf	NA,2.55598	0.000364817	0.000453184
2	chr20:40810926:A:G	40810926	NA,G	NA,A	NA,1	NA,-inf	NA,inf	NA,1.91579	0.000363257	0.000389482
2	chr20:40413422:AAAC:A	40413422	A,NA	AAAC,NA	1,NA	inf,NA	inf,NA	2.00775,NA	0.00036324	0.000388968
2	chr20:41152318:C:T	41152318	T,NA	C,NA	1,NA	-inf,NA	inf,NA	3.01672,NA	0.000360729	0.000534089
2	chr20:41179760:G:A	41179760	A,A	G,G	1,1	-inf,-inf	inf,inf	4.45259,1.33776	0.000357742	0.005679
2	chr20:40251555:A:G	40251555	G,G	A,A	1,1	-inf,inf	inf,inf	2.53296,0.138555	0.000356985	0.000371165
2	chr20:40806989:ATGACTTCAC:A	40806989	A,NA	ATGACTTCAC,NA	1,NA	-inf,NA	inf,NA	2.03224,NA	0.000355745	0.000379773
2	chr20:40526229:C:G	40526229	G,G	C,C	1,1	inf,inf	inf,inf	2.6074,0.0189546	0.000355013	0.00036312
2	chr20:42045146:T:C	42045146	C,C	T,T	1,1	inf,-inf	inf,inf	0.071165,2.68213	0.000354971	0.000377353
2	chr20:42079224:A:G	42079224	G,G	A,A	1,1	inf,-inf	inf,inf	1.10099,1.89853	0.000354744	0.000374341
2	chr20:40554089:C:T	40554089	T,T	C,C	1,1	inf,inf	inf,inf	2.06571,0.936514	0.000351034	0.000360152
2	chr20:40474238:C:T	40474238	T,NA	C,NA	1,NA	inf,NA	inf,NA	1.96964,NA	0.000345809	0.000366796
2	chr20:41882885:G:C	41882885	C,C	G,G	1,1	inf,inf	inf,inf	2.79016,0.264944	0.000339205	0.000374703
2	chr20:40518647:A:G	40518647	G,G	A,A	1,1	inf,inf	inf,inf	2.01806,0.90729	0.000338984	0.000341381
2	chr20:40453212:C:T	40453212	NA,T	NA,C	NA,1	NA,-inf	NA,inf	NA,1.86214	0.000338928	0.000361198
2	chr20:42055026:T:C	42055026	C,C	T,T	1,1	inf,-inf	inf,inf	0.72545,2.21382	0.000334894	0.000353877
2	chr20:40870304:C:T	40870304	T,T	C,C	1,1	inf,inf	inf,inf	1.56825,1.34699	0.00033423	0.00035119
2	chr20:42028522:G:A	42028522	A,A	G,G	1,1	inf,-inf	inf,inf	1.49075,1.50845	0.000332855	0.00035404
2	chr20:42044464:A:T	42044464	T,T	A,A	1,1	inf,-inf	inf,inf	0.0493897,2.65505	0.000331599	0.000352741
2	chr20:40538064:T:C	40538064	C,C	T,T	1,1	inf,-inf	inf,inf	2.16919,0.70586	0.00033115	0.000339858
2	chr20:41972744:C:A	41972744	A,A	C,C	1,1	-inf,inf	inf,inf	1.63226,1.55643	0.000330024	0.000363636
2	chr20:40486109:A:C	40486109	C,NA	A,NA	1,NA	inf,NA	inf,NA	2.02424,NA	0.000327257	0.000361331
2	chr20:41407484:G:A	41407484	A,A	G,G	1,1	-inf,inf	inf,inf	3.684,0.988976	0.000326481	0.00101998
2	chr20:40478189:G:A	40478189	NA,A	NA,G	NA,1	NA,-inf	NA,inf	NA,1.83046	0.000325069	0.000347079
2	chr20:40505009:T:C	40505009	C,C	T,T	1,1	inf,-inf	inf,inf	2.49641,0.182828	0.000319252	0.000326679
2	chr20:42094200:A:G	42094200	G,G	A,A	1,1	inf,-inf	inf,inf	0.892696,2.04843	0.000314859	0.0003332
2	chr20:40672025:A:C	40672025	NA,C	NA,A	NA,1	NA,-inf	NA,inf	NA,1.793	0.000314138	0.000335379
2	chr20:40248504:G:A	40248504	A,A	G,G	1,1	-inf,inf	inf,inf	2.48037,0.121458	0.000313682	0.00032646
2	chr20:41085990:C:T	41085990	T,T	C,C	1,1	-inf,inf	inf,inf	4.02552,0.888104	0.000312509	0.00146749
2	chr20:40510610:G:A	40510610	A,A	G,G	1,1	inf,inf	inf,inf	2.52108,0.037292	0.000310606	0.000317486
2	chr20:40422809:CA:C	40422809	C,NA	CA,NA	1,NA	inf,NA	inf,NA	1.82799,NA	0.000310111	0.000324039
2	chr20:42102336:T:A	42102336	A,A	T,T	1,1	inf,-inf	inf,inf	0.187867,2.55732	0.000308109	0.000327059
2	chr20:40248502:G:A	40248502	NA,A	NA,G	NA,1	NA,-inf	NA,inf	NA,1.79793	0.000305926	0.000326661
2	chr20:40244984:C:G	40244984	NA,G	NA,C	NA,1	NA,-inf	NA,inf	NA,1.80052	0.000304867	0.00032582
2	chr20:40910487:G:A	40910487	A,A	G,G	1,1	inf,-inf	inf,inf	1.96138,0.883088	0.000304849	0.000321809
2	chr20:40535190:T:C	40535190	C,C	T,T	1,1	inf,-inf	inf,inf	2.44894,0.163858	0.000303146	0.000309779
2	chr20:41197420:A:T	41197420	T,NA	A,NA	1,NA	-inf,NA	inf,NA	2.90658,NA	0.000302289	0.000440927
2	chr20:40816601:G:A	40816601	NA,A	NA,G	NA,1	NA,-inf	NA,inf	NA,1.75615	0.00030004	0.00031946
2	chr20:41450872:C:G	41450872	G,NA	C,NA	1,NA	inf,NA	inf,NA	1.12086,NA	0.000297925	0.000302821
2	chr20:40248654:G:A	40248654	A,A	G,G	1,1	-inf,-inf	inf,inf	2.47779,0.00640092	0.000297844	0.000310179
2	chr20:41715993:G:GC	41715993	GC,NA	G,NA	1,NA	-inf,NA	inf,NA	2.39963,NA	0.000296666	0.000342353
2	chr20:41626849:C:T	41626849	T,NA	C,NA	1,NA	-inf,NA	inf,NA	2.41773,NA	0.000295984	0.000355098
2	chr20:41121239:C:T	41121239	T,NA	C,NA	1,NA	-inf,NA	inf,NA	2.90537,NA	0.000294997	0.000433903
2	chr20:41812076:G:A	41812076	A,NA	G,NA	1,NA	-inf,NA	inf,NA	2.35923,NA	0.000294809	0.000337422
2	chr20:40847923:G:A	40847923	A,NA	G,NA	1,NA	inf,NA	inf,NA	1.64394,NA	0.000294259	0.000306331
2	chr20:40357120:A:G	40357120	G,NA	A,NA	1,NA	-inf,NA	inf,NA	1.84904,NA	0.00029274	0.000302788
2	chr20:42010432:C:T	42010432	T,T	C,C	1,1	-inf,inf	inf,inf	1.17932,1.69787	0.000290332	0.000307847
2	chr20:40823767:A:G	40823767	NA,G	NA,A	NA,1	NA,-inf	NA,inf	NA,1.72957	0.000286196	0.000304699
2	chr20:40506465:T:C	40506465	C,C	T,T	1,1	inf,-inf	inf,inf	2.39756,0.273912	0.000282137	0.00028903
2	chr20:42098028:G:T	42098028	T,T	G,G	1,1	inf,-inf	inf,inf	0.0127037,2.59184	0.000282101	0.000300823
2	chr20:42015045:A:G	42015045	G,G	A,A	1,1	inf,-inf	inf,inf	0.812694,2.03646	0.000281995	0.000297943
2	chr20:41371276:G:A	41371276	A,A	G,G	1,1	-inf,inf	inf,inf	0.998629,2.72516	0.00028112	0.000363257
2	chr20:41163362:C:T	41163362	NA,T	NA,C	NA,1	NA,inf	NA,inf	NA,1.97033	0.000280657	0.000309979
2	chr20:41034202:G:A	41034202	A,A	G,G	1,1	-inf,inf	inf,inf	3.97399,0.862456	0.000280547	0.00128404
2	chr20:41503719:T:C	41503719	NA,C	NA,T	NA,1	NA,inf	NA,inf	NA,1.59548	0.000278912	0.000293374
2	chr20:41049649:C:T	41049649	T,T	C,C	1,1	-inf,inf	inf,inf	4.36604,1.86593	0.00027633	0.0129798
2	chr20:40436382:T:G	40436382	NA,G	NA,T	NA,1	NA,inf	NA,inf	NA,1.73856	0.00027567	0.000294467
2	chr20:40530509:T:C	40530509	C,C	T,T	1,1	inf,-inf	inf,inf	1.9645,0.897532	0.000275387	0.000283689
2	chr20:40758650:C:T	40758650	T,T	C,C	1,1	-inf,inf	inf,inf	0.185109,2.43778	0.000274284	0.000290691
2	chr20:41275025:C:T	41275025	T,NA	C,NA	1,NA	-inf,NA	inf,NA	2.86544,NA	0.000273753	0.000402378
2	chr20:40295549:C:T	40295549	NA,T	NA,C	NA,1	NA,-inf	NA,inf	NA,1.71163	0.000272605	0.000291157
2	chr20:41724933:C:T	41724933	T,NA	C,NA	1,NA	-inf,NA	inf,NA	2.34411,NA	0.000272203	0.000313204
2	chr20:42060773:G:A	42060773	NA,A	NA,G	NA,1	NA,-inf	NA,inf	NA,1.74336	0.000271197	0.000289538
2	chr20:41972608:T:C	41972608	C,C	T,T	1,1	inf,-inf	inf,inf	1.21904,1.83309	0.000268658	0.000291694
2	chr20:40514360:G:C	40514360	C,C	G,G	1,1	inf,-inf	inf,inf	2.46072,0.0878883	0.00026435	0.000270912
2	chr20:41781319:G:T	41781319	T,NA	G,NA	1,NA	-inf,NA	inf,NA	2.03647,NA	0.000262976	0.000292109
2	chr20:40534411:T:A	40534411	A,A	T,T	1,1	inf,-inf	inf,inf	2.4205,0.142053	0.000262817	0.000269013
2	chr20:40820151:C:A	40820151	NA,A	NA,C	NA,1	NA,-inf	NA,inf	NA,1.67915	0.000262385	0.000279121
2	chr20:40518296:C:A	40518296	A,A	C,C	1,1	inf,inf	inf,inf	2.44099,0.018449	0.000261816	0.000267734
2	chr20:40515646:T:A	40515646	A,A	T,T	1,1	inf,inf	inf,inf	2.05145,0.709694	0.000261635	0.000263561
2	chr20:40910057:T:A	40910057	A,A	T,T	1,1	inf,-inf	inf,inf	1.91991,0.838107	0.000261336	0.00027588
2	chr20:41817423:C:A	41817423	A,NA	C,NA	1,NA	-inf,NA	inf,NA	1.79644,NA	0.000261265	0.000279374
2	chr20:41986125:C:T	41986125	T,T	C,C	1,1	-inf,inf	inf,inf	1.53597,1.51114	0.000260824	0.00028618
2	chr20:40514658:C:A	40514658	A,A	C,C	1,1	inf,inf	inf,inf	2.0581,0.700149	0.000260737	0.000262661
2	chr20:41218219:G:A	41218219	A,A	G,G	1,1	-inf,-inf	inf,inf	4.23181,1.25962	0.00025934	0.0033012
2	chr20:42003989:A:G	42003989	NA,G	NA,A	NA,1	NA,-inf	NA,inf	NA,1.67217	0.000259333	0.000275464
2	chr20:40853676:A:C	40853676	C,C	A,A	1,1	inf,inf	inf,inf	2.15802,0.505074	0.000259115	0.000272695
2	chr20:40131952:G:T	40131952	T,NA	G,NA	1,NA	inf,NA	inf,NA	1.83217,NA	0.000258914	0.000276883
2	chr20:40505279:T:A	40505279	A,A	T,T	1,1	inf,inf	inf,inf	2.40826,0.0942204	0.000258865	0.000264601
2	chr20:40704291:G:A	40704291	A,NA	G,NA	1,NA	-inf,NA	inf,NA	1.73484,NA	0.00025711	0.000268074
2	chr20:40493066:T:C	40493066	NA,C	NA,T	NA,1	NA,-inf	NA,inf	NA,1.6932	0.000255912	0.000273819
2	chr20:40819504:C:T	40819504	NA,T	NA,C	NA,1	NA,-inf	NA,inf	NA,1.61791	0.000254099	0.00026983
2	chr20:40799874:G:A	40799874	NA,A	NA,G	NA,1	NA,-inf	NA,inf	NA,1.71512	0.000251847	0.000269894
2	chr20:40753813:G:C	40753813	C,C	G,G	1,1	-inf,inf	inf,inf	0.216711,2.37621	0.000250956	0.000266208
2	chr20:40510492:A:G	40510492	G,G	A,A	1,1	inf,-inf	inf,inf	2.41264,0.0781634	0.000249942	0.000255797
2	chr20:41423918:CT:C	41423918	NA,C	NA,CT	NA,1	NA,inf	NA,inf	NA,1.53737	0.000248883	0.000261903
2	chr20:40671790:C:T	40671790	T,T	C,C	1,1	inf,inf	inf,inf	2.00889,0.485227	0.000247995	0.000250197
2	chr20:42030212:C:T	42030212	T,T	C,C	1,1	inf,-inf	inf,inf	0.987438,1.77155	0.00024754	0.000260257
2	chr20:41113644:A:G	41113644	G,G	A,A	1,1	-inf,inf	inf,inf	4.49172,0.732921	0.00024711	0.00243243
2	chr20:41174174:G:T	41174174	T,NA	G,NA	1,NA	inf,NA	inf,NA	1.38236,NA	0.000247008	0.000254538
2	chr20:40162690:C:G	40162690	NA,G	NA,C	NA,1	NA,-inf	NA,inf	NA,1.65015	0.000244879	0.000261435
2	chr20:40746398:G:A	40746398	A,NA	G,NA	1,NA	-inf,NA	inf,NA	1.62361,NA	0.000244488	0.000252787
2	chr20:41698035:ACTC:A	41698035	A,NA	ACTC,NA	1,NA	-inf,NA	inf,NA	2.26618,NA	0.000243473	0.00027874
2	chr20:40052309:C:T	40052309	NA,T	NA,C	NA,1	NA,-inf	NA,inf	NA,1.67201	0.000242267	0.000260041
2	chr20:40522302:G:A	40522302	NA,A	NA,G	NA,1	NA,-inf	NA,inf	NA,1.65355	0.000242021	0.000257424
2	chr20:41983539:C:T	41983539	T,T	C,C	1,1	inf,-inf	inf,inf	1.04385,1.92042	0.000240458	0.000261806
2	chr20:40815728:G:A	40815728	NA,A	NA,G	NA,1	NA,-inf	NA,inf	NA,1.63652	0.00024031	0.000255873
2	chr20:41305386:G:A	41305386	A,A	G,G	1,1	-inf,-inf	inf,inf	4.69191,0.896809	0.000239851	0.00449666
2	chr20:41216430:C:T	41216430	T,T	C,C	1,1	-inf,-inf	inf,inf	4.18822,1.24358	0.000239488	0.00294666
2	chr20:40713007:C:T	40713007	NA,T	NA,C	NA,1	NA,inf	NA,inf	NA,1.62418	0.000238255	0.00025334
2	chr20:41136062:T:C	41136062	C,C	T,T	1,1	-inf,inf	inf,inf	0.226819,2.69811	0.000236784	0.000262724
2	chr20:41259008:C:A	41259008	A,A	C,C	1,1	-inf,-inf	inf,inf	4.68704,0.886429	0.000236351	0.00432181
2	chr20:40877855:A:G	40877855	G,G	A,A	1,1	inf,inf	inf,inf	1.14492,1.5326	0.000235311	0.000246178
2	chr20:41047799:C:T	41047799	T,T	C,C	1,1	-inf,inf	inf,inf	3.87838,0.839147	0.000235072	0.00102555
2	chr20:42038712:C:T	42038712	T,T	C,C	1,1	-inf,inf	inf,inf	0.491007,2.21212	0.000233096	0.00024797
2	chr20:40198222:G:T	40198222	T,NA	G,NA	1,NA	inf,NA	inf,NA	1.80701,NA	0.000231146	0.000245548
2	chr20:40545143:C:T	40545143	T,T	C,C	1,1	inf,inf	inf,inf	2.3508,0.287657	0.000230906	0.00023718
2	chr20:41161877:C:T	41161877	T,NA	C,NA	1,NA	inf,NA	inf,NA	1.35108,NA	0.000230796	0.000237897
2	chr20:40425202:C:T	40425202	NA,T	NA,C	NA,1	NA,inf	NA,inf	NA,1.63704	0.000227137	0.000242179
2	chr20:40611172:G:A	40611172	A,NA	G,NA	1,NA	inf,NA	inf,NA	1.77739,NA	0.000224959	0.000239625
2	chr20:41556870:A:G	41556870	NA,G	NA,A	NA,1	NA,inf	NA,inf	NA,1.5811	0.000224818	0.000238379
2	chr20:41364330:TTC:T	41364330	T,T	TTC,TTC	1,1	-inf,inf	inf,inf	0.269286,2.89121	0.000223531	0.000263581
2	chr20:40299773:T:C	40299773	NA,C	NA,T	NA,1	NA,-inf	NA,inf	NA,1.60098	0.000222119	0.000237233
2	chr20:41032047:A:C	41032047	C,C	A,A	1,1	-inf,-inf	inf,inf	4.91504,0.0374036	0.000220977	0.00294812
2	chr20:40585070:C:T	40585070	T,T	C,C	1,1	inf,inf	inf,inf	1.97936,0.669702	0.000219774	0.000221338
2	chr20:42022178:G:A	42022178	A,A	G,G	1,1	inf,-inf	inf,inf	1.10323,1.65134	0.000219184	0.000232786
2	chr20:41056215:A:G	41056215	G,G	A,A	1,1	-inf,inf	inf,inf	3.668,0.917628	0.000218794	0.00080282
2	chr20:41274151:A:G	41274151	G,NA	A,NA	1,NA	inf,NA	inf,NA	1.32857,NA	0.000218771	0.000225594
2	chr20:42089005:A:G	42089005	G,NA	A,NA	1,NA	inf,NA	inf,NA	1.64241,NA	0.000217661	0.000230166
2	chr20:40297788:A:G	40297788	NA,G	NA,A	NA,1	NA,-inf	NA,inf	NA,1.58839	0.00021704	0.000231809
2	chr20:40445625:G:A	40445625	NA,A	NA,G	NA,1	NA,-inf	NA,inf	NA,1.60751	0.000215883	0.000229581
2	chr20:41807065:T:G	41807065	G,G	T,T	1,1	inf,inf	inf,inf	2.21891,1.09272	0.000214529	0.000259164
2	chr20:40670812:T:C	40670812	C,C	T,T	1,1	inf,inf	inf,inf	1.9384,0.495555	0.000214034	0.000216016
2	chr20:41343188:G:C	41343188	C,C	G,G	1,1	-inf,-inf	inf,inf	4.9561,0.340107	0.000213926	0.00398967
2	chr20:41902034:G:C	41902034	C,C	G,G	1,1	-inf,-inf	inf,inf	1.73752,0.702126	0.00021356	0.00022192
2	chr20:41163101:C:T	41163101	T,T	C,C	1,1	inf,inf	inf,inf	0.196403,2.62596	0.000212458	0.000234793
2	chr20:41649844:G:A	41649844	A,NA	G,NA	1,NA	inf,NA	inf,NA	1.58859,NA	0.000211969	0.00022569
2	chr20:40545305:T:C	40545305	C,C	T,T	1,1	inf,inf	inf,inf	2.31415,0.274207	0.000211693	0.000217507
2	chr20:41755741:G:C	41755741	C,NA	G,NA	1,NA	inf,NA	inf,NA	2.06412,NA	0.000211257	0.000235982
2	chr20:40748186:G:A	40748186	NA,A	NA,G	NA,1	NA,inf	NA,inf	NA,1.57916	0.000210869	0.000223858
2	chr20:41364357:C:T	41364357	T,T	C,C	1,1	-inf,inf	inf,inf	0.22864,2.87957	0.000209446	0.000246919
2	chr20:40534851:C:T	40534851	T,T	C,C	1,1	inf,-inf	inf,inf	1.87994,0.828221	0.00020897	0.000215412
2	chr20:42091334:G:A	42091334	NA,A	NA,G	NA,1	NA,inf	NA,inf	NA,1.55023	0.000208439	0.000221159
2	chr20:41113733:T:A	41113733	A,A	T,T	1,1	-inf,inf	inf,inf	4.42866,0.711062	0.000208359	0.00204235
2	chr20:40702723:C:T	40702723	NA,T	NA,C	NA,1	NA,inf	NA,inf	NA,1.56739	0.000208324	0.000221446
2	chr20:41496648:C:T	41496648	NA,T	NA,C	NA,1	NA,inf	NA,inf	NA,1.5377	0.000207651	0.000220184
2	chr20:42005308:G:A	42005308	NA,A	NA,G	NA,1	NA,-inf	NA,inf	NA,1.55196	0.000206994	0.000220055
2	chr20:41115281:T:G	41115281	G,G	T,T	1,1	-inf,inf	inf,inf	3.78638,0.833097	0.000206599	0.000849514
2	chr20:41300968:G:A	41300968	A,A	G,G	1,1	-inf,-inf	inf,inf	4.71515,0.775755	0.000205809	0.00388514
2	chr20:41531145:G:A	41531145	NA,A	NA,G	NA,1	NA,inf	NA,inf	NA,1.53226	0.000205683	0.000218105
2	chr20:40286296:G:T	40286296	NA,T	NA,G	NA,1	NA,-inf	NA,inf	NA,1.55786	0.000205423	0.00021938
2	chr20:40278537:A:T	40278537	NA,T	NA,A	NA,1	NA,-inf	NA,inf	NA,1.55786	0.000205423	0.00021938
2	chr20:41553477:C:G	41553477	NA,G	NA,C	NA,1	NA,inf	NA,inf	NA,1.53154	0.000205402	0.000217807
2	chr20:41533340:T:A	41533340	NA,A	NA,T	NA,1	NA,inf	NA,inf	NA,1.53154	0.000205402	0.000217807
2	chr20:41556773:A:G	41556773	NA,G	NA,A	NA,1	NA,inf	NA,inf	NA,1.53154	0.000205402	0.000217807
2	chr20:41554238:T:C	41554238	NA,C	NA,T	NA,1	NA,inf	NA,inf	NA,1.52927	0.000204538	0.000216893
2	chr20:41460045:A:C	41460045	NA,C	NA,A	NA,1	NA,inf	NA,inf	NA,1.42655	0.000204353	0.000214992
2	chr20:41533045:C:T	41533045	NA,T	NA,C	NA,1	NA,inf	NA,inf	NA,1.52821	0.000204285	0.000216621
2	chr20:40921710:T:C	40921710	C,C	T,T	1,1	inf,-inf	inf,inf	1.90562,0.6985	0.000203345	0.000214642
2	chr20:41025905:A:G	41025905	G,G	A,A	1,1	-inf,inf	inf,inf	4.6353,0.36677	0.000201978	0.00200344
2	chr20:41194535:CT:C	41194535	C,C	CT,CT	1,1	-inf,-inf	inf,inf	3.96869,0.963028	0.000201754	0.00133796
2	chr20:40388740:C:G	40388740	G,G	C,C	1,1	inf,inf	inf,inf	0.309061,2.2617	0.00020146	0.00021351
2	chr20:41187745:G:A	41187745	A,A	G,G	1,1	-inf,-inf	inf,inf	3.97326,0.961599	0.000201326	0.00134851
2	chr20:40279959:C:A	40279959	NA,A	NA,C	NA,1	NA,-inf	NA,inf	NA,1.54625	0.000200754	0.00021444
2	chr20:41978688:T:A	41978688	A,A	T,T	1,1	inf,-inf	inf,inf	0.932616,1.92383	0.000200634	0.000218292
2	chr20:41330479:G:A	41330479	A,A	G,G	1,1	-inf,-inf	inf,inf	4.926,0.547289	0.000199098	0.00421052
2	chr20:41544205:A:G	41544205	NA,G	NA,A	NA,1	NA,inf	NA,inf	NA,1.51288	0.000198055	0.000210054
2	chr20:40291471:G:A	40291471	NA,A	NA,G	NA,1	NA,-inf	NA,inf	NA,1.5371	0.000197428	0.000210883
2	chr20:40284009:G:A	40284009	NA,A	NA,G	NA,1	NA,-inf	NA,inf	NA,1.5371	0.000197428	0.000210883
2	chr20:40499948:G:A	40499948	NA,A	NA,G	NA,1	NA,-inf	NA,inf	NA,1.55165	0.000196098	0.000208648
2	chr20:40499942:G:A	40499942	NA,A	NA,G	NA,1	NA,-inf	NA,inf	NA,1.55007	0.000195454	0.000207969
2	chr20:40749021:A:G	40749021	NA,G	NA,A	NA,1	NA,inf	NA,inf	NA,1.53722	0.000195437	0.000207485
2	chr20:41549154:A:G	41549154	NA,G	NA,A	NA,1	NA,inf	NA,inf	NA,1.40215	0.000195078	0.000205256
2	chr20:41451774:G:C	41451774	NA,C	NA,G	NA,1	NA,inf	NA,inf	NA,1.40232	0.000194913	0.000205088
2	chr20:40670551:T:C	40670551	NA,C	NA,T	NA,1	NA,-inf	NA,inf	NA,1.5359	0.000194863	0.000208208
2	chr20:41637487:T:C	41637487	C,C	T,T	1,1	-inf,inf	inf,inf	5.04917,2.5439	0.000194527	0.227148
2	chr20:40861740:G:C	40861740	NA,C	NA,G	NA,1	NA,-inf	NA,inf	NA,1.53079	0.000194216	0.00020785
2	chr20:41285390:G:A	41285390	A,A	G,G	1,1	-inf,-inf	inf,inf	4.63921,0.809472	0.00019415	0.00348921
2	chr20:41596052:C:T	41596052	NA,T	NA,C	NA,1	NA,inf	NA,inf	NA,1.50547	0.000194091	0.000205921
2	chr20:40634982:C:T	40634982	NA,T	NA,C	NA,1	NA,-inf	NA,inf	NA,1.53207	0.000192106	0.000205658
2	chr20:40930492:G:A	40930492	A,NA	G,NA	1,NA	inf,NA	inf,NA	1.56934,NA	0.000190658	0.000204029
2	chr20:41169006:C:T	41169006	T,T	C,C	1,1	inf,inf	inf,inf	0.182877,2.57429	0.000190144	0.000210237
2	chr20:41092190:A:G	41092190	G,G	A,A	1,1	-inf,inf	inf,inf	4.41051,0.598262	0.000189889	0.00171368
2	chr20:40536627:A:G	40536627	G,G	A,A	1,1	inf,-inf	inf,inf	2.24417,0.0413432	0.000189162	0.000193514
2	chr20:41305790:A:T	41305790	T,T	A,A	1,1	inf,inf	inf,inf	0.109579,2.65623	0.00018876	0.000210483
2	chr20:40271580:C:T	40271580	T,T	C,C	1,1	-inf,inf	inf,inf	0.741571,1.94859	0.000187038	0.000203501
2	chr20:41198284:C:T	41198284	T,T	C,C	1,1	inf,inf	inf,inf	0.0855006,2.65123	0.00018675	0.000207944
2	chr20:41341913:C:A	41341913	A,NA	C,NA	1,NA	-inf,NA	inf,NA	1.21621,NA	0.000186528	0.000192963
2	chr20:41294981:A:G	41294981	G,G	A,A	1,1	-inf,-inf	inf,inf	4.59174,0.824002	0.000186293	0.00323949
2	chr20:40247801:C:T	40247801	NA,T	NA,C	NA,1	NA,-inf	NA,inf	NA,1.5186	0.000186248	0.000199474
2	chr20:40983771:T:C	40983771	NA,C	NA,T	NA,1	NA,inf	NA,inf	NA,1.8255	0.000186092	0.000207562
2	chr20:40662989:G:A	40662989	NA,A	NA,G	NA,1	NA,inf	NA,inf	NA,1.49119	0.00018563	0.00019726
2	chr20:40850319:G:A	40850319	A,A	G,G	1,1	inf,inf	inf,inf	1.49407,0.682409	0.000185426	0.00019112
2	chr20:41463457:T:C	41463457	NA,C	NA,T	NA,1	NA,inf	NA,inf	NA,1.47771	0.000184947	0.00019617
2	chr20:41292506:G:A	41292506	A,A	G,G	1,1	-inf,-inf	inf,inf	4.62633,0.788349	0.000184822	0.00329354
2	chr20:42067639:C:T	42067639	NA,T	NA,C	NA,1	NA,inf	NA,inf	NA,1.45879	0.000184578	0.000196104
2	chr20:40058574:G:A	40058574	A,NA	G,NA	1,NA	inf,NA	inf,NA	1.67435,NA	0.000184412	0.000197715
2	chr20:42067782:G:A	42067782	NA,A	NA,G	NA,1	NA,inf	NA,inf	NA,1.45798	0.000184306	0.000195815
2	chr20:41496572:T:C	41496572	NA,C	NA,T	NA,1	NA,inf	NA,inf	NA,1.47221	0.000184002	0.000195148
2	chr20:42108906:G:A	42108906	NA,A	NA,G	NA,1	NA,-inf	NA,inf	NA,1.52035	0.000183955	0.000196289
2	chr20:41907319:C:T	41907319	NA,T	NA,C	NA,1	NA,inf	NA,inf	NA,1.56432	0.000182979	0.000196619
2	chr20:41472594:G:T	41472594	NA,T	NA,G	NA,1	NA,inf	NA,inf	NA,1.46901	0.000182918	0.000194
2	chr20:41500408:T:C	41500408	NA,C	NA,T	NA,1	NA,inf	NA,inf	NA,1.46877	0.000182835	0.000193913
2	chr20:41461189:T:C	41461189	NA,C	NA,T	NA,1	NA,inf	NA,inf	NA,1.46835	0.000182699	0.000193769
2	chr20:41471027:G:A	41471027	NA,A	NA,G	NA,1	NA,inf	NA,inf	NA,1.46835	0.000182699	0.000193769
2	chr20:41470582:A:G	41470582	NA,G	NA,A	NA,1	NA,inf	NA,inf	NA,1.46835	0.000182699	0.000193769
2	chr20:41610688:G:A	41610688	NA,A	NA,G	NA,1	NA,inf	NA,inf	NA,1.46835	0.000182699	0.000193769
2	chr20:41475964:G:A	41475964	NA,A	NA,G	NA,1	NA,inf	NA,inf	NA,1.46835	0.000182699	0.000193769
2	chr20:41485747:G:A	41485747	NA,A	NA,G	NA,1	NA,inf	NA,inf	NA,1.46835	0.000182699	0.000193769
2	chr20:41486407:T:A	41486407	NA,A	NA,T	NA,1	NA,inf	NA,inf	NA,1.46835	0.000182699	0.000193769
2	chr20:41569873:A:G	41569873	NA,G	NA,A	NA,1	NA,inf	NA,inf	NA,1.46835	0.000182699	0.000193769
2	chr20:41462896:T:G	41462896	NA,G	NA,T	NA,1	NA,inf	NA,inf	NA,1.46823	0.000182652	0.000193719
2	chr20:41479529:G:A	41479529	NA,A	NA,G	NA,1	NA,inf	NA,inf	NA,1.46704	0.000182262	0.000193307
2	chr20:41472609:G:A	41472609	NA,A	NA,G	NA,1	NA,inf	NA,inf	NA,1.46655	0.000182102	0.000193136
2	chr20:40365900:T:G	40365900	NA,G	NA,T	NA,1	NA,-inf	NA,inf	NA,1.52059	0.000181483	0.000195919
2	chr20:40473825:T:A	40473825	NA,A	NA,T	NA,1	NA,-inf	NA,inf	NA,1.50875	0.000181435	0.000193044
2	chr20:41335690:C:T	41335690	T,T	C,C	1,1	-inf,-inf	inf,inf	4.83009,0.563318	0.000181349	0.00367594
2	chr20:40671686:G:T	40671686	T,T	G,G	1,1	inf,-inf	inf,inf	2.14056,0.448996	0.000180227	0.000183792
2	chr20:41618114:C:T	41618114	NA,T	NA,C	NA,1	NA,inf	NA,inf	NA,1.45886	0.000178915	0.0001898
2	chr20:41393111:C:A	41393111	A,A	C,C	1,1	-inf,inf	inf,inf	3.07026,2.02814	0.0001783	0.00141815
2	chr20:41615077:A:C	41615077	NA,C	NA,A	NA,1	NA,inf	NA,inf	NA,1.45392	0.000177575	0.000188365
2	chr20:41592228:C:T	41592228	NA,T	NA,C	NA,1	NA,inf	NA,inf	NA,1.45353	0.000177446	0.000188229
2	chr20:41604335:G:C	41604335	NA,C	NA,G	NA,1	NA,inf	NA,inf	NA,1.45301	0.000177282	0.000188055
2	chr20:41701480:A:G	41701480	G,G	A,A	1,1	inf,inf	inf,inf	2.24552,0.382856	0.00017616	0.000190791
2	chr20:40474634:T:C	40474634	NA,C	NA,T	NA,1	NA,-inf	NA,inf	NA,1.49034	0.000175683	0.000186919
2	chr20:41805451:G:C	41805451	C,NA	G,NA	1,NA	-inf,NA	inf,NA	1.83769,NA	0.000175275	0.00019445
2	chr20:41701349:T:G	41701349	G,G	T,T	1,1	inf,inf	inf,inf	2.24661,0.376469	0.000174985	0.000189535
2	chr20:41701647:T:C	41701647	C,C	T,T	1,1	inf,inf	inf,inf	2.25787,0.359749	0.000174829	0.000189406
2	chr20:41100750:G:T	41100750	NA,T	NA,G	NA,1	NA,-inf	NA,inf	NA,1.3354	0.000174371	0.000183725
2	chr20:40104845:GA:G	40104845	G,G	GA,GA	1,1	inf,inf	inf,inf	1.8125,0.839002	0.000174288	0.000187226
2	chr20:40334815:T:C	40334815	NA,C	NA,T	NA,1	NA,inf	NA,inf	NA,1.46895	0.00017394	0.000185944
2	chr20:40462847:A:G	40462847	G,G	A,A	1,1	inf,-inf	inf,inf	1.18906,1.50041	0.000173729	0.000181341
2	chr20:42066184:C:T	42066184	NA,T	NA,C	NA,1	NA,inf	NA,inf	NA,1.42586	0.000173498	0.000184358
2	chr20:40565603:G:A	40565603	A,A	G,G	1,1	inf,inf	inf,inf	0.807783,1.77388	0.00017321	0.000175635
2	chr20:40581792:C:T	40581792	T,T	C,C	1,1	inf,inf	inf,inf	1.56533,1.01956	0.000172633	0.000174182
2	chr20:40821386:C:A	40821386	NA,A	NA,C	NA,1	NA,-inf	NA,inf	NA,1.41455	0.000172422	0.000183256
2	chr20:40492815:T:C	40492815	NA,C	NA,T	NA,1	NA,-inf	NA,inf	NA,1.47449	0.000172055	0.000183568
2	chr20:41045325:A:T	41045325	T,T	A,A	1,1	inf,inf	inf,inf	0.027321,2.60959	0.000171971	0.000191003
2	chr20:41618037:G:T	41618037	NA,T	NA,G	NA,1	NA,inf	NA,inf	NA,1.43432	0.000170999	0.000181419
2	chr20:41388197:C:G	41388197	G,G	C,C	1,1	-inf,inf	inf,inf	3.27169,1.70998	0.000170192	0.00125666
2	chr20:40751577:G:A	40751577	A,NA	G,NA	1,NA	-inf,NA	inf,NA	1.62808,NA	0.000169807	0.000181056
2	chr20:40163178:G:A	40163178	NA,A	NA,G	NA,1	NA,-inf	NA,inf	NA,1.43055	0.000168953	0.000179777
2	chr20:40584339:A:G	40584339	G,G	A,A	1,1	inf,inf	inf,inf	1.86138,0.646762	0.000168947	0.000170267
2	chr20:41341933:T:C	41341933	C,C	T,T	1,1	-inf,-inf	inf,inf	4.99255,0.0211855	0.000168271	0.00318425
2	chr20:41186872:T:A	41186872	A,A	T,T	1,1	-inf,-inf	inf,inf	3.8281,0.97453	0.000168093	0.00103864
2	chr20:41591409:T:C	41591409	NA,C	NA,T	NA,1	NA,inf	NA,inf	NA,1.41772	0.000168057	0.000178204
2	chr20:41522186:G:A	41522186	NA,A	NA,G	NA,1	NA,inf	NA,inf	NA,1.32463	0.000168035	0.000176907
2	chr20:40907499:C:T	40907499	T,T	C,C	1,1	inf,-inf	inf,inf	1.81317,0.685645	0.000167267	0.000176608
2	chr20:40535648:G:A	40535648	A,A	G,G	1,1	inf,inf	inf,inf	2.19366,0.241433	0.000167116	0.000171669
2	chr20:41117763:A:G	41117763	G,G	A,A	1,1	-inf,-inf	inf,inf	4.76857,0.0407514	0.00016653	0.0021221
2	chr20:40110130:GAGA:G	40110130	NA,G	NA,GAGA	NA,1	NA,-inf	NA,inf	NA,1.44902	0.000166029	0.000177461
2	chr20:40116897:C:T	40116897	NA,T	NA,C	NA,1	NA,-inf	NA,inf	NA,1.44902	0.000166029	0.000177461
2	chr20:40111769:G:A	40111769	NA,A	NA,G	NA,1	NA,-inf	NA,inf	NA,1.44902	0.000166029	0.000177461
2	chr20:41623027:C:G	41623027	NA,G	NA,C	NA,1	NA,inf	NA,inf	NA,1.41757	0.000165921	0.000176024
2	chr20:40117958:T:C	40117958	NA,C	NA,T	NA,1	NA,-inf	NA,inf	NA,1.44789	0.000165689	0.000177097
2	chr20:41340873:C:A	41340873	A,A	C,C	1,1	-inf,-inf	inf,inf	4.98712,0.0284102	0.000164378	0.00312408
2	chr20:40513599:T:A	40513599	A,A	T,T	1,1	inf,inf	inf,inf	1.95703,0.565985	0.000163898	0.000168692
2	chr20:41518455:AG:A	41518455	NA,A	NA,AG	NA,1	NA,inf	NA,inf	NA,1.40756	0.000163306	0.000173242
2	chr20:42120535:C:G	42120535	NA,G	NA,C	NA,1	NA,-inf	NA,inf	NA,1.44789	0.000162524	0.000173599
2	chr20:41702494:A:T	41702494	T,T	A,A	1,1	inf,inf	inf,inf	2.19401,0.393965	0.000162316	0.000175716
2	chr20:41043806:A:G	41043806	G,G	A,A	1,1	inf,inf	inf,inf	0.0558824,2.57735	0.000162254	0.000180309
2	chr20:41518755:C:T	41518755	NA,T	NA,C	NA,1	NA,inf	NA,inf	NA,1.40398	0.000162227	0.000172101
2	chr20:40108384:CA:C	40108384	C,NA	CA,NA	1,NA	inf,NA	inf,NA	1.60479,NA	0.000162	0.000172832
2	chr20:41036145:T:G	41036145	NA,G	NA,T	NA,1	NA,inf	NA,inf	NA,1.69662	0.000161677	0.000179363
2	chr20:41977709:C:T	41977709	NA,T	NA,C	NA,1	NA,inf	NA,inf	NA,1.41649	0.000161627	0.000172078
2	chr20:40527048:A:C	40527048	C,C	A,A	1,1	inf,inf	inf,inf	2.16981,0.244565	0.000160896	0.00016534
2	chr20:40828757:G:A	40828757	NA,A	NA,G	NA,1	NA,-inf	NA,inf	NA,1.42703	0.000159954	0.000171228
2	chr20:40096545:T:C	40096545	C,NA	T,NA	1,NA	inf,NA	inf,NA	1.59916,NA	0.000159922	0.000171482
2	chr20:40330716:T:A	40330716	NA,A	NA,T	NA,1	NA,-inf	NA,inf	NA,1.39976	0.000158724	0.000169068
2	chr20:41877777:G:A	41877777	NA,A	NA,G	NA,1	NA,-inf	NA,inf	NA,1.51849	0.000158419	0.000170791
2	chr20:41983048:C:T	41983048	T,T	C,C	1,1	inf,-inf	inf,inf	0.949251,1.77154	0.000158226	0.000171938
2	chr20:41879642:T:C	41879642	NA,C	NA,T	NA,1	NA,inf	NA,inf	NA,1.43686	0.000157976	0.000168823
2	chr20:41154394:C:A	41154394	A,A	C,C	1,1	-inf,-inf	inf,inf	4.13626,0.677454	0.000157668	0.0011803
2	chr20:41651142:T:C	41651142	C,NA	T,NA	1,NA	-inf,NA	inf,NA	1.85959,NA	0.000157618	0.000176957
2	chr20:40167110:G:T	40167110	NA,T	NA,G	NA,1	NA,-inf	NA,inf	NA,1.39257	0.000157583	0.0001677
2	chr20:42011946:C:T	42011946	T,NA	C,NA	1,NA	inf,NA	inf,NA	1.5715,NA	0.000157289	0.000168119
2	chr20:41396369:C:T	41396369	NA,T	NA,C	NA,1	NA,inf	NA,inf	NA,1.30907	0.000156888	0.000165527
2	chr20:42129979:A:G	42129979	G,G	A,A	1,1	-inf,-inf	inf,inf	0.383922,2.06091	0.000156819	0.000166077
2	chr20:40333762:G:C	40333762	C,C	G,G	1,1	-inf,inf	inf,inf	0.248856,2.25476	0.000156655	0.000165345
2	chr20:40632287:C:T	40632287	T,T	C,C	1,1	inf,inf	inf,inf	1.81045,0.939015	0.000156469	0.000160959
2	chr20:40333798:C:T	40333798	T,T	C,C	1,1	-inf,inf	inf,inf	0.248574,2.25317	0.000156138	0.0001648
2	chr20:40271658:T:TTTC	40271658	TTTC,TTTC	T,T	1,1	-inf,inf	inf,inf	0.770346,1.82695	0.000155904	0.000169699
2	chr20:40559193:A:T	40559193	T,T	A,A	1,1	inf,inf	inf,inf	2.1406,0.29027	0.000155732	0.000160102
2	chr20:41317418:C:G	41317418	G,G	C,C	1,1	inf,inf	inf,inf	0.0969505,2.552	0.000155654	0.00017327
2	chr20:41429901:A:G	41429901	G,G	A,A	1,1	-inf,inf	inf,inf	3.39375,0.412699	0.000155575	0.000328425
2	chr20:41115779:A:C	41115779	C,C	A,A	1,1	-inf,inf	inf,inf	4.36052,0.503904	0.000155398	0.00135582
2	chr20:41311364:G:C	41311364	C,C	G,G	1,1	-inf,-inf	inf,inf	4.15156,0.662627	0.000155263	0.00120689
2	chr20:41125832:C:G	41125832	G,G	C,C	1,1	inf,inf	inf,inf	0.0511598,2.55178	0.000154579	0.000171731
2	chr20:40670238:T:A	40670238	A,A	T,T	1,1	inf,-inf	inf,inf	2.0269,0.0124101	0.00015449	0.000156161
2	chr20:41980444:C:T	41980444	T,T	C,C	1,1	-inf,inf	inf,inf	1.83519,1.02901	0.0001542	0.000172645
2	chr20:41904540:C:T	41904540	T,NA	C,NA	1,NA	inf,NA	inf,NA	1.89796,NA	0.000153703	0.000172768
2	chr20:40479615:A:C	40479615	NA,C	NA,A	NA,1	NA,-inf	NA,inf	NA,1.41734	0.000153607	0.000163489
2	chr20:41312160:C:A	41312160	A,A	C,C	1,1	inf,inf	inf,inf	0.113231,2.53958	0.000153578	0.000170967
2	chr20:40800750:CAAACTGGTGGATGGGA:C	40800750	NA,C	NA,CAAACTGGTGGATGGGA	NA,1	NA,inf	NA,inf	NA,1.42187	0.000153515	0.000163695
2	chr20:41298137:G:T	41298137	T,T	G,G	1,1	inf,inf	inf,inf	0.105602,2.53958	0.000153212	0.000170513
2	chr20:41199347:G:T	41199347	T,T	G,G	1,1	inf,inf	inf,inf	0.0885691,2.54184	0.000153162	0.000170371
2	chr20:40579034:G:A	40579034	A,A	G,G	1,1	inf,inf	inf,inf	1.78949,0.664563	0.000152966	0.000154229
2	chr20:41429921:G:A	41429921	A,A	G,G	1,1	-inf,inf	inf,inf	3.40638,0.363912	0.000152828	0.000319536
2	chr20:40172723:T:C	40172723	NA,C	NA,T	NA,1	NA,inf	NA,inf	NA,1.40192	0.000152618	0.00016264
2	chr20:40486367:C:A	40486367	NA,A	NA,C	NA,1	NA,-inf	NA,inf	NA,1.41278	0.000152572	0.000162356
2	chr20:40599306:C:T	40599306	T,T	C,C	1,1	inf,inf	inf,inf	1.86575,0.575352	0.00015216	0.0001534
2	chr20:40600144:C:T	40600144	T,T	C,C	1,1	inf,inf	inf,inf	1.86939,0.566967	0.000151486	0.000152717
2	chr20:41127184:C:T	41127184	T,T	C,C	1,1	inf,inf	inf,inf	0.0378212,2.53644	0.000150429	0.000167014
2	chr20:40929504:C:A	40929504	A,A	C,C	1,1	inf,-inf	inf,inf	1.65457,0.811636	0.000150369	0.000158807
2	chr20:41460876:C:T	41460876	NA,T	NA,C	NA,1	NA,inf	NA,inf	NA,1.36327	0.0001503	0.000159485
2	chr20:40052970:C:T	40052970	T,NA	C,NA	1,NA	inf,NA	inf,NA	1.54807,NA	0.000149687	0.000161609
2	chr20:41173075:G:C	41173075	NA,C	NA,G	NA,1	NA,-inf	NA,inf	NA,1.25363	0.00014933	0.000157421
2	chr20:41430247:T:G	41430247	G,NA	T,NA	1,NA	-inf,NA	inf,NA	1.7208,NA	0.000149234	0.000163507
2	chr20:42050860:A:G	42050860	G,G	A,A	1,1	inf,-inf	inf,inf	1.28725,1.25151	0.000148943	0.000158058
2	chr20:40504034:C:T	40504034	T,T	C,C	1,1	inf,inf	inf,inf	2.11759,0.255226	0.000147974	0.000152115
2	chr20:41132745:T:C	41132745	C,C	T,T	1,1	inf,inf	inf,inf	0.0880748,2.52323	0.00014788	0.000164419
2	chr20:41465316:A:C	41465316	C,C	A,A	1,1	-inf,inf	inf,inf	2.03969,2.41747	0.000145503	0.000509082
2	chr20:41336482:A:G	41336482	G,G	A,A	1,1	-inf,inf	inf,inf	3.9261,0.593852	0.000145437	0.000740804
2	chr20:41154259:A:G	41154259	G,G	A,A	1,1	-inf,-inf	inf,inf	4.07581,0.672508	0.000144791	0.00104117
2	chr20:40812953:A:G	40812953	NA,G	NA,A	NA,1	NA,-inf	NA,inf	NA,1.32481	0.00014469	0.000153888
2	chr20:40885546:G:A	40885546	NA,A	NA,G	NA,1	NA,inf	NA,inf	NA,1.33708	0.000144518	0.000153417
2	chr20:40482051:C:T	40482051	NA,T	NA,C	NA,1	NA,-inf	NA,inf	NA,1.38007	0.000143948	0.000153193
2	chr20:40823555:T:C	40823555	C,C	T,T	1,1	inf,-inf	inf,inf	0.98428,1.52353	0.000143797	0.000152614
2	chr20:40535543:G:T	40535543	T,T	G,G	1,1	inf,inf	inf,inf	2.11635,0.238046	0.000143567	0.0001476
2	chr20:40487085:T:C	40487085	NA,C	NA,T	NA,1	NA,inf	NA,inf	NA,1.37714	0.000143219	0.000153397
2	chr20:41085556:C:T	41085556	T,T	C,C	1,1	-inf,inf	inf,inf	4.44667,0.373069	0.000143053	0.00132917
2	chr20:41190102:G:A	41190102	A,A	G,G	1,1	inf,inf	inf,inf	0.10422,2.50078	0.000142587	0.000158648
2	chr20:41974729:T:C	41974729	C,C	T,T	1,1	inf,-inf	inf,inf	0.0253155,2.18434	0.000142541	0.000151041
2	chr20:40507614:G:A	40507614	A,A	G,G	1,1	inf,inf	inf,inf	2.09593,0.260219	0.000142498	0.000146508
2	chr20:42067718:T:G	42067718	NA,G	NA,T	NA,1	NA,inf	NA,inf	NA,1.31808	0.000142364	0.000151322
2	chr20:41074385:C:T	41074385	T,T	C,C	1,1	-inf,inf	inf,inf	4.51535,0.314335	0.000142006	0.00140149
2	chr20:41205981:G:A	41205981	A,A	G,G	1,1	-inf,inf	inf,inf	0.012904,2.50211	0.000141955	0.000157525
2	chr20:41281942:T:C	41281942	C,C	T,T	1,1	-inf,-inf	inf,inf	4.10332,0.665327	0.000141946	0.00109659
2	chr20:40334242:T:C	40334242	C,C	T,T	1,1	-inf,inf	inf,inf	0.28032,2.18902	0.000141909	0.000149897
2	chr20:40349378:C:G	40349378	NA,G	NA,C	NA,1	NA,inf	NA,inf	NA,1.35412	0.000141354	0.000151111
2	chr20:41542234:A:G	41542234	G,G	A,A	1,1	-inf,inf	inf,inf	3.45497,0.904171	0.000141326	0.000533435
2	chr20:40567534:T:C	40567534	C,NA	T,NA	1,NA	inf,NA	inf,NA	1.52646,NA	0.000140907	0.000147596
2	chr20:40499566:G:C	40499566	NA,C	NA,G	NA,1	NA,-inf	NA,inf	NA,1.36279	0.000140778	0.000150235
2	chr20:41305611:C:T	41305611	T,T	C,C	1,1	inf,inf	inf,inf	0.130691,2.48648	0.000140571	0.000156479
2	chr20:41188842:G:A	41188842	A,A	G,G	1,1	inf,inf	inf,inf	0.0213625,2.49728	0.000139699	0.000155119
2	chr20:41168900:C:T	41168900	NA,T	NA,C	NA,1	NA,-inf	NA,inf	NA,1.42574	0.000139619	0.000150736
2	chr20:41291374:C:T	41291374	T,T	C,C	1,1	-inf,-inf	inf,inf	4.14579,0.941834	0.000139254	0.00160999
2	chr20:41320352:G:A	41320352	A,NA	G,NA	1,NA	-inf,NA	inf,NA	1.68685,NA	0.000139055	0.000152341
2	chr20:40930624:AC:A	40930624	NA,A	NA,AC	NA,1	NA,inf	NA,inf	NA,1.48966	0.000139054	0.000150682
2	chr20:40480400:G:A	40480400	NA,A	NA,G	NA,1	NA,-inf	NA,inf	NA,1.36054	0.000138815	0.000147757
2	chr20:41034963:C:T	41034963	T,T	C,C	1,1	-inf,inf	inf,inf	4.40422,0.322551	0.000138623	0.00118246
2	chr20:41850863:G:A	41850863	A,A	G,G	1,1	-inf,-inf	inf,inf	1.98882,0.0140812	0.00013856	0.000145146
2	chr20:40485048:A:T	40485048	NA,T	NA,A	NA,1	NA,-inf	NA,inf	NA,1.35887	0.000138543	0.000147459
2	chr20:41279109:A:C	41279109	C,C	A,A	1,1	-inf,-inf	inf,inf	4.03901,0.707496	0.000138509	0.00102793
2	chr20:40271175:C:CT	40271175	CT,CT	C,C	1,1	-inf,inf	inf,inf	0.78262,1.75242	0.000138268	0.000150555
2	chr20:40499628:A:G	40499628	NA,G	NA,A	NA,1	NA,-inf	NA,inf	NA,1.34962	0.000137549	0.000146788
2	chr20:40561198:C:T	40561198	T,T	C,C	1,1	inf,inf	inf,inf	1.16283,1.33517	0.000137433	0.000139058
2	chr20:41012877:C:A	41012877	A,NA	C,NA	1,NA	-inf,NA	inf,NA	2.09127,NA	0.000137364	0.00016275
2	chr20:40464255:A:G	40464255	G,G	A,A	1,1	inf,-inf	inf,inf	1.20972,1.34787	0.000137354	0.000143321
2	chr20:41492032:A:C	41492032	NA,C	NA,A	NA,1	NA,inf	NA,inf	NA,1.31057	0.00013697	0.000145366
2	chr20:40797786:G:C	40797786	NA,C	NA,G	NA,1	NA,inf	NA,inf	NA,1.35594	0.000136865	0.000145928
2	chr20:40117642:G:A	40117642	NA,A	NA,G	NA,1	NA,-inf	NA,inf	NA,1.34119	0.000136592	0.000145979
2	chr20:41146854:G:A	41146854	A,A	G,G	1,1	inf,inf	inf,inf	0.10024,2.47882	0.0001364	0.000151682
2	chr20:40454502:A:T	40454502	T,NA	A,NA	1,NA	inf,NA	inf,NA	1.56993,NA	0.000136329	0.000143385
2	chr20:40931834:C:T	40931834	T,T	C,C	1,1	inf,inf	inf,inf	1.6208,0.0317244	0.000136244	0.00013966
2	chr20:40192381:C:T	40192381	NA,T	NA,C	NA,1	NA,inf	NA,inf	NA,1.33897	0.000136028	0.0001451
2	chr20:41388722:G:A	41388722	NA,A	NA,G	NA,1	NA,inf	NA,inf	NA,1.92561	0.000135975	0.000162808
2	chr20:40942016:A:G	40942016	G,G	A,A	1,1	inf,inf	inf,inf	1.59111,0.13085	0.000135715	0.000138728
2	chr20:42117157:G:A	42117157	A,A	G,G	1,1	-inf,-inf	inf,inf	0.410822,2.02367	0.00013564	0.000145045
2	chr20:41290639:C:T	41290639	T,T	C,C	1,1	inf,inf	inf,inf	0.15292,2.4576	0.000134898	0.000150215
2	chr20:40909191:T:C	40909191	C,C	T,T	1,1	inf,inf	inf,inf	1.55884,0.255216	0.000134878	0.000138286
2	chr20:40671312:G:A	40671312	A,A	G,G	1,1	inf,-inf	inf,inf	2.03433,0.374942	0.00013485	0.000137582
2	chr20:42097159:T:A	42097159	NA,A	NA,T	NA,1	NA,inf	NA,inf	NA,1.29111	0.000134789	0.000142898
2	chr20:42106082:A:T	42106082	NA,T	NA,A	NA,1	NA,inf	NA,inf	NA,1.33878	0.000134384	0.000143396
2	chr20:41412330:CT:C	41412330	C,NA	CT,NA	1,NA	-inf,NA	inf,NA	1.66283,NA	0.000134295	0.000147159
2	chr20:42044633:G:C	42044633	NA,C	NA,G	NA,1	NA,inf	NA,inf	NA,1.32524	0.000134126	0.000142919
2	chr20:40789501:G:T	40789501	NA,T	NA,G	NA,1	NA,inf	NA,inf	NA,1.34793	0.000133996	0.000142928
2	chr20:41409930:A:G	41409930	G,NA	A,NA	1,NA	-inf,NA	inf,NA	1.66102,NA	0.000133705	0.000146526
2	chr20:41110325:A:G	41110325	G,G	A,A	1,1	inf,inf	inf,inf	0.0341525,2.47043	0.000133613	0.00014822
2	chr20:41051665:G:C	41051665	NA,C	NA,G	NA,1	NA,-inf	NA,inf	NA,1.39989	0.00013341	0.000144034
2	chr20:41107085:C:T	41107085	NA,T	NA,C	NA,1	NA,-inf	NA,inf	NA,1.39945	0.000133311	0.000143926
2	chr20:41126210:A:G	41126210	G,G	A,A	1,1	inf,inf	inf,inf	0.0416594,2.46926	0.000133232	0.000147839
2	chr20:41703578:T:A	41703578	A,A	T,T	1,1	inf,inf	inf,inf	2.04614,0.469163	0.000133135	0.000144273
2	chr20:41104918:G:A	41104918	A,A	G,G	1,1	inf,inf	inf,inf	0.073135,2.46784	0.000133101	0.000147852
2	chr20:41408114:C:T	41408114	T,NA	C,NA	1,NA	-inf,NA	inf,NA	1.65708,NA	0.000133101	0.000145816
2	chr20:41379286:A:G	41379286	G,NA	A,NA	1,NA	-inf,NA	inf,NA	0.847963,NA	0.000133086	0.000136324
2	chr20:40578757:C:G	40578757	G,G	C,C	1,1	inf,inf	inf,inf	1.85062,0.590723	0.000132948	0.000136844
2	chr20:40348399:G:A	40348399	A,A	G,G	1,1	-inf,inf	inf,inf	0.219834,2.17768	0.000132862	0.000140201
2	chr20:40671624:T:C	40671624	C,C	T,T	1,1	inf,-inf	inf,inf	2.00153,0.407525	0.000132091	0.000134799
2	chr20:41182593:CTCA:C	41182593	C,C	CTCA,CTCA	1,1	inf,inf	inf,inf	0.042695,2.46614	0.000131673	0.000146373
2	chr20:41925384:G:A	41925384	NA,A	NA,G	NA,1	NA,-inf	NA,inf	NA,1.2245	0.000130498	0.000138192
2	chr20:42104207:G:C	42104207	NA,C	NA,G	NA,1	NA,inf	NA,inf	NA,1.27352	0.000130437	0.000138314
2	chr20:41929502:C:A	41929502	NA,A	NA,C	NA,1	NA,-inf	NA,inf	NA,1.23265	0.000130411	0.000138168
2	chr20:40161921:C:T	40161921	NA,T	NA,C	NA,1	NA,-inf	NA,inf	NA,1.30759	0.000130318	0.000139175
2	chr20:41680049:CATT:C	41680049	NA,C	NA,CATT	NA,1	NA,inf	NA,inf	NA,1.36218	0.000130289	0.00014021
2	chr20:41350358:G:C	41350358	C,NA	G,NA	1,NA	inf,NA	inf,NA	1.12162,NA	0.000130244	0.000134987
2	chr20:41207134:A:T	41207134	T,T	A,A	1,1	inf,inf	inf,inf	0.0310421,2.45711	0.000130109	0.000144439
2	chr20:42028628:T:A	42028628	A,A	T,T	1,1	inf,-inf	inf,inf	0.807968,1.72004	0.00013006	0.000139421
2	chr20:41281808:A:G	41281808	G,G	A,A	1,1	inf,inf	inf,inf	0.141631,2.4402	0.000129874	0.000144549
2	chr20:41279730:C:T	41279730	T,NA	C,NA	1,NA	-inf,NA	inf,NA	1.83471,NA	0.000129735	0.000147032
2	chr20:40590469:C:T	40590469	T,T	C,C	1,1	inf,inf	inf,inf	1.82485,0.409625	0.000129713	0.000130771
2	chr20:40128255:A:C	40128255	C,C	A,A	1,1	-inf,-inf	inf,inf	1.59635,0.971121	0.000129573	0.000140632
2	chr20:42010676:G:A	42010676	NA,A	NA,G	NA,1	NA,inf	NA,inf	NA,1.25351	0.00012954	0.000137365
2	chr20:40478639:G:A	40478639	NA,A	NA,G	NA,1	NA,-inf	NA,inf	NA,1.31921	0.00012912	0.000137434
2	chr20:40922514:T:C	40922514	C,C	T,T	1,1	inf,inf	inf,inf	1.47519,0.363747	0.000128821	0.000131874
2	chr20:41233831:G:A	41233831	A,A	G,G	1,1	-inf,-inf	inf,inf	3.92968,0.691948	0.000128492	0.000811995
2	chr20:40704072:TG:T	40704072	NA,T	NA,TG	NA,1	NA,inf	NA,inf	NA,1.29711	0.00012846	0.00013659
2	chr20:41378616:C:T	41378616	T,NA	C,NA	1,NA	-inf,NA	inf,NA	1.64257,NA	0.000128312	0.000140605
2	chr20:40573912:T:C	40573912	C,C	T,T	1,1	inf,inf	inf,inf	1.85881,0.566135	0.000128275	0.000132079
2	chr20:40502560:G:A	40502560	A,A	G,G	1,1	inf,inf	inf,inf	1.14463,1.29789	0.000128271	0.00013641
2	chr20:41336495:G:A	41336495	A,A	G,G	1,1	-inf,inf	inf,inf	3.76252,0.659399	0.000127881	0.000600512
2	chr20:41407188:A:T	41407188	T,NA	A,NA	1,NA	-inf,NA	inf,NA	1.63559,NA	0.000127837	0.000140045
2	chr20:40806534:G:A	40806534	NA,A	NA,G	NA,1	NA,inf	NA,inf	NA,1.31874	0.000127731	0.000136255
2	chr20:41332757:CAAAAT:C	41332757	C,C	CAAAAT,CAAAAT	1,1	-inf,-inf	inf,inf	4.47677,0.636294	0.000127435	0.0019205
2	chr20:41303320:T:C	41303320	C,C	T,T	1,1	inf,inf	inf,inf	0.104065,2.43727	0.000127346	0.000141564
2	chr20:41345862:G:A	41345862	A,NA	G,NA	1,NA	-inf,NA	inf,NA	1.6381,NA	0.000126693	0.00013882
2	chr20:41237527:A:G	41237527	NA,G	NA,A	NA,1	NA,-inf	NA,inf	NA,1.36992	0.000126684	0.000136771
2	chr20:40571262:A:T	40571262	T,T	A,A	1,1	inf,inf	inf,inf	1.81853,0.61066	0.000126562	0.000130338
2	chr20:41192908:C:A	41192908	A,A	C,C	1,1	inf,inf	inf,inf	0.0838405,2.43744	0.00012655	0.000140618
2	chr20:41107031:C:T	41107031	T,T	C,C	1,1	inf,inf	inf,inf	0.012905,2.43689	0.000126188	0.00013983
2	chr20:40184357:A:G	40184357	NA,G	NA,A	NA,1	NA,inf	NA,inf	NA,1.29614	0.000125908	0.000134226
2	chr20:40418473:T:G	40418473	G,NA	T,NA	1,NA	-inf,NA	inf,NA	1.4262,NA	0.000125894	0.000139163
2	chr20:41221252:A:G	41221252	G,NA	A,NA	1,NA	-inf,NA	inf,NA	1.63046,NA	0.000125828	0.000137766
2	chr20:41125265:T:C	41125265	C,C	T,T	1,1	inf,inf	inf,inf	0.0428274,2.43742	0.00012577	0.000139513
2	chr20:40787730:T:C	40787730	C,C	T,T	1,1	-inf,inf	inf,inf	1.22133,1.18021	0.000125691	0.000133881
2	chr20:41108751:C:T	41108751	T,T	C,C	1,1	inf,inf	inf,inf	0.0427383,2.43689	0.000125618	0.000139348
2	chr20:41108680:C:T	41108680	T,T	C,C	1,1	inf,inf	inf,inf	0.0459497,2.43689	0.000125604	0.000139348
2	chr20:41904126:C:A	41904126	NA,A	NA,C	NA,1	NA,inf	NA,inf	NA,1.36287	0.000125464	0.00013497
2	chr20:41132058:G:A	41132058	NA,A	NA,G	NA,1	NA,inf	NA,inf	NA,1.37553	0.000125294	0.000134847
2	chr20:40581202:T:C	40581202	NA,C	NA,T	NA,1	NA,-inf	NA,inf	NA,1.29406	0.000125256	0.000133954
2	chr20:40517241:A:G	40517241	G,G	A,A	1,1	inf,inf	inf,inf	2.04469,0.245205	0.000124908	0.000128512
2	chr20:40079611:G:C	40079611	NA,C	NA,G	NA,1	NA,inf	NA,inf	NA,1.28927	0.000124907	0.000133139
2	chr20:40700337:A:G	40700337	NA,G	NA,A	NA,1	NA,inf	NA,inf	NA,1.29088	0.000124776	0.00013286
2	chr20:40939952:G:A	40939952	A,A	G,G	1,1	inf,inf	inf,inf	1.4765,0.315815	0.000124726	0.000127617
2	chr20:41295243:T:C	41295243	NA,C	NA,T	NA,1	NA,-inf	NA,inf	NA,1.4067	0.000124651	0.000135237
2	chr20:40813349:T:C	40813349	NA,C	NA,T	NA,1	NA,-inf	NA,inf	NA,1.30316	0.00012465	0.000133755
2	chr20:42059077:A:G	42059077	NA,G	NA,A	NA,1	NA,inf	NA,inf	NA,1.25915	0.000124447	0.000132355
2	chr20:40586119:G:A	40586119	NA,A	NA,G	NA,1	NA,-inf	NA,inf	NA,1.28952	0.000124243	0.000132871
2	chr20:40576900:G:T	40576900	NA,T	NA,G	NA,1	NA,-inf	NA,inf	NA,1.28952	0.000124243	0.000132871
2	chr20:40573443:T:A	40573443	NA,A	NA,T	NA,1	NA,-inf	NA,inf	NA,1.28952	0.000124243	0.000132871
2	chr20:40578811:A:C	40578811	NA,C	NA,A	NA,1	NA,-inf	NA,inf	NA,1.28952	0.000124243	0.000132871
2	chr20:40937084:G:A	40937084	A,A	G,G	1,1	inf,inf	inf,inf	1.57614,0.110795	0.000124172	0.000127424
2	chr20:40988657:C:T	40988657	NA,T	NA,C	NA,1	NA,inf	NA,inf	NA,1.22801	0.000124003	0.000131705
2	chr20:41773678:T:C	41773678	NA,C	NA,T	NA,1	NA,inf	NA,inf	NA,1.36058	0.000123987	0.000133453
2	chr20:40733118:A:G	40733118	NA,G	NA,A	NA,1	NA,inf	NA,inf	NA,1.33235	0.000123815	0.000132288
2	chr20:40899590:C:A	40899590	A,A	C,C	1,1	inf,inf	inf,inf	1.77492,0.0773734	0.000123777	0.000128113
2	chr20:40766076:G:A	40766076	NA,A	NA,G	NA,1	NA,inf	NA,inf	NA,1.26497	0.000123725	0.000131844
2	chr20:40633367:A:G	40633367	NA,G	NA,A	NA,1	NA,-inf	NA,inf	NA,1.29266	0.000123606	0.00013239
2	chr20:40269211:C:T	40269211	T,T	C,C	1,1	-inf,inf	inf,inf	0.808369,1.66853	0.000123588	0.000134587
2	chr20:41045568:C:T	41045568	NA,T	NA,C	NA,1	NA,inf	NA,inf	NA,1.52977	0.000123283	0.000136309
2	chr20:41276863:G:A	41276863	A,A	G,G	1,1	inf,inf	inf,inf	0.0761304,2.42293	0.000123198	0.00013682
2	chr20:40440355:A:G	40440355	G,NA	A,NA	1,NA	-inf,NA	inf,NA	1.34721,NA	0.000123143	0.000129122
2	chr20:40603763:T:C	40603763	C,NA	T,NA	1,NA	inf,NA	inf,NA	1.45559,NA	0.000123119	0.000129126
2	chr20:41212524:G:A	41212524	A,A	G,G	1,1	inf,inf	inf,inf	0.0968484,2.41899	0.000122952	0.000136636
2	chr20:40581066:A:G	40581066	NA,G	NA,A	NA,1	NA,-inf	NA,inf	NA,1.28259	0.000122725	0.000131247
2	chr20:41087911:C:CT	41087911	CT,CT	C,C	1,1	-inf,inf	inf,inf	4.37829,0.339736	0.000122509	0.00109918
2	chr20:40241978:C:T	40241978	NA,T	NA,C	NA,1	NA,-inf	NA,inf	NA,1.29273	0.000122186	0.00013064
2	chr20:40929277:A:G	40929277	G,G	A,A	1,1	inf,inf	inf,inf	1.48495,0.299244	0.000122093	0.000124979
2	chr20:41422224:T:C	41422224	C,NA	T,NA	1,NA	-inf,NA	inf,NA	1.60414,NA	0.000122075	0.000133578
2	chr20:41403814:C:T	41403814	T,NA	C,NA	1,NA	-inf,NA	inf,NA	1.60456,NA	0.000121952	0.000133459
2	chr20:40929661:C:T	40929661	T,T	C,C	1,1	inf,-inf	inf,inf	1.56247,0.793908	0.000121843	0.000128745
2	chr20:40844640:G:A	40844640	A,A	G,G	1,1	inf,inf	inf,inf	1.31294,0.755831	0.000121748	0.000126202
2	chr20:41439869:C:T	41439869	T,NA	C,NA	1,NA	-inf,NA	inf,NA	1.62333,NA	0.000121594	0.000133444
2	chr20:40843084:G:A	40843084	A,A	G,G	1,1	inf,inf	inf,inf	1.31274,0.757304	0.000121555	0.000126015
2	chr20:40269510:G:A	40269510	A,A	G,G	1,1	-inf,inf	inf,inf	0.791489,1.67388	0.000121488	0.000132267
2	chr20:41158316:C:T	41158316	NA,T	NA,C	NA,1	NA,inf	NA,inf	NA,1.51856	0.000121259	0.000134022
2	chr20:41407882:T:C	41407882	C,C	T,T	1,1	-inf,inf	inf,inf	2.0483,0.457225	0.00012109	0.000132666
2	chr20:40603663:A:G	40603663	G,G	A,A	1,1	inf,inf	inf,inf	2.05612,0.21609	0.000120975	0.000124547
2	chr20:40356209:T:A	40356209	A,NA	T,NA	1,NA	inf,NA	inf,NA	1.34242,NA	0.000120938	0.000126819
2	chr20:40703025:G:A	40703025	NA,A	NA,G	NA,1	NA,inf	NA,inf	NA,1.26259	0.0001208	0.000128456
2	chr20:40550283:A:G	40550283	G,G	A,A	1,1	inf,inf	inf,inf	1.38504,1.03546	0.000120696	0.000121932
2	chr20:41289834:T:C	41289834	C,C	T,T	1,1	inf,inf	inf,inf	0.173938,2.38864	0.000120557	0.000134213
2	chr20:41435910:CAAAT:C	41435910	C,C	CAAAT,CAAAT	1,1	-inf,-inf	inf,inf	2.9245,0.0429629	0.000120177	0.00016033
2	chr20:41220763:G:A	41220763	NA,A	NA,G	NA,1	NA,inf	NA,inf	NA,1.51991	0.000120121	0.000132923
2	chr20:41098136:T:C	41098136	C,C	T,T	1,1	inf,inf	inf,inf	0.0132932,2.40948	0.000120084	0.000133031
2	chr20:40575226:A:T	40575226	T,T	A,A	1,1	inf,inf	inf,inf	1.98874,0.133904	0.000119855	0.000121404
2	chr20:40523914:A:G	40523914	G,G	A,A	1,1	inf,inf	inf,inf	2.02178,0.244565	0.00011963	0.000123094
2	chr20:41094369:A:C	41094369	C,C	A,A	1,1	inf,inf	inf,inf	0.0358035,2.40922	0.000119551	0.000132549
2	chr20:41960028:G:A	41960028	A,A	G,G	1,1	-inf,inf	inf,inf	2.10561,0.532066	0.000119393	0.000135149
2	chr20:40666024:G:C	40666024	C,C	G,G	1,1	-inf,-inf	inf,inf	1.24688,1.33941	0.000119386	0.000123452
2	chr20:41191927:C:G	41191927	G,G	C,C	1,1	-inf,inf	inf,inf	0.0258258,2.4043	0.000119378	0.000132294
2	chr20:41085505:A:C	41085505	C,C	A,A	1,1	-inf,inf	inf,inf	4.35475,0.343967	0.000119375	0.00105403
2	chr20:42009689:T:C	42009689	C,C	T,T	1,1	-inf,inf	inf,inf	0.57188,1.83221	0.000119172	0.000127235
2	chr20:41071466:TC:T	41071466	T,T	TC,TC	1,1	inf,inf	inf,inf	0.0665587,2.40696	0.000119087	0.000132174
2	chr20:40254376:T:C	40254376	C,C	T,T	1,1	-inf,inf	inf,inf	0.344124,1.93297	0.000118917	0.000126838
2	chr20:41421233:T:C	41421233	C,NA	T,NA	1,NA	-inf,NA	inf,NA	1.58889,NA	0.000118703	0.000129876
2	chr20:42100409:T:C	42100409	C,C	T,T	1,1	inf,-inf	inf,inf	0.774457,1.70833	0.000118586	0.00012805
2	chr20:41420446:C:A	41420446	A,NA	C,NA	1,NA	-inf,NA	inf,NA	1.58578,NA	0.000118241	0.000129267
2	chr20:40269922:AGGGATGCTTGCCTTGGTC:A	40269922	A,A	AGGGATGCTTGCCTTGGTC,AGGGATGCTTGCCTTGGTC	1,1	-inf,inf	inf,inf	0.771327,1.67598	0.000118161	0.000128601
2	chr20:41420447:C:G	41420447	G,NA	C,NA	1,NA	-inf,NA	inf,NA	1.58459,NA	0.000117992	0.000128994
2	chr20:40813182:G:A	40813182	A,A	G,G	1,1	-inf,inf	inf,inf	0.433924,1.936	0.00011746	0.000125813
2	chr20:40533588:C:T	40533588	T,T	C,C	1,1	inf,-inf	inf,inf	1.85542,0.476199	0.000117035	0.000120686
2	chr20:41330570:A:G	41330570	NA,G	NA,A	NA,1	NA,-inf	NA,inf	NA,1.3678	0.000116993	0.000126871
2	chr20:41807235:C:T	41807235	NA,T	NA,C	NA,1	NA,inf	NA,inf	NA,1.3247	0.000116888	0.000125735
2	chr20:42099979:T:A	42099979	NA,A	NA,T	NA,1	NA,inf	NA,inf	NA,1.24957	0.000116658	0.00012438
2	chr20:41086195:G:A	41086195	A,A	G,G	1,1	-inf,inf	inf,inf	4.36197,0.313379	0.000116538	0.0010306
2	chr20:40502677:A:G	40502677	G,G	A,A	1,1	inf,inf	inf,inf	1.88275,0.411593	0.000116199	0.000119002
2	chr20:41090258:C:T	41090258	T,T	C,C	1,1	inf,inf	inf,inf	0.08206,2.39153	0.000116111	0.000128913
2	chr20:41994415:G:A	41994415	A,A	G,G	1,1	-inf,-inf	inf,inf	0.71517,1.85057	0.000115895	0.000127135
2	chr20:41797807:C:T	41797807	T,NA	C,NA	1,NA	-inf,NA	inf,NA	1.42906,NA	0.000115716	0.000124364
2	chr20:41330209:C:T	41330209	T,T	C,C	1,1	-inf,-inf	inf,inf	5.81856,0.487927	0.000115454	0.0272174
2	chr20:42028165:T:C	42028165	C,C	T,T	1,1	inf,-inf	inf,inf	0.78813,1.66881	0.000115113	0.00012338
2	chr20:40330210:A:G	40330210	G,G	A,A	1,1	-inf,inf	inf,inf	0.271128,2.07973	0.000114744	0.000121212
2	chr20:42062131:C:T	42062131	T,T	C,C	1,1	inf,-inf	inf,inf	0.240207,1.95534	0.000114604	0.000121151
2	chr20:40236985:T:C	40236985	C,NA	T,NA	1,NA	-inf,NA	inf,NA	1.37594,NA	0.000113942	0.000121453
2	chr20:40103128:C:T	40103128	NA,T	NA,C	NA,1	NA,-inf	NA,inf	NA,1.24473	0.000113858	0.00012184
2	chr20:40888714:G:A	40888714	NA,A	NA,G	NA,1	NA,inf	NA,inf	NA,1.20555	0.000113691	0.000120757
2	chr20:40822267:C:T	40822267	NA,T	NA,C	NA,1	NA,-inf	NA,inf	NA,1.19514	0.00011307	0.000120416
2	chr20:41285120:T:G	41285120	G,G	T,T	1,1	inf,inf	inf,inf	0.131988,2.36465	0.000113069	0.000125693
2	chr20:40330389:C:T	40330389	T,T	C,C	1,1	-inf,inf	inf,inf	0.253745,2.0794	0.000113023	0.000119367
2	chr20:40985867:G:A	40985867	A,NA	G,NA	1,NA	inf,NA	inf,NA	1.02828,NA	0.000112936	0.000116938
2	chr20:42047108:T:C	42047108	NA,C	NA,T	NA,1	NA,inf	NA,inf	NA,1.24923	0.000112872	0.00012057
2	chr20:41638042:G:A	41638042	A,A	G,G	1,1	-inf,inf	inf,inf	4.6643,2.3981	0.00011277	0.0736634
2	chr20:41971835:C:G	41971835	G,G	C,C	1,1	inf,-inf	inf,inf	1.31087,1.29534	0.000112661	0.000123245
2	chr20:40574133:A:C	40574133	C,C	A,A	1,1	inf,inf	inf,inf	1.80002,0.553466	0.00011256	0.000115957
2	chr20:40328815:C:A	40328815	A,A	C,C	1,1	-inf,inf	inf,inf	0.259394,2.07455	0.00011253	0.000118857
2	chr20:40917047:A:C	40917047	C,C	A,A	1,1	inf,inf	inf,inf	1.31843,0.561974	0.000112495	0.000115779
2	chr20:41403998:C:T	41403998	T,NA	C,NA	1,NA	-inf,NA	inf,NA	1.55647,NA	0.000112207	0.000122657
2	chr20:40371033:G:T	40371033	T,T	G,G	1,1	-inf,-inf	inf,inf	0.272783,1.97042	0.000112176	0.000119303
2	chr20:40330202:C:A	40330202	A,A	C,C	1,1	-inf,inf	inf,inf	0.236751,2.08188	0.000112135	0.000118395
2	chr20:41038615:G:A	41038615	NA,A	NA,G	NA,1	NA,-inf	NA,inf	NA,1.29726	0.000112008	0.000120846
2	chr20:40601739:G:A	40601739	A,A	G,G	1,1	inf,inf	inf,inf	1.88793,0.30242	0.000111993	0.000112988
2	chr20:40329559:T:C	40329559	C,C	T,T	1,1	-inf,inf	inf,inf	0.252857,2.07455	0.000111922	0.000118204
2	chr20:40331248:G:A	40331248	A,A	G,G	1,1	-inf,inf	inf,inf	0.248644,2.07455	0.00011154	0.000117795
2	chr20:40329038:A:G	40329038	G,G	A,A	1,1	-inf,inf	inf,inf	0.255889,2.07125	0.0001115	0.000117765
2	chr20:40329633:C:T	40329633	T,T	C,C	1,1	-inf,inf	inf,inf	0.248151,2.07455	0.000111497	0.000117748
2	chr20:40328393:A:G	40328393	G,G	A,A	1,1	-inf,inf	inf,inf	0.247783,2.07455	0.000111464	0.000117713
2	chr20:40331390:G:A	40331390	A,A	G,G	1,1	-inf,inf	inf,inf	0.247079,2.07462	0.000111421	0.000117666
2	chr20:40329908:T:C	40329908	C,C	T,T	1,1	-inf,inf	inf,inf	0.244438,2.07455	0.000111158	0.000117386
2	chr20:41144599:G:A	41144599	A,A	G,G	1,1	inf,inf	inf,inf	0.0871978,2.36589	0.000111095	0.00012333
2	chr20:42070687:T:A	42070687	A,A	T,T	1,1	-inf,inf	inf,inf	1.29969,1.21834	0.000110997	0.000119642
2	chr20:40327103:G:A	40327103	A,A	G,G	1,1	-inf,inf	inf,inf	0.242557,2.07455	0.000110997	0.000117211
2	chr20:40398901:T:G	40398901	NA,G	NA,T	NA,1	NA,inf	NA,inf	NA,1.21648	0.000110927	0.000118549
2	chr20:40329452:G:A	40329452	A,A	G,G	1,1	-inf,inf	inf,inf	0.248225,2.07162	0.000110895	0.000117115
2	chr20:41056779:G:A	41056779	A,A	G,G	1,1	-inf,inf	inf,inf	4.30736,0.331652	0.000110796	0.00094558
2	chr20:40330460:C:T	40330460	T,T	C,C	1,1	-inf,inf	inf,inf	0.240035,2.07455	0.000110788	0.000116988
2	chr20:41421674:G:A	41421674	A,NA	G,NA	1,NA	-inf,NA	inf,NA	1.54793,NA	0.000110636	0.000120905
2	chr20:42113780:G:C	42113780	NA,C	NA,G	NA,1	NA,inf	NA,inf	NA,1.18008	0.000110444	0.000117169
2	chr20:40330516:G:A	40330516	A,A	G,G	1,1	-inf,inf	inf,inf	0.233562,2.07455	0.000110232	0.000116389
2	chr20:41979540:A:G	41979540	NA,G	NA,A	NA,1	NA,inf	NA,inf	NA,1.19571	0.000110039	0.00011712
2	chr20:40697511:A:G	40697511	G,G	A,A	1,1	-inf,-inf	inf,inf	2.16534,0.351852	0.000109999	0.000119557
2	chr20:40330906:C:T	40330906	T,T	C,C	1,1	-inf,inf	inf,inf	0.236689,2.07132	0.000109836	0.000115978
2	chr20:40332483:G:A	40332483	A,A	G,G	1,1	-inf,inf	inf,inf	0.26392,2.06004	0.000109803	0.000116001
2	chr20:40079190:A:G	40079190	NA,G	NA,A	NA,1	NA,-inf	NA,inf	NA,1.23731	0.000109527	0.000117259
2	chr20:41979321:C:T	41979321	NA,T	NA,C	NA,1	NA,inf	NA,inf	NA,1.19263	0.000109434	0.000116477
2	chr20:40063406:G:A	40063406	NA,A	NA,G	NA,1	NA,-inf	NA,inf	NA,1.23384	0.000109342	0.000117085
2	chr20:42113933:G:A	42113933	NA,A	NA,G	NA,1	NA,inf	NA,inf	NA,1.17338	0.000109181	0.000115829
2	chr20:40267392:G:A	40267392	A,A	G,G	1,1	-inf,inf	inf,inf	0.762388,1.64067	0.000109154	0.00011876
```
