## Supplementary material for "Characterization of shared and ancestry-specific signals driving complex traits using multi-ancestry fine-mapping": susiex_nc2.cs80.snp

```
BP	SNP	PIP(CS1)	LogBF(CS1,Pop1)	LogBF(CS1,Pop2)	PIP(CS2)	LogBF(CS2,Pop1)	LogBF(CS2,Pop2)
40051409	chr20:40051409:C:T	3.31014e-06	-0.362989	-0.11609	5.05278e-05	-0.305084	-0.127003
40052004	chr20:40052004:A:G	1.95363e-06	0.232357	-1.23874	3.48057e-05	0.440477	-1.24531
40052183	chr20:40052183:C:G	1.86262e-06	-2.06257e-10	-1.05408	2.70365e-05	-2.06257e-10	-1.05742
40052309	chr20:40052309:C:T	1.77782e-05	-2.06257e-10	1.2019	0.000242267	-2.06257e-10	1.13543
40052970	chr20:40052970:C:T	1.19241e-05	0.802493	-5.51629e-10	0.000149687	0.653936	-5.51629e-10
40053162	chr20:40053162:G:A	1.10522e-06	-0.333568	-1.24246	1.87511e-05	-0.177871	-1.24549
40053724	chr20:40053724:A:G	1.49342e-06	-2.06257e-10	-1.275	2.17521e-05	-2.06257e-10	-1.2749
40053807	chr20:40053807:C:A	2.34093e-06	-2.06257e-10	-0.825521	3.42406e-05	-2.06257e-10	-0.821198
40054030	chr20:40054030:G:T	2.11876e-06	-2.06257e-10	-0.925238	3.1022e-05	-2.06257e-10	-0.919912
40054237	chr20:40054237:C:G	1.04679e-06	-0.401242	-1.2291	1.77562e-05	-0.245346	-1.23253
40054340	chr20:40054340:G:A	1.04416e-06	-0.424353	-1.2085	1.76855e-05	-0.269022	-1.21284
40054568	chr20:40054568:C:T	1.59167e-06	-2.06257e-10	-1.21129	2.34413e-05	-2.06257e-10	-1.20011
40054750	chr20:40054750:G:A	6.61165e-07	-0.8517	-1.23812	1.00424e-05	-0.810033	-1.23776
40054783	chr20:40054783:C:T	3.06533e-06	-2.06257e-10	-0.555914	4.49701e-05	-2.06257e-10	-0.548612
40054882	chr20:40054882:A:G	1.64498e-06	0.0087821	-1.18712	2.88075e-05	0.200788	-1.19476
40054934	chr20:40054934:T:C	1.49341e-06	-2.06257e-10	-1.27501	2.1755e-05	-2.06257e-10	-1.27476
40055291	chr20:40055291:G:A	1.7479e-06	0.0576846	-1.17534	3.08179e-05	0.260658	-1.18717
40055541	chr20:40055541:C:T	1.61143e-06	-0.0021075	-1.19684	2.83681e-05	0.197856	-1.2072
40055835	chr20:40055835:A:G	2.39231e-06	-2.06257e-10	-0.803812	3.50727e-05	-2.06257e-10	-0.797185
40056058	chr20:40056058:C:T	1.25455e-06	-1.2622	-0.187091	1.79504e-05	-1.27628	-0.190718
40056428	chr20:40056428:C:T	6.76471e-06	-2.06257e-10	0.235649	9.88804e-05	-2.06257e-10	0.239302
40056725	chr20:40056725:T:G	4.11986e-07	-1.29128	-1.27155	6.62594e-06	-1.19357	-1.27004
40056900	chr20:40056900:C:T	4.51769e-07	-1.19745	-1.2732	7.00882e-06	-1.13528	-1.27216
40057011	chr20:40057011:A:G	1.51694e-06	-2.06257e-10	-1.25938	2.2009e-05	-2.06257e-10	-1.26316
40057092	chr20:40057092:C:T	4.85309e-06	-2.06257e-10	-0.0964549	6.92318e-05	-2.06257e-10	-0.11715
40057098	chr20:40057098:G:A	3.93879e-06	-1.10595	0.800751	5.47642e-05	-1.12244	0.770867
40057478	chr20:40057478:A:G	7.52156e-07	-1.40086	-0.560018	1.21269e-05	-1.32406	-0.535121
40057566	chr20:40057566:T:C	1.05231e-06	-0.4046	-1.22048	1.47102e-05	-0.440565	-1.2255
40057707	chr20:40057707:T:C	2.43187e-06	-2.06257e-10	-0.787408	3.5627e-05	-2.06257e-10	-0.781505
40058049	chr20:40058049:A:T	5.77812e-07	-0.982893	-1.24168	8.58175e-06	-0.95935	-1.24562
40058255	chr20:40058255:A:G	1.51381e-06	-2.06257e-10	-1.26144	2.197e-05	-2.06257e-10	-1.26493
40058329	chr20:40058329:C:T	5.72271e-07	-0.987508	-1.24671	8.4969e-06	-0.964775	-1.25013
40058399	chr20:40058399:C:T	9.78108e-07	-0.495155	-1.20305	1.4797e-05	-0.445615	-1.21457
40058488	chr20:40058488:T:C	3.64231e-06	-1.07472	0.69127	5.07357e-05	-1.09266	0.664676
40058564	chr20:40058564:C:T	3.97191e-06	-2.06257e-10	-0.296821	5.92968e-05	-2.06257e-10	-0.272055
40058574	chr20:40058574:G:A	1.33056e-05	0.912117	-5.51629e-10	0.000184412	0.86256	-5.51629e-10
40058687	chr20:40058687:G:A	1.50213e-06	-2.06257e-10	-1.26918	2.18785e-05	-2.06257e-10	-1.2691
40058882	chr20:40058882:C:A	1.70032e-06	-1.14526	-5.51629e-10	2.45155e-05	-1.1553	-5.51629e-10
40059110	chr20:40059110:G:T	5.22518e-06	-1.03911	1.01652	7.37673e-05	-1.04391	0.990212
40059577	chr20:40059577:C:T	2.42648e-06	-2.06257e-10	-0.789628	3.55511e-05	-2.06257e-10	-0.783638
40059709	chr20:40059709:G:A	4.492e-07	-1.40022	-1.07614	7.12471e-06	-1.33039	-1.06065
40060772	chr20:40060772:C:T	3.30708e-06	-1.10474	0.624732	4.60538e-05	-1.12235	0.597552
40060955	chr20:40060955:A:G	9.51998e-07	-0.501356	-1.22391	1.33557e-05	-0.534079	-1.22859
40061035	chr20:40061035:A:G	1.49364e-06	-2.06257e-10	-1.27486	2.17508e-05	-2.06257e-10	-1.27496
40061075	chr20:40061075:C:T	2.46011e-06	-2.06257e-10	-0.775865	3.54975e-05	-2.06257e-10	-0.785148
40061399	chr20:40061399:C:A	5.48079e-07	-1.34715	-0.930259	8.90973e-06	-1.25755	-0.909919
40061632	chr20:40061632:T:C	1.67222e-06	-2.06257e-10	-1.16192	2.45535e-05	-2.06257e-10	-1.15376
40061644	chr20:40061644:G:A	1.49373e-06	-2.06257e-10	-1.27479	2.17516e-05	-2.06257e-10	-1.27492
40061984	chr20:40061984:C:G	1.50651e-06	-2.06257e-10	-1.26627	2.18682e-05	-2.06257e-10	-1.26958
40061995	chr20:40061995:A:G	4.43239e-07	-1.35232	-1.1374	7.16461e-06	-1.26314	-1.12231
40061998	chr20:40061998:G:A	3.20217e-06	-1.05525	0.543007	4.54221e-05	-1.05751	0.518901
40062407	chr20:40062407:A:T	4.70496e-07	-1.38389	-1.04615	7.5031e-06	-1.31085	-1.02844
40062747	chr20:40062747:T:C	2.59292e-06	-2.06257e-10	-0.723286	3.80541e-05	-2.06257e-10	-0.7156
40062960	chr20:40062960:G:T	1.00688e-06	-0.483258	-1.18596	1.55609e-05	-0.411079	-1.19877
40063259	chr20:40063259:T:C	4.22943e-06	-2.06257e-10	-0.234003	6.32121e-05	-2.06257e-10	-0.208113
40063406	chr20:40063406:G:A	7.74387e-06	-2.06257e-10	0.370832	0.000109342	-2.06257e-10	0.339873
40063766	chr20:40063766:G:A	4.24986e-06	-2.06257e-10	-0.229184	6.03762e-05	-2.06257e-10	-0.254015
40064169	chr20:40064169:T:C	1.23662e-06	-0.590834	-0.872854	1.63861e-05	-0.675414	-0.882763
40064263	chr20:40064263:T:C	3.01447e-06	-1.08162	0.508975	4.21267e-05	-1.09771	0.483781
40064791	chr20:40064791:C:A	3.9852e-06	-2.06257e-10	-0.293483	5.81919e-05	-2.06257e-10	-0.290864
40065224	chr20:40065224:C:T	7.08038e-07	-1.19004	-0.831292	9.84884e-06	-1.243	-0.824253
40065974	chr20:40065974:G:A	1.30258e-06	-1.41172	-5.51629e-10	2.06544e-05	-1.32668	-5.51629e-10
40066107	chr20:40066107:C:T	4.49716e-06	-1.08913	0.916508	6.34902e-05	-1.09288	0.889157
40066776	chr20:40066776:G:A	1.9979e-06	-2.06257e-10	-0.983975	2.90358e-05	-2.06257e-10	-0.986079
40066974	chr20:40066974:C:T	1.74867e-06	-2.06257e-10	-1.11721	2.56417e-05	-2.06257e-10	-1.11039
40067050	chr20:40067050:T:C	1.92249e-06	-2.06257e-10	-1.02245	2.82933e-05	-2.06257e-10	-1.01199
40067570	chr20:40067570:A:C	1.93022e-06	-2.06257e-10	-1.01844	2.84094e-05	-2.06257e-10	-1.00789
40068362	chr20:40068362:A:G	1.60272e-06	-2.06257e-10	-1.20437	2.34921e-05	-2.06257e-10	-1.19795
40068393	chr20:40068393:T:C	5.60768e-06	-1.05774	1.10581	7.80902e-05	-1.07521	1.07846
40068907	chr20:40068907:T:C	3.62354e-06	-2.06257e-10	-0.388619	5.33069e-05	-2.06257e-10	-0.378543
40069060	chr20:40069060:T:C	2.07965e-06	-2.06257e-10	-0.943872	3.00664e-05	-2.06257e-10	-0.9512
40069710	chr20:40069710:T:C	8.85957e-07	-0.70171	-1.09545	1.31954e-05	-0.666552	-1.10819
40070006	chr20:40070006:G:A	2.61045e-06	-2.06257e-10	-0.716548	3.82413e-05	-2.06257e-10	-0.710693
40070344	chr20:40070344:A:G	4.36868e-07	-1.31546	-1.18874	6.37731e-06	-1.31964	-1.18222
40070500	chr20:40070500:C:T	1.1048e-06	-1.5764	-5.51629e-10	1.647e-05	-1.55307	-5.51629e-10
40070575	chr20:40070575:G:T	2.91827e-06	-2.06257e-10	-0.605079	4.26188e-05	-2.06257e-10	-0.602313
40070778	chr20:40070778:C:A	1.49349e-06	-2.06257e-10	-1.27495	2.17638e-05	-2.06257e-10	-1.27436
40071074	chr20:40071074:G:A	7.60775e-07	-0.772894	-1.17659	1.30042e-05	-0.623926	-1.16541
40071547	chr20:40071547:T:A	1.28098e-06	-0.6963	-0.732146	1.73672e-05	-0.759267	-0.740757
40071841	chr20:40071841:G:T	1.08842e-06	-1.59134	-5.51629e-10	1.59085e-05	-1.58776	-5.51629e-10
40071933	chr20:40071933:A:T	3.54568e-06	-2.06257e-10	-0.410339	5.04225e-05	-2.06257e-10	-0.434173
40071980	chr20:40071980:T:C	2.48717e-06	-2.06257e-10	-0.764926	3.64357e-05	-2.06257e-10	-0.759062
40072197	chr20:40072197:G:C	8.58581e-07	-0.700323	-1.12822	1.28023e-05	-0.66604	-1.13894
40072954	chr20:40072954:AAAAT:A	2.11333e-06	-2.06257e-10	-0.927805	2.99908e-05	-2.06257e-10	-0.953718
40073448	chr20:40073448:T:A	6.63336e-06	-2.06257e-10	0.216042	9.80867e-05	-2.06257e-10	0.231242
40073449	chr20:40073449:T:C	3.7773e-06	-2.06257e-10	-0.34706	5.37717e-05	-2.06257e-10	-0.369863
40073460	chr20:40073460:G:T	3.9489e-07	-1.4201	-1.18512	6.21528e-06	-1.35292	-1.17467
40073640	chr20:40073640:C:G	2.64507e-06	-2.06257e-10	-0.703373	3.87766e-05	-2.06257e-10	-0.696792
40073764	chr20:40073764:A:G	2.02462e-06	-2.06257e-10	-0.970687	2.9083e-05	-2.06257e-10	-0.984456
40073986	chr20:40073986:T:C	9.7779e-07	-0.571751	-1.12678	1.46452e-05	-0.528877	-1.14162
40074027	chr20:40074027:T:A	4.16221e-07	-1.29436	-1.25825	6.41905e-06	-1.2336	-1.26174
40074368	chr20:40074368:C:T	4.74742e-06	-1.03911	0.920637	6.59241e-05	-1.05875	0.892647
40074568	chr20:40074568:T:C	5.8596e-06	-0.773764	0.865775	8.02593e-05	-0.784843	0.815497
40074959	chr20:40074959:C:T	1.5306e-06	-1.25041	-5.51629e-10	2.19243e-05	-1.26701	-5.51629e-10
40075263	chr20:40075263:G:T	1.53258e-06	-2.06257e-10	-1.24912	2.22233e-05	-2.06257e-10	-1.25347
40075335	chr20:40075335:G:A	4.71418e-06	-1.04988	0.924383	6.54472e-05	-1.06961	0.896241
40075366	chr20:40075366:C:A	1.5383e-06	-2.06257e-10	-1.24539	2.22741e-05	-2.06257e-10	-1.25119
40075506	chr20:40075506:T:C	2.09814e-06	-2.06257e-10	-0.935017	3.03309e-05	-2.06257e-10	-0.942443
40075597	chr20:40075597:C:T	1.53512e-06	-2.06257e-10	-1.24746	2.22329e-05	-2.06257e-10	-1.25304
40075757	chr20:40075757:A:G	4.7524e-06	-1.08809	0.970667	6.61255e-05	-1.10529	0.942231
40075942	chr20:40075942:T:G	1.49393e-06	-2.06257e-10	-1.27466	2.17757e-05	-2.06257e-10	-1.27382
40076636	chr20:40076636:A:G	7.47133e-06	-2.06257e-10	0.335003	0.000109131	-2.06257e-10	0.337943
40076646	chr20:40076646:A:G	3.9337e-06	-1.03732	0.730831	5.49305e-05	-1.05513	0.706588
40077047	chr20:40077047:CTT:C	3.5801e-07	-1.55134	-1.15193	5.31389e-06	-1.51994	-1.16435
40077263	chr20:40077263:G:A	6.94197e-07	-0.921807	-1.11926	1.00168e-05	-0.929194	-1.12115
40077286	chr20:40077286:G:A	6.89068e-06	-2.06257e-10	0.254099	9.76155e-05	-2.06257e-10	0.226427
40077611	chr20:40077611:C:CA	3.44958e-06	-1.08143	0.643616	4.814e-05	-1.09868	0.618179
40077647	chr20:40077647:T:C	1.53218e-06	-2.06257e-10	-1.24938	2.23889e-05	-2.06257e-10	-1.24604
40077761	chr20:40077761:A:C	3.71855e-06	-1.02537	0.662637	5.20098e-05	-1.04346	0.640284
40077924	chr20:40077924:A:G	2.27843e-06	-2.06257e-10	-0.852584	3.2889e-05	-2.06257e-10	-0.861471
40078038	chr20:40078038:T:C	1.53648e-06	-1.24658	-5.51629e-10	2.25208e-05	-1.24017	-5.51629e-10
40078209	chr20:40078209:AGAGTG:A	7.45146e-06	-2.06257e-10	0.332341	0.000107522	-2.06257e-10	0.32309
40078635	chr20:40078635:C:A	2.14942e-06	-2.06257e-10	-0.910873	3.09936e-05	-2.06257e-10	-0.920828
40078968	chr20:40078968:C:T	2.48319e-06	-2.06257e-10	-0.766525	3.58101e-05	-2.06257e-10	-0.776379
40079095	chr20:40079095:TG:T	1.86341e-06	-2.06257e-10	-1.05366	2.70924e-05	-2.06257e-10	-1.05536
40079098	chr20:40079098:A:T	1.86341e-06	-2.06257e-10	-1.05366	2.70924e-05	-2.06257e-10	-1.05536
40079190	chr20:40079190:A:G	7.7333e-06	-2.06257e-10	0.369466	0.000109527	-2.06257e-10	0.341562
40079280	chr20:40079280:A:T	6.64306e-07	-0.842481	-1.2426	9.05162e-06	-0.909405	-1.24226
40079434	chr20:40079434:C:T	3.73274e-07	-1.39037	-1.27114	5.36048e-06	-1.40516	-1.2704
40079487	chr20:40079487:A:T	3.1738e-06	-2.06257e-10	-0.521139	4.59313e-05	-2.06257e-10	-0.527463
40079545	chr20:40079545:A:C	8.29839e-07	-0.800899	-1.06169	1.13541e-05	-0.865375	-1.05965
40079610	chr20:40079610:G:A	9.62241e-07	-1.16485	-0.549707	1.36089e-05	-1.21187	-0.53202
40079611	chr20:40079611:G:C	8.23257e-06	-2.06257e-10	0.432029	0.000124907	-2.06257e-10	0.472963
40079829	chr20:40079829:G:A	3.22004e-07	-1.53926	-1.27	4.88206e-06	-1.49661	-1.27243
40079935	chr20:40079935:C:A	2.40582e-06	-0.798179	-5.51629e-10	3.73795e-05	-0.733487	-5.51629e-10
40079993	chr20:40079993:G:A	3.57953e-07	-1.54058	-1.16284	5.19069e-06	-1.53485	-1.1729
40080180	chr20:40080180:C:T	3.93793e-07	-1.53857	-1.06943	5.81161e-06	-1.51607	-1.07868
40080267	chr20:40080267:C:CA	4.20721e-07	-1.58326	-0.958595	6.00227e-06	-1.58388	-0.978596
40080360	chr20:40080360:G:A	2.26428e-06	0.326998	-1.18581	3.44936e-05	0.383139	-1.19697
40081248	chr20:40081248:A:T	1.72479e-06	-2.06257e-10	-1.13097	2.51813e-05	-2.06257e-10	-1.12851
40081308	chr20:40081308:TATATATACACAC:T	1.57548e-06	-2.06257e-10	-1.22151	2.29838e-05	-2.06257e-10	-1.21982
40081564	chr20:40081564:A:G	2.69068e-06	-2.06257e-10	-0.686277	3.97449e-05	-2.06257e-10	-0.672129
40081803	chr20:40081803:G:A	4.70411e-07	-1.58437	-0.845851	6.68739e-06	-1.58526	-0.869122
40082130	chr20:40082130:G:A	2.68824e-06	-2.06257e-10	-0.687184	3.97088e-05	-2.06257e-10	-0.673036
40082562	chr20:40082562:C:A	1.94143e-06	-2.06257e-10	-1.01264	2.82299e-05	-2.06257e-10	-1.01423
40082639	chr20:40082639:C:T	4.13417e-07	-1.59026	-0.969106	5.88291e-06	-1.59068	-0.991876
40082719	chr20:40082719:A:C	4.15078e-07	-1.5879	-0.967454	5.90359e-06	-1.58857	-0.990476
40082820	chr20:40082820:A:G	3.83241e-07	-1.36197	-1.27319	5.74054e-06	-1.33275	-1.27431
40082850	chr20:40082850:G:A	1.37224e-06	-1.35963	-5.51629e-10	2.1213e-05	-1.3	-5.51629e-10
40082851	chr20:40082851:T:C	1.89044e-06	-2.06257e-10	-1.03926	2.7338e-05	-2.06257e-10	-1.04633
40082980	chr20:40082980:G:A	2.69017e-06	-2.06257e-10	-0.686466	3.97376e-05	-2.06257e-10	-0.672311
40083005	chr20:40083005:G:A	2.13958e-06	-0.915461	-5.51629e-10	3.84836e-05	-0.704378	-5.51629e-10
40083021	chr20:40083021:C:T	8.0444e-07	-0.712826	-1.18085	1.218e-05	-0.675474	-1.17934
40084070	chr20:40084070:C:T	5.26391e-07	-1.1446	-1.17318	7.59567e-06	-1.1426	-1.18443
40084599	chr20:40084599:G:T	1.88682e-06	-2.06257e-10	-1.04117	2.72846e-05	-2.06257e-10	-1.04829
40084617	chr20:40084617:C:G	1.56836e-06	-2.06257e-10	-1.22604	2.28667e-05	-2.06257e-10	-1.22493
40084690	chr20:40084690:G:A	3.28638e-07	-1.5259	-1.26297	5.04024e-06	-1.47834	-1.25881
40084706	chr20:40084706:G:A	1.5616e-06	-2.06257e-10	-1.23036	2.2756e-05	-2.06257e-10	-1.22978
40084781	chr20:40084781:AT:A	3.74555e-07	-1.59021	-1.06788	5.33935e-06	-1.59066	-1.08885
40085485	chr20:40085485:T:C	5.80422e-07	-1.55143	-0.668642	8.21558e-06	-1.54765	-0.700925
40085847	chr20:40085847:T:C	3.06478e-06	-2.06257e-10	-0.556093	4.53142e-05	-2.06257e-10	-0.54099
40086436	chr20:40086436:TCTTTA:T	5.23592e-07	-1.58495	-0.738157	7.40733e-06	-1.58583	-0.766311
40086876	chr20:40086876:T:G	2.44393e-06	-2.06257e-10	-0.782461	3.54439e-05	-2.06257e-10	-0.786658
40087482	chr20:40087482:T:C	5.86468e-07	-1.57189	-0.63782	8.28061e-06	-1.56936	-0.671331
40088109	chr20:40088109:C:G	3.05932e-06	-2.06257e-10	-0.557878	4.52328e-05	-2.06257e-10	-0.542788
40088168	chr20:40088168:G:A	3.50411e-06	-0.422133	-5.51629e-10	5.54337e-05	-0.339423	-5.51629e-10
40088761	chr20:40088761:T:C	3.06136e-06	-2.06257e-10	-0.557211	4.52644e-05	-2.06257e-10	-0.542089
40088975	chr20:40088975:A:G	1.59216e-06	-2.06257e-10	-1.21098	2.31702e-05	-2.06257e-10	-1.21174
40089159	chr20:40089159:A:G	5.45625e-07	-1.5886	-0.693298	7.71597e-06	-1.5892	-0.722114
40089282	chr20:40089282:C:T	5.44652e-07	-1.58636	-0.697323	7.70137e-06	-1.58717	-0.726038
40089556	chr20:40089556:A:G	5.15398e-07	-1.58637	-0.752516	7.28824e-06	-1.58703	-0.781319
40089698	chr20:40089698:G:T	6.37612e-06	-2.06257e-10	0.17649	9.53751e-05	-2.06257e-10	0.203208
40089926	chr20:40089926:G:T	1.77714e-06	-2.06257e-10	-1.10106	2.56726e-05	-2.06257e-10	-1.10919
40090209	chr20:40090209:A:G	2.93764e-06	-2.06257e-10	-0.598462	4.34151e-05	-2.06257e-10	-0.583802
40090274	chr20:40090274:C:T	5.13649e-07	-1.58857	-0.75371	7.26813e-06	-1.58915	-0.781961
40090344	chr20:40090344:C:T	1.84297e-06	-2.06257e-10	-1.06469	2.69001e-05	-2.06257e-10	-1.06248
40090635	chr20:40090635:T:C	1.88102e-06	-2.06257e-10	-1.04426	2.70172e-05	-2.06257e-10	-1.05814
40090727	chr20:40090727:G:A	3.29741e-06	-2.06257e-10	-0.482931	4.91774e-05	-2.06257e-10	-0.459175
40090931	chr20:40090931:T:A	3.31619e-07	-1.51248	-1.26736	5.11808e-06	-1.45807	-1.26376
40091229	chr20:40091229:G:T	1.49361e-06	-2.06257e-10	-1.27488	2.17512e-05	-2.06257e-10	-1.27494
40091249	chr20:40091249:T:C	1.6548e-06	-2.06257e-10	-1.17239	2.40503e-05	-2.06257e-10	-1.17446
40091417	chr20:40091417:C:T	1.84297e-06	-2.06257e-10	-1.06469	2.69001e-05	-2.06257e-10	-1.06248
40091563	chr20:40091563:C:T	1.62844e-06	-2.06257e-10	-1.18844	2.36615e-05	-2.06257e-10	-1.19076
40091718	chr20:40091718:T:C	1.49486e-06	-2.06257e-10	-1.27404	2.17758e-05	-2.06257e-10	-1.27381
40091837	chr20:40091837:G:A	2.2542e-06	-2.06257e-10	-0.863275	3.2699e-05	-2.06257e-10	-0.867264
40091966	chr20:40091966:C:CT	4.30494e-07	-1.57883	-0.940062	6.1035e-06	-1.57782	-0.967926
40091987	chr20:40091987:C:T	5.81079e-07	-1.55331	-0.665625	8.21394e-06	-1.55011	-0.698663
40092232	chr20:40092232:A:C	2.62802e-06	-0.395342	-0.314497	3.46988e-05	-0.482744	-0.32516
40092341	chr20:40092341:T:C	1.232e-06	-0.688108	-0.779319	1.92563e-05	-0.643777	-0.752993
40092409	chr20:40092409:C:A	4.04792e-07	-1.59176	-0.988695	5.75763e-06	-1.59178	-1.0123
40092735	chr20:40092735:A:G	5.26466e-07	-1.58014	-0.737502	7.44509e-06	-1.58153	-0.765523
40092808	chr20:40092808:T:C	3.05807e-06	-2.06257e-10	-0.558286	4.52146e-05	-2.06257e-10	-0.54319
40092816	chr20:40092816:T:C	3.07566e-06	-2.06257e-10	-0.552549	4.54747e-05	-2.06257e-10	-0.537454
40092969	chr20:40092969:A:T	2.48929e-06	-2.06257e-10	-0.76407	3.60969e-05	-2.06257e-10	-0.768403
40093220	chr20:40093220:C:T	1.77714e-06	-2.06257e-10	-1.10106	2.56726e-05	-2.06257e-10	-1.10919
40093270	chr20:40093270:A:C	5.64555e-07	-1.58729	-0.6605	7.96823e-06	-1.58809	-0.691058
40093425	chr20:40093425:CT:C	1.54527e-06	-2.06257e-10	-1.24087	2.25536e-05	-2.06257e-10	-1.23871
40093730	chr20:40093730:C:T	3.05932e-06	-2.06257e-10	-0.557878	4.52328e-05	-2.06257e-10	-0.542788
40093849	chr20:40093849:GGC:G	1.77714e-06	-2.06257e-10	-1.10106	2.56726e-05	-2.06257e-10	-1.10919
40093926	chr20:40093926:C:T	5.29751e-07	-1.59095	-0.720464	7.48742e-06	-1.59121	-0.750172
40093928	chr20:40093928:T:G	1.57171e-06	-2.06257e-10	-1.22391	2.28503e-05	-2.06257e-10	-1.22564
40093967	chr20:40093967:T:G	5.83036e-07	-1.58918	-0.626394	8.23816e-06	-1.58965	-0.656184
40094047	chr20:40094047:C:T	1.52975e-06	-2.06257e-10	-1.25097	2.23194e-05	-2.06257e-10	-1.24915
40094745	chr20:40094745:C:G	1.77714e-06	-2.06257e-10	-1.10106	2.56726e-05	-2.06257e-10	-1.10919
40094854	chr20:40094854:G:A	2.68584e-06	-2.06257e-10	-0.688078	3.96731e-05	-2.06257e-10	-0.673936
40095065	chr20:40095065:C:T	1.68508e-06	-2.06257e-10	-1.15426	2.45952e-05	-2.06257e-10	-1.15206
40095144	chr20:40095144:A:G	1.77714e-06	-2.06257e-10	-1.10106	2.56726e-05	-2.06257e-10	-1.10919
40095233	chr20:40095233:C:G	2.68434e-06	-2.06257e-10	-0.688634	3.96514e-05	-2.06257e-10	-0.674483
40095566	chr20:40095566:C:T	5.16783e-07	-1.59145	-0.744754	7.33028e-06	-1.59129	-0.771309
40095749	chr20:40095749:C:A	1.91325e-06	-2.06257e-10	-1.02727	2.79016e-05	-2.06257e-10	-1.02592
40096204	chr20:40096204:A:G	7.29481e-06	-2.06257e-10	0.311093	0.000107102	-2.06257e-10	0.319176
40096359	chr20:40096359:T:C	1.10137e-06	-1.57952	-5.51629e-10	1.60397e-05	-1.57954	-5.51629e-10
40096533	chr20:40096533:G:A	1.10427e-06	-1.57688	-5.51629e-10	1.62608e-05	-1.56585	-5.51629e-10
40096545	chr20:40096545:T:C	1.15621e-05	0.771664	-5.51629e-10	0.000159922	0.720074	-5.51629e-10
40096632	chr20:40096632:T:C	2.20844e-06	-2.06257e-10	-0.883785	3.16467e-05	-2.06257e-10	-0.899974
40096691	chr20:40096691:C:T	4.62734e-07	-1.2116	-1.23508	6.48567e-06	-1.25532	-1.22969
40096779	chr20:40096779:A:G	2.43242e-06	-2.06257e-10	-0.787184	3.59696e-05	-2.06257e-10	-0.771935
40096827	chr20:40096827:C:T	3.876e-06	-2.06257e-10	-0.321266	5.78182e-05	-2.06257e-10	-0.297305
40096877	chr20:40096877:T:G	1.69565e-06	-2.06257e-10	-1.148	2.45192e-05	-2.06257e-10	-1.15515
40096896	chr20:40096896:C:G	4.66683e-07	-1.22026	-1.21792	7.81636e-06	-1.08742	-1.21097
40096907	chr20:40096907:G:A	3.95276e-06	-2.06257e-10	-0.301655	5.75031e-05	-2.06257e-10	-0.302771
40096957	chr20:40096957:G:A	4.36322e-07	-1.2564	-1.24904	7.20058e-06	-1.13409	-1.24636
40097003	chr20:40097003:A:C	1.5065e-06	-2.06257e-10	-1.26628	2.18968e-05	-2.06257e-10	-1.26827
40097211	chr20:40097211:C:T	8.3948e-07	-0.586067	-1.26497	1.2772e-05	-0.542959	-1.2644
40097360	chr20:40097360:A:C	4.88921e-07	-1.30436	-1.08727	6.90002e-06	-1.35051	-1.07257
40097457	chr20:40097457:CATCTGCTATTCT:C	4.65117e-07	-1.34494	-1.0966	6.58437e-06	-1.38762	-1.0823
40097619	chr20:40097619:GT:G	4.66337e-07	-1.35958	-1.07934	6.61512e-06	-1.40073	-1.06453
40097622	chr20:40097622:G:GGT	4.61881e-07	-1.34876	-1.09976	6.54057e-06	-1.39086	-1.08573
40097623	chr20:40097623:A:ATTT	4.73391e-07	-1.34901	-1.07489	6.70942e-06	-1.39128	-1.05982
40097729	chr20:40097729:C:A	3.21046e-06	-2.06257e-10	-0.509654	4.7251e-05	-2.06257e-10	-0.499136
40097753	chr20:40097753:G:A	4.55867e-07	-1.40442	-1.05721	6.49829e-06	-1.44136	-1.04171
40098056	chr20:40098056:C:T	4.13204e-07	-1.33838	-1.2215	5.81062e-06	-1.37897	-1.21595
40098148	chr20:40098148:C:T	4.70368e-07	-1.35969	-1.07062	6.67523e-06	-1.40089	-1.05531
40098324	chr20:40098324:G:A	4.48159e-07	-1.39542	-1.08326	6.37851e-06	-1.43278	-1.06889
40098353	chr20:40098353:C:T	4.58069e-07	-1.3782	-1.07861	6.50696e-06	-1.41789	-1.06385
40098482	chr20:40098482:G:A	4.86945e-07	-1.32766	-1.06802	6.8961e-06	-1.37076	-1.0529
40098541	chr20:40098541:T:TTTTG	4.79231e-07	-1.17147	-1.24017	8.12364e-06	-1.0273	-1.23253
40099073	chr20:40099073:A:T	3.89464e-07	-1.38554	-1.23351	5.49697e-06	-1.42179	-1.22862
40099482	chr20:40099482:A:C	4.22508e-07	-1.26949	-1.26813	6.94286e-06	-1.15064	-1.26626
40099869	chr20:40099869:G:A	1.71708e-06	-2.06257e-10	-1.13545	2.51334e-05	-2.06257e-10	-1.13041
40099937	chr20:40099937:T:C	4.06756e-07	-1.31946	-1.25615	6.64692e-06	-1.2074	-1.25305
40100062	chr20:40100062:C:A	6.40295e-07	-0.897873	-1.22402	9.70707e-06	-0.859368	-1.22239
40100114	chr20:40100114:C:T	6.51662e-07	-0.829454	-1.27484	9.94656e-06	-0.782617	-1.27477
40100161	chr20:40100161:T:G	1.7215e-06	-2.06257e-10	-1.13287	2.52058e-05	-2.06257e-10	-1.12753
40100397	chr20:40100397:C:T	1.62376e-06	-2.06257e-10	-1.19133	2.34797e-05	-2.06257e-10	-1.19847
40100560	chr20:40100560:CAAACATTCATA:C	1.62511e-06	-2.06257e-10	-1.19049	2.34983e-05	-2.06257e-10	-1.19768
40101392	chr20:40101392:A:T	1.5221e-06	-2.06257e-10	-1.25598	2.20489e-05	-2.06257e-10	-1.26135
40101505	chr20:40101505:T:C	1.7655e-06	-2.06257e-10	-1.10764	2.56856e-05	-2.06257e-10	-1.10868
40102406	chr20:40102406:C:G	1.86111e-06	-1.0549	-5.51629e-10	2.96286e-05	-0.965869	-5.51629e-10
40103127	chr20:40103127:C:A	5.52037e-06	-2.06257e-10	0.0323755	8.30054e-05	-2.06257e-10	0.0642965
40103128	chr20:40103128:C:T	7.98293e-06	-2.06257e-10	0.401236	0.000113858	-2.06257e-10	0.380344
40103603	chr20:40103603:T:C	4.03099e-07	-1.39236	-1.19229	6.05827e-06	-1.36858	-1.18461
40103914	chr20:40103914:A:G	3.43339e-07	-1.47047	-1.27464	4.92892e-06	-1.48529	-1.2742
40104835	chr20:40104835:G:A	1.60554e-06	-2.06257e-10	-1.20261	2.34312e-05	-2.06257e-10	-1.20054
40104845	chr20:40104845:GA:G	1.29411e-05	1.16889	-0.284557	0.000174288	1.08787	-0.281772
40105112	chr20:40105112:C:T	1.71896e-06	-1.3256	0.191253	2.47206e-05	-1.31385	0.166882
40105809	chr20:40105809:A:G	1.49974e-06	-0.227881	-1.0429	2.23214e-05	-0.21079	-1.03827
40106581	chr20:40106581:G:A	1.0792e-06	-0.843491	-0.756362	1.46266e-05	-0.906337	-0.765434
40107442	chr20:40107442:G:T	1.12045e-06	-1.56234	-5.51629e-10	1.68234e-05	-1.53184	-5.51629e-10
40107852	chr20:40107852:G:A	1.09251e-06	-1.58759	-5.51629e-10	1.58659e-05	-1.59044	-5.51629e-10
40108384	chr20:40108384:CA:C	1.08343e-05	0.706648	-5.51629e-10	0.000162	0.732985	-5.51629e-10
40109104	chr20:40109104:T:C	9.75589e-07	-0.458313	-1.24247	1.4803e-05	-0.42077	-1.23901
40109160	chr20:40109160:C:T	1.71619e-06	-2.06257e-10	-1.13597	2.52581e-05	-2.06257e-10	-1.12546
40109313	chr20:40109313:C:T	1.50227e-06	-2.06257e-10	-1.2691	2.19008e-05	-2.06257e-10	-1.26809
40109343	chr20:40109343:G:T	1.93304e-06	0.0628774	-1.07985	2.8585e-05	0.0854487	-1.08717
40110130	chr20:40110130:GAGA:G	1.14342e-05	-2.06257e-10	0.760536	0.000166029	-2.06257e-10	0.757551
40110730	chr20:40110730:C:T	1.15742e-06	-1.52988	-5.51629e-10	1.73311e-05	-1.50211	-5.51629e-10
40110901	chr20:40110901:TG:T	8.94845e-07	-0.777024	-1.01015	1.43776e-05	-0.666691	-1.02225
40111115	chr20:40111115:A:G	8.28587e-07	-0.604035	-1.26007	1.27821e-05	-0.548533	-1.25803
40111349	chr20:40111349:T:C	1.79418e-06	-0.0667835	-1.02474	2.65529e-05	-0.043009	-1.03246
40111580	chr20:40111580:C:T	2.36854e-06	-2.06257e-10	-0.813796	3.50214e-05	-2.06257e-10	-0.798651
40111769	chr20:40111769:G:A	1.14342e-05	-2.06257e-10	0.760536	0.000166029	-2.06257e-10	0.757551
40112649	chr20:40112649:T:A	1.52899e-06	-2.06257e-10	-1.25146	2.21967e-05	-2.06257e-10	-1.25466
40113104	chr20:40113104:T:C	3.70397e-07	-1.39501	-1.27423	6.00547e-06	-1.28947	-1.27247
40113330	chr20:40113330:C:T	1.82882e-06	-2.06257e-10	-1.0724	2.63258e-05	-2.06257e-10	-1.08406
40114028	chr20:40114028:T:G	3.39208e-06	-2.06257e-10	-0.454625	5.12683e-05	-2.06257e-10	-0.417537
40114960	chr20:40114960:C:T	2.33101e-06	-2.06257e-10	-0.82977	3.44574e-05	-2.06257e-10	-0.814887
40114980	chr20:40114980:T:C	1.95258e-06	-2.06257e-10	-1.00692	2.83455e-05	-2.06257e-10	-1.01014
40115097	chr20:40115097:A:T	1.72157e-06	-2.06257e-10	-1.13283	2.48303e-05	-2.06257e-10	-1.14254
40115589	chr20:40115589:G:T	4.15507e-06	0.165545	-0.417285	6.65044e-05	0.28154	-0.43888
40115640	chr20:40115640:A:G	1.71617e-06	-2.06257e-10	-1.13597	2.47487e-05	-2.06257e-10	-1.14584
40116001	chr20:40116001:C:T	3.57237e-06	-2.06257e-10	-0.40284	5.2063e-05	-2.06257e-10	-0.402156
40116185	chr20:40116185:C:T	1.49896e-06	-2.06257e-10	-1.2713	2.18148e-05	-2.06257e-10	-1.27202
40116222	chr20:40116222:C:A	1.93765e-06	-2.06257e-10	-1.01459	2.78536e-05	-2.06257e-10	-1.02765
40116897	chr20:40116897:C:T	1.14342e-05	-2.06257e-10	0.760536	0.000166029	-2.06257e-10	0.757551
40116900	chr20:40116900:T:C	3.53587e-06	-0.413109	-5.51629e-10	5.23289e-05	-0.397061	-5.51629e-10
40117238	chr20:40117238:A:G	2.76586e-06	-2.06257e-10	-0.658719	3.92681e-05	-2.06257e-10	-0.684196
40117252	chr20:40117252:A:G	1.50876e-06	-2.06257e-10	-1.26478	2.19466e-05	-2.06257e-10	-1.266
40117338	chr20:40117338:A:G	1.51188e-06	-2.06257e-10	-1.26272	2.20465e-05	-2.06257e-10	-1.26145
40117353	chr20:40117353:A:T	1.53305e-06	-2.06257e-10	-1.24881	2.23493e-05	-2.06257e-10	-1.24781
40117430	chr20:40117430:C:T	1.6459e-06	-2.06257e-10	-1.17778	2.37695e-05	-2.06257e-10	-1.18621
40117642	chr20:40117642:G:A	9.38741e-06	-2.06257e-10	0.5633	0.000136592	-2.06257e-10	0.562392
40117958	chr20:40117958:T:C	1.14106e-05	-2.06257e-10	0.758474	0.000165689	-2.06257e-10	0.755501
40118040	chr20:40118040:C:G	6.12998e-07	-0.943558	-1.22191	8.78837e-06	-0.963121	-1.21806
40118090	chr20:40118090:A:G	1.71012e-06	-0.0648676	-1.07464	2.50019e-05	-0.0524501	-1.08321
40118183	chr20:40118183:A:G	2.29565e-06	-2.06257e-10	-0.845055	3.36612e-05	-2.06257e-10	-0.838263
40118225	chr20:40118225:C:T	1.49666e-06	-2.06257e-10	-1.27283	2.18102e-05	-2.06257e-10	-1.27223
40118566	chr20:40118566:T:C	1.72555e-06	-2.06257e-10	-1.13053	2.51311e-05	-2.06257e-10	-1.1305
40118675	chr20:40118675:G:A	3.67784e-06	-2.06257e-10	-0.373745	5.57937e-05	-2.06257e-10	-0.332948
40118727	chr20:40118727:G:C	2.25963e-06	-2.06257e-10	-0.860869	3.31613e-05	-2.06257e-10	-0.853227
40119322	chr20:40119322:G:A	3.80618e-07	-1.3813	-1.26073	6.03899e-06	-1.29219	-1.26418
40119926	chr20:40119926:C:T	1.09144e-06	-1.58857	-5.51629e-10	1.60027e-05	-1.58185	-5.51629e-10
40120524	chr20:40120524:C:T	1.96975e-06	-2.06257e-10	-0.998161	2.96872e-05	-2.06257e-10	-0.963894
40120569	chr20:40120569:C:T	1.50694e-06	-2.06257e-10	-1.26599	2.19858e-05	-2.06257e-10	-1.26421
40120762	chr20:40120762:G:A	1.76445e-06	-2.06257e-10	-1.10823	2.56353e-05	-2.06257e-10	-1.11064
40121569	chr20:40121569:C:T	3.09244e-06	-2.06257e-10	-0.547109	4.51335e-05	-2.06257e-10	-0.544985
40122590	chr20:40122590:G:T	3.56034e-06	0.0752969	-0.481511	5.31756e-05	0.107551	-0.488561
40122611	chr20:40122611:A:C	2.36542e-06	0.234486	-1.0496	3.56752e-05	0.274493	-1.05465
40122733	chr20:40122733:G:A	1.88705e-06	0.189774	-1.23083	2.84543e-05	0.225577	-1.23189
40122999	chr20:40122999:A:G	3.11991e-07	-1.56752	-1.27333	4.65452e-06	-1.54402	-1.27275
40123031	chr20:40123031:C:A	1.65861e-06	-2.06257e-10	-1.17009	2.41337e-05	-2.06257e-10	-1.171
40123067	chr20:40123067:G:A	2.93628e-06	-0.00488737	-0.594038	4.73683e-05	0.113506	-0.610162
40123815	chr20:40123815:C:T	3.09421e-07	-1.57693	-1.27219	4.6232e-06	-1.55181	-1.27171
40124697	chr20:40124697:T:C	3.61941e-06	-2.06257e-10	-0.389757	5.34561e-05	-2.06257e-10	-0.375749
40125035	chr20:40125035:G:T	2.06254e-06	-2.06257e-10	-0.95213	2.94825e-05	-2.06257e-10	-0.970813
40125385	chr20:40125385:T:G	1.66742e-06	-2.06257e-10	-1.16479	2.46395e-05	-2.06257e-10	-1.15026
40125977	chr20:40125977:A:G	2.33353e-06	-0.241065	-0.587623	3.4759e-05	-0.213288	-0.592882
40126333	chr20:40126333:C:T	1.98896e-06	-2.06257e-10	-0.988458	2.84803e-05	-2.06257e-10	-1.0054
40126560	chr20:40126560:A:G	7.8879e-07	-0.735481	-1.17784	1.08327e-05	-0.787887	-1.18415
40127140	chr20:40127140:TC:T	5.98254e-07	-1.59131	-0.598504	8.64522e-06	-1.59172	-0.605885
40127923	chr20:40127923:T:C	3.53444e-07	-1.5352	-1.1809	5.50638e-06	-1.48253	-1.16617
40128255	chr20:40128255:A:C	1.10597e-05	0.79175	-0.0645084	0.000129573	0.602823	-0.0931854
40128346	chr20:40128346:G:A	1.89895e-06	-2.06257e-10	-1.03477	2.83553e-05	-2.06257e-10	-1.00979
40128361	chr20:40128361:A:G	4.27985e-07	-1.42513	-1.09961	6.14714e-06	-1.43106	-1.10756
40128535	chr20:40128535:C:A	1.76726e-06	-2.06257e-10	-1.10664	2.58406e-05	-2.06257e-10	-1.10266
40128587	chr20:40128587:T:C	2.99357e-06	-2.06257e-10	-0.579603	4.48902e-05	-2.06257e-10	-0.550391
40128808	chr20:40128808:A:C	1.75992e-06	-2.06257e-10	-1.1108	2.52975e-05	-2.06257e-10	-1.1239
40128920	chr20:40128920:G:A	5.07944e-07	-1.58993	-0.763522	7.34316e-06	-1.59084	-0.770002
40129219	chr20:40129219:A:T	3.20144e-07	-1.59137	-1.22368	4.65146e-06	-1.59029	-1.22714
40129667	chr20:40129667:T:C	3.36561e-07	-1.53689	-1.22815	5.24283e-06	-1.48162	-1.21612
40129802	chr20:40129802:T:C	1.89165e-06	-2.06257e-10	-1.03862	2.70075e-05	-2.06257e-10	-1.0585
40130189	chr20:40130189:G:A	5.19042e-07	-1.58662	-0.745223	7.39009e-06	-1.58791	-0.766555
40131062	chr20:40131062:A:G	1.52205e-06	-2.06257e-10	-1.25601	2.20023e-05	-2.06257e-10	-1.26346
40131952	chr20:40131952:G:T	1.79736e-05	1.21283	-5.51629e-10	0.000258914	1.20189	-5.51629e-10
40132004	chr20:40132004:A:C	1.04453e-06	-0.887254	-0.74525	1.55437e-05	-0.825948	-0.785004
40132356	chr20:40132356:T:G	4.50622e-06	-0.170611	-5.51629e-10	7.97882e-05	0.0247655	-5.51629e-10
40132366	chr20:40132366:C:T	2.31218e-06	-2.06257e-10	-0.83788	3.45021e-05	-2.06257e-10	-0.81359
40132601	chr20:40132601:T:C	3.87185e-07	-1.52276	-1.10216	5.58123e-06	-1.52283	-1.11237
40132786	chr20:40132786:C:T	1.11095e-06	-1.57085	-5.51629e-10	1.59901e-05	-1.58264	-5.51629e-10
40132996	chr20:40132996:G:A	1.85447e-06	-2.06257e-10	-1.05847	2.65855e-05	-2.06257e-10	-1.07424
40133172	chr20:40133172:T:C	6.88508e-06	0.394772	-0.141486	8.14566e-05	0.217066	-0.171605
40133175	chr20:40133175:C:T	3.66022e-06	-2.06257e-10	-0.378546	5.44629e-05	-2.06257e-10	-0.357089
40133783	chr20:40133783:C:T	2.0013e-06	-2.06257e-10	-0.982273	2.8633e-05	-2.06257e-10	-1.00005
40134305	chr20:40134305:C:A	1.97876e-06	-2.06257e-10	-0.993599	2.96518e-05	-2.06257e-10	-0.965086
40134498	chr20:40134498:A:G	1.4953e-06	-2.06257e-10	-1.27374	2.17559e-05	-2.06257e-10	-1.27472
40135286	chr20:40135286:T:G	1.50429e-06	-2.06257e-10	-1.26775	2.18681e-05	-2.06257e-10	-1.26958
40135413	chr20:40135413:A:G	3.79245e-07	-1.3722	-1.27344	6.14553e-06	-1.26815	-1.27073
40136558	chr20:40136558:G:T	1.72598e-06	-2.06257e-10	-1.13028	2.50143e-05	-2.06257e-10	-1.13516
40136801	chr20:40136801:A:T	2.13799e-06	-2.06257e-10	-0.916205	3.24107e-05	-2.06257e-10	-0.876121
40136832	chr20:40136832:A:G	2.2211e-06	-2.06257e-10	-0.878069	3.24898e-05	-2.06257e-10	-0.873682
40137596	chr20:40137596:C:T	1.49363e-06	-2.06257e-10	-1.27486	2.17554e-05	-2.06257e-10	-1.27475
40138407	chr20:40138407:A:G	1.50396e-06	-2.06257e-10	-1.26797	2.18895e-05	-2.06257e-10	-1.2686
40139474	chr20:40139474:G:T	3.33485e-06	-2.06257e-10	-0.471642	4.84692e-05	-2.06257e-10	-0.47368
40140118	chr20:40140118:T:A	5.85893e-07	-1.1821	-1.02858	8.1777e-06	-1.23667	-1.01653
40140150	chr20:40140150:C:T	1.51788e-06	-2.06257e-10	-1.25875	2.21221e-05	-2.06257e-10	-1.25803
40141140	chr20:40141140:C:T	5.04497e-06	-2.06257e-10	-0.0576775	7.30288e-05	-2.06257e-10	-0.0637551
40141214	chr20:40141214:G:T	2.04523e-06	-2.06257e-10	-0.960559	2.95852e-05	-2.06257e-10	-0.967334
40141511	chr20:40141511:C:A	1.36405e-06	-1.36561	-5.51629e-10	2.13231e-05	-1.29482	-5.51629e-10
40141608	chr20:40141608:A:G	1.79237e-06	-2.06257e-10	-1.09253	2.62409e-05	-2.06257e-10	-1.08729
40141926	chr20:40141926:G:A	3.27253e-06	-2.06257e-10	-0.490507	4.99511e-05	-2.06257e-10	-0.443565
40142480	chr20:40142480:A:G	1.64857e-06	-2.06257e-10	-1.17616	2.40667e-05	-2.06257e-10	-1.17378
40142535	chr20:40142535:G:A	9.32843e-07	-0.820162	-0.925426	1.62445e-05	-0.642587	-0.924268
40142636	chr20:40142636:A:G	2.02372e-06	-2.06257e-10	-0.971132	2.92822e-05	-2.06257e-10	-0.97763
40142723	chr20:40142723:C:G	2.45709e-05	-2.06257e-10	1.52549	0.000380955	-2.06257e-10	1.58807
40142898	chr20:40142898:G:C	3.56918e-06	-2.06257e-10	-0.403733	5.15861e-05	-2.06257e-10	-0.411357
40143084	chr20:40143084:G:A	3.56918e-06	-2.06257e-10	-0.403733	5.15861e-05	-2.06257e-10	-0.411357
40143266	chr20:40143266:C:G	1.92615e-06	-2.06257e-10	-1.02055	2.79089e-05	-2.06257e-10	-1.02566
40143529	chr20:40143529:G:A	3.8418e-06	-2.06257e-10	-0.330129	5.54722e-05	-2.06257e-10	-0.338728
40144090	chr20:40144090:A:G	1.7943e-06	-1.09146	-5.51629e-10	2.66885e-05	-1.07038	-5.51629e-10
40144667	chr20:40144667:G:A	1.92892e-06	-2.06257e-10	-1.01911	2.79959e-05	-2.06257e-10	-1.02255
40145005	chr20:40145005:G:A	2.17493e-06	-0.899071	-5.51629e-10	3.13371e-05	-0.909805	-5.51629e-10
40145127	chr20:40145127:C:G	5.15915e-06	-2.06257e-10	-0.0352978	7.4648e-05	-2.06257e-10	-0.0418256
40145557	chr20:40145557:T:C	9.79859e-07	-1.12524	-0.57118	1.38034e-05	-1.16038	-0.569316
40145708	chr20:40145708:T:C	1.61476e-06	-2.06257e-10	-1.19688	2.32734e-05	-2.06257e-10	-1.2073
40146182	chr20:40146182:T:C	4.42285e-06	-2.06257e-10	-0.189285	6.37657e-05	-2.06257e-10	-0.199394
40146265	chr20:40146265:CAT:C	1.50833e-06	-2.06257e-10	-1.26507	2.19283e-05	-2.06257e-10	-1.26683
40146570	chr20:40146570:T:C	1.89398e-06	-2.06257e-10	-1.03739	2.77056e-05	-2.06257e-10	-1.03298
40146891	chr20:40146891:C:T	1.65459e-06	-2.06257e-10	-1.17252	2.41164e-05	-2.06257e-10	-1.17172
40147618	chr20:40147618:A:G	4.27247e-06	-2.06257e-10	-0.223877	6.15888e-05	-2.06257e-10	-0.234129
40147762	chr20:40147762:T:C	1.54421e-06	-2.06257e-10	-1.24156	2.23145e-05	-2.06257e-10	-1.24937
40148094	chr20:40148094:A:G	1.54218e-06	-2.06257e-10	-1.24287	2.2516e-05	-2.06257e-10	-1.24038
40148864	chr20:40148864:A:G	4.70833e-06	-2.06257e-10	-0.126737	6.77737e-05	-2.06257e-10	-0.138436
40148883	chr20:40148883:A:G	1.91161e-06	-2.06257e-10	-1.02812	2.80134e-05	-2.06257e-10	-1.02193
40149030	chr20:40149030:C:T	1.67594e-06	-2.06257e-10	-1.1597	2.40355e-05	-2.06257e-10	-1.17508
40149318	chr20:40149318:TTCTC:T	4.69658e-06	-2.06257e-10	-0.129235	6.75795e-05	-2.06257e-10	-0.141305
40150073	chr20:40150073:C:T	3.61708e-06	-2.06257e-10	-0.390402	5.22857e-05	-2.06257e-10	-0.397886
40150127	chr20:40150127:A:G	6.37532e-06	0.176365	-5.51629e-10	9.55798e-05	0.205352	-5.51629e-10
40150571	chr20:40150571:T:C	4.72246e-06	-2.06257e-10	-0.12374	6.79746e-05	-2.06257e-10	-0.135475
40150894	chr20:40150894:A:AC	1.1696e-06	-0.992385	-0.527025	1.92141e-05	-0.889163	-0.509802
40150935	chr20:40150935:C:T	1.5102e-06	-2.06257e-10	-1.26382	2.20178e-05	-2.06257e-10	-1.26276
40151121	chr20:40151121:C:T	3.95954e-06	-2.06257e-10	-0.299941	5.7164e-05	-2.06257e-10	-0.308686
40151126	chr20:40151126:C:T	1.60941e-06	-2.06257e-10	-1.2002	2.32051e-05	-2.06257e-10	-1.21024
40151229	chr20:40151229:G:A	5.83912e-07	-1.01735	-1.19673	8.04999e-06	-1.08259	-1.18635
40151992	chr20:40151992:C:G	1.14801e-06	-1.03445	-0.50359	1.88421e-05	-0.927324	-0.491191
40152062	chr20:40152062:G:A	4.13823e-07	-1.54344	-1.01495	6.04307e-06	-1.5483	-1.0074
40152198	chr20:40152198:G:A	7.79122e-07	-1.01641	-0.90925	1.07228e-05	-1.08307	-0.89917
40152430	chr20:40152430:G:T	3.16513e-07	-1.57481	-1.25165	4.64789e-06	-1.57299	-1.24521
40152829	chr20:40152829:T:C	2.92519e-06	-2.06257e-10	-0.60271	4.23877e-05	-2.06257e-10	-0.607752
40153082	chr20:40153082:A:G	2.21041e-06	-2.06257e-10	-0.882891	3.19413e-05	-2.06257e-10	-0.890708
40153219	chr20:40153219:G:C	1.69887e-06	-2.06257e-10	-1.14611	2.47589e-05	-2.06257e-10	-1.14542
40153738	chr20:40153738:G:A	9.82768e-07	-1.24708	-0.446373	1.51875e-05	-1.17057	-0.463571
40153799	chr20:40153799:A:G	2.02743e-06	-2.06257e-10	-0.969299	2.96845e-05	-2.06257e-10	-0.963983
40154113	chr20:40154113:C:T	1.97188e-06	-2.06257e-10	-0.997084	2.924e-05	-2.06257e-10	-0.979073
40154174	chr20:40154174:G:A	1.55108e-06	-2.06257e-10	-1.23712	2.27889e-05	-2.06257e-10	-1.22834
40154306	chr20:40154306:A:G	1.57713e-06	-0.962855	-0.257609	2.64459e-05	-0.846897	-0.232609
40154415	chr20:40154415:G:A	4.27247e-06	-2.06257e-10	-0.223877	6.15888e-05	-2.06257e-10	-0.234129
40154484	chr20:40154484:T:C	6.05941e-05	-2.06257e-10	2.42813	0.000879519	-2.06257e-10	2.42477
40154505	chr20:40154505:G:A	1.52321e-06	-2.06257e-10	-1.25525	2.21507e-05	-2.06257e-10	-1.25674
40154730	chr20:40154730:G:A	5.26806e-07	-1.05201	-1.26498	7.23888e-06	-1.11361	-1.26153
40154735	chr20:40154735:A:G	2.26758e-06	-2.06257e-10	-0.857355	3.29053e-05	-2.06257e-10	-0.860976
40155058	chr20:40155058:A:C	1.50868e-06	-2.06257e-10	-1.26483	2.20061e-05	-2.06257e-10	-1.26329
40155820	chr20:40155820:A:T	5.04894e-06	-0.0568915	-5.51629e-10	7.03143e-05	-0.101634	-5.51629e-10
40156912	chr20:40156912:G:A	7.61422e-07	-0.683277	-1.26536	1.03928e-05	-0.746233	-1.26726
40157539	chr20:40157539:C:T	1.49592e-06	-2.06257e-10	-1.27333	2.17918e-05	-2.06257e-10	-1.27307
40157577	chr20:40157577:T:C	7.55817e-07	-0.760414	-1.19561	1.00605e-05	-0.842232	-1.20376
40157667	chr20:40157667:G:C	7.36762e-07	-0.708079	-1.27348	1.01152e-05	-0.768105	-1.27246
40157822	chr20:40157822:A:G	1.76318e-06	-2.06257e-10	-1.10895	2.60174e-05	-2.06257e-10	-1.09584
40157877	chr20:40157877:A:C	4.61992e-06	-2.06257e-10	-0.145693	6.54281e-05	-2.06257e-10	-0.173657
40157898	chr20:40157898:C:T	4.27219e-06	-2.06257e-10	-0.223943	6.15859e-05	-2.06257e-10	-0.234176
40157920	chr20:40157920:A:G	4.27247e-06	-2.06257e-10	-0.223877	6.15888e-05	-2.06257e-10	-0.234129
40158146	chr20:40158146:C:T	6.74715e-07	-0.795126	-1.27441	9.05736e-06	-0.876349	-1.27468
40158307	chr20:40158307:C:T	6.39467e-07	-0.850262	-1.27293	8.79972e-06	-0.905942	-1.27395
40158538	chr20:40158538:C:T	2.04996e-06	-2.06257e-10	-0.95825	3.03419e-05	-2.06257e-10	-0.942079
40158597	chr20:40158597:T:G	8.22339e-07	-0.923064	-0.948609	1.12032e-05	-0.997781	-0.940626
40159194	chr20:40159194:C:T	4.70833e-06	-2.06257e-10	-0.126737	6.77737e-05	-2.06257e-10	-0.138436
40159221	chr20:40159221:C:T	3.539e-07	-1.43982	-1.27499	4.98765e-06	-1.47288	-1.27477
40159691	chr20:40159691:A:G	4.73185e-07	-1.47825	-0.946092	6.60655e-06	-1.50999	-0.95656
40159712	chr20:40159712:A:C	7.36186e-07	-0.710509	-1.27183	1.01203e-05	-0.766969	-1.2731
40160229	chr20:40160229:T:C	2.55637e-06	-2.06257e-10	-0.73748	3.705e-05	-2.06257e-10	-0.742341
40160427	chr20:40160427:G:A	3.48504e-06	-0.42759	-5.51629e-10	4.53442e-05	-0.540327	-5.51629e-10
40160546	chr20:40160546:G:A	3.84158e-06	-2.06257e-10	-0.330187	5.72917e-05	-2.06257e-10	-0.306454
40160671	chr20:40160671:A:C	1.309e-06	-1.40681	-5.51629e-10	2.04749e-05	-1.33541	-5.51629e-10
40160689	chr20:40160689:T:C	8.11592e-07	-0.832922	-1.05191	1.10251e-05	-0.886391	-1.06805
40160824	chr20:40160824:A:T	1.51601e-06	-2.06257e-10	-1.25999	2.20038e-05	-2.06257e-10	-1.26339
40160942	chr20:40160942:A:G	1.54557e-06	-1.24068	-5.51629e-10	2.10262e-05	-1.30884	-5.51629e-10
40161042	chr20:40161042:C:T	8.05282e-07	-0.686666	-1.20597	1.09112e-05	-0.748796	-1.21602
40161085	chr20:40161085:T:C	6.64923e-06	-2.06257e-10	0.218432	9.56014e-05	-2.06257e-10	0.205578
40161113	chr20:40161113:A:G	1.58859e-06	-2.06257e-10	-1.21322	2.31591e-05	-2.06257e-10	-1.21222
40161346	chr20:40161346:T:G	1.9561e-06	-2.06257e-10	-1.00512	2.91745e-05	-2.06257e-10	-0.981315
40161409	chr20:40161409:G:A	3.52044e-06	-2.06257e-10	-0.417483	5.13536e-05	-2.06257e-10	-0.415875
40161489	chr20:40161489:A:C	7.64428e-07	-0.687356	-1.25734	1.01214e-05	-0.782535	-1.25742
40161623	chr20:40161623:G:T	1.84824e-06	-2.06257e-10	-1.06183	2.66903e-05	-2.06257e-10	-1.07031
40161768	chr20:40161768:G:A	3.52799e-07	-1.54664	-1.17128	4.92402e-06	-1.57292	-1.18756
40161921	chr20:40161921:C:T	8.85842e-06	-2.06257e-10	0.505299	0.000130318	-2.06257e-10	0.51537
40162290	chr20:40162290:T:C	6.76834e-07	-0.914946	-1.15145	9.17006e-06	-0.974899	-1.16377
40162433	chr20:40162433:C:T	7.34862e-07	-0.919674	-1.06447	9.9206e-06	-0.981293	-1.0787
40162690	chr20:40162690:C:G	1.65598e-05	-2.06257e-10	1.13091	0.000244879	-2.06257e-10	1.14615
40163093	chr20:40163093:A:T	1.54481e-06	-2.06257e-10	-1.24117	2.24538e-05	-2.06257e-10	-1.24315
40163178	chr20:40163178:G:A	1.08258e-05	-2.06257e-10	0.705862	0.000168953	-2.06257e-10	0.775011
40163657	chr20:40163657:C:T	6.04876e-07	-1.27881	-0.899991	9.40289e-06	-1.19303	-0.920561
40165386	chr20:40165386:A:G	1.49928e-06	-2.06257e-10	-1.27108	2.19577e-05	-2.06257e-10	-1.26549
40165867	chr20:40165867:T:C	1.49861e-06	-2.06257e-10	-1.27153	2.19421e-05	-2.06257e-10	-1.2662
40165951	chr20:40165951:C:G	7.22975e-07	-0.932081	-1.06837	9.79578e-06	-0.989761	-1.0829
40166024	chr20:40166024:A:G	8.50102e-07	-0.899961	-0.938508	1.17976e-05	-0.976658	-0.910053
40166200	chr20:40166200:C:T	7.12899e-07	-0.922212	-1.09227	9.66384e-06	-0.980367	-1.10585
40166348	chr20:40166348:CT:C	1.24177e-06	-1.45953	-5.51629e-10	1.77875e-05	-1.47611	-5.51629e-10
40166950	chr20:40166950:C:A	2.76034e-06	-2.06257e-10	-0.660717	4.01744e-05	-2.06257e-10	-0.66138
40167110	chr20:40167110:G:T	1.01186e-05	-2.06257e-10	0.638308	0.000157583	-2.06257e-10	0.705342
40167292	chr20:40167292:C:A	1.49685e-06	-2.06257e-10	-1.2727	2.19023e-05	-2.06257e-10	-1.26802
40167304	chr20:40167304:G:A	2.78921e-06	-2.06257e-10	-0.650313	4.11633e-05	-2.06257e-10	-0.637061
40167386	chr20:40167386:A:C	1.49349e-06	-2.06257e-10	-1.27496	2.1792e-05	-2.06257e-10	-1.27307
40167424	chr20:40167424:C:T	1.53218e-06	-2.06257e-10	-1.24938	2.25794e-05	-2.06257e-10	-1.23757
40167438	chr20:40167438:T:G	1.02783e-06	-0.798214	-0.850406	1.39866e-05	-0.869129	-0.847383
40167484	chr20:40167484:T:C	3.94e-07	-1.33499	-1.27248	5.93838e-06	-1.30207	-1.2711
40167523	chr20:40167523:T:C	7.88285e-07	-0.76966	-1.14431	1.05639e-05	-0.853219	-1.14395
40167852	chr20:40167852:T:C	9.88935e-07	-0.790616	-0.89658	1.34533e-05	-0.861868	-0.893521
40167930	chr20:40167930:G:A	2.25092e-06	-0.864731	-5.51629e-10	3.60673e-05	-0.769223	-5.51629e-10
40168363	chr20:40168363:C:T	1.04657e-06	-0.807316	-0.823234	1.41566e-05	-0.880685	-0.823746
40168587	chr20:40168587:A:C	1.20711e-06	-0.523235	-0.964602	1.63884e-05	-0.5949	-0.963138
40168603	chr20:40168603:G:T	7.61397e-07	-0.69531	-1.25336	1.02679e-05	-0.766974	-1.25861
40168783	chr20:40168783:A:C	1.16439e-06	-1.42956	-0.0943166	1.72809e-05	-1.41695	-0.0880593
40168841	chr20:40168841:TA:T	1.62284e-06	-2.06257e-10	-1.19189	2.38206e-05	-2.06257e-10	-1.18406
40168883	chr20:40168883:T:A	1.55813e-06	-2.06257e-10	-1.23258	2.23902e-05	-2.06257e-10	-1.24599
40169106	chr20:40169106:T:G	3.4829e-07	-1.5442	-1.18659	5.26256e-06	-1.51251	-1.18148
40169166	chr20:40169166:G:A	1.47722e-06	-0.617163	-0.668747	2.15297e-05	-0.672513	-0.612662
40169374	chr20:40169374:G:A	6.41531e-07	-1.11459	-1.00538	9.07024e-06	-1.15076	-0.998847
40169582	chr20:40169582:T:C	8.44372e-07	-0.780311	-1.06492	1.19594e-05	-0.831358	-1.04174
40169709	chr20:40169709:A:G	8.8832e-07	-0.826663	-0.96783	1.26729e-05	-0.877604	-0.937543
40169833	chr20:40169833:C:T	1.1785e-06	-0.793509	-0.718322	1.67959e-05	-0.847411	-0.686063
40169845	chr20:40169845:A:G	2.71182e-06	-2.06257e-10	-0.678451	3.94947e-05	-2.06257e-10	-0.678444
40169864	chr20:40169864:G:A	1.13671e-06	-0.830295	-0.717634	1.6222e-05	-0.882887	-0.685355
40170163	chr20:40170163:A:G	2.1523e-06	-2.06257e-10	-0.909534	3.19473e-05	-2.06257e-10	-0.890521
40170415	chr20:40170415:C:T	1.49462e-06	-2.06257e-10	-1.2742	2.1844e-05	-2.06257e-10	-1.27068
40170441	chr20:40170441:G:A	1.16679e-06	-0.773453	-0.748356	1.65954e-05	-0.828726	-0.716761
40170538	chr20:40170538:A:C	3.81898e-07	-1.49455	-1.14412	5.85878e-06	-1.44732	-1.13935
40170607	chr20:40170607:T:C	5.85159e-07	-1.13448	-1.07747	8.34876e-06	-1.16069	-1.07181
40170943	chr20:40170943:G:A	7.35836e-07	-0.978748	-1.00407	1.04572e-05	-1.01182	-0.995497
40171086	chr20:40171086:C:T	2.70573e-06	-2.06257e-10	-0.680698	3.94055e-05	-2.06257e-10	-0.680703
40171088	chr20:40171088:C:T	2.39568e-06	-2.06257e-10	-0.802401	3.54123e-05	-2.06257e-10	-0.78755
40171374	chr20:40171374:A:T	1.02627e-06	-0.917128	-0.73301	1.46777e-05	-0.967535	-0.700744
40171672	chr20:40171672:T:G	1.79804e-06	-2.06257e-10	-1.08937	2.65308e-05	-2.06257e-10	-1.0763
40172433	chr20:40172433:T:A	9.64501e-07	-0.89725	-0.814963	1.43679e-05	-0.885366	-0.80425
40172723	chr20:40172723:T:C	1.00236e-05	-2.06257e-10	0.628877	0.000152618	-2.06257e-10	0.673329
40172781	chr20:40172781:G:A	1.51284e-06	-2.06257e-10	-1.26208	2.22346e-05	-2.06257e-10	-1.25296
40172792	chr20:40172792:G:A	2.59891e-06	-2.06257e-10	-0.720978	3.78277e-05	-2.06257e-10	-0.721567
40172803	chr20:40172803:T:C	2.03167e-06	-2.06257e-10	-0.967211	2.93723e-05	-2.06257e-10	-0.974557
40172936	chr20:40172936:T:G	4.69022e-06	-2.06257e-10	-0.130591	6.50657e-05	-2.06257e-10	-0.179212
40173002	chr20:40173002:T:C	1.22889e-06	-0.582034	-0.887921	1.87181e-05	-0.570443	-0.854677
40173445	chr20:40173445:C:T	1.10826e-06	-1.57328	-5.51629e-10	1.59367e-05	-1.58598	-5.51629e-10
40174759	chr20:40174759:A:G	1.49462e-06	-2.06257e-10	-1.2742	2.18068e-05	-2.06257e-10	-1.27239
40174783	chr20:40174783:C:T	1.10843e-06	-1.57312	-5.51629e-10	1.59368e-05	-1.58598	-5.51629e-10
40175116	chr20:40175116:A:G	1.39968e-06	-0.370919	-0.968909	2.11853e-05	-0.361364	-0.939938
40175316	chr20:40175316:A:G	3.25095e-06	-2.06257e-10	-0.497122	4.93913e-05	-2.06257e-10	-0.454835
40175339	chr20:40175339:A:C	1.62884e-06	-1.1882	-5.51629e-10	2.30911e-05	-1.21516	-5.51629e-10
40175828	chr20:40175828:C:T	2.70871e-06	-2.06257e-10	-0.679599	3.94484e-05	-2.06257e-10	-0.679617
40175934	chr20:40175934:G:A	2.70573e-06	-2.06257e-10	-0.680698	3.94055e-05	-2.06257e-10	-0.680703
40175954	chr20:40175954:A:G	2.08622e-06	-2.06257e-10	-0.940717	3.01769e-05	-2.06257e-10	-0.947531
40176047	chr20:40176047:TGAC:T	1.02237e-06	-1.26993	-0.384011	1.66391e-05	-1.14625	-0.39661
40176152	chr20:40176152:T:C	1.04567e-06	-0.761033	-0.87038	1.56312e-05	-0.746392	-0.858946
40176293	chr20:40176293:G:A	2.70382e-06	-2.06257e-10	-0.681403	3.93779e-05	-2.06257e-10	-0.681406
40176404	chr20:40176404:C:G	4.10092e-06	-2.06257e-10	-0.264859	6.02255e-05	-2.06257e-10	-0.256513
40176426	chr20:40176426:G:A	1.96816e-06	0.01878	-1.01775	2.79686e-05	-0.00172937	-1.0218
40176747	chr20:40176747:C:G	3.69785e-06	-2.06257e-10	-0.368318	5.40056e-05	-2.06257e-10	-0.365521
40177096	chr20:40177096:T:C	1.57488e-06	-0.809217	-0.412676	2.33604e-05	-0.801017	-0.402551
40177289	chr20:40177289:C:T	1.49068e-06	-0.248287	-1.02855	2.1748e-05	-0.257588	-1.0175
40177344	chr20:40177344:A:G	1.63152e-06	-2.06257e-10	-1.18656	2.38152e-05	-2.06257e-10	-1.18429
40177569	chr20:40177569:A:AAC	1.30129e-06	-0.688606	-0.724106	1.9017e-05	-0.681942	-0.727336
40177767	chr20:40177767:G:A	1.32171e-06	-0.129729	-1.26742	1.8693e-05	-0.160457	-1.266
40177831	chr20:40177831:A:G	1.43591e-06	-0.698657	-0.615615	2.10145e-05	-0.691409	-0.61799
40177852	chr20:40177852:C:T	2.6617e-06	-2.06257e-10	-0.697106	3.83968e-05	-2.06257e-10	-0.706636
40178063	chr20:40178063:C:A	3.67229e-06	-0.375255	-5.51629e-10	9.35489e-05	0.183874	-5.51629e-10
40178313	chr20:40178313:G:T	1.20611e-06	-0.283976	-1.2047	1.61974e-05	-0.368493	-1.20127
40178515	chr20:40178515:T:G	2.57083e-06	-0.731839	-5.51629e-10	3.86037e-05	-0.701262	-5.51629e-10
40178823	chr20:40178823:CT:C	1.16063e-06	-0.312123	-1.21498	1.56113e-05	-0.394867	-1.21175
40178897	chr20:40178897:G:A	3.76516e-07	-1.44746	-1.2054	5.1552e-06	-1.49755	-1.21706
40179164	chr20:40179164:TG:T	1.99056e-06	-2.06257e-10	-0.987651	2.93629e-05	-2.06257e-10	-0.974879
40179249	chr20:40179249:C:G	1.60005e-06	-2.06257e-10	-1.20603	2.33581e-05	-2.06257e-10	-1.20366
40179275	chr20:40179275:G:A	5.93095e-06	0.104115	-5.51629e-10	7.80766e-05	0.00308127	-5.51629e-10
40180050	chr20:40180050:C:T	3.45388e-05	1.86601	-5.51629e-10	0.000544965	1.94611	-5.51629e-10
40180063	chr20:40180063:G:C	1.51194e-06	-2.06257e-10	-1.26268	2.19095e-05	-2.06257e-10	-1.26769
40180357	chr20:40180357:T:C	3.16369e-07	-1.558	-1.26892	4.49757e-06	-1.58268	-1.2684
40180844	chr20:40180844:T:C	1.08401e-06	-0.349469	-1.24593	1.45984e-05	-0.429904	-1.24379
40181195	chr20:40181195:A:G	1.98251e-06	-2.06257e-10	-0.991705	2.91929e-05	-2.06257e-10	-0.980685
40181323	chr20:40181323:A:G	4.76081e-07	-1.2114	-1.20684	8.2971e-06	-1.03846	-1.20024
40181401	chr20:40181401:T:G	2.73681e-06	-2.06257e-10	-0.669277	3.92582e-05	-2.06257e-10	-0.68445
40181594	chr20:40181594:G:A	1.88858e-06	-2.06257e-10	-1.04025	2.77761e-05	-2.06257e-10	-1.03043
40181603	chr20:40181603:C:G	1.85358e-06	-2.06257e-10	-1.05895	2.72479e-05	-2.06257e-10	-1.04963
40181797	chr20:40181797:C:T	3.75895e-06	-2.06257e-10	-0.351929	5.49667e-05	-2.06257e-10	-0.347883
40182496	chr20:40182496:T:C	5.69032e-06	-2.06257e-10	0.0626975	7.91345e-05	-2.06257e-10	0.016539
40182575	chr20:40182575:ATAT:A	1.04153e-06	-0.530005	-1.10537	1.37091e-05	-0.632311	-1.10424
40183659	chr20:40183659:T:C	3.84538e-06	-2.06257e-10	-0.329196	5.61559e-05	-2.06257e-10	-0.326478
40184357	chr20:40184357:A:G	8.31951e-06	-2.06257e-10	0.442533	0.000125908	-2.06257e-10	0.480942
40184613	chr20:40184613:T:C	1.53187e-06	-1.24958	-5.51629e-10	2.43954e-05	-1.16022	-5.51629e-10
40184853	chr20:40184853:G:A	2.34049e-06	-2.06257e-10	-0.825709	3.47454e-05	-2.06257e-10	-0.806564
40184975	chr20:40184975:G:A	1.99594e-06	-2.06257e-10	-0.984955	2.95543e-05	-2.06257e-10	-0.968379
40185175	chr20:40185175:A:G	1.1632e-06	-0.630755	-0.894141	1.73945e-05	-0.61185	-0.886608
40185486	chr20:40185486:C:G	6.62927e-07	-0.812606	-1.27455	9.74894e-06	-0.802575	-1.27488
40186393	chr20:40186393:C:A	1.44775e-06	-1.30606	-5.51629e-10	2.2293e-05	-1.25034	-5.51629e-10
40186441	chr20:40186441:A:G	3.67137e-06	-2.06257e-10	-0.375506	5.36173e-05	-2.06257e-10	-0.372737
40187083	chr20:40187083:T:G	9.77579e-07	-0.845673	-0.853073	1.45642e-05	-0.829118	-0.846924
40187575	chr20:40187575:C:T	1.85713e-06	-2.06257e-10	-1.05704	2.69021e-05	-2.06257e-10	-1.0624
40188037	chr20:40188037:A:C	1.50836e-06	-2.06257e-10	-1.26504	2.19639e-05	-2.06257e-10	-1.26521
40188052	chr20:40188052:A:G	3.93602e-07	-1.53614	-1.07235	5.9577e-06	-1.50327	-1.06665
40188845	chr20:40188845:C:G	1.8694e-06	-2.06257e-10	-1.05045	2.70037e-05	-2.06257e-10	-1.05864
40189123	chr20:40189123:G:A	7.66713e-07	-0.704007	-1.23771	1.0292e-05	-0.790723	-1.23252
40189442	chr20:40189442:T:C	7.8037e-07	-0.709414	-1.21464	1.05511e-05	-0.790255	-1.20812
40189571	chr20:40189571:T:C	3.31158e-06	-2.06257e-10	-0.478644	4.83237e-05	-2.06257e-10	-0.476688
40189679	chr20:40189679:G:A	1.08823e-06	-1.59152	-5.51629e-10	1.58654e-05	-1.59047	-5.51629e-10
40190283	chr20:40190283:T:C	2.6502e-06	-2.06257e-10	-0.701433	3.71204e-05	-2.06257e-10	-0.740443
40191970	chr20:40191970:A:C	1.69072e-06	-1.15092	-5.51629e-10	2.57692e-05	-1.10543	-5.51629e-10
40191982	chr20:40191982:A:G	1.70247e-06	-2.06257e-10	-1.14399	2.51376e-05	-2.06257e-10	-1.13024
40192381	chr20:40192381:C:T	9.07291e-06	-2.06257e-10	0.529223	0.000136028	-2.06257e-10	0.558253
40192456	chr20:40192456:C:T	1.49338e-06	-2.06257e-10	-1.27503	2.17508e-05	-2.06257e-10	-1.27496
40193156	chr20:40193156:C:T	4.01998e-07	-1.41099	-1.17638	6.64384e-06	-1.28501	-1.17591
40193199	chr20:40193199:T:C	5.10815e-07	-1.09457	-1.25325	9.0097e-06	-0.905711	-1.2506
40193294	chr20:40193294:C:T	5.71885e-06	-2.06257e-10	0.0676975	8.56405e-05	-2.06257e-10	0.0955492
40193830	chr20:40193830:G:A	3.26182e-06	-0.493785	-5.51629e-10	4.62124e-05	-0.521362	-5.51629e-10
40194106	chr20:40194106:G:A	1.51907e-06	-2.06257e-10	-1.25797	2.21751e-05	-2.06257e-10	-1.25564
40194153	chr20:40194153:G:A	1.80204e-06	-2.06257e-10	-1.08715	2.5734e-05	-2.06257e-10	-1.1068
40194250	chr20:40194250:G:A	3.15396e-07	-1.59076	-1.23924	4.61564e-06	-1.58803	-1.23713
40194360	chr20:40194360:T:C	4.1463e-07	-1.4273	-1.12914	6.71407e-06	-1.33374	-1.11667
40194973	chr20:40194973:G:A	1.58853e-06	-2.06257e-10	-1.21326	2.33683e-05	-2.06257e-10	-1.20323
40195454	chr20:40195454:C:A	3.13891e-07	-1.56786	-1.26692	4.60288e-06	-1.5619	-1.26602
40195456	chr20:40195456:A:G	1.10869e-06	-1.57289	-5.51629e-10	1.62318e-05	-1.56764	-5.51629e-10
40195462	chr20:40195462:AAAC:A	4.38662e-07	-1.40537	-1.09472	7.25137e-06	-1.2787	-1.09472
40195558	chr20:40195558:AT:A	1.77536e-06	-2.06257e-10	-1.10206	2.62678e-05	-2.06257e-10	-1.08626
40196288	chr20:40196288:T:C	1.55415e-06	-2.06257e-10	-1.23514	2.28384e-05	-2.06257e-10	-1.22617
40196307	chr20:40196307:A:G	2.41828e-06	-2.06257e-10	-0.793014	3.57447e-05	-2.06257e-10	-0.778207
40196435	chr20:40196435:C:G	2.3298e-06	-2.06257e-10	-0.830288	3.32379e-05	-2.06257e-10	-0.850919
40197684	chr20:40197684:G:T	5.27682e-06	-2.06257e-10	-0.0127453	7.46788e-05	-2.06257e-10	-0.0414126
40197704	chr20:40197704:G:A	1.73913e-06	-2.06257e-10	-1.12268	2.52852e-05	-2.06257e-10	-1.12439
40197717	chr20:40197717:A:G	5.5983e-07	-1.18552	-1.07067	7.77168e-06	-1.23582	-1.0683
40197820	chr20:40197820:C:T	6.04177e-07	-0.920929	-1.25903	9.86726e-06	-0.81474	-1.25065
40197983	chr20:40197983:TA:T	5.43841e-07	-1.19917	-1.086	7.60216e-06	-1.24699	-1.07919
40198121	chr20:40198121:G:A	1.50669e-06	-1.26615	-5.51629e-10	2.38039e-05	-1.18476	-5.51629e-10
40198150	chr20:40198150:T:C	5.146e-07	-1.32527	-1.01517	8.16756e-06	-1.2281	-1.02634
40198164	chr20:40198164:G:A	1.4962e-06	-2.06257e-10	-1.27314	2.17745e-05	-2.06257e-10	-1.27387
40198222	chr20:40198222:G:T	1.44048e-05	0.991491	-5.51629e-10	0.000231146	1.08844	-5.51629e-10
40198384	chr20:40198384:T:C	1.73711e-06	-2.06257e-10	-1.12385	2.52565e-05	-2.06257e-10	-1.12552
40198818	chr20:40198818:C:T	5.571e-07	-1.20585	-1.05523	7.74519e-06	-1.25522	-1.05232
40198859	chr20:40198859:T:C	1.53025e-06	-2.06257e-10	-1.25064	2.20805e-05	-2.06257e-10	-1.25992
40198986	chr20:40198986:T:C	4.61444e-06	-2.06257e-10	-0.146879	6.54175e-05	-2.06257e-10	-0.17382
40199208	chr20:40199208:C:T	6.51964e-07	-1.18454	-0.919292	1.06936e-05	-1.10492	-0.880046
40199901	chr20:40199901:T:C	2.3089e-06	-2.06257e-10	-0.839298	3.3822e-05	-2.06257e-10	-0.833499
40200259	chr20:40200259:G:A	1.72264e-06	-2.06257e-10	-1.13221	2.50126e-05	-2.06257e-10	-1.13523
40200262	chr20:40200262:A:G	4.58665e-06	-2.06257e-10	-0.152919	6.43103e-05	-2.06257e-10	-0.19089
40200280	chr20:40200280:T:C	1.64306e-06	-2.06257e-10	-1.17951	2.38396e-05	-2.06257e-10	-1.18326
40200684	chr20:40200684:T:C	1.60434e-06	-2.06257e-10	-1.20336	2.32212e-05	-2.06257e-10	-1.20954
40201807	chr20:40201807:C:A	4.30247e-07	-1.45836	-1.0611	6.86508e-06	-1.37559	-1.05257
40202225	chr20:40202225:G:A	1.73802e-06	-2.06257e-10	-1.12332	2.5976e-05	-2.06257e-10	-1.09744
40202306	chr20:40202306:G:A	1.73377e-06	-2.06257e-10	-1.12577	2.48136e-05	-2.06257e-10	-1.14322
40202791	chr20:40202791:G:A	5.23964e-07	-1.08848	-1.23392	8.76423e-06	-0.963761	-1.22017
40203033	chr20:40203033:A:G	1.51982e-06	-2.06257e-10	-1.25748	2.20735e-05	-2.06257e-10	-1.26023
40203135	chr20:40203135:A:T	7.35111e-07	-1.08397	-0.899835	1.23343e-05	-0.983941	-0.858285
40203351	chr20:40203351:TC:T	1.46905e-06	-0.916204	-0.375249	2.65723e-05	-0.692279	-0.382463
40204023	chr20:40204023:G:A	1.73377e-06	-2.06257e-10	-1.12577	2.48136e-05	-2.06257e-10	-1.14322
40204043	chr20:40204043:T:C	5.04538e-07	-1.19232	-1.16787	8.92484e-06	-1.00051	-1.16526
40204442	chr20:40204442:A:G	1.93862e-06	-2.06257e-10	-1.01409	2.82476e-05	-2.06257e-10	-1.0136
40204613	chr20:40204613:T:G	1.49942e-06	-2.06257e-10	-1.27099	2.1769e-05	-2.06257e-10	-1.27412
40204969	chr20:40204969:G:A	1.84009e-06	-2.06257e-10	-1.06626	2.73383e-05	-2.06257e-10	-1.04632
40204975	chr20:40204975:G:T	2.59176e-06	-2.06257e-10	-0.723731	3.82072e-05	-2.06257e-10	-0.711587
40205048	chr20:40205048:T:A	1.49438e-06	-2.06257e-10	-1.27436	2.17497e-05	-2.06257e-10	-1.27501
40205119	chr20:40205119:G:A	8.16095e-07	-0.692625	-1.18667	1.55608e-05	-0.441012	-1.16884
40205434	chr20:40205434:A:G	1.84541e-06	-2.06257e-10	-1.06337	2.68066e-05	-2.06257e-10	-1.06596
40205864	chr20:40205864:T:C	1.49443e-06	-2.06257e-10	-1.27433	2.18224e-05	-2.06257e-10	-1.27167
40205955	chr20:40205955:C:T	4.91609e-07	-1.18727	-1.19887	8.75115e-06	-0.989221	-1.1962
40205993	chr20:40205993:C:T	5.13026e-07	-1.14465	-1.19885	9.23783e-06	-0.935124	-1.19618
40206092	chr20:40206092:A:G	4.98267e-07	-1.17595	-1.19673	8.91116e-06	-0.973335	-1.19397
40206375	chr20:40206375:A:T	1.6898e-06	-2.06257e-10	-1.15146	2.42187e-05	-2.06257e-10	-1.16749
40206467	chr20:40206467:T:C	1.35743e-06	-1.37047	-5.51629e-10	2.14688e-05	-1.28801	-5.51629e-10
40207023	chr20:40207023:G:T	1.64097e-06	-2.06257e-10	-1.18078	2.37667e-05	-2.06257e-10	-1.18632
40207134	chr20:40207134:C:T	9.92119e-07	-1.05422	-0.629765	1.72705e-05	-0.866213	-0.639398
40207512	chr20:40207512:G:T	1.97538e-06	-2.06257e-10	-0.99531	2.97092e-05	-2.06257e-10	-0.963152
40207567	chr20:40207567:C:T	2.3089e-06	-2.06257e-10	-0.839298	3.3822e-05	-2.06257e-10	-0.833499
40207740	chr20:40207740:T:C	2.53331e-06	-2.06257e-10	-0.746543	3.7334e-05	-2.06257e-10	-0.734706
40208015	chr20:40208015:T:C	1.77093e-06	-2.06257e-10	-1.10457	2.63805e-05	-2.06257e-10	-1.08198
40208101	chr20:40208101:A:G	4.11543e-05	-2.06257e-10	2.04126	0.00059308	-2.06257e-10	2.03072
40208629	chr20:40208629:T:C	1.96989e-06	-2.06257e-10	-0.998093	2.86985e-05	-2.06257e-10	-0.997765
40210988	chr20:40210988:G:A	1.50989e-06	-2.06257e-10	-1.26404	2.20482e-05	-2.06257e-10	-1.26138
40211021	chr20:40211021:A:T	2.22159e-06	-2.06257e-10	-0.877845	3.25223e-05	-2.06257e-10	-0.872683
40211482	chr20:40211482:A:G	5.80358e-07	-1.01535	-1.20483	1.03011e-05	-0.818133	-1.20423
40211505	chr20:40211505:A:G	1.5741e-06	-2.06257e-10	-1.22239	2.2844e-05	-2.06257e-10	-1.22592
40211540	chr20:40211540:G:T	7.63447e-07	-0.674584	-1.2714	1.43085e-05	-0.426177	-1.26758
40211686	chr20:40211686:C:T	2.74379e-06	-2.06257e-10	-0.666729	4.05903e-05	-2.06257e-10	-0.65108
40211690	chr20:40211690:C:CA	7.5975e-07	-0.839197	-1.11164	1.36875e-05	-0.649906	-1.08822
40211977	chr20:40211977:T:C	1.51205e-06	-2.06257e-10	-1.2626	2.21829e-05	-2.06257e-10	-1.25529
40212374	chr20:40212374:A:G	1.52025e-06	-2.06257e-10	-1.2572	2.23346e-05	-2.06257e-10	-1.24847
40212378	chr20:40212378:G:A	1.68034e-06	-2.06257e-10	-1.15707	2.46285e-05	-2.06257e-10	-1.15071
40212411	chr20:40212411:C:T	1.80269e-06	-2.06257e-10	-1.08679	2.68987e-05	-2.06257e-10	-1.06253
40212412	chr20:40212412:G:A	2.08805e-06	-2.06257e-10	-0.93984	3.05423e-05	-2.06257e-10	-0.935496
40212421	chr20:40212421:G:GA	1.498e-06	-2.06257e-10	-1.27194	2.17618e-05	-2.06257e-10	-1.27445
40212684	chr20:40212684:T:C	1.85306e-06	-2.06257e-10	-1.05923	2.69262e-05	-2.06257e-10	-1.06151
40212921	chr20:40212921:A:C	1.52329e-06	-1.2552	-5.51629e-10	2.33022e-05	-1.20606	-5.51629e-10
40213467	chr20:40213467:A:G	1.91964e-06	-2.06257e-10	-1.02393	2.78801e-05	-2.06257e-10	-1.0267
40213662	chr20:40213662:G:C	2.03208e-06	-2.06257e-10	-0.967009	2.95893e-05	-2.06257e-10	-0.967196
40213884	chr20:40213884:G:C	1.80816e-06	-2.06257e-10	-1.08376	2.69674e-05	-2.06257e-10	-1.05998
40213933	chr20:40213933:T:C	4.67262e-07	-1.3769	-1.06004	7.63506e-06	-1.29462	-1.02724
40214147	chr20:40214147:C:T	1.57279e-06	-2.06257e-10	-1.22322	2.32322e-05	-2.06257e-10	-1.20907
40214205	chr20:40214205:A:T	4.10571e-07	-1.58987	-0.97641	5.94365e-06	-1.59144	-0.980847
40214265	chr20:40214265:T:C	2.42529e-06	-2.06257e-10	-0.790118	3.58743e-05	-2.06257e-10	-0.774587
40214753	chr20:40214753:T:C	2.45055e-06	-2.06257e-10	-0.779757	3.62392e-05	-2.06257e-10	-0.764467
40215449	chr20:40215449:C:A	1.80151e-06	-2.06257e-10	-1.08744	2.61873e-05	-2.06257e-10	-1.08934
40215765	chr20:40215765:G:C	2.79728e-06	-2.06257e-10	-0.647423	4.15023e-05	-2.06257e-10	-0.628861
40215788	chr20:40215788:C:T	1.58744e-06	-2.06257e-10	-1.21395	2.33736e-05	-2.06257e-10	-1.203
40215989	chr20:40215989:G:A	1.8017e-06	-2.06257e-10	-1.08734	2.61903e-05	-2.06257e-10	-1.08922
40216397	chr20:40216397:G:A	4.67381e-06	-2.06257e-10	-0.134096	7.03129e-05	-2.06257e-10	-0.101655
40216674	chr20:40216674:G:A	2.90153e-06	-2.06257e-10	-0.61083	4.31766e-05	-2.06257e-10	-0.58931
40216788	chr20:40216788:C:G	2.80258e-06	-2.06257e-10	-0.645529	4.16889e-05	-2.06257e-10	-0.624375
40216974	chr20:40216974:A:C	1.85528e-06	-2.06257e-10	-1.05803	2.75402e-05	-2.06257e-10	-1.03896
40217008	chr20:40217008:C:T	4.5557e-06	-2.06257e-10	-0.159692	6.71e-05	-2.06257e-10	-0.148425
40217039	chr20:40217039:A:G	2.8911e-06	-2.06257e-10	-0.614434	4.29891e-05	-2.06257e-10	-0.593663
40217150	chr20:40217150:C:G	1.72019e-06	-2.06257e-10	-1.13363	2.49334e-05	-2.06257e-10	-1.1384
40217324	chr20:40217324:T:TA	1.58837e-06	-2.06257e-10	-1.21336	2.34194e-05	-2.06257e-10	-1.20104
40217345	chr20:40217345:G:A	7.27674e-07	-0.720248	-1.27372	1.35688e-05	-0.471898	-1.27494
40217384	chr20:40217384:A:G	2.45615e-06	-2.06257e-10	-0.777474	3.64168e-05	-2.06257e-10	-0.759579
40217808	chr20:40217808:A:C	1.70039e-06	-2.06257e-10	-1.14521	2.43581e-05	-2.06257e-10	-1.16174
40218199	chr20:40218199:A:G	1.51872e-06	-2.06257e-10	-1.2582	2.20574e-05	-2.06257e-10	-1.26096
40218433	chr20:40218433:G:A	1.49343e-06	-2.06257e-10	-1.27499	2.17493e-05	-2.06257e-10	-1.27503
40218488	chr20:40218488:A:T	5.8694e-07	-1.01908	-1.18982	8.72359e-06	-1.00411	-1.18447
40218759	chr20:40218759:G:A	1.99022e-06	-2.06257e-10	-0.987823	2.90602e-05	-2.06257e-10	-0.98524
40219189	chr20:40219189:T:C	3.0749e-07	-1.58118	-1.27421	4.50482e-06	-1.57569	-1.27378
40219269	chr20:40219269:T:C	3.30684e-07	-1.54707	-1.23559	5.05871e-06	-1.49294	-1.24056
40219722	chr20:40219722:C:G	3.14372e-07	-1.5695	-1.26375	4.7903e-06	-1.52139	-1.26663
40220129	chr20:40220129:A:T	1.09069e-06	-1.58926	-5.51629e-10	1.58584e-05	-1.59091	-5.51629e-10
40220194	chr20:40220194:G:A	1.49532e-06	-2.06257e-10	-1.27373	2.18233e-05	-2.06257e-10	-1.27163
40220943	chr20:40220943:G:A	3.88586e-07	-1.38767	-1.23364	6.11918e-06	-1.30426	-1.23892
40221531	chr20:40221531:T:TG	3.08392e-07	-1.58551	-1.26694	4.62519e-06	-1.55405	-1.26905
40221878	chr20:40221878:T:TA	2.05932e-06	-2.06257e-10	-0.953696	3.11726e-05	-2.06257e-10	-0.915071
40222065	chr20:40222065:G:A	2.16652e-06	-2.06257e-10	-0.902947	3.17306e-05	-2.06257e-10	-0.897327
40222167	chr20:40222167:A:G	4.11928e-07	-1.52488	-1.0381	6.3549e-06	-1.45175	-1.05363
40222519	chr20:40222519:C:T	3.40799e-07	-1.5918	-1.16074	4.98024e-06	-1.58026	-1.16887
40223077	chr20:40223077:A:G	1.76422e-06	-2.06257e-10	-1.10836	2.62288e-05	-2.06257e-10	-1.08775
40223205	chr20:40223205:C:T	7.17097e-07	-1.52717	-0.48144	1.10694e-05	-1.45157	-0.498856
40223308	chr20:40223308:A:G	3.57022e-07	-1.56192	-1.1441	5.41225e-06	-1.51086	-1.15509
40223344	chr20:40223344:C:T	1.5164e-06	-2.06257e-10	-1.25973	2.21142e-05	-2.06257e-10	-1.25839
40223352	chr20:40223352:C:T	1.26598e-06	-1.44022	-5.51629e-10	1.8536e-05	-1.43489	-5.51629e-10
40224056	chr20:40224056:A:C	1.90717e-06	-2.06257e-10	-1.03045	2.78378e-05	-2.06257e-10	-1.02821
40224078	chr20:40224078:C:G	1.09679e-06	-1.58368	-5.51629e-10	1.62417e-05	-1.56703	-5.51629e-10
40224079	chr20:40224079:A:G	4.71791e-07	-1.52368	-0.903611	7.24296e-06	-1.4519	-0.922676
40224745	chr20:40224745:T:C	3.42272e-07	-1.5537	-1.19452	5.20662e-06	-1.50249	-1.20219
40224994	chr20:40224994:T:A	5.45083e-07	-1.53003	-0.752856	8.34363e-06	-1.45951	-0.7736
40225142	chr20:40225142:C:T	3.13542e-06	-0.533307	-5.51629e-10	4.55028e-05	-0.536835	-5.51629e-10
40225469	chr20:40225469:G:A	1.78061e-06	-2.06257e-10	-1.09912	2.54299e-05	-2.06257e-10	-1.11868
40226388	chr20:40226388:T:C	4.7698e-07	-1.51306	-0.90329	7.36864e-06	-1.43588	-0.921494
40226393	chr20:40226393:A:G	4.73455e-07	-1.51202	-0.911744	7.31497e-06	-1.43448	-0.930207
40226662	chr20:40226662:G:C	5.5755e-07	-0.988239	-1.27203	8.99293e-06	-0.891019	-1.26715
40228016	chr20:40228016:A:G	4.38638e-07	-1.3752	-1.12495	6.16074e-06	-1.4116	-1.12482
40228580	chr20:40228580:T:C	1.80202e-06	-2.06257e-10	-1.08716	2.67492e-05	-2.06257e-10	-1.0681
40229238	chr20:40229238:C:T	4.30928e-06	-2.06257e-10	-0.215299	6.34205e-05	-2.06257e-10	-0.204823
40229271	chr20:40229271:G:C	4.1034e-07	-1.57972	-0.987123	5.99215e-06	-1.57736	-0.986796
40229414	chr20:40229414:A:T	1.51193e-06	-2.06257e-10	-1.26268	2.20536e-05	-2.06257e-10	-1.26113
40229873	chr20:40229873:T:A	1.51969e-06	-2.06257e-10	-1.25756	2.21762e-05	-2.06257e-10	-1.25559
40229996	chr20:40229996:T:C	1.60593e-06	-2.06257e-10	-1.20236	2.36636e-05	-2.06257e-10	-1.19067
40230208	chr20:40230208:T:G	1.61918e-06	-2.06257e-10	-1.19415	2.39148e-05	-2.06257e-10	-1.18011
40230444	chr20:40230444:G:A	3.75831e-06	-2.06257e-10	-0.3521	5.58851e-05	-2.06257e-10	-0.331313
40231350	chr20:40231350:G:A	2.675e-06	-0.69212	-5.51629e-10	4.8757e-05	-0.467762	-5.51629e-10
40232360	chr20:40232360:A:G	2.15329e-06	-2.06257e-10	-0.909074	3.27354e-05	-2.06257e-10	-0.866153
40232537	chr20:40232537:T:C	1.64942e-06	-2.06257e-10	-1.17565	2.41731e-05	-2.06257e-10	-1.16937
40233084	chr20:40233084:G:A	1.49396e-06	-2.06257e-10	-1.27464	2.17559e-05	-2.06257e-10	-1.27472
40233697	chr20:40233697:G:A	4.35577e-06	-2.06257e-10	-0.204569	6.5087e-05	-2.06257e-10	-0.178884
40233837	chr20:40233837:CT:C	1.18224e-06	-1.50866	-5.51629e-10	1.68901e-05	-1.52788	-5.51629e-10
40233977	chr20:40233977:A:G	4.48606e-07	-1.56391	-0.913773	6.54156e-06	-1.57596	-0.90047
40234135	chr20:40234135:A:G	3.5601e-07	-1.53389	-1.17497	5.49341e-06	-1.46703	-1.18403
40234193	chr20:40234193:T:C	4.74638e-06	-2.06257e-10	-0.118687	7.05674e-05	-2.06257e-10	-0.0980416
40234273	chr20:40234273:C:T	1.49404e-06	-2.06257e-10	-1.27458	2.1769e-05	-2.06257e-10	-1.27412
40234439	chr20:40234439:G:A	1.49412e-06	-2.06257e-10	-1.27453	2.17707e-05	-2.06257e-10	-1.27404
40235233	chr20:40235233:G:A	1.98022e-06	-2.06257e-10	-0.992861	2.97701e-05	-2.06257e-10	-0.961103
40235958	chr20:40235958:T:C	3.56737e-07	-1.43592	-1.27091	5.01112e-06	-1.47279	-1.27016
40236075	chr20:40236075:G:T	1.6146e-06	-2.06257e-10	-1.19698	2.38137e-05	-2.06257e-10	-1.18435
40236119	chr20:40236119:G:A	3.20564e-07	-1.59169	-1.22205	4.69667e-06	-1.57617	-1.23158
40236985	chr20:40236985:T:C	7.51186e-06	0.340414	-5.51629e-10	0.000113942	0.381083	-5.51629e-10
40237226	chr20:40237226:A:G	4.58045e-07	-1.28326	-1.1736	6.4368e-06	-1.32673	-1.16585
40237539	chr20:40237539:G:C	1.50722e-06	-2.06257e-10	-1.2658	2.1901e-05	-2.06257e-10	-1.26808
40238778	chr20:40238778:C:A	3.00466e-06	-2.06257e-10	-0.575906	4.41983e-05	-2.06257e-10	-0.565923
40239002	chr20:40239002:G:T	1.51801e-06	-2.06257e-10	-1.25867	2.21966e-05	-2.06257e-10	-1.25467
40239253	chr20:40239253:T:G	1.52353e-06	-2.06257e-10	-1.25504	2.21469e-05	-2.06257e-10	-1.25691
40239281	chr20:40239281:A:G	3.89043e-07	-1.35385	-1.26629	5.43989e-06	-1.40026	-1.26059
40239859	chr20:40239859:T:A	3.6196e-06	-2.06257e-10	-0.389708	5.38121e-05	-2.06257e-10	-0.369112
40239936	chr20:40239936:T:C	5.10999e-07	-1.14019	-1.20727	7.13215e-06	-1.19691	-1.19309
40240457	chr20:40240457:A:G	3.04107e-06	-2.06257e-10	-0.563859	4.4235e-05	-2.06257e-10	-0.565092
40240555	chr20:40240555:A:G	3.32562e-06	-2.06257e-10	-0.474415	4.75616e-05	-2.06257e-10	-0.492585
40240944	chr20:40240944:G:A	1.73326e-06	-2.06257e-10	-1.12607	2.53234e-05	-2.06257e-10	-1.12288
40241077	chr20:40241077:A:G	1.09537e-06	-1.58498	-5.51629e-10	1.62858e-05	-1.56431	-5.51629e-10
40241437	chr20:40241437:G:A	1.63412e-06	-1.18496	-5.51629e-10	2.5849e-05	-1.10234	-5.51629e-10
40241479	chr20:40241479:T:C	3.87519e-07	-1.38295	-1.24111	6.41759e-06	-1.25455	-1.24102
40241613	chr20:40241613:C:T	1.58631e-06	-1.28556	0.0708984	2.1644e-05	-1.32501	0.045129
40241978	chr20:40241978:C:T	8.45553e-06	-2.06257e-10	0.458752	0.000122186	-2.06257e-10	0.450934
40242019	chr20:40242019:G:A	3.73179e-06	0.910119	-1.2693	7.96687e-05	1.28971	-1.26644
40242561	chr20:40242561:GA:G	1.55688e-06	-2.06257e-10	-1.23339	2.25389e-05	-2.06257e-10	-1.23936
40242778	chr20:40242778:C:A	3.4841e-05	-2.06257e-10	1.87473	0.000547692	-2.06257e-10	1.9511
40242934	chr20:40242934:T:C	5.059e-06	1.09525	-1.15015	0.000108403	1.47959	-1.14835
40242994	chr20:40242994:T:C	5.20547e-07	-1.05408	-1.27487	1.00495e-05	-0.773329	-1.27376
40243779	chr20:40243779:T:C	8.49052e-07	-0.723444	-1.11626	1.07378e-05	-0.888549	-1.09229
40243808	chr20:40243808:C:A	1.73879e-05	2.40951	-1.22981	0.000442774	2.95469	-1.21624
40243833	chr20:40243833:T:C	2.52403e-06	-2.06257e-10	-0.750213	3.6766e-05	-2.06257e-10	-0.750036
40244353	chr20:40244353:A:G	1.57931e-06	-2.06257e-10	-1.21908	2.3024e-05	-2.06257e-10	-1.21807
40244453	chr20:40244453:G:T	1.7988e-06	-0.813439	-0.275512	3.13854e-05	-0.602156	-0.306112
40244616	chr20:40244616:C:T	2.76489e-06	-2.06257e-10	-0.65907	4.12523e-05	-2.06257e-10	-0.634903
40244984	chr20:40244984:C:G	2.09586e-05	-2.06257e-10	1.36648	0.000304867	-2.06257e-10	1.36527
40245236	chr20:40245236:T:C	1.49768e-06	-2.06257e-10	-1.27215	2.19004e-05	-2.06257e-10	-1.2681
40245478	chr20:40245478:C:G	1.73664e-06	-2.06257e-10	-1.12412	2.5428e-05	-2.06257e-10	-1.11876
40245666	chr20:40245666:T:C	2.76489e-06	-2.06257e-10	-0.65907	4.12523e-05	-2.06257e-10	-0.634903
40245983	chr20:40245983:TG:T	3.34798e-05	3.05561	-1.22074	0.000884556	3.63884	-1.20836
40246072	chr20:40246072:T:C	1.95703e-06	-2.06257e-10	-1.00464	2.75645e-05	-2.06257e-10	-1.03808
40246343	chr20:40246343:G:A	3.10729e-06	-2.06257e-10	-0.542319	4.64922e-05	-2.06257e-10	-0.515325
40246354	chr20:40246354:G:T	1.10295e-06	-1.57808	-5.51629e-10	1.63594e-05	-1.55981	-5.51629e-10
40246377	chr20:40246377:A:G	1.70164e-06	-1.14448	-5.51629e-10	3.10169e-05	-0.920076	-5.51629e-10
40247055	chr20:40247055:T:C	5.6384e-06	-2.06257e-10	0.0535304	8.01299e-05	-2.06257e-10	0.0290393
40247194	chr20:40247194:A:G	9.38541e-07	-1.57389	-0.165612	1.34619e-05	-1.58504	-0.1697
40247200	chr20:40247200:G:A	1.80903e-06	-1.56979	0.486513	2.49964e-05	-1.58188	0.446
40247218	chr20:40247218:T:C	1.79377e-06	-2.06257e-10	-1.09175	2.65946e-05	-2.06257e-10	-1.0739
40247729	chr20:40247729:G:C	1.84776e-06	-2.06257e-10	-1.0621	2.64429e-05	-2.06257e-10	-1.07962
40247801	chr20:40247801:C:T	1.3228e-05	-2.06257e-10	0.906264	0.000186248	-2.06257e-10	0.87247
40248502	chr20:40248502:G:A	2.07407e-05	-2.06257e-10	1.35603	0.000305926	-2.06257e-10	1.36874
40248504	chr20:40248504:G:A	1.27824e-05	2.10886	-1.23686	0.000313682	2.62344	-1.22967
40248546	chr20:40248546:C:G	2.42278e-06	-0.514672	-0.27648	4.29009e-05	-0.286674	-0.309042
40248654	chr20:40248654:G:A	1.23384e-05	2.10936	-1.27272	0.000297844	2.61693	-1.27496
40248820	chr20:40248820:C:T	3.23845e-07	-1.57614	-1.22742	4.70825e-06	-1.59111	-1.21418
40249396	chr20:40249396:C:T	1.15668e-06	-1.53052	-5.51629e-10	1.7546e-05	-1.48979	-5.51629e-10
40249606	chr20:40249606:C:T	1.58158e-06	-2.06257e-10	-1.21764	2.31927e-05	-2.06257e-10	-1.21077
40249692	chr20:40249692:G:T	1.32263e-06	-1.39645	-5.51629e-10	1.9466e-05	-1.38594	-5.51629e-10
40249723	chr20:40249723:A:G	4.15487e-06	-2.06257e-10	-0.25179	5.91143e-05	-2.06257e-10	-0.275137
40249924	chr20:40249924:A:T	1.63172e-06	-2.06257e-10	-1.18644	2.36484e-05	-2.06257e-10	-1.19131
40251248	chr20:40251248:T:C	2.07788e-06	-2.06257e-10	-0.94472	3.04275e-05	-2.06257e-10	-0.939262
40251272	chr20:40251272:A:G	4.32118e-06	-2.06257e-10	-0.212542	6.15025e-05	-2.06257e-10	-0.235532
40251460	chr20:40251460:G:A	5.30665e-07	-1.4418	-0.867895	6.92153e-06	-1.52407	-0.8959
40251555	chr20:40251555:A:G	1.4185e-05	2.20215	-1.22603	0.000356985	2.73541	-1.21233
40251820	chr20:40251820:T:C	2.11563e-06	-2.06257e-10	-0.926717	2.95897e-05	-2.06257e-10	-0.967184
40251847	chr20:40251847:A:G	4.45593e-06	-2.06257e-10	-0.181834	6.33972e-05	-2.06257e-10	-0.20519
40251936	chr20:40251936:T:G	1.56062e-06	-2.06257e-10	-1.23099	2.25147e-05	-2.06257e-10	-1.24044
40252641	chr20:40252641:G:A	7.68411e-07	-0.736502	-1.203	1.56763e-05	-0.399277	-1.20318
40252765	chr20:40252765:A:G	2.11393e-06	-2.06257e-10	-0.927519	2.95685e-05	-2.06257e-10	-0.9679
40253491	chr20:40253491:G:A	6.68838e-06	-2.06257e-10	0.224303	9.68881e-05	-2.06257e-10	0.218947
40253548	chr20:40253548:A:G	3.54813e-07	-1.47901	-1.23322	5.04255e-06	-1.50143	-1.23527
40253713	chr20:40253713:G:A	3.11052e-05	2.57858	-0.817276	0.000715425	3.07502	-0.856753
40253751	chr20:40253751:A:G	2.12013e-06	-2.06257e-10	-0.92459	3.2453e-05	-2.06257e-10	-0.874816
40253839	chr20:40253839:G:C	1.51228e-06	-2.06257e-10	-1.26245	2.2039e-05	-2.06257e-10	-1.2618
40253913	chr20:40253913:C:G	1.05443e-06	-0.707845	-0.915222	2.2613e-05	-0.355136	-0.880949
40253926	chr20:40253926:G:GCAAATTC	1.52732e-06	-2.06257e-10	-1.25256	2.24763e-05	-2.06257e-10	-1.24215
40254054	chr20:40254054:TA:T	2.10579e-06	-2.06257e-10	-0.931378	3.22311e-05	-2.06257e-10	-0.881678
40254098	chr20:40254098:T:C	1.52395e-06	-2.06257e-10	-1.25476	2.24143e-05	-2.06257e-10	-1.24491
40254224	chr20:40254224:A:G	2.02355e-06	-2.06257e-10	-0.971217	3.0879e-05	-2.06257e-10	-0.924532
40254306	chr20:40254306:CTTAAT:C	2.0267e-06	-2.06257e-10	-0.96966	3.09307e-05	-2.06257e-10	-0.922859
40254374	chr20:40254374:G:A	7.39377e-07	-0.788309	-1.18971	1.49506e-05	-0.459876	-1.18998
40254376	chr20:40254376:T:C	7.92161e-06	-1.24062	1.63415	0.000118917	-1.26674	1.69056
40254408	chr20:40254408:T:C	2.01864e-06	-2.06257e-10	-0.973648	3.07938e-05	-2.06257e-10	-0.927296
40254615	chr20:40254615:T:C	1.32682e-06	-1.39328	-5.51629e-10	2.20704e-05	-1.26037	-5.51629e-10
40254628	chr20:40254628:A:G	2.02472e-06	-2.06257e-10	-0.970641	3.08944e-05	-2.06257e-10	-0.924035
40254788	chr20:40254788:T:C	2.11181e-06	-2.06257e-10	-0.928524	2.95406e-05	-2.06257e-10	-0.968845
40255070	chr20:40255070:T:C	3.18751e-07	-1.58455	-1.23487	4.61081e-06	-1.58908	-1.23713
40255197	chr20:40255197:T:G	1.49359e-06	-2.06257e-10	-1.27489	2.17644e-05	-2.06257e-10	-1.27433
40255428	chr20:40255428:A:G	2.00807e-06	-2.06257e-10	-0.978893	2.94543e-05	-2.06257e-10	-0.971768
40255557	chr20:40255557:A:G	1.60352e-06	-2.06257e-10	-1.20387	2.33886e-05	-2.06257e-10	-1.20236
40256155	chr20:40256155:C:G	7.60079e-07	-0.791904	-1.1585	1.53289e-05	-0.466076	-1.15879
40256158	chr20:40256158:C:T	1.59816e-06	-2.06257e-10	-1.20722	2.34426e-05	-2.06257e-10	-1.20005
40256199	chr20:40256199:G:A	1.59816e-06	-2.06257e-10	-1.20722	2.34426e-05	-2.06257e-10	-1.20005
40256525	chr20:40256525:T:C	3.23235e-07	-1.58881	-1.21663	4.68529e-06	-1.59132	-1.21886
40257433	chr20:40257433:T:A	2.61107e-06	-0.635847	-0.0804639	3.57661e-05	-0.729035	-0.0485753
40257472	chr20:40257472:G:A	2.20136e-06	-2.06257e-10	-0.886996	3.07179e-05	-2.06257e-10	-0.929765
40257760	chr20:40257760:T:A	3.79048e-07	-1.55606	-1.0901	6.09884e-06	-1.47576	-1.07075
40257794	chr20:40257794:C:G	3.4528e-07	-1.58531	-1.15416	4.99016e-06	-1.58956	-1.15758
40258260	chr20:40258260:C:T	7.09707e-07	-0.830066	-1.18891	1.4302e-05	-0.500271	-1.19394
40258932	chr20:40258932:G:A	1.56851e-06	-2.06257e-10	-1.22594	2.33956e-05	-2.06257e-10	-1.20206
40258944	chr20:40258944:G:A	7.5231e-07	-1.02265	-0.938026	9.99417e-06	-1.07696	-0.975645
40259309	chr20:40259309:A:G	2.14788e-05	2.29104	-0.90004	0.000495221	2.77588	-0.925484
40259313	chr20:40259313:C:G	6.72388e-07	-0.919524	-1.15347	1.33906e-05	-0.606466	-1.15359
40259453	chr20:40259453:AAT:A	1.56659e-06	-2.06257e-10	-1.22717	2.29521e-05	-2.06257e-10	-1.2212
40259749	chr20:40259749:G:T	3.68375e-07	-1.5132	-1.16153	5.33753e-06	-1.5132	-1.16664
40260139	chr20:40260139:A:G	1.02438e-06	-0.778493	-0.873485	2.18215e-05	-0.425394	-0.846319
40260311	chr20:40260311:A:C	1.15562e-06	-1.53143	-5.51629e-10	1.61809e-05	-1.57078	-5.51629e-10
40260335	chr20:40260335:G:A	1.69394e-06	-1.09018	-0.0588332	2.50154e-05	-1.11873	-0.0163887
40260488	chr20:40260488:T:C	6.91131e-07	-0.89254	-1.15295	1.38226e-05	-0.57516	-1.15314
40260865	chr20:40260865:T:C	1.04648e-06	-0.792147	-0.838487	2.21139e-05	-0.44326	-0.815144
40260893	chr20:40260893:C:T	6.84346e-07	-0.882491	-1.17287	1.36861e-05	-0.559864	-1.17836
40261343	chr20:40261343:C:T	3.35533e-07	-1.56999	-1.19811	5.29876e-06	-1.5025	-1.18463
40261469	chr20:40261469:C:T	8.94109e-07	-0.744074	-1.04392	1.90763e-05	-0.383782	-1.02238
40261640	chr20:40261640:A:G	1.6126e-06	-2.06257e-10	-1.19822	2.4034e-05	-2.06257e-10	-1.17514
40261660	chr20:40261660:G:A	1.57107e-06	-0.239501	-0.984812	2.34401e-05	-0.230697	-0.969463
40262124	chr20:40262124:GA:G	1.51987e-06	-2.06257e-10	-1.25745	2.24234e-05	-2.06257e-10	-1.2445
40262651	chr20:40262651:C:T	1.65085e-06	-2.06257e-10	-1.17478	2.42138e-05	-2.06257e-10	-1.16769
40262723	chr20:40262723:G:A	1.69263e-06	-2.06257e-10	-1.14979	2.54467e-05	-2.06257e-10	-1.11802
40262926	chr20:40262926:T:C	6.56612e-07	-0.868978	-1.22775	1.31649e-05	-0.544518	-1.23254
40262967	chr20:40262967:G:C	4.07522e-06	-2.06257e-10	-0.271144	5.86608e-05	-2.06257e-10	-0.282838
40263132	chr20:40263132:T:G	8.19524e-07	-0.653002	-1.2221	1.7645e-05	-0.272548	-1.21161
40263147	chr20:40263147:CAGA:C	2.49774e-06	-0.824786	0.0641017	3.56527e-05	-0.892015	0.111232
40263818	chr20:40263818:AT:A	6.46162e-07	-0.886668	-1.22611	1.29159e-05	-0.566201	-1.22995
40263894	chr20:40263894:A:G	3.91571e-07	-1.57817	-1.03548	5.532e-06	-1.59025	-1.05381
40263942	chr20:40263942:C:T	8.48478e-07	-0.800961	-1.03942	1.79071e-05	-0.452287	-1.01713
40264166	chr20:40264166:G:A	1.86564e-06	-2.06257e-10	-1.05247	2.83537e-05	-2.06257e-10	-1.00985
40264302	chr20:40264302:G:A	6.43707e-07	-0.891461	-1.22512	1.28568e-05	-0.571735	-1.229
40264382	chr20:40264382:G:A	1.77796e-06	-2.06257e-10	-1.1006	2.68907e-05	-2.06257e-10	-1.06283
40264415	chr20:40264415:G:A	1.76937e-06	-2.06257e-10	-1.10544	2.67548e-05	-2.06257e-10	-1.0679
40264501	chr20:40264501:C:T	6.64749e-07	-0.846983	-1.23743	1.34002e-05	-0.518534	-1.24081
40264800	chr20:40264800:T:A	6.40125e-07	-0.888817	-1.23334	1.2799e-05	-0.568369	-1.23687
40264859	chr20:40264859:TGTAACTGA:T	6.13792e-07	-0.931908	-1.23226	1.21556e-05	-0.620996	-1.23582
40265060	chr20:40265060:A:G	1.49338e-06	-2.06257e-10	-1.27503	2.17517e-05	-2.06257e-10	-1.27492
40265134	chr20:40265134:C:T	1.61101e-06	-2.06257e-10	-1.19921	2.40682e-05	-2.06257e-10	-1.17372
40265147	chr20:40265147:C:T	1.83023e-06	-2.06257e-10	-1.07163	2.73027e-05	-2.06257e-10	-1.04762
40265392	chr20:40265392:G:T	1.8676e-06	-2.06257e-10	-1.05142	2.83805e-05	-2.06257e-10	-1.00891
40265583	chr20:40265583:T:A	1.69895e-06	-2.06257e-10	-1.14606	2.50339e-05	-2.06257e-10	-1.13438
40265603	chr20:40265603:A:G	1.81006e-06	-2.06257e-10	-1.08271	2.74293e-05	-2.06257e-10	-1.043
40265679	chr20:40265679:C:T	3.17412e-06	-2.06257e-10	-0.521039	4.52508e-05	-2.06257e-10	-0.54239
40266086	chr20:40266086:T:C	1.09859e-06	-0.982185	-0.599861	1.62709e-05	-0.955354	-0.609879
40266146	chr20:40266146:A:G	6.15771e-07	-1.04415	-1.1168	9.12987e-06	-1.01576	-1.12729
40266148	chr20:40266148:T:C	2.36247e-06	-2.06257e-10	-0.816363	3.47665e-05	-2.06257e-10	-0.805954
40266247	chr20:40266247:A:T	2.06735e-06	-0.960977	0.0111736	2.58981e-05	-1.15962	0.0591771
40266276	chr20:40266276:T:C	4.56154e-07	-1.49742	-0.963574	6.34301e-06	-1.55922	-0.948039
40266285	chr20:40266285:AG:A	3.74541e-06	-2.06257e-10	-0.355538	5.39464e-05	-2.06257e-10	-0.366618
40266360	chr20:40266360:A:G	4.38004e-06	-0.707925	0.508913	6.21461e-05	-0.792759	0.567638
40266369	chr20:40266369:C:A	3.62734e-06	-0.667046	0.279475	4.28439e-05	-0.886987	0.289941
40267009	chr20:40267009:A:C	1.51428e-06	-2.06257e-10	-1.26113	2.19571e-05	-2.06257e-10	-1.26552
40267162	chr20:40267162:A:C	5.54048e-07	-1.20779	-1.05878	7.24063e-06	-1.31544	-1.05946
40267392	chr20:40267392:G:A	9.60776e-06	-0.521799	1.1083	0.000109154	-0.760232	1.09838
40267432	chr20:40267432:CA:C	6.46578e-07	-1.46383	-0.648298	9.21947e-06	-1.48055	-0.65274
40267567	chr20:40267567:A:G	1.84582e-06	-2.06257e-10	-1.06314	2.70969e-05	-2.06257e-10	-1.05519
40267758	chr20:40267758:A:T	1.61794e-06	-1.19491	-5.51629e-10	2.32154e-05	-1.20979	-5.51629e-10
40267963	chr20:40267963:T:C	3.69941e-06	-0.834691	0.466794	5.00633e-05	-0.953514	0.512193
40268023	chr20:40268023:T:A	1.25714e-06	-0.545306	-0.90192	2.35821e-05	-0.290196	-0.903927
40268031	chr20:40268031:C:T	3.27308e-06	-2.06257e-10	-0.490339	4.66807e-05	-2.06257e-10	-0.511279
40268130	chr20:40268130:C:T	6.78917e-07	-1.44164	-0.621687	9.67232e-06	-1.45977	-0.625575
40268453	chr20:40268453:G:C	9.41145e-07	-0.463251	-1.27348	1.79565e-05	-0.194544	-1.27211
40268789	chr20:40268789:A:T	6.45529e-07	-1.4521	-0.661651	9.20429e-06	-1.46976	-0.665181
40268990	chr20:40268990:C:A	3.13337e-06	-2.06257e-10	-0.533961	4.46456e-05	-2.06257e-10	-0.555853
40269006	chr20:40269006:T:A	1.71106e-06	-2.06257e-10	-1.13896	2.50546e-05	-2.06257e-10	-1.13355
40269015	chr20:40269015:A:G	6.72035e-07	-1.43971	-0.633808	9.57601e-06	-1.45789	-0.637458
40269133	chr20:40269133:A:G	1.52919e-06	-2.06257e-10	-1.25133	2.21906e-05	-2.06257e-10	-1.25494
40269211	chr20:40269211:C:T	1.1e-05	-0.437915	1.15974	0.000123588	-0.687524	1.14987
40269510	chr20:40269510:G:A	1.07804e-05	-0.467891	1.16955	0.000121488	-0.714246	1.15945
40269922	chr20:40269922:AGGGATGCTTGCCTTGGTC:A	1.04408e-05	-0.503902	1.17355	0.000118161	-0.7463	1.16374
40270034	chr20:40270034:G:A	0.000415596	0.535155	3.81849	0.00552816	0.431457	3.83154
40270191	chr20:40270191:T:C	5.60229e-07	-1.21914	-1.03634	7.32622e-06	-1.32644	-1.03671
40270784	chr20:40270784:T:C	9.54337e-06	-0.545585	1.12536	0.000107789	-0.784464	1.11003
40270812	chr20:40270812:G:A	8.46054e-06	-0.452961	0.912304	9.51183e-05	-0.701885	0.902397
40270891	chr20:40270891:T:C	3.60402e-06	-2.06257e-10	-0.39402	5.12972e-05	-2.06257e-10	-0.416974
40271007	chr20:40271007:G:A	1.46179e-06	-1.02343	-0.272975	2.01099e-05	-1.09394	-0.259453
40271009	chr20:40271009:C:T	6.4301e-07	-1.47158	-0.646084	9.1705e-06	-1.48779	-0.650827
40271071	chr20:40271071:T:C	6.51254e-07	-1.45734	-0.647586	9.28021e-06	-1.47494	-0.651789
40271088	chr20:40271088:T:A	1.49579e-06	-2.06257e-10	-1.27342	2.17675e-05	-2.06257e-10	-1.27419
40271175	chr20:40271175:C:CT	1.22886e-05	-0.483571	1.31618	0.000138268	-0.728981	1.30357
40271265	chr20:40271265:C:G	5.96394e-07	-1.19435	-0.998577	7.77307e-06	-1.30496	-0.998986
40271416	chr20:40271416:C:A	1.37468e-06	-1.35785	-5.51629e-10	2.40218e-05	-1.17565	-5.51629e-10
40271580	chr20:40271580:C:T	1.64664e-05	-0.558659	1.68391	0.000187038	-0.793676	1.67038
40271658	chr20:40271658:T:TTTC	1.37973e-05	-0.506931	1.45533	0.000155904	-0.747708	1.44234
40271719	chr20:40271719:T:C	3.05644e-07	-1.58709	-1.27431	4.64705e-06	-1.54353	-1.27485
40271721	chr20:40271721:G:C	3.07025e-07	-1.58257	-1.27432	4.7064e-06	-1.53083	-1.27485
40271779	chr20:40271779:T:C	5.82917e-07	-1.47135	-0.744427	8.32073e-06	-1.48783	-0.748026
40271794	chr20:40271794:G:T	9.57403e-06	-0.520588	1.10357	0.000108576	-0.76026	1.09311
40272198	chr20:40272198:A:G	2.1197e-06	-2.06257e-10	-0.924795	3.07582e-05	-2.06257e-10	-0.928452
40272287	chr20:40272287:T:C	1.63876e-06	-2.06257e-10	-1.18213	2.37177e-05	-2.06257e-10	-1.18839
40272687	chr20:40272687:T:C	3.30301e-07	-1.57129	-1.21253	5.17278e-06	-1.50479	-1.20641
40273157	chr20:40273157:A:C	4.22597e-06	-2.06257e-10	-0.234821	6.04136e-05	-2.06257e-10	-0.253395
40273309	chr20:40273309:G:A	3.17439e-07	-1.58689	-1.23665	4.85536e-06	-1.54263	-1.2319
40273460	chr20:40273460:T:C	1.29115e-06	-1.57658	0.156039	1.843e-05	-1.57662	0.135992
40273503	chr20:40273503:A:G	1.68564e-06	-1.574	0.420075	2.40843e-05	-1.57395	0.400902
40273838	chr20:40273838:G:A	1.7102e-06	-1.58855	0.449085	2.44721e-05	-1.58822	0.431147
40274008	chr20:40274008:T:C	3.4807e-07	-1.45882	-1.2726	5.61869e-06	-1.35656	-1.27195
40274212	chr20:40274212:T:C	1.2294e-06	-1.58288	0.113335	1.7514e-05	-1.58303	0.0914194
40274222	chr20:40274222:G:C	1.43853e-06	-1.56349	0.251044	2.05921e-05	-1.56157	0.231874
40274251	chr20:40274251:C:T	1.17843e-06	-1.51189	-5.51629e-10	1.64812e-05	-1.55239	-5.51629e-10
40274469	chr20:40274469:C:T	6.55917e-06	-0.966503	1.1713	0.000101688	-0.914459	1.18176
40274657	chr20:40274657:A:G	8.39911e-07	-1.12744	-0.723092	1.21771e-05	-1.09602	-0.759033
40274861	chr20:40274861:G:A	1.16306e-06	-1.52501	-5.51629e-10	1.7451e-05	-1.49521	-5.51629e-10
40274889	chr20:40274889:A:G	3.88471e-07	-1.53557	-1.08603	5.91805e-06	-1.50477	-1.07183
40275031	chr20:40275031:C:T	3.2589e-06	-0.494679	-5.51629e-10	6.3211e-05	-0.208131	-5.51629e-10
40275161	chr20:40275161:T:A	7.67695e-07	-1.58416	-0.356276	1.15394e-05	-1.5528	-0.356039
40275224	chr20:40275224:C:T	3.20424e-07	-1.55628	-1.2579	4.65194e-06	-1.56333	-1.254
40275248	chr20:40275248:AT:A	1.5935e-06	-2.06257e-10	-1.21014	2.33139e-05	-2.06257e-10	-1.20556
40275321	chr20:40275321:A:C	2.51044e-06	-0.785795	0.0301828	3.36592e-05	-0.859555	0.0212316
40275370	chr20:40275370:T:C	3.41269e-07	-1.59121	-1.15994	5.00081e-06	-1.58412	-1.16089
40275411	chr20:40275411:G:A	1.90138e-06	-2.06257e-10	-1.03349	2.7175e-05	-2.06257e-10	-1.05231
40275451	chr20:40275451:A:G	7.91901e-07	-0.957229	-0.952159	1.29066e-05	-0.807617	-0.989253
40275517	chr20:40275517:A:G	2.33495e-06	-2.06257e-10	-0.828077	3.19228e-05	-2.06257e-10	-0.891289
40275562	chr20:40275562:T:C	4.67961e-07	-1.59176	-0.843684	6.68421e-06	-1.59092	-0.863946
40276349	chr20:40276349:C:A	2.01503e-06	-2.06257e-10	-0.975434	3.01488e-05	-2.06257e-10	-0.948464
40276746	chr20:40276746:C:G	1.50361e-06	-2.06257e-10	-1.2682	2.21018e-05	-2.06257e-10	-1.25895
40276962	chr20:40276962:T:A	1.0123e-06	-1.29186	-0.371988	1.73676e-05	-1.09857	-0.401429
40277137	chr20:40277137:A:G	1.89721e-06	-2.06257e-10	-1.03568	2.63977e-05	-2.06257e-10	-1.08133
40277183	chr20:40277183:G:A	4.33825e-07	-1.50931	-1.00187	7.67439e-06	-1.35311	-0.963607
40277599	chr20:40277599:T:C	2.71609e-06	-2.06257e-10	-0.676878	4.11313e-05	-2.06257e-10	-0.637841
40277619	chr20:40277619:C:T	4.32643e-06	-2.06257e-10	-0.211327	7.01331e-05	-2.06257e-10	-0.104215
40277821	chr20:40277821:T:C	2.5641e-06	-2.06257e-10	-0.734464	3.70776e-05	-2.06257e-10	-0.741596
40278061	chr20:40278061:A:G	2.14979e-06	-2.06257e-10	-0.910701	3.23048e-05	-2.06257e-10	-0.879392
40278146	chr20:40278146:G:A	1.84807e-06	-2.06257e-10	-1.06193	2.62729e-05	-2.06257e-10	-1.08607
40278494	chr20:40278494:T:A	3.26845e-06	-2.06257e-10	-0.491752	4.68827e-05	-2.06257e-10	-0.506962
40278537	chr20:40278537:A:T	1.39607e-05	-2.06257e-10	0.960176	0.000205423	-2.06257e-10	0.97046
40278732	chr20:40278732:C:T	1.87326e-06	-2.06257e-10	-1.04839	2.61667e-05	-2.06257e-10	-1.09012
40278984	chr20:40278984:G:A	1.75473e-06	-2.06257e-10	-1.11376	2.55811e-05	-2.06257e-10	-1.11276
40279336	chr20:40279336:T:A	3.44952e-06	-2.06257e-10	-0.437835	4.95168e-05	-2.06257e-10	-0.452298
40279828	chr20:40279828:A:T	2.00349e-06	-0.981177	-5.51629e-10	3.185e-05	-0.893572	-5.51629e-10
40279959	chr20:40279959:C:A	1.3688e-05	-2.06257e-10	0.94045	0.000200754	-2.06257e-10	0.947472
40280304	chr20:40280304:G:A	2.44221e-05	-2.06257e-10	1.51942	0.00047549	-2.06257e-10	1.80974
40280385	chr20:40280385:G:A	1.33094e-06	-1.39018	-5.51629e-10	1.80896e-05	-1.45927	-5.51629e-10
40280401	chr20:40280401:C:T	2.11666e-06	-2.06257e-10	-0.92623	2.99293e-05	-2.06257e-10	-0.955772
40280932	chr20:40280932:C:G	9.90891e-07	-1.24418	-0.441041	1.6492e-05	-1.08663	-0.465104
40281096	chr20:40281096:G:A	1.52392e-06	-2.06257e-10	-1.25478	2.21555e-05	-2.06257e-10	-1.25652
40281310	chr20:40281310:G:A	1.12572e-06	-1.17645	-0.381197	1.89478e-05	-1.00587	-0.407054
40281404	chr20:40281404:G:A	5.57022e-06	-1.26748	1.30885	9.46376e-05	-1.36507	1.56051
40281593	chr20:40281593:T:C	5.00071e-07	-1.42241	-0.946666	7.35518e-06	-1.49093	-0.868277
40282057	chr20:40282057:A:G	4.85449e-07	-1.42079	-0.977957	7.1032e-06	-1.49034	-0.903729
40282586	chr20:40282586:A:G	4.83813e-07	-1.42205	-0.980079	7.07927e-06	-1.4913	-0.906142
40282811	chr20:40282811:CAA:C	1.82731e-06	-2.06257e-10	-1.07322	2.55902e-05	-2.06257e-10	-1.1124
40283130	chr20:40283130:T:C	1.57956e-06	-2.06257e-10	-1.21892	2.29926e-05	-2.06257e-10	-1.21944
40283214	chr20:40283214:G:A	4.02104e-07	-1.52193	-1.06519	5.35974e-06	-1.56659	-1.10911
40283852	chr20:40283852:G:A	2.1693e-06	-2.06257e-10	-0.901663	3.06419e-05	-2.06257e-10	-0.932243
40284009	chr20:40284009:G:A	1.34571e-05	-2.06257e-10	0.923434	0.000197428	-2.06257e-10	0.930766
40284091	chr20:40284091:C:T	1.55063e-06	-2.06257e-10	-1.23741	2.25563e-05	-2.06257e-10	-1.23859
40284277	chr20:40284277:C:A	3.79588e-06	-1.3071	0.964943	6.36628e-05	-1.39867	1.19766
40284284	chr20:40284284:A:G	3.93881e-06	-1.2682	0.963008	6.56187e-05	-1.36641	1.19566
40284334	chr20:40284334:A:C	1.31036e-06	-1.40577	-5.51629e-10	1.93631e-05	-1.39124	-5.51629e-10
40284529	chr20:40284529:C:T	4.698e-06	-1.31355	1.18462	7.98533e-05	-1.40423	1.42981
40284829	chr20:40284829:G:A	4.07676e-06	-1.32217	1.0514	6.89566e-05	-1.41115	1.29001
40284867	chr20:40284867:C:A	1.63667e-06	-2.06257e-10	-1.18341	2.37836e-05	-2.06257e-10	-1.18561
40285023	chr20:40285023:C:T	5.50053e-06	-2.06257e-10	0.0287746	7.29786e-05	-2.06257e-10	-0.0644434
40285099	chr20:40285099:A:G	4.13326e-06	-1.31507	1.05807	6.98393e-05	-1.40547	1.29706
40285188	chr20:40285188:A:G	3.78294e-06	-1.31417	0.968604	6.36215e-05	-1.40475	1.20309
40286296	chr20:40286296:G:T	1.39607e-05	-2.06257e-10	0.960176	0.000205423	-2.06257e-10	0.97046
40286685	chr20:40286685:A:T	5.01308e-07	-1.24463	-1.12198	8.70955e-06	-1.0478	-1.14239
40287270	chr20:40287270:C:T	1.14523e-06	-1.54046	-5.51629e-10	1.69372e-05	-1.5251	-5.51629e-10
40288474	chr20:40288474:G:A	1.69134e-06	-2.06257e-10	-1.15055	2.48779e-05	-2.06257e-10	-1.14063
40288806	chr20:40288806:C:T	4.15542e-06	-1.32685	1.07519	7.04305e-05	-1.4152	1.31521
40288855	chr20:40288855:A:G	4.17536e-06	-1.33438	1.08751	7.09129e-05	-1.42133	1.32818
40289147	chr20:40289147:C:T	9.06454e-07	-1.57814	-0.196148	1.49051e-05	-1.49517	-0.157736
40289513	chr20:40289513:A:G	3.34243e-07	-1.5008	-1.27116	4.8335e-06	-1.50906	-1.26998
40290151	chr20:40290151:G:A	4.01738e-06	-1.36063	1.07519	6.85411e-05	-1.44239	1.31521
40290287	chr20:40290287:A:G	5.90854e-07	-1.1446	-1.05765	1.04845e-05	-0.922801	-1.08191
40290974	chr20:40290974:C:T	4.0182e-06	-1.36043	1.07519	6.85517e-05	-1.44223	1.31521
40291278	chr20:40291278:C:T	4.43588e-06	-2.06257e-10	-0.186343	5.96391e-05	-2.06257e-10	-0.266298
40291471	chr20:40291471:G:A	1.34571e-05	-2.06257e-10	0.923434	0.000197428	-2.06257e-10	0.930766
40291698	chr20:40291698:C:T	1.5836e-06	-1.21637	-5.51629e-10	2.0955e-05	-1.31223	-5.51629e-10
40292493	chr20:40292493:G:A	1.50768e-06	-2.06257e-10	-1.2655	2.21913e-05	-2.06257e-10	-1.25491
40292689	chr20:40292689:A:G	5.54028e-06	-2.06257e-10	0.0359748	7.3795e-05	-2.06257e-10	-0.0533188
40292715	chr20:40292715:T:C	9.59783e-07	-1.26067	-0.456452	1.6561e-05	-1.06207	-0.48549
40292773	chr20:40292773:G:A	3.16304e-07	-1.57452	-1.25261	5.12013e-06	-1.47955	-1.24188
40293132	chr20:40293132:C:T	1.57072e-06	-2.06257e-10	-1.22454	2.31554e-05	-2.06257e-10	-1.21238
40293285	chr20:40293285:G:A	5.44077e-06	-2.06257e-10	0.0178511	7.21857e-05	-2.06257e-10	-0.0753669
40293385	chr20:40293385:G:A	4.63404e-06	-2.06257e-10	-0.142641	6.2304e-05	-2.06257e-10	-0.222584
40294196	chr20:40294196:G:A	1.50481e-06	-2.06257e-10	-1.2674	2.18774e-05	-2.06257e-10	-1.26916
40294524	chr20:40294524:C:T	5.39934e-07	-1.52603	-0.766347	7.86694e-06	-1.52785	-0.764089
40294611	chr20:40294611:T:C	4.24725e-06	-1.30499	1.07519	7.16631e-05	-1.39785	1.31521
40294714	chr20:40294714:A:G	4.32229e-06	-1.28748	1.07519	7.26281e-05	-1.38447	1.31521
40295200	chr20:40295200:T:C	5.09756e-07	-1.53225	-0.817642	6.49425e-06	-1.57554	-0.908148
40295549	chr20:40295549:C:T	1.85567e-05	-2.06257e-10	1.24476	0.000272605	-2.06257e-10	1.25342
40295669	chr20:40295669:G:A	4.02776e-06	-1.35805	1.07519	6.85958e-05	-1.44159	1.31521
40295678	chr20:40295678:G:T	1.89992e-06	-2.06257e-10	-1.03426	2.80545e-05	-2.06257e-10	-1.02046
40295900	chr20:40295900:A:G	1.68352e-06	-2.06257e-10	-1.15518	2.38001e-05	-2.06257e-10	-1.18492
40296817	chr20:40296817:T:C	3.75831e-07	-1.57199	-1.08269	6.20466e-06	-1.47626	-1.05305
40297047	chr20:40297047:T:A	5.66749e-06	-2.06257e-10	0.0586761	8.16671e-05	-2.06257e-10	0.0480418
40297731	chr20:40297731:T:A	3.91356e-06	-1.35654	1.04491	6.64952e-05	-1.43899	1.28151
40297788	chr20:40297788:A:G	1.47712e-05	-2.06257e-10	1.01661	0.00021704	-2.06257e-10	1.02547
40297824	chr20:40297824:A:C	2.30846e-06	-2.06257e-10	-0.839489	3.49015e-05	-2.06257e-10	-0.80208
40298708	chr20:40298708:T:C	3.49693e-07	-1.57802	-1.14875	5.6922e-06	-1.49232	-1.12319
40298947	chr20:40298947:C:T	4.08339e-06	-1.3806	1.11146	7.00541e-05	-1.45861	1.35327
40298958	chr20:40298958:A:G	5.99194e-07	-1.55943	-0.628813	8.50286e-06	-1.56556	-0.648645
40299460	chr20:40299460:G:A	3.72854e-06	-1.43525	1.07519	6.46296e-05	-1.50115	1.31521
40299545	chr20:40299545:A:G	1.46221e-06	-1.29612	-5.51629e-10	1.95768e-05	-1.38027	-5.51629e-10
40299773	chr20:40299773:T:C	1.51172e-05	-2.06257e-10	1.03976	0.000222119	-2.06257e-10	1.0486
40300506	chr20:40300506:T:G	1.39479e-06	-1.34333	-5.51629e-10	1.88164e-05	-1.41988	-5.51629e-10
40301293	chr20:40301293:A:T	2.79221e-06	-2.06257e-10	-0.649235	3.82408e-05	-2.06257e-10	-0.710707
40301508	chr20:40301508:G:A	1.44984e-06	-1.30462	-5.51629e-10	2.0492e-05	-1.33458	-5.51629e-10
40302955	chr20:40302955:C:T	1.56741e-06	-2.06257e-10	-1.22665	2.31088e-05	-2.06257e-10	-1.2144
40303388	chr20:40303388:G:A	1.0901e-06	-1.25335	-0.336446	1.88126e-05	-1.05228	-0.367798
40303713	chr20:40303713:G:A	1.01458e-06	-1.19061	-0.470983	2.08666e-05	-0.880129	-0.436331
40303819	chr20:40303819:G:A	3.22393e-06	-2.06257e-10	-0.50547	4.62791e-05	-2.06257e-10	-0.519918
40304096	chr20:40304096:A:G	5.53066e-06	-2.06257e-10	0.0342376	7.8065e-05	-2.06257e-10	0.00293198
40305144	chr20:40305144:A:G	1.16304e-06	-1.52503	-5.51629e-10	1.63254e-05	-1.56189	-5.51629e-10
40305280	chr20:40305280:C:T	3.55756e-05	-2.06257e-10	1.89559	0.000708411	-2.06257e-10	2.20842
40305806	chr20:40305806:G:A	1.53537e-06	-1.21666	-0.0306426	2.8915e-05	-0.993659	0.00341031
40305858	chr20:40305858:C:T	1.5479e-06	-1.25256	0.0133941	2.8912e-05	-1.03898	0.0486267
40306773	chr20:40306773:C:G	6.7051e-07	-1.32334	-0.752442	1.14992e-05	-1.14126	-0.771077
40307617	chr20:40307617:G:A	3.17235e-05	-2.06257e-10	1.78099	0.000628231	-2.06257e-10	2.0883
40307852	chr20:40307852:A:C	1.53485e-06	-2.06257e-10	-1.24763	2.23335e-05	-2.06257e-10	-1.24852
40308361	chr20:40308361:G:T	7.87983e-07	-1.10031	-0.814038	1.22397e-05	-1.00897	-0.840957
40308545	chr20:40308545:C:T	2.52858e-06	-2.06257e-10	-0.748413	3.57555e-05	-2.06257e-10	-0.777906
40309456	chr20:40309456:T:C	1.84433e-06	-2.06257e-10	-1.06395	2.77117e-05	-2.06257e-10	-1.03275
40309579	chr20:40309579:T:C	1.80943e-06	-2.06257e-10	-1.08306	2.78103e-05	-2.06257e-10	-1.0292
40309728	chr20:40309728:A:C	2.17513e-06	-2.06257e-10	-0.89898	3.1137e-05	-2.06257e-10	-0.916213
40310762	chr20:40310762:A:G	4.29301e-06	-2.06257e-10	-0.219081	5.79086e-05	-2.06257e-10	-0.295743
40311715	chr20:40311715:C:T	2.45942e-06	-2.06257e-10	-0.776142	3.66133e-05	-2.06257e-10	-0.754198
40311767	chr20:40311767:C:T	5.18061e-05	-2.06257e-10	2.27144	0.00104223	-2.06257e-10	2.59451
40312351	chr20:40312351:A:G	1.45488e-06	-1.30115	-5.51629e-10	1.94932e-05	-1.38454	-5.51629e-10
40313868	chr20:40313868:G:A	3.69849e-05	-2.06257e-10	1.93444	0.000738705	-2.06257e-10	2.25029
40314039	chr20:40314039:T:C	1.09557e-06	-0.315182	-1.26962	1.17205e-05	-0.621331	-1.27194
40314341	chr20:40314341:CAT:C	5.24617e-07	-1.33022	-0.990933	8.83387e-06	-1.15816	-1.01786
40314666	chr20:40314666:C:T	3.06122e-07	-1.58854	-1.2713	4.78715e-06	-1.52231	-1.26637
40314677	chr20:40314677:A:G	1.49159e-06	-1.27623	-5.51629e-10	1.99234e-05	-1.36271	-5.51629e-10
40315042	chr20:40315042:G:A	4.84142e-07	-1.43507	-0.966377	6.57443e-06	-1.49772	-0.9737
40315298	chr20:40315298:G:T	4.3215e-06	-2.06257e-10	-0.212467	5.82836e-05	-2.06257e-10	-0.289288
40315329	chr20:40315329:T:C	1.15219e-06	-1.22934	-0.305066	2.15039e-05	-1.00462	-0.281757
40315376	chr20:40315376:C:T	2.99007e-05	-2.06257e-10	1.72181	0.000591111	-2.06257e-10	2.02739
40315377	chr20:40315377:G:A	2.06852e-06	-2.06257e-10	-0.949234	3.12968e-05	-2.06257e-10	-0.911092
40315788	chr20:40315788:A:G	1.31424e-06	-1.15124	-0.251566	2.49843e-05	-0.908546	-0.227817
40316067	chr20:40316067:G:A	4.15772e-05	-2.06257e-10	2.05148	0.000834387	-2.06257e-10	2.37209
40316608	chr20:40316608:T:C	5.69663e-07	-1.17535	-1.06343	9.98302e-06	-0.966666	-1.08706
40316629	chr20:40316629:C:T	3.69849e-05	-2.06257e-10	1.93444	0.000738705	-2.06257e-10	2.25029
40316817	chr20:40316817:T:A	3.69374e-05	-2.06257e-10	1.93316	0.000737727	-2.06257e-10	2.24896
40317220	chr20:40317220:C:T	3.69849e-05	-2.06257e-10	1.93444	0.000738705	-2.06257e-10	2.25029
40317261	chr20:40317261:C:T	1.46338e-06	-1.29532	-5.51629e-10	1.96001e-05	-1.37907	-5.51629e-10
40317427	chr20:40317427:CA:C	1.82272e-06	-2.06257e-10	-1.07574	2.63998e-05	-2.06257e-10	-1.08125
40317470	chr20:40317470:T:C	1.79252e-06	-2.06257e-10	-1.09245	2.74978e-05	-2.06257e-10	-1.0405
40318333	chr20:40318333:C:A	1.50096e-06	-2.06257e-10	-1.26996	2.2042e-05	-2.06257e-10	-1.26166
40318347	chr20:40318347:C:T	3.69849e-05	-2.06257e-10	1.93444	0.000738705	-2.06257e-10	2.25029
40318568	chr20:40318568:A:T	1.27901e-06	-1.12234	-0.307648	2.44636e-05	-0.872947	-0.284478
40319150	chr20:40319150:T:C	8.03e-05	-2.06257e-10	2.7097	0.00166715	-2.06257e-10	3.06426
40319353	chr20:40319353:C:T	2.49663e-06	-2.06257e-10	-0.76113	3.8073e-05	-2.06257e-10	-0.715105
40319533	chr20:40319533:T:G	2.88037e-05	-2.06257e-10	1.68443	0.000567277	-2.06257e-10	1.98624
40319757	chr20:40319757:T:G	6.61919e-05	-2.06257e-10	2.51649	0.00136256	-2.06257e-10	2.86251
40319854	chr20:40319854:A:G	2.08046e-06	-2.06257e-10	-0.943479	3.14907e-05	-2.06257e-10	-0.904916
40320029	chr20:40320029:A:G	3.715e-05	-2.06257e-10	1.93889	0.000742038	-2.06257e-10	2.25479
40320216	chr20:40320216:C:T	8.1053e-07	-1.10232	-0.783818	1.25808e-05	-1.01065	-0.811791
40320425	chr20:40320425:C:T	7.21237e-07	-1.26775	-0.735105	1.26191e-05	-1.0678	-0.751594
40320471	chr20:40320471:G:A	1.73863e-06	-2.06257e-10	-1.12297	2.44701e-05	-2.06257e-10	-1.15716
40320512	chr20:40320512:A:G	4.22999e-05	-2.06257e-10	2.06871	0.000852381	-2.06257e-10	2.39342
40320529	chr20:40320529:G:C	2.42417e-06	-2.06257e-10	-0.790579	3.36184e-05	-2.06257e-10	-0.839536
40321505	chr20:40321505:T:A	1.60639e-06	-2.06257e-10	-1.20208	2.39957e-05	-2.06257e-10	-1.17673
40321844	chr20:40321844:T:C	4.60566e-06	-2.06257e-10	-0.148784	6.79755e-05	-2.06257e-10	-0.135463
40321939	chr20:40321939:G:T	2.00456e-06	-1.3475	0.366855	3.9498e-05	-1.10519	0.426835
40322345	chr20:40322345:A:T	0.000165167	-2.06257e-10	3.43088	0.00351009	-2.06257e-10	3.80879
40323259	chr20:40323259:T:G	1.56892e-06	-2.06257e-10	-1.22568	2.28456e-05	-2.06257e-10	-1.22585
40323394	chr20:40323394:C:T	1.5086e-06	-2.06257e-10	-1.26489	2.19063e-05	-2.06257e-10	-1.26784
40323557	chr20:40323557:G:A	0.000163359	-2.06257e-10	3.41988	0.00347052	-2.06257e-10	3.79745
40323815	chr20:40323815:C:T	2.40194e-06	-2.06257e-10	-0.799792	3.65427e-05	-2.06257e-10	-0.756129
40324089	chr20:40324089:C:A	1.99748e-06	-2.06257e-10	-0.984182	2.99424e-05	-2.06257e-10	-0.955335
40324256	chr20:40324256:C:T	1.5251e-06	-2.06257e-10	-1.25401	2.21435e-05	-2.06257e-10	-1.25707
40324257	chr20:40324257:G:A	1.22234e-06	-1.59031	0.115004	1.90612e-05	-1.57956	0.172607
40324641	chr20:40324641:G:A	0.000165167	-2.06257e-10	3.43088	0.00351009	-2.06257e-10	3.80879
40324713	chr20:40324713:A:G	1.41795e-06	-1.32685	-5.51629e-10	1.81417e-05	-1.4564	-5.51629e-10
40325638	chr20:40325638:A:G	0.000171546	-2.06257e-10	3.46878	0.00363679	-2.06257e-10	3.84425
40325721	chr20:40325721:G:A	0.000165167	-2.06257e-10	3.43088	0.00351009	-2.06257e-10	3.80879
40325872	chr20:40325872:T:A	4.88876e-06	-0.0891319	-5.51629e-10	9.87215e-05	0.237693	-5.51629e-10
40326344	chr20:40326344:C:T	1.66102e-06	-2.06257e-10	-1.16864	2.4947e-05	-2.06257e-10	-1.13786
40326460	chr20:40326460:C:T	6.16143e-06	-2.06257e-10	0.142239	8.86275e-05	-2.06257e-10	0.129833
40326640	chr20:40326640:G:A	2.22616e-05	-1.46848	2.89528	0.000421523	-1.52646	3.21572
40326647	chr20:40326647:A:T	1.28567e-06	-1.42479	-5.51629e-10	1.75858e-05	-1.48752	-5.51629e-10
40326873	chr20:40326873:C:T	1.68475e-06	-2.06257e-10	-1.15445	2.38129e-05	-2.06257e-10	-1.18438
40327051	chr20:40327051:G:T	1.35641e-06	-1.37123	-5.51629e-10	1.83682e-05	-1.44399	-5.51629e-10
40327103	chr20:40327103:G:A	6.21527e-06	-1.4413	1.59224	0.000110997	-1.50575	1.86064
40327105	chr20:40327105:G:T	7.65877e-07	-1.32709	-0.61571	1.31e-05	-1.14892	-0.633081
40327676	chr20:40327676:T:A	1.73116e-06	-2.06257e-10	-1.12728	2.4952e-05	-2.06257e-10	-1.13766
40327800	chr20:40327800:G:A	1.77881e-06	-2.06257e-10	-1.10012	2.60737e-05	-2.06257e-10	-1.09368
40327829	chr20:40327829:C:G	6.06035e-06	-1.46654	1.59224	0.000108945	-1.5244	1.86064
40327908	chr20:40327908:C:T	9.23761e-07	-1.30815	-0.44722	1.51402e-05	-1.16858	-0.468675
40328179	chr20:40328179:G:A	3.80585e-05	-2.06257e-10	1.96306	0.000759386	-2.06257e-10	2.2779
40328194	chr20:40328194:C:T	1.60718e-06	-2.06257e-10	-1.20159	2.33007e-05	-2.06257e-10	-1.20613
40328226	chr20:40328226:C:T	1.90001e-06	-2.06257e-10	-1.03421	2.73256e-05	-2.06257e-10	-1.04678
40328273	chr20:40328273:A:C	1.72607e-06	-2.06257e-10	-1.13022	2.4882e-05	-2.06257e-10	-1.14046
40328393	chr20:40328393:A:G	6.24962e-06	-1.43578	1.59224	0.000111464	-1.50154	1.86064
40328708	chr20:40328708:C:T	1.89182e-06	-2.06257e-10	-1.03853	2.84114e-05	-2.06257e-10	-1.00782
40328757	chr20:40328757:C:T	1.0751e-06	-1.29771	-0.305953	1.82962e-05	-1.10818	-0.339742
40328815	chr20:40328815:C:A	6.32773e-06	-1.42336	1.59224	0.00011253	-1.49203	1.86064
40329027	chr20:40329027:G:C	1.35294e-06	-1.37379	-5.51629e-10	1.83306e-05	-1.44604	-5.51629e-10
40329038	chr20:40329038:A:G	6.26626e-06	-1.42719	1.5863	0.0001115	-1.49498	1.85439
40329112	chr20:40329112:G:A	6.39545e-07	-1.35148	-0.771591	1.07275e-05	-1.21828	-0.763518
40329285	chr20:40329285:T:C	8.70312e-07	-1.47226	-0.342711	1.3697e-05	-1.35159	-0.385843
40329452	chr20:40329452:G:A	6.21979e-06	-1.43532	1.58699	0.000110895	-1.50119	1.85517
40329559	chr20:40329559:T:C	6.28327e-06	-1.43042	1.59224	0.000111922	-1.49745	1.86064
40329633	chr20:40329633:C:T	6.25204e-06	-1.4354	1.59224	0.000111497	-1.50125	1.86064
40329698	chr20:40329698:C:T	2.32269e-06	-0.833343	-5.51629e-10	4.94658e-05	-0.453328	-5.51629e-10
40329908	chr20:40329908:T:C	6.22898e-06	-1.43909	1.59224	0.000111158	-1.5043	1.86064
40329962	chr20:40329962:C:T	2.13836e-06	-2.06257e-10	-0.916029	3.13767e-05	-2.06257e-10	-0.908543
40329984	chr20:40329984:G:A	1.54502e-06	-2.06257e-10	-1.24103	2.20504e-05	-2.06257e-10	-1.26128
40330126	chr20:40330126:G:A	2.70901e-06	-0.679486	-5.51629e-10	3.83026e-05	-0.70909	-5.51629e-10
40330202	chr20:40330202:C:A	6.26022e-06	-1.44733	1.60547	0.000112135	-1.5094	1.8745
40330210	chr20:40330210:A:G	6.46901e-06	-1.4106	1.60156	0.000114744	-1.48216	1.87026
40330389	chr20:40330389:C:T	6.34406e-06	-1.42947	1.60092	0.000113023	-1.49674	1.86972
40330460	chr20:40330460:C:T	6.20045e-06	-1.44368	1.59224	0.000110788	-1.50763	1.86064
40330513	chr20:40330513:A:G	6.06568e-06	-1.45052	1.5771	0.000108502	-1.51267	1.84483
40330516	chr20:40330516:G:A	6.1582e-06	-1.45052	1.59224	0.000110232	-1.51267	1.86064
40330634	chr20:40330634:C:G	1.4338e-06	-1.31574	-5.51629e-10	2.09484e-05	-1.31255	-5.51629e-10
40330716	chr20:40330716:T:A	1.03458e-05	-2.06257e-10	0.66051	0.000158724	-2.06257e-10	0.712558
40330906	chr20:40330906:C:T	6.14232e-06	-1.44732	1.58645	0.000109836	-1.51026	1.85464
40331248	chr20:40331248:G:A	6.25534e-06	-1.43487	1.59224	0.00011154	-1.50086	1.86064
40331390	chr20:40331390:G:A	6.24573e-06	-1.43653	1.59235	0.000111421	-1.50211	1.86081
40331525	chr20:40331525:T:A	1.29735e-06	-1.41574	-5.51629e-10	1.89507e-05	-1.41277	-5.51629e-10
40331678	chr20:40331678:G:A	6.08095e-06	-1.43495	1.56404	0.00010809	-1.50091	1.82927
40331865	chr20:40331865:A:G	2.29468e-06	-1.2879	0.442425	4.61571e-05	-1.02545	0.50289
40332247	chr20:40332247:T:C	6.02794e-06	-1.458	1.57833	0.00010783	-1.51822	1.84416
40332483	chr20:40332483:G:A	6.19832e-06	-1.41866	1.56687	0.000109803	-1.48813	1.83221
40332695	chr20:40332695:G:T	2.16918e-06	-2.06257e-10	-0.901721	3.06862e-05	-2.06257e-10	-0.930796
40332751	chr20:40332751:C:T	8.28831e-07	-1.39239	-0.471414	1.33788e-05	-1.26866	-0.492279
40332868	chr20:40332868:C:T	5.9572e-06	-1.42839	1.53693	0.00010561	-1.49568	1.80082
40332980	chr20:40332980:C:G	7.53915e-05	-2.06257e-10	2.64662	0.00155119	-2.06257e-10	2.99217
40333183	chr20:40333183:T:C	6.07595e-06	-1.43142	1.55969	0.000107901	-1.49803	1.82464
40333222	chr20:40333222:C:T	5.57629e-06	-1.42861	1.47107	9.83929e-05	-1.49609	1.73044
40333535	chr20:40333535:T:G	1.35078e-06	-1.37539	-5.51629e-10	1.83161e-05	-1.44683	-5.51629e-10
40333762	chr20:40333762:G:C	8.69117e-06	-1.43475	1.92099	0.000156655	-1.50036	2.19979
40333798	chr20:40333798:C:T	8.6634e-06	-1.43505	1.91809	0.000156138	-1.50058	2.19671
40333811	chr20:40333811:C:T	2.49643e-06	-2.06257e-10	-0.761209	3.45182e-05	-2.06257e-10	-0.813123
40334242	chr20:40334242:T:C	7.989e-06	-1.40063	1.80262	0.000141909	-1.4739	2.07448
40334355	chr20:40334355:C:T	1.62049e-06	-2.06257e-10	-1.19334	2.37919e-05	-2.06257e-10	-1.18526
40334479	chr20:40334479:C:A	7.30291e-07	-1.29883	-0.691547	1.25754e-05	-1.11471	-0.708159
40334583	chr20:40334583:T:C	5.95827e-07	-1.25494	-0.938938	1.05634e-05	-1.04955	-0.94766
40334721	chr20:40334721:GT:G	6.95455e-07	-1.23471	-0.804545	1.23713e-05	-1.02441	-0.814817
40334815	chr20:40334815:T:C	1.20061e-05	-2.06257e-10	0.809346	0.00017394	-2.06257e-10	0.804103
40334935	chr20:40334935:C:T	2.0298e-06	-2.06257e-10	-0.968134	3.05939e-05	-2.06257e-10	-0.933808
40334971	chr20:40334971:T:G	5.99405e-07	-1.57527	-0.612619	9.16461e-06	-1.5918	-0.547464
40335163	chr20:40335163:G:C	1.54517e-06	-2.06257e-10	-1.24094	2.23863e-05	-2.06257e-10	-1.24616
40335356	chr20:40335356:G:A	6.46798e-07	-1.53878	-0.573015	9.58847e-06	-1.58067	-0.513376
40335693	chr20:40335693:C:T	7.2368e-07	-1.58988	-0.409591	1.13952e-05	-1.58528	-0.336132
40335694	chr20:40335694:G:A	4.62774e-06	-0.144001	-5.51629e-10	5.36186e-05	-0.372714	-5.51629e-10
40336092	chr20:40336092:C:T	1.37652e-06	-1.35651	-5.51629e-10	1.85996e-05	-1.43147	-5.51629e-10
40336126	chr20:40336126:G:T	6.55251e-07	-1.58237	-0.516432	1.01438e-05	-1.59097	-0.446776
40336328	chr20:40336328:C:T	1.11255e-06	-1.56942	-5.51629e-10	1.58763e-05	-1.58978	-5.51629e-10
40336810	chr20:40336810:C:T	6.4592e-07	-1.58828	-0.524869	1.00957e-05	-1.58716	-0.455339
40336821	chr20:40336821:G:A	4.91354e-07	-1.34733	-1.03933	8.19649e-06	-1.18629	-1.06461
40337027	chr20:40337027:A:G	6.86513e-07	-1.57665	-0.475554	1.05738e-05	-1.59179	-0.404443
40337067	chr20:40337067:T:C	6.43824e-07	-1.59153	-0.524869	1.01736e-05	-1.57947	-0.455339
40337390	chr20:40337390:A:G	1.53472e-06	-1.28531	0.0375914	2.50141e-05	-1.14235	0.00718414
40337515	chr20:40337515:G:A	2.30615e-06	-2.06257e-10	-0.840491	3.39294e-05	-2.06257e-10	-0.830326
40337697	chr20:40337697:GA:G	6.45816e-07	-1.58844	-0.524869	1.00976e-05	-1.58697	-0.455339
40337824	chr20:40337824:T:C	1.56546e-06	-2.06257e-10	-1.22789	2.24339e-05	-2.06257e-10	-1.24404
40337923	chr20:40337923:A:G	1.49593e-06	-2.06257e-10	-1.27332	2.18646e-05	-2.06257e-10	-1.26974
40337972	chr20:40337972:A:ATCAGGAGGCCATGAG	3.6356e-07	-1.57917	-1.10871	5.31889e-06	-1.59173	-1.09162
40337974	chr20:40337974:C:CAGGAGGCCATGAGTT	3.99097e-05	-2.06257e-10	2.01055	0.000797033	-2.06257e-10	2.32629
40338079	chr20:40338079:C:T	6.53088e-07	-1.58845	-0.513661	1.02207e-05	-1.58696	-0.443238
40338120	chr20:40338120:T:A	1.09712e-06	-1.58338	-5.51629e-10	1.6183e-05	-1.57065	-5.51629e-10
40338309	chr20:40338309:G:A	4.99559e-07	-1.33324	-1.03686	8.36575e-06	-1.16803	-1.06243
40338489	chr20:40338489:T:C	6.49732e-07	-1.58843	-0.518836	1.01622e-05	-1.58699	-0.448943
40338591	chr20:40338591:ATGCATAGGTGC:A	2.50804e-06	-2.06257e-10	-0.756569	3.59808e-05	-2.06257e-10	-0.771623
40338614	chr20:40338614:C:T	2.37327e-06	-2.06257e-10	-0.8118	3.49001e-05	-2.06257e-10	-0.80212
40338791	chr20:40338791:G:A	6.70392e-07	-1.58856	-0.487401	1.05032e-05	-1.58683	-0.416102
40338942	chr20:40338942:A:T	1.61201e-06	-2.06257e-10	-1.19858	2.38861e-05	-2.06257e-10	-1.18131
40338951	chr20:40338951:T:C	6.56778e-07	-1.58951	-0.50697	1.03047e-05	-1.58547	-0.436544
40339143	chr20:40339143:T:C	6.95771e-07	-1.5778	-0.461006	1.07387e-05	-1.59174	-0.389011
40339424	chr20:40339424:G:T	4.94001e-07	-1.33122	-1.05007	8.28525e-06	-1.16546	-1.07467
40339430	chr20:40339430:T:C	2.37605e-06	-2.06257e-10	-0.810631	3.4942e-05	-2.06257e-10	-0.80092
40339482	chr20:40339482:C:T	4.81739e-07	-1.58699	-0.819434	7.40989e-06	-1.58824	-0.763559
40339583	chr20:40339583:A:G	1.38717e-06	-1.3488	-5.51629e-10	2.02942e-05	-1.34427	-5.51629e-10
40339769	chr20:40339769:A:T	2.83246e-06	-2.06257e-10	-0.634924	4.02052e-05	-2.06257e-10	-0.660612
40340020	chr20:40340020:A:G	6.61203e-07	-1.58845	-0.501314	1.03503e-05	-1.58696	-0.430635
40340092	chr20:40340092:C:A	1.79564e-06	-2.06257e-10	-1.09071	2.60156e-05	-2.06257e-10	-1.09591
40340209	chr20:40340209:T:C	1.43157e-06	-1.3173	-5.51629e-10	1.92117e-05	-1.39909	-5.51629e-10
40340622	chr20:40340622:G:A	1.08903e-06	-1.59079	-5.51629e-10	1.67191e-05	-1.53806	-5.51629e-10
40340783	chr20:40340783:C:G	6.61108e-07	-1.58887	-0.501038	1.03602e-05	-1.58643	-0.430201
40340877	chr20:40340877:T:C	6.62561e-07	-1.58873	-0.498981	1.03799e-05	-1.5866	-0.42814
40341016	chr20:40341016:T:A	6.43339e-07	-1.58855	-0.528608	1.00604e-05	-1.58684	-0.459158
40341200	chr20:40341200:C:T	6.79828e-07	-1.58853	-0.473454	1.06569e-05	-1.58686	-0.40154
40341519	chr20:40341519:G:A	1.599e-06	-2.06257e-10	-1.20669	2.36653e-05	-2.06257e-10	-1.1906
40341555	chr20:40341555:A:C	6.58458e-07	-1.58695	-0.50697	1.02739e-05	-1.58845	-0.436544
40341669	chr20:40341669:T:C	1.79431e-06	-2.06257e-10	-1.09145	2.59979e-05	-2.06257e-10	-1.0966
40341813	chr20:40341813:T:G	6.55874e-07	-1.59089	-0.50697	1.03369e-05	-1.58235	-0.436544
40341968	chr20:40341968:T:C	6.64104e-07	-1.58716	-0.498223	1.03681e-05	-1.5883	-0.427576
40342303	chr20:40342303:C:T	6.58914e-07	-1.58897	-0.504266	1.03262e-05	-1.5863	-0.433628
40342452	chr20:40342452:C:A	7.18406e-07	-1.57265	-0.434137	1.10433e-05	-1.59164	-0.361153
40342591	chr20:40342591:AC:A	6.81078e-07	-1.58003	-0.480118	1.05379e-05	-1.59148	-0.408146
40342713	chr20:40342713:C:T	6.69803e-07	-1.58739	-0.489451	1.0468e-05	-1.58821	-0.418075
40342966	chr20:40342966:T:C	6.72392e-07	-1.58719	-0.485796	1.05061e-05	-1.58841	-0.414244
40343253	chr20:40343253:C:T	4.41681e-07	-1.59163	-0.901603	6.87351e-06	-1.57587	-0.851065
40343319	chr20:40343319:T:C	2.65309e-06	-2.06257e-10	-0.700344	3.78499e-05	-2.06257e-10	-0.720982
40343346	chr20:40343346:A:G	6.63787e-07	-1.58973	-0.496134	1.04273e-05	-1.58508	-0.425103
40343504	chr20:40343504:T:A	6.97574e-07	-1.586	-0.450215	1.08948e-05	-1.58921	-0.377116
40343666	chr20:40343666:T:C	6.67154e-07	-1.58354	-0.497263	1.03588e-05	-1.59054	-0.426234
40343670	chr20:40343670:A:G	6.42337e-07	-1.5885	-0.53021	1.00408e-05	-1.5869	-0.461052
40344246	chr20:40344246:C:T	5.19545e-06	-2.06257e-10	-0.0282856	7.05666e-05	-2.06257e-10	-0.0980529
40344256	chr20:40344256:C:A	6.81196e-07	-1.58882	-0.471153	1.0689e-05	-1.58654	-0.398848
40344314	chr20:40344314:A:C	1.84191e-06	-2.06257e-10	-1.06527	2.64613e-05	-2.06257e-10	-1.07893
40344339	chr20:40344339:A:G	2.3802e-06	-2.06257e-10	-0.808884	3.50117e-05	-2.06257e-10	-0.798927
40344359	chr20:40344359:T:G	6.4229e-07	-1.59062	-0.528162	1.01045e-05	-1.58312	-0.458511
40344722	chr20:40344722:C:T	1.79632e-06	-2.06257e-10	-1.09033	2.60252e-05	-2.06257e-10	-1.09555
40344909	chr20:40344909:C:A	2.33291e-06	-1.14951	0.320556	2.78328e-05	-1.33336	0.304965
40345109	chr20:40345109:A:T	6.49621e-07	-1.59074	-0.516698	1.02294e-05	-1.5828	-0.446545
40345639	chr20:40345639:G:A	2.33337e-06	-2.06257e-10	-0.828757	3.35117e-05	-2.06257e-10	-0.842714
40345760	chr20:40345760:A:G	2.69643e-06	-2.06257e-10	-0.68414	4.11791e-05	-2.06257e-10	-0.636678
40345925	chr20:40345925:T:C	6.56561e-07	-1.58931	-0.507498	1.0298e-05	-1.58567	-0.436998
40345937	chr20:40345937:A:G	3.08358e-07	-1.59076	-1.2618	4.46764e-06	-1.59093	-1.26682
40346232	chr20:40346232:A:C	6.57485e-07	-1.58843	-0.50697	1.02891e-05	-1.58698	-0.436544
40346322	chr20:40346322:A:C	2.37605e-06	-2.06257e-10	-0.810631	3.4942e-05	-2.06257e-10	-0.80092
40346351	chr20:40346351:T:C	6.51024e-07	-1.58844	-0.516839	1.01836e-05	-1.58697	-0.446856
40346633	chr20:40346633:G:C	6.58789e-07	-1.58645	-0.50697	1.02699e-05	-1.58885	-0.436544
40346689	chr20:40346689:A:G	1.68234e-06	-0.746563	-0.40932	2.68112e-05	-0.680696	-0.385093
40346753	chr20:40346753:C:T	6.45833e-05	-2.06257e-10	2.49189	0.00132355	-2.06257e-10	2.83346
40347081	chr20:40347081:C:T	6.71494e-07	-1.58794	-0.486377	1.05078e-05	-1.58768	-0.414805
40347302	chr20:40347302:T:C	6.93643e-05	-2.06257e-10	2.5633	0.00142579	-2.06257e-10	2.90787
40347439	chr20:40347439:A:G	6.75523e-07	-1.57783	-0.490503	1.04204e-05	-1.59173	-0.419118
40347583	chr20:40347583:A:G	6.55359e-07	-1.58905	-0.509594	1.02691e-05	-1.58618	-0.439285
40347589	chr20:40347589:A:G	1.63308e-06	-2.06257e-10	-1.1856	2.37263e-05	-2.06257e-10	-1.18803
40347716	chr20:40347716:C:T	1.41477e-06	-1.32911	-5.51629e-10	1.90282e-05	-1.40869	-5.51629e-10
40347718	chr20:40347718:C:T	1.49754e-06	-1.27225	-5.51629e-10	1.99618e-05	-1.36079	-5.51629e-10
40347776	chr20:40347776:A:G	6.18178e-07	-1.55931	-0.597743	9.32088e-06	-1.58997	-0.532383
40347830	chr20:40347830:C:T	6.84596e-07	-1.58782	-0.467181	1.07189e-05	-1.58775	-0.394853
40347886	chr20:40347886:C:T	7.17804e-07	-1.58857	-0.419061	1.12692e-05	-1.587	-0.345539
40348399	chr20:40348399:G:A	7.34024e-06	-1.46436	1.78166	0.000132862	-1.52223	2.05693
40349000	chr20:40349000:C:A	2.39024e-06	-2.06257e-10	-0.804675	3.51642e-05	-2.06257e-10	-0.794581
40349058	chr20:40349058:G:A	6.86757e-07	-1.5874	-0.464444	1.07441e-05	-1.58829	-0.391964
40349295	chr20:40349295:A:T	6.7036e-07	-1.58102	-0.494993	1.03645e-05	-1.59131	-0.424907
40349378	chr20:40349378:C:G	9.75789e-06	-2.06257e-10	0.602006	0.000141354	-2.06257e-10	0.59666
40349566	chr20:40349566:T:C	6.43254e-07	-1.59031	-0.526972	1.01055e-05	-1.58388	-0.457649
40349608	chr20:40349608:G:A	7.23693e-05	-2.06257e-10	2.60571	0.0014941	-2.06257e-10	2.95467
40350839	chr20:40350839:G:A	1.54456e-06	-2.06257e-10	-1.24133	2.20338e-05	-2.06257e-10	-1.26203
40350967	chr20:40350967:A:G	3.16431e-07	-1.58173	-1.24499	4.72286e-06	-1.54784	-1.25436
40351096	chr20:40351096:C:T	1.68514e-06	-1.35945	0.205224	3.11391e-05	-1.14392	0.227771
40351365	chr20:40351365:A:G	1.66456e-06	-1.34756	0.181056	3.0928e-05	-1.12624	0.203294
40351383	chr20:40351383:A:AG	1.61065e-06	-1.38241	0.182977	2.95197e-05	-1.17478	0.205229
40351415	chr20:40351415:A:G	1.67431e-06	-1.35822	0.197551	3.10001e-05	-1.14091	0.220285
40351423	chr20:40351423:C:T	2.76145e-06	-2.06257e-10	-0.660315	4.22443e-05	-2.06257e-10	-0.61114
40351824	chr20:40351824:AT:A	2.37205e-06	-2.06257e-10	-0.812314	3.48811e-05	-2.06257e-10	-0.802664
40351924	chr20:40351924:T:C	1.42914e-06	-1.42487	0.105871	2.59242e-05	-1.22583	0.126393
40352249	chr20:40352249:T:TA	2.8174e-06	-1.38199	0.741734	5.55931e-05	-1.14757	0.811024
40352680	chr20:40352680:GTAGTATA:G	2.54305e-06	-1.3675	0.624789	4.60077e-05	-1.14818	0.622383
40352815	chr20:40352815:T:C	1.3011e-06	-1.41286	-5.51629e-10	1.97641e-05	-1.37074	-5.51629e-10
40353403	chr20:40353403:G:A	1.67008e-06	-2.06257e-10	-1.1632	2.45786e-05	-2.06257e-10	-1.15273
40353848	chr20:40353848:G:C	1.87376e-06	-2.06257e-10	-1.04812	2.76072e-05	-2.06257e-10	-1.03653
40353878	chr20:40353878:C:T	1.57009e-06	-2.06257e-10	-1.22494	2.28553e-05	-2.06257e-10	-1.22543
40353981	chr20:40353981:A:T	4.83015e-06	-1.30869	1.20749	0.000101734	-1.04284	1.3106
40354259	chr20:40354259:C:T	1.5193e-06	-2.06257e-10	-1.25782	2.21948e-05	-2.06257e-10	-1.25475
40354288	chr20:40354288:T:C	5.82078e-07	-0.998646	-1.21857	9.06368e-06	-0.945914	-1.20442
40354527	chr20:40354527:G:A	1.52627e-06	-2.06257e-10	-1.25324	2.19733e-05	-2.06257e-10	-1.26478
40354575	chr20:40354575:C:T	4.71363e-06	-2.06257e-10	-0.125611	6.0305e-05	-2.06257e-10	-0.255195
40354878	chr20:40354878:A:G	1.7347e-06	-2.06257e-10	-1.12523	2.55182e-05	-2.06257e-10	-1.11522
40354885	chr20:40354885:A:G	1.7347e-06	-2.06257e-10	-1.12523	2.55182e-05	-2.06257e-10	-1.11522
40355333	chr20:40355333:C:T	3.8887e-06	-2.06257e-10	-0.317994	5.58807e-05	-2.06257e-10	-0.33139
40355406	chr20:40355406:C:T	1.64128e-06	-2.06257e-10	-1.18059	2.40492e-05	-2.06257e-10	-1.17451
40355525	chr20:40355525:A:G	1.60177e-06	-2.06257e-10	-1.20496	2.34906e-05	-2.06257e-10	-1.19801
40355705	chr20:40355705:A:T	1.50618e-06	-2.06257e-10	-1.26649	2.21883e-05	-2.06257e-10	-1.25504
40356071	chr20:40356071:C:A	1.53582e-06	-2.06257e-10	-1.24701	2.25863e-05	-2.06257e-10	-1.23727
40356209	chr20:40356209:T:A	5.88179e-06	0.0957907	-5.51629e-10	0.000120938	0.440667	-5.51629e-10
40356412	chr20:40356412:A:G	5.06888e-06	-2.06257e-10	-0.0529489	7.30403e-05	-2.06257e-10	-0.0635978
40356657	chr20:40356657:T:C	9.16181e-07	-1.23508	-0.528527	1.57961e-05	-1.03056	-0.56428
40356730	chr20:40356730:G:T	6.67762e-07	-1.22964	-0.850256	1.13937e-05	-1.037	-0.884552
40356764	chr20:40356764:C:T	1.91553e-06	-2.06257e-10	-1.02607	2.81866e-05	-2.06257e-10	-1.01576
40356901	chr20:40356901:A:G	1.8148e-06	-2.06257e-10	-1.08009	2.54055e-05	-2.06257e-10	-1.11964
40357020	chr20:40357020:C:T	1.8678e-06	-1.05131	-5.51629e-10	3.03348e-05	-0.942315	-5.51629e-10
40357120	chr20:40357120:A:G	1.00505e-05	0.631551	-5.51629e-10	0.00029274	1.32468	-5.51629e-10
40357157	chr20:40357157:C:T	1.53582e-06	-2.06257e-10	-1.24701	2.25863e-05	-2.06257e-10	-1.23727
40357465	chr20:40357465:A:G	2.47769e-06	-2.06257e-10	-0.768744	3.45067e-05	-2.06257e-10	-0.813456
40358077	chr20:40358077:A:AACT	1.85637e-06	-2.06257e-10	-1.05745	2.82614e-05	-2.06257e-10	-1.01311
40358807	chr20:40358807:C:T	1.49618e-06	-2.06257e-10	-1.27316	2.17936e-05	-2.06257e-10	-1.27299
40359125	chr20:40359125:A:T	2.03382e-06	-2.06257e-10	-0.966152	3.01275e-05	-2.06257e-10	-0.949172
40359296	chr20:40359296:C:T	2.01474e-06	-2.06257e-10	-0.975578	3.14019e-05	-2.06257e-10	-0.907741
40360073	chr20:40360073:A:G	1.54173e-06	-2.06257e-10	-1.24316	2.2295e-05	-2.06257e-10	-1.25025
40360206	chr20:40360206:A:T	9.56412e-07	-1.17992	-0.540717	1.66975e-05	-0.962125	-0.577228
40360277	chr20:40360277:T:G	2.01707e-06	-2.06257e-10	-0.974422	2.90643e-05	-2.06257e-10	-0.985098
40360387	chr20:40360387:C:G	9.55945e-07	-1.17723	-0.543896	1.6711e-05	-0.958359	-0.580183
40360812	chr20:40360812:T:A	1.73422e-06	-1.12551	-5.51629e-10	2.74329e-05	-1.04287	-5.51629e-10
40360836	chr20:40360836:T:C	2.09214e-06	-2.06257e-10	-0.937885	3.02062e-05	-2.06257e-10	-0.946563
40360993	chr20:40360993:G:A	8.13415e-07	-1.45836	-0.424223	1.11293e-05	-1.5403	-0.404731
40361232	chr20:40361232:T:C	9.73633e-07	-1.165	-0.537786	1.70634e-05	-0.943258	-0.574415
40361544	chr20:40361544:T:C	9.59304e-05	-2.06257e-10	2.88755	0.00199748	-2.06257e-10	3.24503
40361696	chr20:40361696:T:C	1.78528e-06	-2.06257e-10	-1.09649	2.50377e-05	-2.06257e-10	-1.13423
40361731	chr20:40361731:G:T	8.84492e-07	-1.1683	-0.630512	1.56006e-05	-0.94368	-0.663618
40361819	chr20:40361819:T:G	8.62474e-07	-1.18071	-0.643313	1.51773e-05	-0.95891	-0.675901
40362053	chr20:40362053:A:G	1.56607e-06	-2.06257e-10	-1.2275	2.30299e-05	-2.06257e-10	-1.21781
40362069	chr20:40362069:T:C	1.54252e-06	-2.06257e-10	-1.24265	2.27029e-05	-2.06257e-10	-1.23212
40362173	chr20:40362173:G:A	3.28439e-06	-2.06257e-10	-0.48689	5.20999e-05	-2.06257e-10	-0.401446
40362378	chr20:40362378:T:G	8.76405e-07	-1.19726	-0.610734	1.53813e-05	-0.978109	-0.643348
40362432	chr20:40362432:C:T	3.15748e-06	-2.06257e-10	-0.526296	4.99652e-05	-2.06257e-10	-0.443284
40362868	chr20:40362868:G:T	1.31162e-06	-1.06888	-0.335926	2.27854e-05	-0.826363	-0.402127
40362915	chr20:40362915:T:C	1.62269e-06	-2.06257e-10	-1.19199	2.39504e-05	-2.06257e-10	-1.17863
40363040	chr20:40363040:G:C	1.91768e-06	-2.06257e-10	-1.02495	2.77571e-05	-2.06257e-10	-1.03112
40363283	chr20:40363283:T:A	9.22413e-07	-1.19084	-0.565995	1.61939e-05	-0.970205	-0.599771
40363462	chr20:40363462:ATG:A	2.03407e-06	-2.06257e-10	-0.966032	2.93708e-05	-2.06257e-10	-0.97461
40363552	chr20:40363552:T:G	1.55849e-06	-2.06257e-10	-1.23235	2.29666e-05	-2.06257e-10	-1.22057
40363819	chr20:40363819:G:A	1.78025e-06	-2.06257e-10	-1.09931	2.58486e-05	-2.06257e-10	-1.10235
40363898	chr20:40363898:G:A	9.35709e-07	-1.10148	-0.641036	1.5836e-05	-0.885513	-0.706811
40363928	chr20:40363928:T:C	1.81277e-06	-2.06257e-10	-1.08121	2.67507e-05	-2.06257e-10	-1.06805
40364526	chr20:40364526:G:A	1.76447e-06	-2.06257e-10	-1.10822	2.59189e-05	-2.06257e-10	-1.09964
40364558	chr20:40364558:C:T	4.19706e-06	-1.09483	0.85314	8.49834e-05	-0.820876	0.908723
40364671	chr20:40364671:C:T	0.00015001	-2.06257e-10	3.33464	0.00314027	-2.06257e-10	3.69746
40364696	chr20:40364696:A:C	9.23801e-07	-1.15321	-0.602121	1.63811e-05	-0.923346	-0.635134
40364716	chr20:40364716:A:G	9.37528e-07	-1.15182	-0.588761	1.66239e-05	-0.921656	-0.622113
40364857	chr20:40364857:G:A	7.58038e-07	-1.58155	-0.371546	1.17331e-05	-1.56366	-0.328538
40365219	chr20:40365219:T:C	1.90335e-06	-2.06257e-10	-1.03246	2.65103e-05	-2.06257e-10	-1.07708
40365364	chr20:40365364:G:A	1.90244e-06	-2.06257e-10	-1.03293	2.64992e-05	-2.06257e-10	-1.07749
40365554	chr20:40365554:T:C	9.54253e-07	-1.1588	-0.5641	1.69296e-05	-0.92979	-0.595755
40365779	chr20:40365779:C:T	3.86721e-07	-1.39985	-1.22627	5.311e-06	-1.46653	-1.2183
40365809	chr20:40365809:T:C	1.5232e-06	-2.06257e-10	-1.25526	2.22126e-05	-2.06257e-10	-1.25395
40365900	chr20:40365900:T:G	1.44386e-05	-2.06257e-10	0.993833	0.000181483	-2.06257e-10	0.846555
40365976	chr20:40365976:A:G	1.65102e-06	-1.17468	-5.51629e-10	2.12655e-05	-1.29752	-5.51629e-10
40366071	chr20:40366071:C:T	9.737e-07	-1.16996	-0.532761	1.72113e-05	-0.943725	-0.565318
40366376	chr20:40366376:T:C	1.65926e-06	-2.06257e-10	-1.1697	2.39731e-05	-2.06257e-10	-1.17768
40366607	chr20:40366607:T:C	9.56765e-07	-1.15939	-0.560881	1.69689e-05	-0.930718	-0.592511
40367182	chr20:40367182:TGAAATGGTGAG:T	1.5478e-06	-2.06257e-10	-1.23923	2.25216e-05	-2.06257e-10	-1.24013
40367208	chr20:40367208:A:G	1.36994e-06	-1.3613	-5.51629e-10	2.10157e-05	-1.30934	-5.51629e-10
40367810	chr20:40367810:G:T	1.14768e-06	-1.05882	-0.479508	2.06412e-05	-0.811607	-0.515712
40368127	chr20:40368127:T:C	1.56659e-06	-2.06257e-10	-1.22717	2.30383e-05	-2.06257e-10	-1.21745
40368426	chr20:40368426:T:A	2.84038e-06	-1.08625	0.454117	5.86661e-05	-0.759061	0.476313
40368455	chr20:40368455:T:C	1.54237e-06	-2.06257e-10	-1.24275	2.23074e-05	-2.06257e-10	-1.24969
40368456	chr20:40368456:C:T	1.36054e-06	-1.01013	-0.358058	2.30931e-05	-0.768094	-0.446982
40368582	chr20:40368582:C:T	9.23192e-07	-1.3485	-0.407489	1.21047e-05	-1.46641	-0.394605
40369851	chr20:40369851:T:C	9.0956e-07	-1.13687	-0.633999	1.53507e-05	-0.926532	-0.696914
40369958	chr20:40369958:C:T	1.55189e-06	-2.06257e-10	-1.2366	2.28541e-05	-2.06257e-10	-1.22548
40370152	chr20:40370152:TC:T	1.5478e-06	-2.06257e-10	-1.23923	2.25216e-05	-2.06257e-10	-1.24013
40370553	chr20:40370553:G:C	1.15246e-06	-1.13876	-0.395414	1.49292e-05	-1.20617	-0.445124
40371033	chr20:40371033:G:T	7.12745e-06	-1.37998	1.66786	0.000112176	-1.41166	1.77711
40371559	chr20:40371559:A:AT	1.42326e-06	-0.989684	-0.333432	2.41881e-05	-0.745122	-0.423628
40371694	chr20:40371694:A:C	6.54817e-07	-1.59095	-0.508515	9.64101e-06	-1.58924	-0.49934
40371834	chr20:40371834:T:G	1.51364e-06	-2.06257e-10	-1.26155	2.2047e-05	-2.06257e-10	-1.26143
40373025	chr20:40373025:G:A	1.84222e-06	-2.06257e-10	-1.0651	2.59846e-05	-2.06257e-10	-1.09711
40373293	chr20:40373293:C:T	1.76183e-06	-2.06257e-10	-1.10972	2.5497e-05	-2.06257e-10	-1.11605
40373360	chr20:40373360:A:T	1.01338e-06	-1.14004	-0.522737	1.79301e-05	-0.910298	-0.55783
40373469	chr20:40373469:A:G	1.50344e-06	-2.06257e-10	-1.26831	2.1841e-05	-2.06257e-10	-1.27082
40374024	chr20:40374024:A:G	6.6931e-05	-2.06257e-10	2.52759	0.00130721	-2.06257e-10	2.82104
40375244	chr20:40375244:A:G	9.84308e-07	-1.1461	-0.545789	1.73856e-05	-0.917853	-0.581113
40375364	chr20:40375364:T:A	1.58902e-06	-2.06257e-10	-1.21295	2.34686e-05	-2.06257e-10	-1.19895
40375522	chr20:40375522:T:C	1.49402e-06	-2.06257e-10	-1.2746	2.17507e-05	-2.06257e-10	-1.27496
40375600	chr20:40375600:A:G	9.30107e-07	-1.13682	-0.611703	1.60405e-05	-0.916053	-0.663438
40375689	chr20:40375689:A:C	9.25247e-07	-1.1501	-0.603669	1.5909e-05	-0.932222	-0.655499
40375876	chr20:40375876:C:T	9.08084e-07	-1.14516	-0.627326	1.56556e-05	-0.925315	-0.678465
40376055	chr20:40376055:T:C	9.12233e-07	-1.15145	-0.616475	1.56735e-05	-0.934617	-0.66802
40376317	chr20:40376317:G:A	1.54234e-06	-2.06257e-10	-1.24277	2.26978e-05	-2.06257e-10	-1.23234
40376340	chr20:40376340:C:T	1.49595e-06	-2.06257e-10	-1.27331	2.17587e-05	-2.06257e-10	-1.2746
40376787	chr20:40376787:A:T	2.97218e-06	-2.06257e-10	-0.586774	4.53831e-05	-2.06257e-10	-0.53947
40377149	chr20:40377149:G:C	1.82969e-06	-2.06257e-10	-1.07192	2.50378e-05	-2.06257e-10	-1.13422
40377782	chr20:40377782:T:C	1.52702e-06	-2.06257e-10	-1.25275	2.2223e-05	-2.06257e-10	-1.25348
40377936	chr20:40377936:C:T	1.49344e-06	-2.06257e-10	-1.27499	2.17506e-05	-2.06257e-10	-1.27497
40378150	chr20:40378150:TGAGCCCTG:T	2.23731e-06	-2.06257e-10	-0.870796	3.175e-05	-2.06257e-10	-0.896716
40378424	chr20:40378424:T:C	2.56485e-06	-2.06257e-10	-0.734168	3.55308e-05	-2.06257e-10	-0.784211
40378655	chr20:40378655:A:C	8.49542e-07	-1.17873	-0.660402	1.49385e-05	-0.956967	-0.693698
40378872	chr20:40378872:TTCTGTCACTCTATTATTTGATTATC:T	2.24089e-06	-2.06257e-10	-0.869197	3.17923e-05	-2.06257e-10	-0.895385
40379126	chr20:40379126:C:T	7.20745e-07	-1.45517	-0.548373	1.06042e-05	-1.38572	-0.607641
40379259	chr20:40379259:A:C	1.98809e-06	-2.06257e-10	-0.988894	2.87439e-05	-2.06257e-10	-0.996184
40379375	chr20:40379375:C:T	8.35177e-07	-1.57388	-0.282304	1.29979e-05	-1.55159	-0.238234
40379425	chr20:40379425:A:T	7.19873e-07	-1.43605	-0.5687	1.06445e-05	-1.36261	-0.62695
40380063	chr20:40380063:C:T	5.43601e-07	-1.51063	-0.774985	8.01717e-06	-1.45892	-0.814103
40380605	chr20:40380605:G:A	1.88991e-06	-2.06257e-10	-1.03954	2.65947e-05	-2.06257e-10	-1.0739
40380666	chr20:40380666:T:C	8.39732e-07	-1.17693	-0.673817	1.43879e-05	-0.965207	-0.723012
40380793	chr20:40380793:T:C	1.83498e-06	-2.06257e-10	-1.06903	2.65236e-05	-2.06257e-10	-1.07657
40381023	chr20:40381023:T:C	4.01887e-07	-1.31285	-1.2748	5.39993e-06	-1.39332	-1.27491
40381294	chr20:40381294:A:T	7.4881e-05	-2.06257e-10	2.63983	0.00151846	-2.06257e-10	2.97084
40381295	chr20:40381295:AAACCT:A	7.69062e-05	-2.06257e-10	2.66652	0.00156148	-2.06257e-10	2.99878
40381925	chr20:40381925:T:G	1.04104e-06	-1.16048	-0.475369	1.77676e-05	-0.94706	-0.530172
40382119	chr20:40382119:T:A	1.51817e-06	-2.06257e-10	-1.25856	2.20455e-05	-2.06257e-10	-1.2615
40382299	chr20:40382299:T:C	1.7674e-06	-2.06257e-10	-1.10656	2.67124e-05	-2.06257e-10	-1.06948
40382315	chr20:40382315:C:T	9.35727e-07	-1.16177	-0.580734	1.60299e-05	-0.94667	-0.633481
40382378	chr20:40382378:C:T	1.10664e-06	-1.16495	-0.409788	1.93443e-05	-0.940436	-0.451776
40382614	chr20:40382614:A:G	6.89936e-07	-1.47786	-0.56937	1.01021e-05	-1.41405	-0.627812
40383022	chr20:40383022:C:G	1.71631e-06	-2.06257e-10	-1.1359	2.48577e-05	-2.06257e-10	-1.14144
40383251	chr20:40383251:G:A	1.51898e-06	-2.06257e-10	-1.25803	2.20561e-05	-2.06257e-10	-1.26102
40383435	chr20:40383435:G:A	1.24516e-06	-1.4568	-5.51629e-10	1.71462e-05	-1.51283	-5.51629e-10
40383488	chr20:40383488:AC:A	8.98188e-07	-1.45075	-0.332696	1.28726e-05	-1.3873	-0.412212
40383991	chr20:40383991:G:A	1.04011e-06	-1.37955	-0.257191	1.48315e-05	-1.30007	-0.357788
40384289	chr20:40384289:A:G	1.51883e-06	-2.06257e-10	-1.25813	2.20565e-05	-2.06257e-10	-1.261
40384620	chr20:40384620:A:G	2.09536e-06	-2.06257e-10	-0.936345	3.01585e-05	-2.06257e-10	-0.948143
40384682	chr20:40384682:C:T	1.60769e-06	-2.06257e-10	-1.20127	2.33888e-05	-2.06257e-10	-1.20235
40384849	chr20:40384849:G:C	1.67781e-06	-2.06257e-10	-1.15858	2.48467e-05	-2.06257e-10	-1.14188
40385710	chr20:40385710:A:G	6.46644e-07	-1.44604	-0.665984	9.5741e-06	-1.37445	-0.721099
40386443	chr20:40386443:T:C	1.08793e-06	-1.59179	-5.51629e-10	1.59782e-05	-1.58338	-5.51629e-10
40386629	chr20:40386629:C:A	1.6684e-06	-2.06257e-10	-1.1642	2.46979e-05	-2.06257e-10	-1.14789
40386630	chr20:40386630:C:T	1.12072e-06	-1.5621	-5.51629e-10	1.66674e-05	-1.54115	-5.51629e-10
40386917	chr20:40386917:C:T	1.30562e-06	-1.33459	-0.0747953	1.91931e-05	-1.23771	-0.162345
40387105	chr20:40387105:C:T	3.76002e-07	-1.3844	-1.26983	5.11719e-06	-1.45482	-1.26718
40387236	chr20:40387236:A:G	1.05345e-06	-1.33179	-0.292212	1.5153e-05	-1.24357	-0.392839
40387337	chr20:40387337:G:A	1.61025e-06	-1.29621	0.0965299	2.36725e-05	-1.19175	0.00145423
40387406	chr20:40387406:C:T	1.52792e-06	-2.06257e-10	-1.25216	2.22345e-05	-2.06257e-10	-1.25296
40387620	chr20:40387620:G:A	1.06651e-06	-1.34549	-0.266188	1.52853e-05	-1.25941	-0.368312
40387939	chr20:40387939:G:A	1.50727e-06	-2.06257e-10	-1.26577	2.18713e-05	-2.06257e-10	-1.26943
40388155	chr20:40388155:C:A	1.37989e-06	-1.35407	-5.51629e-10	1.86014e-05	-1.43137	-5.51629e-10
40388293	chr20:40388293:C:T	2.05559e-06	-2.06257e-10	-0.955508	3.08071e-05	-2.06257e-10	-0.926866
40388491	chr20:40388491:T:C	1.92902e-06	-2.06257e-10	-1.01906	2.85981e-05	-2.06257e-10	-1.00127
40388729	chr20:40388729:C:T	3.10496e-06	-2.06257e-10	-0.543069	5.06783e-05	-2.06257e-10	-0.429112
40388740	chr20:40388740:C:G	1.20521e-05	-1.44476	2.25793	0.00020146	-1.31303	2.26401
40388834	chr20:40388834:G:A	4.6764e-06	-2.06257e-10	-0.133542	6.70091e-05	-2.06257e-10	-0.149781
40389252	chr20:40389252:T:C	8.83808e-07	-0.97517	-0.824415	1.60258e-05	-0.708204	-0.872206
40389515	chr20:40389515:T:G	8.18474e-07	-1.04015	-0.836233	1.46809e-05	-0.78747	-0.880591
40389574	chr20:40389574:A:G	3.64715e-07	-1.5386	-1.14611	4.96464e-06	-1.58571	-1.16656
40389654	chr20:40389654:T:C	6.69704e-07	-1.08708	-0.989912	1.1995e-05	-0.849669	-1.02045
40390195	chr20:40390195:C:T	2.58721e-06	-0.175971	-0.549517	6.32056e-05	0.271374	-0.47959
40391047	chr20:40391047:G:A	1.58062e-06	-2.06257e-10	-1.21825	2.26484e-05	-2.06257e-10	-1.23452
40391238	chr20:40391238:G:C	1.85499e-06	-2.06257e-10	-1.05819	2.72188e-05	-2.06257e-10	-1.0507
40391343	chr20:40391343:G:C	2.25662e-06	-2.06257e-10	-0.862202	3.32633e-05	-2.06257e-10	-0.850155
40391536	chr20:40391536:A:G	2.45084e-06	-2.06257e-10	-0.779637	3.61696e-05	-2.06257e-10	-0.76639
40391576	chr20:40391576:G:A	5.51323e-06	-2.06257e-10	0.0310816	8.32829e-05	-2.06257e-10	0.0676334
40391650	chr20:40391650:C:T	4.38608e-07	-1.5016	-0.998619	6.91436e-06	-1.43011	-0.9909
40392078	chr20:40392078:C:T	7.73709e-07	-1.47852	-0.454106	1.24683e-05	-1.43123	-0.400191
40392173	chr20:40392173:C:T	2.14276e-06	-2.06257e-10	-0.913974	3.16158e-05	-2.06257e-10	-0.900954
40392279	chr20:40392279:G:A	2.11634e-06	-2.06257e-10	-0.926381	3.12202e-05	-2.06257e-10	-0.913543
40392602	chr20:40392602:C:T	9.13814e-07	-1.42617	-0.340027	1.50351e-05	-1.37431	-0.269909
40392690	chr20:40392690:A:G	3.10661e-06	-0.969718	0.42718	5.48757e-05	-0.783886	0.434347
40392698	chr20:40392698:T:C	1.72273e-06	-0.813024	-0.319136	3.43719e-05	-0.576886	-0.240483
40392960	chr20:40392960:A:AAGGC	1.9051e-06	-0.792547	-0.238989	3.82113e-05	-0.553702	-0.157777
40393270	chr20:40393270:G:A	4.53442e-07	-1.29815	-1.16881	6.98616e-06	-1.20392	-1.20676
40393419	chr20:40393419:A:G	2.14514e-06	-0.807317	-0.10555	4.31996e-05	-0.569746	-0.019033
40394209	chr20:40394209:C:T	1.6917e-06	-2.06257e-10	-1.15034	2.47122e-05	-2.06257e-10	-1.14731
40394335	chr20:40394335:C:T	1.50438e-06	-2.06257e-10	-1.26769	2.19979e-05	-2.06257e-10	-1.26366
40394669	chr20:40394669:T:C	2.93916e-06	-0.970654	0.372707	5.19467e-05	-0.785103	0.380712
40394976	chr20:40394976:C:T	1.09878e-06	-1.58187	-5.51629e-10	1.62118e-05	-1.56887	-5.51629e-10
40395059	chr20:40395059:G:C	1.10363e-06	-1.57746	-5.51629e-10	1.61189e-05	-1.57461	-5.51629e-10
40395289	chr20:40395289:A:G	5.53792e-07	-1.50031	-0.766725	8.63057e-06	-1.45178	-0.747524
40395598	chr20:40395598:T:C	2.65455e-06	-1.01527	0.315476	4.60547e-05	-0.853797	0.329017
40395760	chr20:40395760:C:G	2.49554e-06	-1.08899	0.327426	4.29285e-05	-0.937314	0.34224
40396051	chr20:40396051:G:A	1.10063e-06	-1.58019	-5.51629e-10	1.60761e-05	-1.57727	-5.51629e-10
40396292	chr20:40396292:G:A	2.40612e-06	-2.06257e-10	-0.798053	3.5522e-05	-2.06257e-10	-0.784456
40396321	chr20:40396321:GATAA:G	1.10518e-06	-1.57606	-5.51629e-10	1.61422e-05	-1.57317	-5.51629e-10
40397149	chr20:40397149:A:C	3.33958e-07	-1.52618	-1.24663	4.95287e-06	-1.51349	-1.24115
40397579	chr20:40397579:C:T	5.81049e-06	-2.06257e-10	0.0835949	8.78763e-05	-2.06257e-10	0.121321
40397672	chr20:40397672:G:A	2.11793e-06	-2.06257e-10	-0.925632	3.12591e-05	-2.06257e-10	-0.912297
40397690	chr20:40397690:C:T	2.1246e-06	-2.06257e-10	-0.922484	3.13602e-05	-2.06257e-10	-0.90907
40397786	chr20:40397786:G:C	1.27744e-06	-1.43121	-5.51629e-10	2.07932e-05	-1.31998	-5.51629e-10
40398065	chr20:40398065:C:T	1.23476e-06	-1.46519	-5.51629e-10	1.7001e-05	-1.52134	-5.51629e-10
40398442	chr20:40398442:A:C	2.12649e-06	-2.06257e-10	-0.921595	3.13886e-05	-2.06257e-10	-0.908164
40398901	chr20:40398901:T:G	7.62225e-06	-2.06257e-10	0.355003	0.000110927	-2.06257e-10	0.354265
40398915	chr20:40398915:G:A	2.12867e-06	-2.06257e-10	-0.920573	3.14218e-05	-2.06257e-10	-0.907107
40399507	chr20:40399507:C:T	3.59744e-06	-2.06257e-10	-0.395846	5.2299e-05	-2.06257e-10	-0.397633
40399573	chr20:40399573:T:C	3.25042e-06	-2.06257e-10	-0.497285	4.72309e-05	-2.06257e-10	-0.49956
40399631	chr20:40399631:C:G	1.34934e-06	-1.44763	0.071179	2.01423e-05	-1.42662	0.0748381
40400268	chr20:40400268:C:A	2.24316e-06	-2.06257e-10	-0.868184	3.26901e-05	-2.06257e-10	-0.867538
40400387	chr20:40400387:G:A	1.53508e-06	-1.53039	0.282901	2.28092e-05	-1.51177	0.284321
40400671	chr20:40400671:C:T	1.53601e-06	-2.06257e-10	-1.24688	2.2308e-05	-2.06257e-10	-1.24966
40400838	chr20:40400838:A:C	3.34523e-07	-1.53238	-1.23874	5.67978e-06	-1.36805	-1.24965
40401070	chr20:40401070:G:A	2.27798e-06	-2.06257e-10	-0.852783	3.21345e-05	-2.06257e-10	-0.884678
40401168	chr20:40401168:G:A	3.49531e-07	-1.58898	-1.13826	5.18829e-06	-1.56066	-1.14754
40401262	chr20:40401262:T:C	2.04292e-06	-2.06257e-10	-0.961689	3.03303e-05	-2.06257e-10	-0.942464
40401486	chr20:40401486:A:T	1.50194e-06	-2.06257e-10	-1.26931	2.17543e-05	-2.06257e-10	-1.2748
40401625	chr20:40401625:G:A	1.9006e-06	-2.06257e-10	-1.0339	2.84423e-05	-2.06257e-10	-1.00673
40401984	chr20:40401984:G:A	1.47236e-06	-1.2892	-5.51629e-10	2.12694e-05	-1.29734	-5.51629e-10
40402197	chr20:40402197:T:C	1.35132e-06	-1.59048	0.215499	2.10764e-05	-1.59015	0.28369
40402236	chr20:40402236:G:A	5.81049e-06	-2.06257e-10	0.0835949	8.78763e-05	-2.06257e-10	0.121321
40402258	chr20:40402258:G:A	1.49749e-06	-2.06257e-10	-1.27228	2.18247e-05	-2.06257e-10	-1.27157
40402712	chr20:40402712:G:A	3.19929e-06	-2.06257e-10	-0.513141	4.51253e-05	-2.06257e-10	-0.545167
40402787	chr20:40402787:A:G	1.60197e-06	-1.55593	0.351095	2.42491e-05	-1.54084	0.374604
40402802	chr20:40402802:AC:A	7.51265e-06	-2.06257e-10	0.340519	9.293e-05	-2.06257e-10	0.177237
40403112	chr20:40403112:A:G	1.5594e-06	-2.06257e-10	-1.23177	2.23288e-05	-2.06257e-10	-1.24873
40403373	chr20:40403373:C:T	1.65883e-06	-1.55522	0.385267	2.45901e-05	-1.54407	0.391806
40403856	chr20:40403856:G:A	1.6254e-06	-2.06257e-10	-1.19032	2.32324e-05	-2.06257e-10	-1.20906
40404016	chr20:40404016:C:T	3.07497e-07	-1.58837	-1.26699	4.58739e-06	-1.56619	-1.26511
40404123	chr20:40404123:G:A	5.02383e-07	-1.55451	-0.809952	7.05956e-06	-1.59158	-0.808645
40404359	chr20:40404359:G:A	1.26081e-06	-1.55981	0.115498	1.83957e-05	-1.55037	0.107881
40404579	chr20:40404579:A:AGG	2.0303e-06	-2.06257e-10	-0.967884	2.99548e-05	-2.06257e-10	-0.95492
40404580	chr20:40404580:C:A	2.09532e-06	-2.06257e-10	-0.936364	3.09373e-05	-2.06257e-10	-0.922648
40404582	chr20:40404582:G:GT	2.1534e-06	-2.06257e-10	-0.909021	3.17982e-05	-2.06257e-10	-0.895199
40405118	chr20:40405118:G:A	1.10703e-06	-1.57439	-5.51629e-10	1.61721e-05	-1.57132	-5.51629e-10
40405272	chr20:40405272:T:C	2.94767e-06	-2.06257e-10	-0.595054	4.14094e-05	-2.06257e-10	-0.631101
40405377	chr20:40405377:G:A	2.42494e-06	-2.06257e-10	-0.790262	3.60446e-05	-2.06257e-10	-0.769853
40405748	chr20:40405748:G:T	1.10438e-06	-1.57678	-5.51629e-10	1.61315e-05	-1.57384	-5.51629e-10
40406183	chr20:40406183:A:G	1.10475e-06	-1.57645	-5.51629e-10	1.61373e-05	-1.57347	-5.51629e-10
40406293	chr20:40406293:A:G	2.2784e-06	-2.06257e-10	-0.852597	3.35878e-05	-2.06257e-10	-0.840446
40406319	chr20:40406319:G:A	1.09603e-06	-1.58438	-5.51629e-10	1.5996e-05	-1.58227	-5.51629e-10
40406769	chr20:40406769:C:T	3.17461e-06	-2.06257e-10	-0.520884	4.61606e-05	-2.06257e-10	-0.522482
40407073	chr20:40407073:G:A	5.71079e-06	-2.06257e-10	0.0662878	8.63557e-05	-2.06257e-10	0.103866
40407141	chr20:40407141:A:G	2.10272e-06	-2.06257e-10	-0.93284	3.10322e-05	-2.06257e-10	-0.919584
40407179	chr20:40407179:G:A	1.09607e-06	-1.58434	-5.51629e-10	1.59963e-05	-1.58225	-5.51629e-10
40407566	chr20:40407566:A:G	1.45693e-06	-1.55843	0.258691	2.14861e-05	-1.54422	0.257015
40407897	chr20:40407897:A:G	6.88091e-07	-1.57795	-0.47195	1.00414e-05	-1.56953	-0.478362
40408031	chr20:40408031:G:A	1.40169e-06	-1.5543	0.215912	2.06855e-05	-1.53939	0.214215
40408382	chr20:40408382:T:G	1.61629e-06	-2.06257e-10	-1.19594	2.30814e-05	-2.06257e-10	-1.21558
40408511	chr20:40408511:C:T	1.09581e-06	-1.58458	-5.51629e-10	1.59916e-05	-1.58255	-5.51629e-10
40408699	chr20:40408699:C:T	3.43918e-07	-1.4695	-1.27393	5.38313e-06	-1.39691	-1.27443
40408811	chr20:40408811:A:T	1.09591e-06	-1.58448	-5.51629e-10	1.59933e-05	-1.58244	-5.51629e-10
40408961	chr20:40408961:A:T	3.98535e-06	-2.06257e-10	-0.293445	5.80275e-05	-2.06257e-10	-0.293693
40409090	chr20:40409090:C:T	1.14345e-06	-1.54202	-5.51629e-10	1.607e-05	-1.57766	-5.51629e-10
40409324	chr20:40409324:T:G	1.09551e-06	-1.58485	-5.51629e-10	1.59867e-05	-1.58285	-5.51629e-10
40409445	chr20:40409445:C:T	1.49411e-06	-2.06257e-10	-1.27454	2.17501e-05	-2.06257e-10	-1.27499
40409950	chr20:40409950:A:G	1.09697e-06	-1.58352	-5.51629e-10	1.60093e-05	-1.58144	-5.51629e-10
40410012	chr20:40410012:C:T	1.59254e-06	-2.06257e-10	-1.21074	2.30856e-05	-2.06257e-10	-1.2154
40410173	chr20:40410173:A:G	1.09157e-06	-1.58845	-5.51629e-10	1.59189e-05	-1.5871	-5.51629e-10
40410188	chr20:40410188:C:T	1.16675e-06	-0.977498	-0.544353	2.48664e-05	-0.604685	-0.536408
40410471	chr20:40410471:C:T	6.09228e-07	-1.59177	-0.579861	9.16491e-06	-1.57925	-0.559978
40410643	chr20:40410643:T:C	1.56229e-06	-0.739291	-0.490626	2.92697e-05	-0.513862	-0.464196
40410689	chr20:40410689:C:T	1.49721e-06	-2.06257e-10	-1.27247	2.17763e-05	-2.06257e-10	-1.27379
40410820	chr20:40410820:C:T	1.08797e-06	-1.59176	-5.51629e-10	1.58469e-05	-1.59163	-5.51629e-10
40411175	chr20:40411175:G:A	1.36324e-06	-1.02331	-0.342892	2.37604e-05	-0.837951	-0.348637
40411346	chr20:40411346:G:A	1.4578e-06	-1.03581	-0.263326	2.57678e-05	-0.860715	-0.244771
40411948	chr20:40411948:G:A	3.12712e-07	-1.58677	-1.25178	4.58189e-06	-1.58033	-1.25216
40411955	chr20:40411955:C:T	1.61083e-06	-2.06257e-10	-1.19932	2.36855e-05	-2.06257e-10	-1.18975
40412113	chr20:40412113:C:T	1.09482e-06	-1.58548	-5.51629e-10	1.59712e-05	-1.58382	-5.51629e-10
40412130	chr20:40412130:A:G	1.49728e-06	-2.06257e-10	-1.27242	2.17814e-05	-2.06257e-10	-1.27355
40412512	chr20:40412512:G:A	1.10939e-06	-1.57226	-5.51629e-10	1.61948e-05	-1.56992	-5.51629e-10
40412639	chr20:40412639:C:T	1.10022e-06	-1.58056	-5.51629e-10	1.60625e-05	-1.57812	-5.51629e-10
40412850	chr20:40412850:G:A	1.57424e-06	-2.06257e-10	-1.2223	2.27759e-05	-2.06257e-10	-1.2289
40412954	chr20:40412954:G:T	6.62138e-07	-1.57756	-0.510795	1.01448e-05	-1.51554	-0.522107
40413153	chr20:40413153:C:A	1.3252e-06	-1.53223	0.137721	1.95228e-05	-1.51389	0.130867
40413267	chr20:40413267:A:G	1.5489e-06	-2.06257e-10	-1.23852	2.2438e-05	-2.06257e-10	-1.24385
40413284	chr20:40413284:A:G	4.12653e-06	-2.06257e-10	-0.258632	6.00829e-05	-2.06257e-10	-0.258884
40413422	chr20:40413422:AAAC:A	2.57372e-05	1.57187	-5.51629e-10	0.00036324	1.54045	-5.51629e-10
40413559	chr20:40413559:C:T	2.50612e-06	-2.06257e-10	-0.757333	3.88589e-05	-2.06257e-10	-0.694673
40413735	chr20:40413735:TC:T	1.67908e-06	-2.06257e-10	-1.15782	2.42082e-05	-2.06257e-10	-1.16792
40413954	chr20:40413954:A:C	1.63764e-06	-2.06257e-10	-1.18282	2.38089e-05	-2.06257e-10	-1.18455
40414014	chr20:40414014:C:T	2.32566e-06	-2.06257e-10	-0.832065	3.45949e-05	-2.06257e-10	-0.810902
40414658	chr20:40414658:A:T	1.81812e-06	-2.06257e-10	-1.07827	2.60441e-05	-2.06257e-10	-1.09482
40415318	chr20:40415318:T:C	1.73793e-06	-1.12338	-5.51629e-10	2.64665e-05	-1.07873	-5.51629e-10
40415556	chr20:40415556:G:A	1.07906e-06	-1.40532	-0.19466	1.75848e-05	-1.33225	-0.155322
40416364	chr20:40416364:A:G	1.10464e-06	-1.09697	-0.479577	1.92767e-05	-0.929611	-0.466102
40416970	chr20:40416970:G:A	4.63585e-07	-1.41233	-1.0325	8.11532e-06	-1.19558	-1.06527
40417037	chr20:40417037:A:G	2.91274e-06	-2.06257e-10	-0.606976	4.24114e-05	-2.06257e-10	-0.607192
40417463	chr20:40417463:A:G	5.82135e-07	-1.48344	-0.733681	1.06681e-05	-1.34435	-0.642995
40417549	chr20:40417549:C:T	1.84867e-06	-2.06257e-10	-1.0616	2.75327e-05	-2.06257e-10	-1.03924
40417723	chr20:40417723:C:T	2.09e-06	-2.06257e-10	-0.938906	3.08683e-05	-2.06257e-10	-0.924879
40417905	chr20:40417905:T:C	1.85754e-06	-2.06257e-10	-1.05682	2.67857e-05	-2.06257e-10	-1.06674
40417913	chr20:40417913:A:T	1.58051e-06	-2.06257e-10	-1.21832	2.25421e-05	-2.06257e-10	-1.23923
40418146	chr20:40418146:C:T	3.03742e-06	-0.56506	-5.51629e-10	4.36554e-05	-0.578282	-5.51629e-10
40418266	chr20:40418266:T:G	1.09284e-06	-1.58729	-5.51629e-10	1.59406e-05	-1.58574	-5.51629e-10
40418471	chr20:40418471:A:T	1.09951e-06	-1.5812	-5.51629e-10	1.60506e-05	-1.57886	-5.51629e-10
40418473	chr20:40418473:T:G	1.32707e-05	0.909486	-5.51629e-10	0.000125894	0.480832	-5.51629e-10
40418676	chr20:40418676:T:C	3.11584e-07	-1.56783	-1.27432	4.43243e-06	-1.59139	-1.27427
40418753	chr20:40418753:G:A	6.24239e-07	-1.28932	-0.857973	1.19893e-05	-1.06424	-0.806358
40418901	chr20:40418901:C:G	2.02226e-06	-2.06257e-10	-0.971852	2.98305e-05	-2.06257e-10	-0.959077
40419008	chr20:40419008:TA:T	1.10235e-06	-1.57863	-5.51629e-10	1.60977e-05	-1.57593	-5.51629e-10
40419531	chr20:40419531:T:C	1.72493e-06	-2.06257e-10	-1.13088	2.48477e-05	-2.06257e-10	-1.14184
40419545	chr20:40419545:A:C	1.10735e-06	-1.5741	-5.51629e-10	1.61757e-05	-1.5711	-5.51629e-10
40419898	chr20:40419898:G:A	1.09337e-06	-1.5868	-5.51629e-10	1.59498e-05	-1.58516	-5.51629e-10
40420999	chr20:40420999:G:A	5.54856e-07	-1.44459	-0.820528	1.05543e-05	-1.25472	-0.743355
40421057	chr20:40421057:A:G	1.813e-06	-1.05702	-0.0240698	3.16119e-05	-0.882544	-0.0185336
40421409	chr20:40421409:A:T	3.10188e-06	-2.06257e-10	-0.544062	4.37361e-05	-2.06257e-10	-0.576436
40421416	chr20:40421416:T:C	1.28898e-06	-1.41788	-0.00433639	2.20513e-05	-1.2977	0.0364565
40421706	chr20:40421706:C:T	5.02818e-07	-1.4841	-0.879502	9.31023e-06	-1.31642	-0.807081
40422153	chr20:40422153:A:T	1.09408e-06	-1.58615	-5.51629e-10	1.59617e-05	-1.58442	-5.51629e-10
40422256	chr20:40422256:T:C	4.44558e-07	-1.58398	-0.902762	6.2572e-06	-1.58119	-0.939685
40422464	chr20:40422464:T:C	3.08887e-07	-1.5766	-1.27425	4.44344e-06	-1.58899	-1.27419
40422481	chr20:40422481:A:T	1.72483e-06	-2.06257e-10	-1.13094	2.48466e-05	-2.06257e-10	-1.14189
40422572	chr20:40422572:C:T	1.173e-06	-1.42984	-0.0866718	1.99414e-05	-1.31246	-0.0493488
40422809	chr20:40422809:CA:C	1.39329e-05	0.958181	-5.51629e-10	0.000310111	1.38232	-5.51629e-10
40422811	chr20:40422811:A:G	4.34538e-06	-2.06257e-10	-0.206957	6.6291e-05	-2.06257e-10	-0.160556
40422849	chr20:40422849:T:C	1.10412e-06	-1.57702	-5.51629e-10	1.66368e-05	-1.54299	-5.51629e-10
40423192	chr20:40423192:A:T	8.56059e-06	-2.06257e-10	0.4711	0.000104705	-2.06257e-10	0.296535
40423265	chr20:40423265:A:C	4.25007e-07	-1.39901	-1.13271	7.54897e-06	-1.17375	-1.15945
40423486	chr20:40423486:G:A	1.03949e-06	-1.58856	-0.0487846	1.45071e-05	-1.58575	-0.0942203
40423565	chr20:40423565:G:C	9.67043e-07	-0.454093	-1.25549	1.77476e-05	-0.210523	-1.26784
40423885	chr20:40423885:G:T	1.05676e-06	-1.53134	-0.0895229	1.56451e-05	-1.51275	-0.0916984
40424006	chr20:40424006:T:C	3.18146e-07	-1.56309	-1.25822	4.50009e-06	-1.59056	-1.25995
40424258	chr20:40424258:A:G	1.58323e-06	-2.06257e-10	-1.2166	2.34491e-05	-2.06257e-10	-1.19978
40424292	chr20:40424292:G:T	4.70233e-06	-2.06257e-10	-0.128011	6.82269e-05	-2.06257e-10	-0.13177
40424316	chr20:40424316:A:G	5.53451e-06	-2.06257e-10	0.0349332	8.51506e-05	-2.06257e-10	0.0898119
40424768	chr20:40424768:C:T	2.4966e-06	-2.06257e-10	-0.761142	3.67507e-05	-2.06257e-10	-0.750452
40424851	chr20:40424851:G:A	6.07547e-07	-1.30231	-0.872083	1.16147e-05	-1.08074	-0.821597
40424914	chr20:40424914:G:A	2.47794e-06	-0.768641	-5.51629e-10	4.14403e-05	-0.630355	-5.51629e-10
40425020	chr20:40425020:T:A	1.98526e-06	-2.06257e-10	-0.990319	2.92646e-05	-2.06257e-10	-0.978232
40425087	chr20:40425087:A:G	6.39017e-07	-1.49777	-0.62612	8.70128e-06	-1.44423	-0.746907
40425202	chr20:40425202:C:T	1.50456e-05	-2.06257e-10	1.03501	0.000227137	-2.06257e-10	1.07094
40425460	chr20:40425460:G:A	5.2855e-06	-2.06257e-10	-0.0111016	8.1908e-05	-2.06257e-10	0.050987
40425626	chr20:40425626:G:C	1.82135e-06	-1.04768	-0.0288137	3.18173e-05	-0.87147	-0.0231281
40425639	chr20:40425639:C:G	1.11594e-06	-1.56637	-5.51629e-10	1.58932e-05	-1.58872	-5.51629e-10
40426180	chr20:40426180:T:C	3.14923e-07	-1.56423	-1.26727	4.46146e-06	-1.5907	-1.26843
40426194	chr20:40426194:C:T	4.73524e-06	-2.06257e-10	-0.121037	6.87331e-05	-2.06257e-10	-0.124379
40426392	chr20:40426392:A:G	3.14305e-07	-1.56631	-1.26715	4.46022e-06	-1.59108	-1.26833
40426760	chr20:40426760:C:T	3.14308e-07	-1.56253	-1.27092	4.44436e-06	-1.59177	-1.27121
40427455	chr20:40427455:C:T	3.08625e-07	-1.57781	-1.27389	4.43149e-06	-1.59155	-1.27432
40427729	chr20:40427729:G:C	5.22509e-07	-1.37379	-0.951391	9.3204e-06	-1.14038	-0.982024
40427978	chr20:40427978:G:A	1.56067e-06	-2.06257e-10	-1.23095	2.28564e-05	-2.06257e-10	-1.22538
40428244	chr20:40428244:C:T	1.27757e-06	-1.21216	-0.218954	2.05372e-05	-1.08064	-0.251734
40428993	chr20:40428993:A:G	2.56302e-06	-2.06257e-10	-0.734884	3.35087e-05	-2.06257e-10	-0.842804
40429067	chr20:40429067:T:G	3.32275e-06	-2.06257e-10	-0.475276	4.68119e-05	-2.06257e-10	-0.508472
40429152	chr20:40429152:G:A	4.41204e-07	-1.32924	-1.16508	8.1591e-06	-1.11873	-1.13675
40429312	chr20:40429312:G:A	1.96765e-06	-0.999231	-5.51629e-10	2.69098e-05	-1.06212	-5.51629e-10
40429852	chr20:40429852:T:C	3.10408e-06	-2.06257e-10	-0.543352	4.85137e-05	-2.06257e-10	-0.472764
40429903	chr20:40429903:C:T	4.23368e-06	-2.06257e-10	-0.232997	6.18308e-05	-2.06257e-10	-0.230207
40430580	chr20:40430580:G:A	4.13271e-07	-1.40944	-1.15028	6.1646e-06	-1.33893	-1.19686
40430847	chr20:40430847:C:T	5.36808e-07	-1.47406	-0.824122	7.57531e-06	-1.41965	-0.910067
40431449	chr20:40431449:G:A	1.6748e-06	-1.16037	-5.51629e-10	2.32208e-05	-1.20956	-5.51629e-10
40431851	chr20:40431851:T:C	1.8141e-06	-2.06257e-10	-1.08048	2.60645e-05	-2.06257e-10	-1.09404
40432272	chr20:40432272:A:C	9.52196e-07	-1.57985	-0.145208	1.44612e-05	-1.56793	-0.115205
40432418	chr20:40432418:G:A	1.56875e-06	-2.06257e-10	-1.22579	2.2408e-05	-2.06257e-10	-1.24519
40432775	chr20:40432775:C:T	1.98648e-06	-0.989704	-5.51629e-10	2.92295e-05	-0.979431	-5.51629e-10
40433960	chr20:40433960:T:C	4.60727e-06	-2.06257e-10	-0.148435	6.73295e-05	-2.06257e-10	-0.14501
40434046	chr20:40434046:C:T	3.7509e-07	-1.44053	-1.21613	6.58109e-06	-1.24068	-1.22973
40434744	chr20:40434744:G:A	1.51589e-06	-2.06257e-10	-1.26007	2.18949e-05	-2.06257e-10	-1.26835
40435149	chr20:40435149:T:C	1.90798e-06	-2.06257e-10	-1.03002	2.81436e-05	-2.06257e-10	-1.01729
40435309	chr20:40435309:G:C	1.62321e-06	-2.06257e-10	-1.19166	2.3174e-05	-2.06257e-10	-1.21158
40435349	chr20:40435349:G:A	7.80371e-07	-1.27861	-0.645443	1.27532e-05	-1.16186	-0.646967
40435364	chr20:40435364:CT:C	2.5441e-06	-2.06257e-10	-0.742292	3.80907e-05	-2.06257e-10	-0.714639
40435454	chr20:40435454:C:G	9.39439e-07	-1.57218	-0.166365	1.31947e-05	-1.56625	-0.208548
40435915	chr20:40435915:T:C	1.35824e-06	-1.36988	-5.51629e-10	2.0394e-05	-1.33937	-5.51629e-10
40436122	chr20:40436122:T:G	1.49769e-06	-2.06257e-10	-1.27215	2.18298e-05	-2.06257e-10	-1.27133
40436176	chr20:40436176:G:T	1.64792e-06	-2.06257e-10	-1.17656	2.37821e-05	-2.06257e-10	-1.18567
40436382	chr20:40436382:T:G	1.88027e-05	-2.06257e-10	1.25793	0.00027567	-2.06257e-10	1.26459
40436563	chr20:40436563:C:A	7.01899e-07	-1.09672	-0.933318	1.14732e-05	-0.954113	-0.960484
40437052	chr20:40437052:A:G	2.56958e-06	-0.905751	0.173424	4.77277e-05	-0.707766	0.218669
40437272	chr20:40437272:A:T	1.49772e-06	-2.06257e-10	-1.27212	2.17977e-05	-2.06257e-10	-1.27281
40437469	chr20:40437469:A:T	1.9907e-06	-0.987584	-5.51629e-10	2.87274e-05	-0.99676	-5.51629e-10
40437478	chr20:40437478:A:C	1.66751e-06	-2.06257e-10	-1.16474	2.37152e-05	-2.06257e-10	-1.18849
40438022	chr20:40438022:T:C	3.40194e-07	-1.48025	-1.27406	4.53357e-06	-1.56885	-1.27425
40438200	chr20:40438200:C:T	1.53429e-06	-2.06257e-10	-1.24801	2.24116e-05	-2.06257e-10	-1.24503
40438275	chr20:40438275:G:A	6.85251e-07	-1.54649	-0.507549	1.10404e-05	-1.41589	-0.537152
40438861	chr20:40438861:C:T	4.33323e-07	-1.25514	-1.2572	7.13663e-06	-1.13443	-1.25494
40439565	chr20:40439565:C:T	4.62286e-06	-2.06257e-10	-0.145056	7.20314e-05	-2.06257e-10	-0.0775075
40439634	chr20:40439634:G:A	1.52385e-06	-2.06257e-10	-1.25483	2.23363e-05	-2.06257e-10	-1.2484
40439732	chr20:40439732:T:C	3.29247e-07	-1.58474	-1.20228	4.77297e-06	-1.5818	-1.20984
40440355	chr20:40440355:A:G	5.98035e-06	0.112409	-5.51629e-10	0.000123143	0.458735	-5.51629e-10
40440450	chr20:40440450:G:A	5.02688e-06	-2.06257e-10	-0.0612692	7.85274e-05	-2.06257e-10	0.00883841
40440528	chr20:40440528:A:G	1.08965e-06	-1.59021	-5.51629e-10	1.58854e-05	-1.58921	-5.51629e-10
40441426	chr20:40441426:T:C	2.4907e-06	-2.06257e-10	-0.763506	3.66466e-05	-2.06257e-10	-0.75329
40441439	chr20:40441439:G:C	2.434e-06	-2.06257e-10	-0.786534	3.57249e-05	-2.06257e-10	-0.778762
40442058	chr20:40442058:G:C	4.9873e-07	-1.50269	-0.869065	7.64391e-06	-1.48765	-0.833047
40442248	chr20:40442248:T:G	1.83169e-06	-2.06257e-10	-1.07083	2.69499e-05	-2.06257e-10	-1.06063
40442345	chr20:40442345:G:T	3.26709e-07	-1.59157	-1.20318	4.8779e-06	-1.56674	-1.20315
40442595	chr20:40442595:G:T	3.02178e-06	-2.06257e-10	-0.570225	4.58262e-05	-2.06257e-10	-0.529754
40442774	chr20:40442774:T:C	5.589e-06	-2.06257e-10	0.0447309	8.01878e-05	-2.06257e-10	0.0297622
40443053	chr20:40443053:G:C	1.56357e-06	-2.06257e-10	-1.2291	2.23156e-05	-2.06257e-10	-1.24932
40443815	chr20:40443815:C:T	1.73033e-06	-2.06257e-10	-1.12776	2.53668e-05	-2.06257e-10	-1.12117
40443849	chr20:40443849:G:A	6.78943e-06	-2.06257e-10	0.239297	9.92416e-05	-2.06257e-10	0.242948
40444349	chr20:40444349:G:A	5.25578e-07	-1.58927	-0.730055	7.86039e-06	-1.5915	-0.701269
40444906	chr20:40444906:C:T	7.78219e-07	-0.882417	-1.0444	1.23289e-05	-0.808532	-1.03413
40445625	chr20:40445625:G:A	1.37011e-05	-2.06257e-10	0.941408	0.000215883	-2.06257e-10	1.02013
40445818	chr20:40445818:G:A	1.63089e-06	-2.06257e-10	-1.18694	2.35355e-05	-2.06257e-10	-1.1961
40446040	chr20:40446040:T:C	1.73919e-06	-2.06257e-10	-1.12265	2.55555e-05	-2.06257e-10	-1.11376
40446085	chr20:40446085:C:T	1.68959e-06	-1.15158	-5.51629e-10	2.7308e-05	-1.04743	-5.51629e-10
40446406	chr20:40446406:G:A	4.25003e-07	-1.25805	-1.27368	5.14198e-06	-1.44634	-1.27084
40446583	chr20:40446583:G:A	3.70232e-07	-1.50422	-1.16547	4.9603e-06	-1.58052	-1.17262
40446789	chr20:40446789:C:T	1.51136e-06	-2.06257e-10	-1.26306	2.22972e-05	-2.06257e-10	-1.25015
40447370	chr20:40447370:TC:T	1.86491e-06	-2.06257e-10	-1.05286	2.6719e-05	-2.06257e-10	-1.06923
40447528	chr20:40447528:G:A	2.14873e-06	-2.06257e-10	-0.911194	3.16073e-05	-2.06257e-10	-0.90122
40448761	chr20:40448761:G:A	1.1427e-06	-1.54267	-5.51629e-10	1.71174e-05	-1.51451	-5.51629e-10
40448942	chr20:40448942:G:T	7.82521e-07	-0.659899	-1.2614	8.90002e-06	-0.900016	-1.26854
40448970	chr20:40448970:A:G	9.74384e-07	-0.427417	-1.2746	1.09174e-05	-0.689691	-1.27456
40449186	chr20:40449186:G:C	8.39652e-07	-0.5794	-1.27144	9.6438e-06	-0.824488	-1.26381
40449699	chr20:40449699:A:C	1.16518e-06	-1.52319	-5.51629e-10	1.70903e-05	-1.5161	-5.51629e-10
40449902	chr20:40449902:C:T	8.93486e-05	2.81648	-5.51629e-10	0.00210502	3.29747	-5.51629e-10
40450129	chr20:40450129:C:T	3.8111e-06	-2.06257e-10	-0.338151	5.73202e-05	-2.06257e-10	-0.305956
40450366	chr20:40450366:G:GT	5.12337e-06	-2.06257e-10	-0.0422579	7.44854e-05	-2.06257e-10	-0.0440064
40450650	chr20:40450650:C:T	1.52657e-06	-2.06257e-10	-1.25305	2.2425e-05	-2.06257e-10	-1.24443
40450744	chr20:40450744:T:C	1.56055e-06	-2.06257e-10	-1.23103	2.27236e-05	-2.06257e-10	-1.23121
40450841	chr20:40450841:C:G	4.88552e-06	-2.06257e-10	-0.0897946	7.1302e-05	-2.06257e-10	-0.0876853
40451067	chr20:40451067:A:G	1.32155e-06	-1.39726	-5.51629e-10	2.03393e-05	-1.34206	-5.51629e-10
40451822	chr20:40451822:A:G	1.51025e-06	-2.06257e-10	-1.2638	2.17723e-05	-2.06257e-10	-1.27397
40451849	chr20:40451849:G:T	3.40481e-06	-2.06257e-10	-0.45088	4.93527e-05	-2.06257e-10	-0.455618
40452013	chr20:40452013:G:A	1.16689e-06	-1.52173	-5.51629e-10	1.71185e-05	-1.51445	-5.51629e-10
40452220	chr20:40452220:T:C	6.44275e-06	-2.06257e-10	0.186886	9.41707e-05	-2.06257e-10	0.1905
40452724	chr20:40452724:GT:G	3.11873e-06	-2.06257e-10	-0.538644	4.51963e-05	-2.06257e-10	-0.543595
40452801	chr20:40452801:T:C	5.89429e-06	-2.06257e-10	0.0979147	8.41754e-05	-2.06257e-10	0.0782938
40453212	chr20:40453212:C:T	2.22774e-05	-2.06257e-10	1.4275	0.000338928	-2.06257e-10	1.47118
40453647	chr20:40453647:G:C	1.6405e-06	-2.06257e-10	-1.18107	2.40269e-05	-2.06257e-10	-1.17544
40453668	chr20:40453668:A:G	1.26787e-06	-0.198767	-1.23997	1.34872e-05	-0.500496	-1.25237
40453735	chr20:40453735:C:T	1.55037e-06	-2.06257e-10	-1.23757	2.28156e-05	-2.06257e-10	-1.22716
40454051	chr20:40454051:G:T	1.56435e-06	-2.06257e-10	-1.2286	2.29863e-05	-2.06257e-10	-1.21971
40454084	chr20:40454084:A:G	1.55225e-06	-2.06257e-10	-1.23636	2.2458e-05	-2.06257e-10	-1.24296
40454137	chr20:40454137:T:A	1.51286e-06	-2.06257e-10	-1.26207	2.21393e-05	-2.06257e-10	-1.25726
40454327	chr20:40454327:T:C	4.86924e-07	-1.5017	-0.894016	6.75193e-06	-1.57731	-0.867471
40454502	chr20:40454502:A:T	7.05671e-06	0.277909	-5.51629e-10	0.000136329	0.560462	-5.51629e-10
40454512	chr20:40454512:AG:A	1.66979e-06	-2.06257e-10	-1.16337	2.41047e-05	-2.06257e-10	-1.1722
40454720	chr20:40454720:A:G	3.45489e-06	-2.06257e-10	-0.436278	5.30742e-05	-2.06257e-10	-0.382918
40455924	chr20:40455924:C:T	3.86626e-06	-2.06257e-10	-0.323783	5.48265e-05	-2.06257e-10	-0.350436
40456879	chr20:40456879:T:C	1.67616e-06	-2.06257e-10	-1.15956	2.41967e-05	-2.06257e-10	-1.16839
40457853	chr20:40457853:C:T	1.5327e-06	-2.06257e-10	-1.24904	2.20486e-05	-2.06257e-10	-1.26136
40458355	chr20:40458355:G:T	1.19993e-06	-1.31069	-0.183117	1.94794e-05	-1.17207	-0.213187
40458380	chr20:40458380:G:GT	1.28622e-06	-1.42436	-5.51629e-10	1.91993e-05	-1.39974	-5.51629e-10
40458461	chr20:40458461:T:C	1.53698e-06	-1.24625	-5.51629e-10	2.54589e-05	-1.11755	-5.51629e-10
40458589	chr20:40458589:T:C	5.39806e-06	-2.06257e-10	0.00996939	7.8804e-05	-2.06257e-10	0.0123546
40458855	chr20:40458855:A:G	1.78797e-06	-2.06257e-10	-1.09499	2.52041e-05	-2.06257e-10	-1.1276
40459038	chr20:40459038:T:A	4.536e-06	-2.06257e-10	-0.164024	6.64504e-05	-2.06257e-10	-0.158154
40459402	chr20:40459402:C:T	5.73699e-06	-2.06257e-10	0.0708655	8.38034e-05	-2.06257e-10	0.0738644
40459660	chr20:40459660:C:T	4.536e-06	-2.06257e-10	-0.164024	6.64504e-05	-2.06257e-10	-0.158154
40459896	chr20:40459896:G:T	1.48496e-06	-0.97344	-0.307239	2.74589e-05	-0.706321	-0.335599
40460340	chr20:40460340:CAGAT:C	1.79498e-06	-2.06257e-10	-1.09107	2.4715e-05	-2.06257e-10	-1.1472
40460758	chr20:40460758:G:A	4.98087e-06	-2.06257e-10	-0.0704644	7.23302e-05	-2.06257e-10	-0.0733678
40461514	chr20:40461514:C:T	9.57652e-07	-0.65759	-1.06175	1.15385e-05	-0.864784	-1.04414
40461887	chr20:40461887:T:C	1.49735e-06	-2.06257e-10	-1.27237	2.18516e-05	-2.06257e-10	-1.27034
40462647	chr20:40462647:G:A	1.3988e-06	-1.34045	-5.51629e-10	2.25782e-05	-1.23762	-5.51629e-10
40462673	chr20:40462673:C:T	2.90307e-06	-2.06257e-10	-0.610303	4.21577e-05	-2.06257e-10	-0.613192
40462847	chr20:40462847:A:G	7.61313e-06	-0.495246	0.84905	0.000173729	0.0254083	0.777479
40462874	chr20:40462874:A:G	5.94347e-07	-1.34119	-0.855175	9.98643e-06	-1.14737	-0.906008
40463252	chr20:40463252:G:A	1.36071e-06	-0.596344	-0.771719	2.75024e-05	-0.282133	-0.758202
40463263	chr20:40463263:C:G	2.94176e-06	-2.06257e-10	-0.59706	4.27318e-05	-2.06257e-10	-0.599666
40463670	chr20:40463670:A:G	1.50657e-06	-2.06257e-10	-1.26624	2.2197e-05	-2.06257e-10	-1.25465
40464031	chr20:40464031:T:C	1.50018e-06	-2.06257e-10	-1.27048	2.18495e-05	-2.06257e-10	-1.27043
40464189	chr20:40464189:C:T	1.21198e-06	-1.48382	-5.51629e-10	1.92718e-05	-1.39597	-5.51629e-10
40464255	chr20:40464255:A:G	5.96786e-06	-0.465022	0.575341	0.000137354	0.0590086	0.508944
40464833	chr20:40464833:T:C	1.14965e-06	-1.53662	-5.51629e-10	1.60774e-05	-1.5772	-5.51629e-10
40465157	chr20:40465157:G:T	6.31606e-07	-1.45913	-0.676429	1.01456e-05	-1.37748	-0.660086
40465185	chr20:40465185:G:A	1.53233e-06	-2.06257e-10	-1.24928	2.23352e-05	-2.06257e-10	-1.24845
40465400	chr20:40465400:A:G	3.12534e-06	-2.06257e-10	-0.536527	4.58737e-05	-2.06257e-10	-0.528718
40466642	chr20:40466642:G:A	1.34735e-06	-1.37793	-5.51629e-10	2.1623e-05	-1.28085	-5.51629e-10
40466764	chr20:40466764:C:T	3.44565e-07	-1.59069	-1.15086	4.92052e-06	-1.59152	-1.16968
40467586	chr20:40467586:G:A	1.44369e-06	-1.23009	-0.0787698	1.92574e-05	-1.37217	-0.0245465
40467612	chr20:40467612:G:C	5.80684e-07	-1.49667	-0.722945	9.25101e-06	-1.42403	-0.705849
40468056	chr20:40468056:G:A	1.1735e-06	-1.51608	-5.51629e-10	1.81752e-05	-1.45455	-5.51629e-10
40468282	chr20:40468282:T:C	1.59697e-06	-2.06257e-10	-1.20796	2.38394e-05	-2.06257e-10	-1.18327
40468445	chr20:40468445:G:A	1.49494e-06	-2.06257e-10	-1.27398	2.17842e-05	-2.06257e-10	-1.27342
40468712	chr20:40468712:A:G	5.15642e-06	-2.06257e-10	-0.0358274	6.4974e-05	-2.06257e-10	-0.180622
40469129	chr20:40469129:C:A	1.50952e-06	-2.06257e-10	-1.26428	2.1995e-05	-2.06257e-10	-1.26379
40469156	chr20:40469156:G:A	1.5091e-06	-2.06257e-10	-1.26455	2.19888e-05	-2.06257e-10	-1.26408
40469367	chr20:40469367:T:C	2.30105e-06	-2.06257e-10	-0.842705	3.41925e-05	-2.06257e-10	-0.822604
40469812	chr20:40469812:T:C	4.61969e-07	-1.52338	-0.924945	6.1268e-06	-1.55365	-0.988283
40469981	chr20:40469981:C:T	2.72775e-05	1.99373	-0.363741	0.000379082	1.89898	-0.315839
40470159	chr20:40470159:C:G	1.02156e-06	-0.390621	-1.26412	1.14984e-05	-0.650782	-1.26162
40470283	chr20:40470283:C:T	1.02864e-06	-1.56715	-0.0806738	1.57308e-05	-1.54403	-0.0549598
40470437	chr20:40470437:T:G	1.11423e-06	-1.56791	-5.51629e-10	1.58615e-05	-1.59071	-5.51629e-10
40470742	chr20:40470742:C:T	1.99036e-06	-0.987754	-5.51629e-10	2.91539e-05	-0.98202	-5.51629e-10
40472055	chr20:40472055:C:T	5.43374e-07	-1.58289	-0.703133	8.16035e-06	-1.56729	-0.688036
40472727	chr20:40472727:C:T	1.49729e-06	-2.06257e-10	-1.27241	2.17974e-05	-2.06257e-10	-1.27282
40473251	chr20:40473251:GGTCAGTTTTTCTCTCTAGA:G	1.56764e-06	-2.06257e-10	-1.2265	2.28328e-05	-2.06257e-10	-1.22641
40473825	chr20:40473825:T:A	1.16114e-05	-2.06257e-10	0.775921	0.000181435	-2.06257e-10	0.846287
40474238	chr20:40474238:C:T	2.09949e-05	1.36821	-5.51629e-10	0.000345809	1.49128	-5.51629e-10
40474578	chr20:40474578:G:C	1.1689e-06	-1.4129	-0.107113	1.72381e-05	-1.37959	-0.127892
40474634	chr20:40474634:T:C	1.12375e-05	-2.06257e-10	0.743182	0.000175683	-2.06257e-10	0.814072
40474731	chr20:40474731:G:A	3.53797e-07	-1.57467	-1.14043	5.00217e-06	-1.58667	-1.15807
40474850	chr20:40474850:G:A	1.49524e-06	-2.06257e-10	-1.27378	2.18904e-05	-2.06257e-10	-1.26856
40474918	chr20:40474918:C:G	3.39586e-06	-2.06257e-10	-0.453513	4.97893e-05	-2.06257e-10	-0.44681
40474973	chr20:40474973:G:A	5.69344e-07	-1.59107	-0.648267	8.49899e-06	-1.58399	-0.630672
40475010	chr20:40475010:C:T	1.50502e-06	-1.26726	-5.51629e-10	2.46382e-05	-1.15031	-5.51629e-10
40475044	chr20:40475044:C:A	2.62973e-06	-0.709189	-5.51629e-10	4.54709e-05	-0.537537	-5.51629e-10
40475179	chr20:40475179:G:A	1.51309e-06	-2.06257e-10	-1.26192	2.20042e-05	-2.06257e-10	-1.26338
40475242	chr20:40475242:C:T	3.28336e-07	-1.58956	-1.20023	4.88218e-06	-1.58241	-1.18661
40475274	chr20:40475274:C:T	8.01768e-07	-0.630777	-1.26623	9.25343e-06	-0.865517	-1.2641
40475284	chr20:40475284:A:G	1.52526e-06	-2.06257e-10	-1.2539	2.22281e-05	-2.06257e-10	-1.25325
40475597	chr20:40475597:C:T	1.37841e-06	-0.719611	-0.635529	1.7253e-05	-0.913592	-0.593033
40476069	chr20:40476069:C:T	1.58569e-06	-1.21505	-5.51629e-10	2.53845e-05	-1.12047	-5.51629e-10
40476360	chr20:40476360:TCCC:T	3.03474e-06	-2.06257e-10	-0.565945	4.44735e-05	-2.06257e-10	-0.559717
40476364	chr20:40476364:C:CTGACTATG	3.03474e-06	-2.06257e-10	-0.565945	4.44735e-05	-2.06257e-10	-0.559717
40476378	chr20:40476378:ATC:A	1.56782e-06	-1.22638	-5.51629e-10	2.50453e-05	-1.13392	-5.51629e-10
40476672	chr20:40476672:T:C	6.06157e-07	-1.59076	-0.585932	8.73072e-06	-1.55496	-0.632803
40476991	chr20:40476991:G:A	1.36197e-06	-1.36714	-5.51629e-10	2.1338e-05	-1.29412	-5.51629e-10
40477296	chr20:40477296:C:G	1.57097e-06	-2.06257e-10	-1.22438	2.28824e-05	-2.06257e-10	-1.22424
40477733	chr20:40477733:A:T	1.83073e-06	-1.07136	-5.51629e-10	3.0423e-05	-0.939411	-5.51629e-10
40477806	chr20:40477806:T:C	1.55953e-06	-1.23168	-5.51629e-10	2.02458e-05	-1.34666	-5.51629e-10
40477813	chr20:40477813:C:T	1.48142e-06	-1.28307	-5.51629e-10	2.48113e-05	-1.14331	-5.51629e-10
40477814	chr20:40477814:G:A	3.24159e-06	-2.06257e-10	-0.500006	4.68125e-05	-2.06257e-10	-0.508458
40477878	chr20:40477878:G:A	3.24598e-07	-1.58359	-1.21765	4.83945e-06	-1.57225	-1.20556
40478189	chr20:40478189:G:A	2.20173e-05	-2.06257e-10	1.41576	0.000325069	-2.06257e-10	1.42943
40478338	chr20:40478338:C:A	3.4777e-07	-1.59149	-1.14079	4.98162e-06	-1.59007	-1.15878
40478639	chr20:40478639:G:A	8.31514e-06	-2.06257e-10	0.442008	0.00012912	-2.06257e-10	0.506136
40478678	chr20:40478678:T:C	1.51075e-06	-1.26347	-5.51629e-10	2.47948e-05	-1.14397	-5.51629e-10
40478978	chr20:40478978:AC:A	7.29752e-07	-1.57665	-0.414474	1.04942e-05	-1.56432	-0.439458
40479287	chr20:40479287:A:G	1.33596e-06	-1.38642	-5.51629e-10	2.13788e-05	-1.29221	-5.51629e-10
40479345	chr20:40479345:T:A	1.83975e-06	-2.06257e-10	-1.06644	2.65943e-05	-2.06257e-10	-1.07391
40479615	chr20:40479615:A:C	9.88345e-06	-2.06257e-10	0.614792	0.000153607	-2.06257e-10	0.679786
40479694	chr20:40479694:C:T	1.73893e-06	-1.57036	0.447567	2.6431e-05	-1.54504	0.464965
40479724	chr20:40479724:ACTTAT:A	2.06905e-06	-1.57548	0.6265	3.16204e-05	-1.5523	0.651493
40479864	chr20:40479864:C:T	2.14436e-06	-1.58026	0.667037	3.27244e-05	-1.56024	0.693754
40479990	chr20:40479990:A:T	1.49833e-06	-2.06257e-10	-1.27172	2.17586e-05	-2.06257e-10	-1.2746
40480065	chr20:40480065:A:C	5.08348e-06	1.11414	-1.16421	6.0782e-05	0.921611	-1.16893
40480400	chr20:40480400:G:A	8.9433e-06	-2.06257e-10	0.514835	0.000138815	-2.06257e-10	0.57853
40480529	chr20:40480529:C:T	3.91533e-06	-2.06257e-10	-0.311169	5.72821e-05	-2.06257e-10	-0.306622
40480735	chr20:40480735:G:A	7.07381e-07	-1.47171	-0.55055	1.06847e-05	-1.43586	-0.549933
40480893	chr20:40480893:T:C	1.11928e-06	-1.56339	-5.51629e-10	1.58452e-05	-1.59174	-5.51629e-10
40480930	chr20:40480930:C:T	1.74314e-06	-2.06257e-10	-1.12038	2.6734e-05	-2.06257e-10	-1.06867
40480934	chr20:40480934:C:T	3.28626e-06	-2.06257e-10	-0.48632	4.81352e-05	-2.06257e-10	-0.480595
40481293	chr20:40481293:C:A	1.6013e-06	-2.06257e-10	-1.20526	2.3533e-05	-2.06257e-10	-1.19621
40481746	chr20:40481746:T:G	1.57333e-06	-2.06257e-10	-1.22288	2.29707e-05	-2.06257e-10	-1.22039
40482029	chr20:40482029:T:C	1.54765e-06	-2.06257e-10	-1.23933	2.25946e-05	-2.06257e-10	-1.2369
40482051	chr20:40482051:C:T	9.24538e-06	-2.06257e-10	0.548054	0.000143948	-2.06257e-10	0.614846
40482333	chr20:40482333:G:A	3.57499e-06	-2.06257e-10	-0.402107	5.24377e-05	-2.06257e-10	-0.394984
40482349	chr20:40482349:C:A	7.70546e-07	-1.4505	-0.486228	1.23289e-05	-1.37525	-0.467421
40482396	chr20:40482396:T:C	1.91804e-06	-2.06257e-10	-1.02476	2.6899e-05	-2.06257e-10	-1.06252
40482561	chr20:40482561:TA:T	1.5091e-06	-2.06257e-10	-1.26455	2.19888e-05	-2.06257e-10	-1.26408
40483528	chr20:40483528:A:T	1.84201e-06	-2.06257e-10	-1.06521	2.66261e-05	-2.06257e-10	-1.07272
40484100	chr20:40484100:C:T	9.14735e-07	-1.53276	-0.232432	1.36635e-05	-1.47667	-0.263214
40484209	chr20:40484209:G:T	3.12166e-07	-1.58822	-1.25207	4.5201e-06	-1.59165	-1.25443
40484266	chr20:40484266:C:A	3.14188e-06	-0.614587	0.0833377	3.28383e-05	-0.891111	0.0280966
40484365	chr20:40484365:G:A	8.97382e-07	-1.56184	-0.222501	1.30163e-05	-1.54662	-0.241787
40484795	chr20:40484795:A:G	2.6061e-06	-2.06257e-10	-0.718216	3.87172e-05	-2.06257e-10	-0.698326
40485048	chr20:40485048:A:T	8.91716e-06	-2.06257e-10	0.511908	0.000138543	-2.06257e-10	0.576568
40485679	chr20:40485679:A:T	1.25034e-06	-1.45265	-5.51629e-10	1.93065e-05	-1.39417	-5.51629e-10
40485707	chr20:40485707:C:T	1.35376e-06	-1.37318	-5.51629e-10	2.11961e-05	-1.30079	-5.51629e-10
40485764	chr20:40485764:C:A	8.53881e-07	-1.58045	-0.253586	1.23134e-05	-1.57014	-0.273776
40485774	chr20:40485774:T:A	1.78661e-06	-2.06257e-10	-1.09575	2.61814e-05	-2.06257e-10	-1.08956
40485786	chr20:40485786:A:G	3.74989e-06	-2.06257e-10	-0.354343	5.50666e-05	-2.06257e-10	-0.346065
40485905	chr20:40485905:T:C	2.35201e-06	-2.06257e-10	-0.8208	3.44008e-05	-2.06257e-10	-0.816528
40486068	chr20:40486068:T:C	1.33573e-06	-1.38659	-5.51629e-10	2.13597e-05	-1.2931	-5.51629e-10
40486109	chr20:40486109:A:C	3.4085e-05	1.85279	-5.51629e-10	0.000327257	1.43614	-5.51629e-10
40486219	chr20:40486219:T:C	1.54731e-06	-2.06257e-10	-1.23955	2.25312e-05	-2.06257e-10	-1.23971
40486367	chr20:40486367:C:A	9.78559e-06	-2.06257e-10	0.604842	0.000152572	-2.06257e-10	0.673028
40486620	chr20:40486620:G:A	5.11167e-06	-2.06257e-10	-0.0445437	7.31298e-05	-2.06257e-10	-0.0623737
40486704	chr20:40486704:C:A	1.24887e-06	-1.45383	-5.51629e-10	1.81323e-05	-1.45691	-5.51629e-10
40486903	chr20:40486903:A:G	3.24297e-06	-2.06257e-10	-0.49958	4.74834e-05	-2.06257e-10	-0.494229
40486976	chr20:40486976:T:C	3.71613e-06	-1.59058	1.2272	5.15075e-05	-1.57475	1.16187
40487041	chr20:40487041:A:G	1.63273e-06	-2.06257e-10	-1.18582	2.35907e-05	-2.06257e-10	-1.19376
40487085	chr20:40487085:T:C	1.01799e-05	-2.06257e-10	0.644349	0.000143219	-2.06257e-10	0.609765
40487381	chr20:40487381:C:T	3.43484e-06	-2.06257e-10	-0.4421	5.00837e-05	-2.06257e-10	-0.440914
40487565	chr20:40487565:C:T	6.61369e-07	-1.57456	-0.514949	9.96175e-06	-1.55419	-0.50167
40487626	chr20:40487626:T:C	1.56718e-06	-2.06257e-10	-1.22679	2.28382e-05	-2.06257e-10	-1.22618
40488051	chr20:40488051:G:A	3.07344e-07	-1.58903	-1.26683	4.53689e-06	-1.59178	-1.25059
40488151	chr20:40488151:A:G	6.44749e-07	-0.840059	-1.27491	1.21904e-05	-0.581063	-1.2729
40488567	chr20:40488567:G:A	9.28392e-07	-1.29025	-0.460118	1.36964e-05	-1.34516	-0.392313
40488924	chr20:40488924:C:T	7.07283e-07	-1.56542	-0.456974	1.06856e-05	-1.54155	-0.444157
40489100	chr20:40489100:C:T	5.65513e-07	-1.50414	-0.741954	7.3893e-06	-1.53807	-0.816504
40489305	chr20:40489305:G:A	3.42276e-06	-2.06257e-10	-0.445622	5.01721e-05	-2.06257e-10	-0.43915
40489355	chr20:40489355:G:A	3.35877e-07	-1.57823	-1.18885	5.01862e-06	-1.56414	-1.17732
40489875	chr20:40489875:G:A	1.58037e-06	-2.06257e-10	-1.21841	2.32421e-05	-2.06257e-10	-1.20864
40490400	chr20:40490400:G:A	1.59551e-06	-2.06257e-10	-1.20888	2.28362e-05	-2.06257e-10	-1.22626
40490434	chr20:40490434:T:C	5.27866e-07	-1.05631	-1.25867	7.2304e-06	-1.12689	-1.24943
40490464	chr20:40490464:T:C	4.18707e-07	-1.55051	-0.996138	5.634e-06	-1.57332	-1.05247
40491434	chr20:40491434:G:C	1.13275e-06	-1.55142	-5.51629e-10	1.7553e-05	-1.48938	-5.51629e-10
40492484	chr20:40492484:G:A	1.57694e-06	-1.22058	-5.51629e-10	2.52222e-05	-1.12688	-5.51629e-10
40492587	chr20:40492587:C:T	3.22279e-07	-1.59179	-1.21662	4.67559e-06	-1.58658	-1.22568
40492815	chr20:40492815:T:C	1.15147e-05	-2.06257e-10	0.767554	0.000172055	-2.06257e-10	0.793207
40492853	chr20:40492853:T:G	1.51013e-06	-2.06257e-10	-1.26387	2.20031e-05	-2.06257e-10	-1.26343
40492894	chr20:40492894:C:G	3.36758e-06	-2.06257e-10	-0.461875	4.62315e-05	-2.06257e-10	-0.520948
40492967	chr20:40492967:A:G	9.37859e-07	-1.42712	-0.313106	1.19848e-05	-1.48553	-0.385445
40493066	chr20:40493066:T:C	1.7911e-05	-2.06257e-10	1.20934	0.000255912	-2.06257e-10	1.19023
40493322	chr20:40493322:T:TA	1.51013e-06	-2.06257e-10	-1.26387	2.20031e-05	-2.06257e-10	-1.26343
40494004	chr20:40494004:C:T	1.49453e-06	-2.06257e-10	-1.27426	2.17728e-05	-2.06257e-10	-1.27395
40494819	chr20:40494819:C:T	1.68043e-06	-1.15702	-5.51629e-10	2.18551e-05	-1.27017	-5.51629e-10
40495078	chr20:40495078:C:T	3.10584e-06	-2.06257e-10	-0.542784	4.27789e-05	-2.06257e-10	-0.598564
40495409	chr20:40495409:T:C	3.33818e-07	-1.58696	-1.18627	4.8395e-06	-1.59174	-1.18605
40495768	chr20:40495768:G:A	7.01468e-06	1.28231	-1.01037	8.53068e-05	1.11136	-1.01971
40495937	chr20:40495937:C:T	1.2323e-06	-1.46719	-5.51629e-10	1.68513e-05	-1.53018	-5.51629e-10
40496162	chr20:40496162:G:A	5.15723e-06	1.15137	-1.18704	6.31798e-05	0.98153	-1.19016
40496446	chr20:40496446:C:T	5.96741e-07	-1.13578	-1.05657	9.22771e-06	-1.07329	-1.05911
40497132	chr20:40497132:A:G	1.51881e-06	-1.25814	-5.51629e-10	2.48648e-05	-1.14116	-5.51629e-10
40497167	chr20:40497167:A:T	4.30762e-07	-1.29259	-1.22568	7.501e-06	-1.11687	-1.2227
40497189	chr20:40497189:C:T	7.2202e-07	-0.837578	-1.16419	1.32058e-05	-0.592447	-1.1815
40497265	chr20:40497265:A:G	3.70862e-07	-1.59071	-1.07728	5.28798e-06	-1.59126	-1.09791
40497412	chr20:40497412:A:G	1.14677e-06	-1.53912	-5.51629e-10	1.78696e-05	-1.47151	-5.51629e-10
40498074	chr20:40498074:G:A	2.19817e-06	-0.198203	-0.69024	3.68317e-05	-0.048162	-0.700088
40498129	chr20:40498129:G:A	1.49803e-06	-2.06257e-10	-1.27192	2.18155e-05	-2.06257e-10	-1.27199
40498313	chr20:40498313:A:G	4.69013e-07	-1.43924	-0.993949	7.1094e-06	-1.38914	-1.00405
40498370	chr20:40498370:C:T	1.49349e-06	-2.06257e-10	-1.27495	2.17536e-05	-2.06257e-10	-1.27483
40498456	chr20:40498456:G:T	1.50497e-06	-1.2673	-5.51629e-10	2.45947e-05	-1.15208	-5.51629e-10
40498973	chr20:40498973:C:T	3.81937e-07	-1.58125	-1.05732	5.72088e-06	-1.55567	-1.05482
40499044	chr20:40499044:T:C	1.56369e-06	-2.06257e-10	-1.22902	2.32339e-05	-2.06257e-10	-1.209
40499525	chr20:40499525:T:C	1.62419e-06	-1.19106	-5.51629e-10	2.79983e-05	-1.02247	-5.51629e-10
40499566	chr20:40499566:G:C	9.45851e-06	-2.06257e-10	0.570845	0.000140778	-2.06257e-10	0.592575
40499573	chr20:40499573:TTATTGCCCAATGTCCACTGGGGAATCAAGAAAGGCCATCAG:T	1.73172e-06	-2.06257e-10	-1.12695	2.57001e-05	-2.06257e-10	-1.10812
40499628	chr20:40499628:A:G	9.24075e-06	-2.06257e-10	0.547554	0.000137549	-2.06257e-10	0.56937
40499938	chr20:40499938:A:C	4.36985e-07	-1.24766	-1.25626	6.56764e-06	-1.21555	-1.25691
40499942	chr20:40499942:G:A	1.25177e-05	-2.06257e-10	0.851074	0.000195454	-2.06257e-10	0.920713
40499948	chr20:40499948:G:A	1.25533e-05	-2.06257e-10	0.853914	0.000196098	-2.06257e-10	0.924003
40500011	chr20:40500011:T:G	6.75156e-07	-1.23884	-0.830044	1.1082e-05	-1.13241	-0.816882
40500261	chr20:40500261:T:C	1.37705e-06	-1.35527	-0.000853146	2.05329e-05	-1.31028	-0.0223044
40500266	chr20:40500266:T:C	3.77549e-07	-1.54549	-1.10463	5.36728e-06	-1.54648	-1.12781
40500393	chr20:40500393:A:AT	1.67596e-06	-2.06257e-10	-1.15969	2.4209e-05	-2.06257e-10	-1.16788
40500726	chr20:40500726:T:C	3.58103e-07	-1.45202	-1.25099	5.47751e-06	-1.39988	-1.25408
40501073	chr20:40501073:A:G	3.32875e-07	-1.57254	-1.20352	4.85544e-06	-1.55754	-1.21697
40501626	chr20:40501626:G:A	1.67174e-06	-1.1622	-5.51629e-10	2.9066e-05	-0.98504	-5.51629e-10
40501656	chr20:40501656:A:C	1.60231e-06	-1.20463	-5.51629e-10	2.65308e-05	-1.0763	-5.51629e-10
40502262	chr20:40502262:A:G	6.92737e-07	-0.812476	-1.2307	9.49766e-06	-0.879542	-1.22402
40502560	chr20:40502560:G:A	8.14059e-06	-0.076673	0.497466	0.000128271	0.00610042	0.493432
40502671	chr20:40502671:C:G	1.95676e-06	-2.06257e-10	-1.00478	2.77864e-05	-2.06257e-10	-1.03006
40502677	chr20:40502677:A:G	2.80321e-06	0.33357	-0.978876	0.000116199	1.33279	-0.932097
40502773	chr20:40502773:G:A	1.13166e-06	-1.55238	-5.51629e-10	1.67145e-05	-1.53833	-5.51629e-10
40503291	chr20:40503291:T:C	2.06972e-05	2.5425	-1.18857	0.00110923	3.82094	-1.16413
40503486	chr20:40503486:A:G	2.72733e-06	-2.06257e-10	-0.672746	4.36441e-05	-2.06257e-10	-0.57854
40503631	chr20:40503631:T:C	3.90742e-06	-2.06257e-10	-0.313192	5.87168e-05	-2.06257e-10	-0.281883
40504034	chr20:40504034:C:T	4.14156e-06	0.890166	-1.14516	0.000147974	1.76424	-1.12181
40504084	chr20:40504084:A:AT	1.56268e-06	-2.06257e-10	-1.22966	2.26393e-05	-2.06257e-10	-1.23492
40504103	chr20:40504103:C:T	1.12169e-06	-1.56124	-5.51629e-10	1.82471e-05	-1.4506	-5.51629e-10
40504158	chr20:40504158:G:A	5.01358e-06	-2.06257e-10	-0.0639187	7.60549e-05	-2.06257e-10	-0.0231544
40504402	chr20:40504402:C:T	4.37484e-07	-1.24137	-1.26141	7.80008e-06	-1.05951	-1.24097
40504485	chr20:40504485:T:C	8.02483e-06	1.55934	-1.15287	0.000394199	2.71324	-1.091
40504704	chr20:40504704:C:T	1.98651e-06	-2.06257e-10	-0.989689	3.0681e-05	-2.06257e-10	-0.930967
40504894	chr20:40504894:C:T	1.91308e-06	0.127805	-1.15516	5.76709e-05	0.831584	-1.13144
40505009	chr20:40505009:T:C	7.42851e-06	1.48897	-1.15971	0.000319252	2.60886	-1.19749
40505279	chr20:40505279:T:A	5.7376e-06	1.33105	-1.26008	0.000258865	2.43886	-1.23716
40505520	chr20:40505520:A:T	4.49063e-06	-2.06257e-10	-0.174078	6.09762e-05	-2.06257e-10	-0.244125
40505605	chr20:40505605:T:C	3.39837e-05	-2.06257e-10	1.84981	0.000583824	-2.06257e-10	2.01499
40505853	chr20:40505853:G:A	2.98773e-06	-0.581556	-5.51629e-10	3.74397e-05	-0.731878	-5.51629e-10
40506465	chr20:40506465:T:C	6.89492e-06	1.3235	-1.06879	0.000282137	2.40406	-1.11627
40506563	chr20:40506563:A:C	5.2068e-06	-2.06257e-10	-0.0261043	7.90737e-05	-2.06257e-10	0.0157713
40507143	chr20:40507143:A:G	1.86109e-06	0.0908733	-1.14578	5.59044e-05	0.789483	-1.12045
40507323	chr20:40507323:A:G	1.61974e-06	-2.06257e-10	-1.1938	2.34107e-05	-2.06257e-10	-1.20141
40507614	chr20:40507614:G:A	4.0108e-06	0.853881	-1.14096	0.000142498	1.72124	-1.11652
40507946	chr20:40507946:T:A	1.49933e-06	-2.06257e-10	-1.27105	2.17968e-05	-2.06257e-10	-1.27285
40508330	chr20:40508330:G:C	9.27916e-06	1.76719	-1.21549	0.000467569	2.96796	-1.17502
40509038	chr20:40509038:C:T	6.56513e-06	-2.06257e-10	0.205702	8.92002e-05	-2.06257e-10	0.136274
40509365	chr20:40509365:C:T	1.49627e-06	-2.06257e-10	-1.2731	2.17658e-05	-2.06257e-10	-1.27427
40509591	chr20:40509591:G:A	5.17223e-05	-2.06257e-10	2.26982	0.000910984	-2.06257e-10	2.45992
40509673	chr20:40509673:A:G	8.59251e-06	1.56182	-1.08699	0.000367732	2.68507	-1.13233
40509729	chr20:40509729:T:C	1.52289e-06	-2.06257e-10	-1.25546	2.24647e-05	-2.06257e-10	-1.24266
40509923	chr20:40509923:G:T	3.3472e-06	-2.06257e-10	-0.467945	4.58291e-05	-2.06257e-10	-0.529691
40510118	chr20:40510118:C:T	2.27214e-06	-2.06257e-10	-0.855348	3.55817e-05	-2.06257e-10	-0.782778
40510230	chr20:40510230:C:T	3.3472e-06	-2.06257e-10	-0.467945	4.58291e-05	-2.06257e-10	-0.529691
40510335	chr20:40510335:A:T	5.30405e-05	-2.06257e-10	2.29499	0.000934501	-2.06257e-10	2.4854
40510434	chr20:40510434:G:A	1.21481e-05	1.59071	-0.7696	0.000504131	2.60951	-0.741284
40510492	chr20:40510492:A:G	5.85703e-06	1.34281	-1.25124	0.000249942	2.42573	-1.25911
40510598	chr20:40510598:C:A	1.5362e-06	-2.06257e-10	-1.24676	2.23296e-05	-2.06257e-10	-1.2487
40510601	chr20:40510601:C:T	1.5362e-06	-2.06257e-10	-1.24676	2.23296e-05	-2.06257e-10	-1.2487
40510610	chr20:40510610:G:A	6.88278e-06	1.5254	-1.27244	0.000310606	2.65228	-1.26836
40510889	chr20:40510889:AAGGG:A	4.08594e-06	-2.06257e-10	-0.268517	5.54806e-05	-2.06257e-10	-0.338576
40511165	chr20:40511165:A:G	7.4222e-06	-2.06257e-10	0.328405	0.000100768	-2.06257e-10	0.258212
40511408	chr20:40511408:T:C	2.03297e-06	0.192768	-1.15934	6.22348e-05	0.911141	-1.13484
40511589	chr20:40511589:A:G	1.4935e-06	-2.06257e-10	-1.27494	2.17523e-05	-2.06257e-10	-1.27489
40511765	chr20:40511765:T:C	1.95492e-06	0.154597	-1.16032	5.93034e-05	0.864011	-1.13595
40512096	chr20:40512096:C:T	1.96991e-06	0.162235	-1.16032	5.98398e-05	0.873015	-1.13595
40512154	chr20:40512154:C:T	1.53515e-06	-2.06257e-10	-1.24744	2.24873e-05	-2.06257e-10	-1.24166
40512289	chr20:40512289:C:G	1.50769e-06	-2.06257e-10	-1.26549	2.20375e-05	-2.06257e-10	-1.26186
40512551	chr20:40512551:T:C	1.66406e-06	-2.06257e-10	-1.16681	2.40225e-05	-2.06257e-10	-1.17562
40512695	chr20:40512695:C:T	2.70921e-05	-2.06257e-10	1.62317	0.000459049	-2.06257e-10	1.77455
40512963	chr20:40512963:G:A	4.0181e-06	-2.06257e-10	-0.28526	6.0861e-05	-2.06257e-10	-0.246017
40513296	chr20:40513296:C:T	1.61822e-06	-2.06257e-10	-1.19474	2.34875e-05	-2.06257e-10	-1.19814
40513338	chr20:40513338:T:C	3.41676e-06	-2.06257e-10	-0.447378	4.92594e-05	-2.06257e-10	-0.45751
40513345	chr20:40513345:C:T	5.60277e-06	-2.06257e-10	0.0471906	7.65808e-05	-2.06257e-10	-0.0162635
40513599	chr20:40513599:T:A	4.79501e-06	0.628167	-0.736661	0.000163898	1.45144	-0.706809
40513869	chr20:40513869:A:G	4.01954e-06	-2.06257e-10	-0.284902	6.08792e-05	-2.06257e-10	-0.245718
40513876	chr20:40513876:G:A	0.000548418	4.63097	-5.51629e-10	0.055737	6.57379	-5.51629e-10
40513929	chr20:40513929:A:G	1.49575e-06	-2.06257e-10	-1.27344	2.1832e-05	-2.06257e-10	-1.27123
40514086	chr20:40514086:C:T	4.06213e-06	-2.06257e-10	-0.274362	5.56774e-05	-2.06257e-10	-0.335035
40514213	chr20:40514213:A:G	1.62035e-06	-2.06257e-10	-1.19343	2.3419e-05	-2.06257e-10	-1.20106
40514334	chr20:40514334:T:C	1.49564e-06	-2.06257e-10	-1.27352	2.18293e-05	-2.06257e-10	-1.27135
40514360	chr20:40514360:G:C	6.56382e-06	1.4533	-1.2478	0.00026435	2.47632	-1.25365
40514451	chr20:40514451:T:A	1.83319e-06	0.0903035	-1.16032	5.49043e-05	0.786937	-1.13595
40514592	chr20:40514592:C:G	1.49575e-06	-2.06257e-10	-1.27344	2.1832e-05	-2.06257e-10	-1.27123
40514658	chr20:40514658:C:A	1.92382e-06	-0.263915	-0.757842	0.000260737	1.70375	-0.49485
40515133	chr20:40515133:C:A	3.70503e-06	-2.06257e-10	-0.366379	5.08298e-05	-2.06257e-10	-0.426127
40515168	chr20:40515168:C:G	1.49572e-06	-2.06257e-10	-1.27346	2.18312e-05	-2.06257e-10	-1.27127
40515569	chr20:40515569:C:T	1.4951e-06	-2.06257e-10	-1.27388	2.18121e-05	-2.06257e-10	-1.27215
40515641	chr20:40515641:G:A	4.0282e-06	-2.06257e-10	-0.282751	6.10131e-05	-2.06257e-10	-0.243521
40515646	chr20:40515646:T:A	1.92609e-06	-0.271	-0.74958	0.000261635	1.69397	-0.481627
40515938	chr20:40515938:A:G	1.99748e-06	-2.06257e-10	-0.984183	2.8947e-05	-2.06257e-10	-0.989142
40516032	chr20:40516032:A:C	1.49338e-06	-2.06257e-10	-1.27502	2.17565e-05	-2.06257e-10	-1.2747
40516074	chr20:40516074:T:TC	1.80767e-06	-2.06257e-10	-1.08403	2.65663e-05	-2.06257e-10	-1.07497
40516281	chr20:40516281:A:T	6.30502e-06	-2.06257e-10	0.165276	8.60866e-05	-2.06257e-10	0.100745
40517241	chr20:40517241:A:G	3.60374e-06	0.760905	-1.155	0.000124908	1.60436	-1.13139
40518271	chr20:40518271:A:T	1.49348e-06	-2.06257e-10	-1.27496	2.17684e-05	-2.06257e-10	-1.27415
40518296	chr20:40518296:C:A	5.91951e-06	1.37692	-1.27474	0.000261816	2.48529	-1.27226
40518335	chr20:40518335:A:T	1.62363e-06	-2.06257e-10	-1.19141	2.35475e-05	-2.06257e-10	-1.19559
40518570	chr20:40518570:C:T	1.66123e-06	-2.06257e-10	-1.16851	2.43806e-05	-2.06257e-10	-1.16082
40518647	chr20:40518647:A:G	2.3981e-06	-0.314148	-0.487245	0.000338984	1.63017	-0.158831
40519173	chr20:40519173:A:C	3.73727e-06	-2.06257e-10	-0.357716	5.64745e-05	-2.06257e-10	-0.32082
40519357	chr20:40519357:A:T	1.50702e-06	-2.06257e-10	-1.26594	2.20185e-05	-2.06257e-10	-1.26273
40519374	chr20:40519374:T:C	1.60144e-06	-2.06257e-10	-1.20517	2.34377e-05	-2.06257e-10	-1.20026
40519543	chr20:40519543:TCTA:T	3.54257e-06	-2.06257e-10	-0.411216	4.87107e-05	-2.06257e-10	-0.468711
40519787	chr20:40519787:T:G	1.49457e-06	-2.06257e-10	-1.27423	2.17526e-05	-2.06257e-10	-1.27487
40519811	chr20:40519811:T:C	1.49346e-06	-2.06257e-10	-1.27497	2.17675e-05	-2.06257e-10	-1.27419
40520042	chr20:40520042:G:A	1.49341e-06	-2.06257e-10	-1.27501	2.17643e-05	-2.06257e-10	-1.27434
40520152	chr20:40520152:G:A	3.55616e-06	-2.06257e-10	-0.407388	4.88897e-05	-2.06257e-10	-0.465043
40520647	chr20:40520647:C:T	1.62733e-06	-2.06257e-10	-1.18913	2.40019e-05	-2.06257e-10	-1.17648
40521057	chr20:40521057:G:A	1.58934e-06	-2.06257e-10	-1.21275	2.29945e-05	-2.06257e-10	-1.21935
40521082	chr20:40521082:C:A	1.58934e-06	-2.06257e-10	-1.21275	2.29945e-05	-2.06257e-10	-1.21935
40521131	chr20:40521131:C:T	1.60207e-06	-2.06257e-10	-1.20477	2.31827e-05	-2.06257e-10	-1.2112
40521347	chr20:40521347:A:T	1.61078e-06	-2.06257e-10	-1.19935	2.33704e-05	-2.06257e-10	-1.20314
40521569	chr20:40521569:A:G	1.49341e-06	-2.06257e-10	-1.27501	2.17643e-05	-2.06257e-10	-1.27434
40521683	chr20:40521683:C:T	1.64551e-06	-2.06257e-10	-1.17802	2.41516e-05	-2.06257e-10	-1.17026
40521954	chr20:40521954:T:C	1.49347e-06	-2.06257e-10	-1.27497	2.17681e-05	-2.06257e-10	-1.27417
40522073	chr20:40522073:A:T	2.63333e-06	-0.245326	-0.462494	0.000387764	1.73915	-0.133359
40522302	chr20:40522302:G:A	1.54075e-05	-2.06257e-10	1.05878	0.000242021	-2.06257e-10	1.13441
40522880	chr20:40522880:C:T	1.85322e-06	-2.06257e-10	-1.05915	2.50105e-05	-2.06257e-10	-1.13531
40522954	chr20:40522954:G:A	1.7857e-06	-2.06257e-10	-1.09626	2.62713e-05	-2.06257e-10	-1.08613
40523183	chr20:40523183:C:T	1.80679e-06	-1.08452	-5.51629e-10	2.75754e-05	-1.03769	-5.51629e-10
40523198	chr20:40523198:T:C	1.49805e-06	-2.06257e-10	-1.2719	2.18642e-05	-2.06257e-10	-1.26976
40523275	chr20:40523275:C:G	4.23049e-07	-1.27801	-1.25833	8.47655e-06	-0.948509	-1.2688
40523755	chr20:40523755:T:C	1.49899e-06	-2.06257e-10	-1.27128	2.18816e-05	-2.06257e-10	-1.26896
40523858	chr20:40523858:CA:C	4.17142e-06	-2.06257e-10	-0.247814	5.70286e-05	-2.06257e-10	-0.311057
40523914	chr20:40523914:A:G	3.46384e-06	0.721892	-1.15558	0.00011963	1.56182	-1.13202
40524403	chr20:40524403:C:T	1.57635e-06	-2.06257e-10	-1.22096	2.2824e-05	-2.06257e-10	-1.22679
40525455	chr20:40525455:A:G	3.2093e-05	2.56326	-0.77069	0.0288598	6.42905	-0.513455
40525490	chr20:40525490:T:C	1.52581e-06	-2.06257e-10	-1.25355	2.20679e-05	-2.06257e-10	-1.26048
40525638	chr20:40525638:C:G	1.49867e-06	-2.06257e-10	-1.27149	2.18758e-05	-2.06257e-10	-1.26923
40526229	chr20:40526229:C:G	8.10937e-06	1.69166	-1.27471	0.000355013	2.79115	-1.2736
40526798	chr20:40526798:A:C	2.14669e-06	-2.06257e-10	-0.912145	3.14742e-05	-2.06257e-10	-0.90544
40526903	chr20:40526903:C:A	2.17215e-06	-2.06257e-10	-0.900354	3.2422e-05	-2.06257e-10	-0.875771
40526983	chr20:40526983:CAGAG:C	4.17142e-06	-2.06257e-10	-0.247814	5.70286e-05	-2.06257e-10	-0.311057
40527048	chr20:40527048:A:C	4.44408e-06	0.971086	-1.15558	0.000160896	1.85817	-1.13202
40527115	chr20:40527115:A:G	2.32482e-06	-2.06257e-10	-0.832427	3.27391e-05	-2.06257e-10	-0.86604
40527533	chr20:40527533:T:C	1.49601e-06	-2.06257e-10	-1.27327	2.18362e-05	-2.06257e-10	-1.27104
40527546	chr20:40527546:G:A	2.16615e-06	-2.06257e-10	-0.903119	3.233e-05	-2.06257e-10	-0.878613
40527643	chr20:40527643:T:C	1.575e-06	-2.06257e-10	-1.22182	2.32239e-05	-2.06257e-10	-1.20943
40527734	chr20:40527734:T:C	3.62076e-06	-2.06257e-10	-0.389384	5.4657e-05	-2.06257e-10	-0.353532
40528209	chr20:40528209:C:CT	1.49517e-06	-2.06257e-10	-1.27383	2.18074e-05	-2.06257e-10	-1.27236
40528258	chr20:40528258:T:C	2.6381e-06	-2.06257e-10	-0.706011	3.90376e-05	-2.06257e-10	-0.690084
40528327	chr20:40528327:G:A	1.58934e-06	-2.06257e-10	-1.21275	2.29945e-05	-2.06257e-10	-1.21935
40528468	chr20:40528468:A:G	4.3952e-07	-1.45019	-1.04795	8.15329e-06	-1.16572	-1.09047
40528583	chr20:40528583:G:A	1.92775e-06	-2.06257e-10	-1.01972	2.80384e-05	-2.06257e-10	-1.02103
40528815	chr20:40528815:G:C	1.60247e-06	-2.06257e-10	-1.20453	2.35252e-05	-2.06257e-10	-1.19654
40529544	chr20:40529544:C:T	2.54281e-06	0.423422	-1.16622	8.12132e-05	1.18515	-1.14268
40529567	chr20:40529567:T:A	3.54244e-06	-0.245671	-0.165582	0.00055485	1.75262	0.211472
40529568	chr20:40529568:G:A	4.17142e-06	-2.06257e-10	-0.247814	5.70286e-05	-2.06257e-10	-0.311057
40530479	chr20:40530479:T:C	2.49738e-05	2.53336	-0.991601	0.0167432	6.49552	-1.12438
40530509	chr20:40530509:T:C	8.30375e-06	0.606193	-0.165555	0.000275387	1.49117	-0.227596
40530510	chr20:40530510:T:C	1.49471e-06	-2.06257e-10	-1.27414	2.18054e-05	-2.06257e-10	-1.27245
40530634	chr20:40530634:GC:G	2.65783e-06	-2.06257e-10	-0.698558	4.59927e-05	-2.06257e-10	-0.526126
40530845	chr20:40530845:AC:A	1.86912e-06	-2.06257e-10	-1.0506	2.64825e-05	-2.06257e-10	-1.07812
40531428	chr20:40531428:A:G	1.12416e-06	-1.55903	-5.51629e-10	1.61819e-05	-1.57072	-5.51629e-10
40531448	chr20:40531448:A:ATATTTT	2.55382e-06	0.446061	-1.18454	8.18007e-05	1.21243	-1.16276
40531523	chr20:40531523:G:A	4.16377e-06	-2.06257e-10	-0.249648	5.69273e-05	-2.06257e-10	-0.312835
40531666	chr20:40531666:A:C	1.13321e-06	-1.55101	-5.51629e-10	1.62874e-05	-1.56422	-5.51629e-10
40531730	chr20:40531730:G:T	1.6427e-06	-2.06257e-10	-1.17973	2.36863e-05	-2.06257e-10	-1.18971
40531743	chr20:40531743:T:C	1.49466e-06	-2.06257e-10	-1.27417	2.18047e-05	-2.06257e-10	-1.27249
40531827	chr20:40531827:G:C	1.6234e-06	-2.06257e-10	-1.19154	2.3608e-05	-2.06257e-10	-1.19302
40532020	chr20:40532020:A:G	3.62076e-06	-2.06257e-10	-0.389384	5.4657e-05	-2.06257e-10	-0.353532
40532282	chr20:40532282:G:A	1.49348e-06	-2.06257e-10	-1.27496	2.17503e-05	-2.06257e-10	-1.27498
40532283	chr20:40532283:A:G	2.39909e-05	1.50161	-5.51629e-10	0.000411155	1.66436	-5.51629e-10
40532440	chr20:40532440:C:T	2.33688e-06	0.204567	-1.03182	7.16629e-05	0.994853	-1.07749
40532503	chr20:40532503:C:T	1.49382e-06	-2.06257e-10	-1.27474	2.17495e-05	-2.06257e-10	-1.27502
40532901	chr20:40532901:A:G	1.7935e-06	-2.06257e-10	-1.0919	2.60353e-05	-2.06257e-10	-1.09516
40533113	chr20:40533113:T:C	4.04638e-06	-2.06257e-10	-0.278248	6.13939e-05	-2.06257e-10	-0.237298
40533561	chr20:40533561:G:A	2.19608e-06	0.269738	-1.15913	6.81093e-05	1.00115	-1.13464
40533588	chr20:40533588:C:T	3.65153e-06	0.437436	-0.818361	0.000117035	1.27172	-0.863859
40533752	chr20:40533752:A:G	2.6685e-06	0.31954	-1.01409	8.33778e-05	1.12691	-1.05813
40533929	chr20:40533929:C:T	1.54473e-06	-2.06257e-10	-1.24122	2.25555e-05	-2.06257e-10	-1.23863
40534162	chr20:40534162:C:T	1.55525e-06	-2.06257e-10	-1.23443	2.25836e-05	-2.06257e-10	-1.23738
40534252	chr20:40534252:T:C	9.18215e-06	-0.0843628	0.625554	0.00177427	2.00703	1.1195
40534268	chr20:40534268:G:A	2.43652e-06	-2.06257e-10	-0.785497	3.65689e-05	-2.06257e-10	-0.75541
40534296	chr20:40534296:C:T	1.60067e-06	-2.06257e-10	-1.20564	2.31613e-05	-2.06257e-10	-1.21213
40534411	chr20:40534411:T:A	6.1976e-06	1.35902	-1.21093	0.000262817	2.44328	-1.22643
40534699	chr20:40534699:G:A	1.69372e-06	-2.06257e-10	-1.14914	2.48922e-05	-2.06257e-10	-1.14005
40534791	chr20:40534791:T:C	4.08669e-06	-0.0944283	-0.173907	0.000697157	1.97523	0.217172
40534851	chr20:40534851:C:T	6.44376e-06	0.470426	-0.283384	0.00020897	1.33736	-0.349775
40535031	chr20:40535031:C:T	5.03641e-07	-1.15166	-1.21031	9.41909e-06	-0.947442	-1.16443
40535139	chr20:40535139:T:G	1.58996e-06	-2.06257e-10	-1.21236	2.29952e-05	-2.06257e-10	-1.21932
40535190	chr20:40535190:T:C	6.63458e-06	1.40737	-1.19115	0.000303146	2.56892	-1.20931
40535299	chr20:40535299:T:C	4.36219e-06	-2.06257e-10	-0.203095	5.9468e-05	-2.06257e-10	-0.269171
40535543	chr20:40535543:G:T	4.03382e-06	0.880176	-1.16153	0.000143567	1.75095	-1.13875
40535648	chr20:40535648:G:A	4.5546e-06	0.998948	-1.15888	0.000167116	1.89973	-1.13566
40535771	chr20:40535771:G:A	1.56196e-06	-2.06257e-10	-1.23013	2.30543e-05	-2.06257e-10	-1.21676
40535807	chr20:40535807:A:G	3.51411e-06	-2.06257e-10	-0.419282	4.83841e-05	-2.06257e-10	-0.475439
40536296	chr20:40536296:T:C	2.43082e-06	0.378381	-1.16622	7.70525e-05	1.13256	-1.14268
40536462	chr20:40536462:C:T	1.49645e-06	-2.06257e-10	-1.27297	2.17701e-05	-2.06257e-10	-1.27407
40536515	chr20:40536515:C:T	2.43126e-06	-2.06257e-10	-0.787661	3.65125e-05	-2.06257e-10	-0.756954
40536587	chr20:40536587:G:A	1.53157e-06	-1.24978	-5.51629e-10	2.32208e-05	-1.20956	-5.51629e-10
40536627	chr20:40536627:A:G	4.35231e-06	1.06145	-1.26681	0.000189162	2.15952	-1.27152
40536672	chr20:40536672:C:T	1.49524e-06	-2.06257e-10	-1.27378	2.17776e-05	-2.06257e-10	-1.27373
40536742	chr20:40536742:A:G	2.71589e-06	0.259226	-0.936177	8.93352e-05	1.11439	-0.976607
40536794	chr20:40536794:C:A	2.34779e-06	-2.06257e-10	-0.822595	3.51909e-05	-2.06257e-10	-0.793823
40536896	chr20:40536896:T:A	2.82219e-06	-2.06257e-10	-0.638555	4.00847e-05	-2.06257e-10	-0.663615
40537052	chr20:40537052:G:A	0.000185155	4.55099	-1.00587	0.0185679	6.46423	-0.989645
40537303	chr20:40537303:TC:T	1.4935e-06	-2.06257e-10	-1.27495	2.1753e-05	-2.06257e-10	-1.27486
40537737	chr20:40537737:C:T	1.50233e-06	-2.06257e-10	-1.26905	2.18188e-05	-2.06257e-10	-1.27184
40538064	chr20:40538064:T:C	8.71043e-06	0.958657	-0.470205	0.00033115	1.95524	-0.507275
40538068	chr20:40538068:G:A	3.78418e-06	-2.06257e-10	-0.34524	5.44887e-05	-2.06257e-10	-0.356617
40538706	chr20:40538706:T:C	1.50676e-06	-2.06257e-10	-1.26611	2.1891e-05	-2.06257e-10	-1.26853
40538952	chr20:40538952:G:A	3.21208e-06	0.0377083	-0.546859	0.000545414	2.17573	-0.228796
40539318	chr20:40539318:A:G	2.36132e-06	0.34964	-1.16649	7.44389e-05	1.09833	-1.14297
40539541	chr20:40539541:C:G	3.86482e-06	-2.06257e-10	-0.324153	5.84445e-05	-2.06257e-10	-0.286532
40539685	chr20:40539685:G:A	3.5688e-06	-2.06257e-10	-0.40384	4.93644e-05	-2.06257e-10	-0.455379
40539722	chr20:40539722:A:G	1.53568e-06	-2.06257e-10	-1.2471	2.2441e-05	-2.06257e-10	-1.24372
40539753	chr20:40539753:T:C	1.86731e-06	-2.06257e-10	-1.05157	2.71044e-05	-2.06257e-10	-1.05491
40540147	chr20:40540147:A:G	1.91254e-06	-2.06257e-10	-1.02764	2.77602e-05	-2.06257e-10	-1.03101
40540223	chr20:40540223:A:T	2.9415e-06	-2.06257e-10	-0.597149	4.24614e-05	-2.06257e-10	-0.606015
40540320	chr20:40540320:G:A	3.45797e-06	-0.435389	-5.51629e-10	6.86284e-05	-0.125903	-5.51629e-10
40540331	chr20:40540331:T:C	2.27513e-06	-2.06257e-10	-0.854034	3.40531e-05	-2.06257e-10	-0.826688
40540683	chr20:40540683:C:T	5.42719e-06	-2.06257e-10	0.0153513	8.28708e-05	-2.06257e-10	0.0626735
40540684	chr20:40540684:G:A	1.51677e-06	-2.06257e-10	-1.25949	2.21237e-05	-2.06257e-10	-1.25796
40540714	chr20:40540714:C:T	1.59064e-06	-2.06257e-10	-1.21193	2.31772e-05	-2.06257e-10	-1.21144
40540830	chr20:40540830:A:G	1.56865e-06	-1.22585	-5.51629e-10	2.37608e-05	-1.18657	-5.51629e-10
40540853	chr20:40540853:C:T	2.1605e-06	0.260409	-1.16614	6.69422e-05	0.991791	-1.14257
40540956	chr20:40540956:A:T	1.57282e-06	-2.06257e-10	-1.2232	2.30458e-05	-2.06257e-10	-1.21713
40541064	chr20:40541064:T:C	3.48032e-06	-2.06257e-10	-0.428945	4.80079e-05	-2.06257e-10	-0.483243
40541835	chr20:40541835:G:A	3.50454e-06	-2.06257e-10	-0.422012	4.83914e-05	-2.06257e-10	-0.475287
40541964	chr20:40541964:C:T	1.57086e-06	-2.06257e-10	-1.22445	2.30207e-05	-2.06257e-10	-1.21822
40541968	chr20:40541968:T:C	1.50935e-06	-2.06257e-10	-1.26439	2.19205e-05	-2.06257e-10	-1.26718
40542021	chr20:40542021:C:T	2.02324e-06	0.0860302	-1.0574	6.53815e-05	0.908243	-1.08261
40542483	chr20:40542483:A:G	1.49916e-06	-2.06257e-10	-1.27116	2.17953e-05	-2.06257e-10	-1.27292
40542700	chr20:40542700:T:C	1.50277e-06	-2.06257e-10	-1.26876	2.18432e-05	-2.06257e-10	-1.27072
40543016	chr20:40543016:G:A	4.58166e-06	-2.06257e-10	-0.154008	7.00922e-05	-2.06257e-10	-0.104798
40543167	chr20:40543167:G:A	3.42286e-05	-2.06257e-10	1.85699	0.00059626	-2.06257e-10	2.03607
40543373	chr20:40543373:C:T	2.01298e-06	-0.976454	-5.51629e-10	2.74934e-05	-1.04067	-5.51629e-10
40543486	chr20:40543486:G:A	2.26547e-06	-2.06257e-10	-0.858286	3.57847e-05	-2.06257e-10	-0.777088
40544088	chr20:40544088:C:T	5.34413e-06	1.26372	-1.26379	0.00180333	4.4178	-1.27502
40544264	chr20:40544264:G:A	1.93952e-06	-2.06257e-10	-1.01363	2.92548e-05	-2.06257e-10	-0.978566
40544529	chr20:40544529:A:T	7.03679e-06	-2.06257e-10	0.275083	9.63482e-05	-2.06257e-10	0.213359
40545080	chr20:40545080:G:A	4.24055e-06	-2.06257e-10	-0.231377	6.30797e-05	-2.06257e-10	-0.21021
40545143	chr20:40545143:C:T	6.27557e-06	1.27672	-1.11612	0.000230906	2.17313	-1.08573
40545187	chr20:40545187:G:A	5.70663e-07	-1.11974	-1.11729	4.02608e-05	0.310718	-0.969948
40545217	chr20:40545217:A:G	1.66669e-06	-1.16523	-5.51629e-10	3.1134e-05	-0.916309	-5.51629e-10
40545267	chr20:40545267:G:A	2.77128e-06	-0.656761	-5.51629e-10	3.25747e-05	-0.871075	-5.51629e-10
40545305	chr20:40545305:T:C	5.81531e-06	1.21375	-1.12933	0.000211693	2.1007	-1.10017
40545500	chr20:40545500:C:T	8.94875e-07	-1.10033	-0.686809	7.11085e-05	0.335492	-0.425895
40546240	chr20:40546240:T:G	2.1966e-06	0.385595	-1.27475	0.000587931	3.28232	-1.26032
40546389	chr20:40546389:T:C	5.05415e-07	-1.10678	-1.25167	3.21335e-05	0.387104	-1.27181
40546601	chr20:40546601:G:A	1.52002e-06	-2.06257e-10	-1.25735	2.2291e-05	-2.06257e-10	-1.25043
40546627	chr20:40546627:G:T	5.62333e-07	-1.15551	-1.09622	3.50493e-05	0.217792	-1.01565
40546904	chr20:40546904:G:A	1.61335e-06	-2.06257e-10	-1.19776	2.36043e-05	-2.06257e-10	-1.19318
40547230	chr20:40547230:C:T	2.58669e-06	-2.06257e-10	-0.725692	4.49248e-05	-2.06257e-10	-0.549619
40547258	chr20:40547258:C:A	1.66344e-06	-2.06257e-10	-1.16718	2.38647e-05	-2.06257e-10	-1.18221
40548207	chr20:40548207:A:T	2.80426e-06	0.618761	-1.26369	0.000836175	3.64926	-1.27503
40548238	chr20:40548238:T:C	7.48102e-06	0.906254	-0.569955	0.00354148	4.06429	-0.246596
40548276	chr20:40548276:T:C	1.61898e-06	-2.06257e-10	-1.19427	2.37677e-05	-2.06257e-10	-1.18628
40548332	chr20:40548332:A:G	8.78186e-06	0.899253	-0.402635	0.00427613	4.05128	-0.0450841
40548544	chr20:40548544:T:C	7.50061e-06	0.902054	-0.563139	0.00355759	4.06129	-0.239059
40548989	chr20:40548989:G:A	2.99491e-06	-2.06257e-10	-0.579156	4.45599e-05	-2.06257e-10	-0.557775
40549076	chr20:40549076:G:A	5.77756e-06	-2.06257e-10	0.0779124	8.67956e-05	-2.06257e-10	0.108947
40549386	chr20:40549386:C:G	2.26624e-06	-2.06257e-10	-0.857946	3.26113e-05	-2.06257e-10	-0.86995
40549755	chr20:40549755:T:G	3.28294e-06	-2.06257e-10	-0.487331	5.10564e-05	-2.06257e-10	-0.421679
40549917	chr20:40549917:G:A	1.87095e-05	1.21306	0.0399067	0.0137032	4.55179	0.618987
40549998	chr20:40549998:T:C	1.64191e-06	-2.06257e-10	-1.18021	2.43732e-05	-2.06257e-10	-1.16112
40550039	chr20:40550039:C:T	1.22749e-05	1.03848	-0.206996	0.00785086	4.29143	0.322336
40550261	chr20:40550261:C:A	2.26806e-06	-2.06257e-10	-0.857146	3.24287e-05	-2.06257e-10	-0.875564
40550283	chr20:40550283:A:G	1.23687e-06	-1.06143	-0.402053	0.000120696	0.380177	0.0584847
40550433	chr20:40550433:C:T	1.51405e-06	-2.06257e-10	-1.26128	2.21959e-05	-2.06257e-10	-1.2547
40550562	chr20:40550562:C:A	1.49565e-06	-2.06257e-10	-1.27351	2.18339e-05	-2.06257e-10	-1.27115
40551095	chr20:40551095:C:T	2.50352e-06	-2.06257e-10	-0.758371	3.69869e-05	-2.06257e-10	-0.744045
40551106	chr20:40551106:G:A	2.38966e-06	-2.06257e-10	-0.80492	3.66929e-05	-2.06257e-10	-0.752025
40551273	chr20:40551273:G:T	2.31415e-06	-2.06257e-10	-0.837026	3.47954e-05	-2.06257e-10	-0.805126
40551335	chr20:40551335:A:G	8.62093e-06	1.30245	-0.824325	0.00547954	4.74823	-0.494067
40551338	chr20:40551338:C:T	2.63109e-06	-0.708672	-5.51629e-10	5.00892e-05	-0.440803	-5.51629e-10
40551527	chr20:40551527:C:T	2.31181e-06	-2.06257e-10	-0.838038	3.54171e-05	-2.06257e-10	-0.787416
40551585	chr20:40551585:A:G	1.49344e-06	-1.27499	-5.51629e-10	2.29281e-05	-1.22225	-5.51629e-10
40551621	chr20:40551621:G:T	1.49664e-06	-2.06257e-10	-1.27285	2.19156e-05	-2.06257e-10	-1.26741
40551656	chr20:40551656:C:T	1.56371e-06	-2.06257e-10	-1.22901	2.26849e-05	-2.06257e-10	-1.23291
40551662	chr20:40551662:C:T	1.95755e-06	-2.06257e-10	-1.00437	2.82201e-05	-2.06257e-10	-1.01457
40551683	chr20:40551683:A:C	2.15059e-06	-2.06257e-10	-0.910327	3.10906e-05	-2.06257e-10	-0.917705
40551796	chr20:40551796:T:C	1.0584e-05	0.983635	-0.300356	0.00644957	4.21076	0.206399
40551809	chr20:40551809:C:T	1.54123e-06	-2.06257e-10	-1.24349	2.22091e-05	-2.06257e-10	-1.25411
40552430	chr20:40552430:C:G	1.3178e-05	0.517752	0.384729	0.00735643	3.49301	1.05571
40552606	chr20:40552606:T:A	1.45475e-05	0.567398	0.433952	0.00847309	3.56963	1.12041
40552651	chr20:40552651:G:A	1.50184e-06	-2.06257e-10	-1.26938	2.18757e-05	-2.06257e-10	-1.26923
40553069	chr20:40553069:T:C	2.32923e-06	-2.06257e-10	-0.83053	3.50072e-05	-2.06257e-10	-0.799056
40553729	chr20:40553729:G:A	1.53043e-06	-2.06257e-10	-1.25052	2.20813e-05	-2.06257e-10	-1.25988
40553995	chr20:40553995:G:T	1.62295e-06	-2.06257e-10	-1.19182	2.35355e-05	-2.06257e-10	-1.1961
40554046	chr20:40554046:A:G	3.42605e-06	-2.06257e-10	-0.444663	5.33692e-05	-2.06257e-10	-0.377376
40554089	chr20:40554089:C:T	9.12165e-06	0.776915	-0.242334	0.000351034	1.6405	-0.134228
40554362	chr20:40554362:CCA:C	3.75059e-06	-2.06257e-10	-0.354158	5.87126e-05	-2.06257e-10	-0.281955
40554499	chr20:40554499:G:A	1.15461e-06	-1.5323	-5.51629e-10	1.83302e-05	-1.44606	-5.51629e-10
40554719	chr20:40554719:C:A	1.49675e-06	-2.06257e-10	-1.27278	2.18036e-05	-2.06257e-10	-1.27254
40554842	chr20:40554842:C:T	2.76388e-06	-2.06257e-10	-0.659434	4.42799e-05	-2.06257e-10	-0.564079
40554921	chr20:40554921:A:G	5.05401e-06	-2.06257e-10	-0.0558886	7.31873e-05	-2.06257e-10	-0.0615871
40555302	chr20:40555302:C:T	4.39649e-06	-2.06257e-10	-0.195263	6.35626e-05	-2.06257e-10	-0.202584
40555309	chr20:40555309:C:T	1.31668e-05	0.655206	0.246419	0.00775049	3.69979	0.901109
40555560	chr20:40555560:CAAGATT:C	3.58564e-06	-2.06257e-10	-0.399131	5.60168e-05	-2.06257e-10	-0.328958
40556357	chr20:40556357:T:G	1.30329e-06	-1.41118	-5.51629e-10	1.98262e-05	-1.36761	-5.51629e-10
40556638	chr20:40556638:G:A	9.94419e-07	-1.01978	-0.661882	0.000102863	0.535497	-0.256706
40556831	chr20:40556831:T:C	1.53757e-06	-2.06257e-10	-1.24587	2.21619e-05	-2.06257e-10	-1.25624
40557343	chr20:40557343:T:A	1.54582e-06	-2.06257e-10	-1.24052	2.19528e-05	-2.06257e-10	-1.26571
40558683	chr20:40558683:GGAAA:G	1.6334e-06	-2.06257e-10	-1.1854	2.36838e-05	-2.06257e-10	-1.18982
40558735	chr20:40558735:T:C	1.50942e-06	-2.06257e-10	-1.26434	2.18638e-05	-2.06257e-10	-1.26978
40558929	chr20:40558929:C:A	1.59655e-06	-2.06257e-10	-1.20822	2.35661e-05	-2.06257e-10	-1.1948
40559044	chr20:40559044:C:T	1.49499e-06	-2.06257e-10	-1.27395	2.17697e-05	-2.06257e-10	-1.27409
40559061	chr20:40559061:T:C	1.49358e-06	-2.06257e-10	-1.27489	2.17582e-05	-2.06257e-10	-1.27462
40559073	chr20:40559073:C:G	4.73708e-06	-2.06257e-10	-0.120649	8.42448e-05	-2.06257e-10	0.0791178
40559124	chr20:40559124:T:C	1.88105e-06	-2.06257e-10	-1.04424	2.83905e-05	-2.06257e-10	-1.00855
40559147	chr20:40559147:G:A	1.51336e-06	-2.06257e-10	-1.26174	2.17619e-05	-2.06257e-10	-1.27445
40559180	chr20:40559180:C:T	4.72318e-06	-2.06257e-10	-0.123587	6.85273e-05	-2.06257e-10	-0.127377
40559193	chr20:40559193:A:T	4.37034e-06	0.912864	-1.11409	0.000155732	1.7756	-1.08207
40559285	chr20:40559285:G:A	2.26971e-06	0.415022	-1.27144	0.000692971	3.40139	-1.21502
40559700	chr20:40559700:T:C	3.32514e-06	-2.06257e-10	-0.474559	5.17877e-05	-2.06257e-10	-0.407458
40559980	chr20:40559980:G:A	4.30983e-06	-0.215171	-5.51629e-10	7.90182e-05	0.0150684	-5.51629e-10
40560062	chr20:40560062:C:T	7.70817e-06	1.30737	-0.941156	0.000464209	2.62936	-0.843636
40560559	chr20:40560559:T:C	1.49984e-06	-2.06257e-10	-1.27071	2.19129e-05	-2.06257e-10	-1.26753
40560768	chr20:40560768:A:G	3.0099e-06	-1.05911	0.484952	0.000367253	0.397422	1.15402
40561198	chr20:40561198:C:T	1.62564e-06	-1.25231	0.0621367	0.000137433	-0.0180711	0.586598
40562002	chr20:40562002:T:C	1.6753e-06	-2.06257e-10	-1.16008	2.4107e-05	-2.06257e-10	-1.17211
40562080	chr20:40562080:C:A	1.01371e-06	-1.48362	-0.178828	5.90799e-05	-0.62779	0.352071
40562241	chr20:40562241:G:A	2.35365e-06	-2.06257e-10	-0.820103	3.4678e-05	-2.06257e-10	-0.808503
40563200	chr20:40563200:A:G	1.83078e-06	-1.07133	-5.51629e-10	2.42679e-05	-1.16546	-5.51629e-10
40563485	chr20:40563485:T:C	2.14946e-06	-2.06257e-10	-0.910853	3.10957e-05	-2.06257e-10	-0.917539
40563584	chr20:40563584:G:A	1.49358e-06	-2.06257e-10	-1.27489	2.17582e-05	-2.06257e-10	-1.27462
40563607	chr20:40563607:G:A	2.04625e-06	-2.06257e-10	-0.960061	3.11146e-05	-2.06257e-10	-0.916932
40563663	chr20:40563663:C:T	1.64183e-06	-1.18026	-5.51629e-10	3.03417e-05	-0.942086	-5.51629e-10
40564394	chr20:40564394:T:G	1.4938e-06	-2.06257e-10	-1.27475	2.18634e-05	-2.06257e-10	-1.2698
40564401	chr20:40564401:T:C	1.98584e-06	-2.06257e-10	-0.990027	3.01445e-05	-2.06257e-10	-0.948609
40564766	chr20:40564766:T:C	4.346e-05	0.929388	1.16638	0.0311035	3.99486	1.99561
40565281	chr20:40565281:G:C	3.36554e-06	-2.06257e-10	-0.462483	6.17479e-05	-2.06257e-10	-0.23155
40565587	chr20:40565587:T:C	3.79666e-05	0.821068	1.13957	0.0256296	3.83494	1.96196
40565603	chr20:40565603:G:A	2.4251e-06	-1.48583	0.695632	0.00017321	-0.628099	1.428
40566200	chr20:40566200:G:A	1.86743e-06	-2.06257e-10	-1.05151	2.77151e-05	-2.06257e-10	-1.03263
40566217	chr20:40566217:C:A	1.98311e-06	-2.06257e-10	-0.991402	2.94015e-05	-2.06257e-10	-0.973565
40567256	chr20:40567256:G:A	1.63813e-06	-2.06257e-10	-1.18252	2.41621e-05	-2.06257e-10	-1.16982
40567273	chr20:40567273:G:A	2.63739e-05	2.82397	-1.22766	0.00140806	4.10271	-1.20735
40567534	chr20:40567534:T:C	6.68932e-06	0.224443	-5.51629e-10	0.000140907	0.593494	-5.51629e-10
40568261	chr20:40568261:C:T	1.5799e-06	-2.06257e-10	-1.21871	2.30261e-05	-2.06257e-10	-1.21798
40568642	chr20:40568642:A:G	2.78881e-05	0.691166	0.960964	0.0166633	3.60457	1.76178
40568695	chr20:40568695:A:T	1.57592e-06	-1.22123	-5.51629e-10	3.20466e-05	-0.887419	-5.51629e-10
40569209	chr20:40569209:C:T	2.7415e-05	2.84847	-1.21345	0.00147387	4.13158	-1.19055
40569231	chr20:40569231:A:C	3.95296e-05	1.47311	0.527867	0.0392139	5.00316	1.21902
40569234	chr20:40569234:G:C	4.52412e-06	-1.33059	1.16395	0.000445702	-0.221596	1.96664
40569255	chr20:40569255:G:T	1.56485e-06	-2.06257e-10	-1.22828	2.2491e-05	-2.06257e-10	-1.2415
40569372	chr20:40569372:C:CAT	1.28134e-05	1.18314	-0.308718	0.00956859	4.59306	0.218568
40569539	chr20:40569539:C:T	2.52672e-06	-2.06257e-10	-0.749148	3.65587e-05	-2.06257e-10	-0.755689
40569776	chr20:40569776:C:A	2.20169e-06	-2.06257e-10	-0.886843	3.16659e-05	-2.06257e-10	-0.899368
40569828	chr20:40569828:T:C	1.15387e-05	1.16085	-0.391217	0.00808754	4.53751	0.105959
40570102	chr20:40570102:G:T	1.12236e-06	-1.56064	-5.51629e-10	1.58794e-05	-1.58959	-5.51629e-10
40570196	chr20:40570196:T:G	5.04594e-06	0.719012	-0.776497	0.00240474	3.82054	-0.389951
40570658	chr20:40570658:G:A	1.84278e-06	-2.06257e-10	-1.06479	2.65641e-05	-2.06257e-10	-1.07505
40571000	chr20:40571000:G:A	2.03115e-06	-2.06257e-10	-0.967467	3.00405e-05	-2.06257e-10	-0.952063
40571233	chr20:40571233:T:C	2.23685e-06	-2.06257e-10	-0.871	3.28088e-05	-2.06257e-10	-0.863914
40571262	chr20:40571262:A:T	3.77718e-06	0.37828	-0.725372	0.000126562	1.1615	-0.675384
40571448	chr20:40571448:A:G	2.02514e-06	-2.06257e-10	-0.970429	2.99413e-05	-2.06257e-10	-0.955372
40571478	chr20:40571478:T:C	1.50742e-06	-2.06257e-10	-1.26567	2.20188e-05	-2.06257e-10	-1.26271
40571575	chr20:40571575:G:A	1.10716e-05	1.90631	-1.17799	0.000528328	3.06616	-1.15105
40572251	chr20:40572251:G:A	1.51107e-06	-2.06257e-10	-1.26325	2.20797e-05	-2.06257e-10	-1.25995
40572274	chr20:40572274:A:G	4.55509e-06	1.10876	-1.26858	0.0018957	4.3977	-1.20496
40572735	chr20:40572735:G:A	2.79754e-06	0.406404	-1.05373	9.25847e-05	1.19201	-1.01849
40572850	chr20:40572850:A:C	2.04645e-06	-2.06257e-10	-0.959964	3.02722e-05	-2.06257e-10	-0.94438
40573001	chr20:40573001:A:G	2.77823e-06	0.242292	-0.896548	8.95151e-05	0.994279	-0.854481
40573206	chr20:40573206:G:A	5.19053e-06	-2.06257e-10	-0.0292343	7.64755e-05	-2.06257e-10	-0.0176385
40573443	chr20:40573443:T:A	8.62898e-06	-2.06257e-10	0.479057	0.000124243	-2.06257e-10	0.467631
40573446	chr20:40573446:C:T	1.51745e-06	-2.06257e-10	-1.25904	2.22858e-05	-2.06257e-10	-1.25066
40573561	chr20:40573561:C:T	1.5192e-06	-2.06257e-10	-1.25789	2.23248e-05	-2.06257e-10	-1.24891
40573912	chr20:40573912:T:C	3.80416e-06	0.444583	-0.784557	0.000128275	1.23739	-0.73782
40573936	chr20:40573936:T:C	1.61521e-06	-2.06257e-10	-1.1966	2.38028e-05	-2.06257e-10	-1.18481
40574133	chr20:40574133:A:C	3.39724e-06	0.348913	-0.802018	0.00011256	1.12503	-0.756153
40574641	chr20:40574641:T:C	1.57353e-06	-2.06257e-10	-1.22275	2.29561e-05	-2.06257e-10	-1.22103
40574858	chr20:40574858:T:C	1.50015e-06	-2.06257e-10	-1.27051	2.18537e-05	-2.06257e-10	-1.27024
40574932	chr20:40574932:G:C	1.53886e-06	-2.06257e-10	-1.24503	2.23544e-05	-2.06257e-10	-1.24759
40575197	chr20:40575197:C:T	1.61521e-06	-2.06257e-10	-1.1966	2.38028e-05	-2.06257e-10	-1.18481
40575226	chr20:40575226:A:T	1.54911e-06	0.0217272	-1.26011	0.000119855	1.65904	-1.22736
40575250	chr20:40575250:C:A	1.61642e-06	-2.06257e-10	-1.19585	2.391e-05	-2.06257e-10	-1.18031
40575320	chr20:40575320:A:G	2.16958e-06	0.203678	-1.10521	6.75549e-05	0.932811	-1.07448
40575434	chr20:40575434:C:G	1.51107e-06	-2.06257e-10	-1.26325	2.20797e-05	-2.06257e-10	-1.25995
40575633	chr20:40575633:T:C	1.21889e-05	1.29011	-0.465653	0.00844969	4.68011	0.00716489
40575637	chr20:40575637:T:C	6.70788e-06	1.19862	-0.971406	0.00329995	4.45507	-0.708016
40576017	chr20:40576017:G:A	5.5646e-06	-2.06257e-10	0.0403547	8.18647e-05	-2.06257e-10	0.0504585
40576242	chr20:40576242:A:G	1.63826e-06	-0.486297	-0.696139	4.24345e-05	0.134447	-0.741095
40576367	chr20:40576367:T:C	2.87416e-06	0.484903	-1.10521	9.55031e-05	1.27903	-1.07448
40576482	chr20:40576482:C:G	2.76469e-06	0.445297	-1.10444	9.11957e-05	1.23203	-1.07363
40576513	chr20:40576513:C:T	2.18946e-06	-0.892413	-5.51629e-10	4.3587e-05	-0.57985	-5.51629e-10
40576757	chr20:40576757:G:C	3.03329e-06	-2.06257e-10	-0.566422	5.42696e-05	-2.06257e-10	-0.360644
40576824	chr20:40576824:C:G	2.61585e-06	-2.06257e-10	-0.714479	3.3667e-05	-2.06257e-10	-0.83809
40576900	chr20:40576900:G:T	8.62898e-06	-2.06257e-10	0.479057	0.000124243	-2.06257e-10	0.467631
40577030	chr20:40577030:T:C	1.12975e-06	-1.55407	-5.51629e-10	1.8606e-05	-1.43113	-5.51629e-10
40577275	chr20:40577275:A:G	1.49338e-06	-2.06257e-10	-1.27503	2.17711e-05	-2.06257e-10	-1.27403
40577531	chr20:40577531:G:A	2.53843e-06	0.333571	-1.0781	8.20878e-05	1.09861	-1.04543
40577554	chr20:40577554:A:G	2.61651e-06	0.363866	-1.0781	8.49755e-05	1.13318	-1.04543
40577908	chr20:40577908:C:T	1.78709e-06	-2.06257e-10	-1.09548	2.58568e-05	-2.06257e-10	-1.10203
40578636	chr20:40578636:G:A	2.41317e-06	0.282965	-1.0781	7.73206e-05	1.03878	-1.04543
40578757	chr20:40578757:C:G	3.89656e-06	0.423251	-0.739226	0.000132948	1.2325	-0.697156
40578811	chr20:40578811:A:C	8.62898e-06	-2.06257e-10	0.479057	0.000124243	-2.06257e-10	0.467631
40579034	chr20:40579034:G:A	1.26286e-06	-0.602656	-0.840033	0.000152966	1.21434	-0.538737
40579534	chr20:40579534:T:C	1.50974e-06	-2.06257e-10	-1.26413	2.19278e-05	-2.06257e-10	-1.26686
40579846	chr20:40579846:C:G	1.55575e-06	-2.06257e-10	-1.23411	2.20695e-05	-2.06257e-10	-1.26041
40580644	chr20:40580644:G:A	1.49338e-06	-2.06257e-10	-1.27503	2.17537e-05	-2.06257e-10	-1.27483
40580655	chr20:40580655:CTGG:C	4.58269e-06	-2.06257e-10	-0.153783	8.50365e-05	-2.06257e-10	0.0884715
40581066	chr20:40581066:A:G	8.52311e-06	-2.06257e-10	0.466712	0.000122725	-2.06257e-10	0.455334
40581202	chr20:40581202:T:C	8.69896e-06	-2.06257e-10	0.487134	0.000125256	-2.06257e-10	0.47575
40581319	chr20:40581319:T:A	1.9954e-06	0.28304	-1.26826	6.44091e-05	1.07355	-1.26291
40581787	chr20:40581787:T:G	2.11822e-06	0.342117	-1.26761	6.91618e-05	1.14392	-1.26208
40581792	chr20:40581792:C:T	1.54941e-06	-0.842892	-0.395305	0.000172633	0.746451	0.0501062
40581895	chr20:40581895:T:C	9.25659e-05	-2.06257e-10	2.85185	0.00171871	-2.06257e-10	3.09472
40581993	chr20:40581993:T:C	2.20936e-06	0.383568	-1.26694	7.26879e-05	1.19265	-1.26108
40582522	chr20:40582522:T:C	1.59355e-06	-2.06257e-10	-1.21011	2.34626e-05	-2.06257e-10	-1.1992
40583213	chr20:40583213:A:C	1.50366e-06	-2.06257e-10	-1.26816	2.20138e-05	-2.06257e-10	-1.26294
40583251	chr20:40583251:C:A	2.26293e-06	0.218685	-1.0781	7.15291e-05	0.960925	-1.04543
40583423	chr20:40583423:G:A	1.80401e-06	0.188512	-1.27457	5.66369e-05	0.957061	-1.27501
40583951	chr20:40583951:G:A	2.04536e-06	0.314059	-1.27455	6.57935e-05	1.10693	-1.27501
40584339	chr20:40584339:A:G	1.32026e-06	-0.536625	-0.861619	0.000168947	1.34294	-0.567964
40584555	chr20:40584555:GAGGAGATCTGCCTC:G	2.0621e-06	-0.952346	-5.51629e-10	2.8056e-05	-1.02041	-5.51629e-10
40584625	chr20:40584625:T:C	2.36076e-06	0.453109	-1.2702	7.79469e-05	1.27455	-1.27314
40584663	chr20:40584663:G:A	2.84974e-06	-2.06257e-10	-0.628843	4.57874e-05	-2.06257e-10	-0.530601
40584712	chr20:40584712:C:A	1.78949e-06	-2.06257e-10	-1.09414	2.62885e-05	-2.06257e-10	-1.08548
40585047	chr20:40585047:G:C	2.12387e-06	0.351815	-1.27464	6.87803e-05	1.1513	-1.27499
40585070	chr20:40585070:C:T	1.56413e-06	-0.394211	-0.834529	0.000219774	1.5706	-0.532612
40585087	chr20:40585087:TCA:T	3.40437e-06	-0.451009	-5.51629e-10	5.56756e-05	-0.335068	-5.51629e-10
40585809	chr20:40585809:T:C	1.90555e-06	-2.06257e-10	-1.0313	2.73292e-05	-2.06257e-10	-1.04665
40586119	chr20:40586119:G:A	8.62898e-06	-2.06257e-10	0.479057	0.000124243	-2.06257e-10	0.467631
40586412	chr20:40586412:G:A	3.34562e-06	-2.06257e-10	-0.468417	4.86716e-05	-2.06257e-10	-0.469513
40586435	chr20:40586435:TTC:T	1.80614e-06	-2.06257e-10	-1.08488	2.65651e-05	-2.06257e-10	-1.07501
40586743	chr20:40586743:A:G	2.11513e-06	0.347046	-1.274	6.84573e-05	1.1466	-1.275
40587104	chr20:40587104:C:T	1.12607e-06	-1.55734	-5.51629e-10	1.9092e-05	-1.40534	-5.51629e-10
40587495	chr20:40587495:C:T	1.59527e-06	-2.06257e-10	-1.20903	2.34896e-05	-2.06257e-10	-1.19805
40587646	chr20:40587646:G:T	6.42544e-06	1.44866	-1.26446	0.00219075	4.61234	-1.27495
40587746	chr20:40587746:T:C	2.52374e-06	0.458117	-1.20844	2.56897e-05	0.0786742	-1.18719
40587816	chr20:40587816:ACTC:A	5.0588e-06	-2.06257e-10	-0.0549409	9.06851e-05	-2.06257e-10	0.152784
40587821	chr20:40587821:GAAGGTGTTA:G	5.03672e-06	-2.06257e-10	-0.0593149	9.02481e-05	-2.06257e-10	0.147953
40588228	chr20:40588228:GATATT:G	9.32588e-07	-0.698733	-1.04713	9.76339e-05	1.04652	-0.819905
40588445	chr20:40588445:T:C	1.6459e-06	-2.06257e-10	-1.17778	2.38367e-05	-2.06257e-10	-1.18338
40588686	chr20:40588686:G:A	1.74438e-06	-2.06257e-10	-1.11967	2.55985e-05	-2.06257e-10	-1.11208
40588759	chr20:40588759:G:GA	2.21113e-06	0.387884	-1.27045	7.2126e-05	1.1971	-1.27329
40589284	chr20:40589284:A:C	2.8924e-06	0.495171	-1.10915	9.61295e-05	1.28982	-1.07874
40589383	chr20:40589383:C:G	4.41303e-06	0.906074	-1.09758	0.00180953	4.03124	-0.885031
40589753	chr20:40589753:T:C	2.62797e-06	0.398626	-1.10848	8.57834e-05	1.17532	-1.07811
40589835	chr20:40589835:G:A	1.49536e-06	-2.06257e-10	-1.2737	2.17691e-05	-2.06257e-10	-1.27412
40589932	chr20:40589932:T:A	1.7639e-06	-2.06257e-10	-1.10854	2.58923e-05	-2.06257e-10	-1.10066
40590469	chr20:40590469:C:T	1.05822e-06	-0.515419	-1.10406	0.000129713	1.42422	-0.913512
40590487	chr20:40590487:A:G	3.4302e-06	-2.06257e-10	-0.443451	6.16006e-05	-2.06257e-10	-0.233938
40590503	chr20:40590503:A:G	6.69085e-06	-2.06257e-10	0.224672	9.62746e-05	-2.06257e-10	0.212595
40590606	chr20:40590606:G:A	2.59974e-06	0.357438	-1.0781	8.43466e-05	1.12576	-1.04543
40591324	chr20:40591324:G:A	1.84782e-06	-2.06257e-10	-1.06206	2.71803e-05	-2.06257e-10	-1.05212
40591420	chr20:40591420:G:T	3.42432e-06	-2.06257e-10	-0.445166	6.14105e-05	-2.06257e-10	-0.237029
40591673	chr20:40591673:T:C	1.57934e-06	-2.06257e-10	-1.21906	2.28784e-05	-2.06257e-10	-1.22441
40591687	chr20:40591687:C:T	2.62458e-06	0.366946	-1.0781	8.5127e-05	1.13496	-1.04543
40592754	chr20:40592754:T:G	2.80464e-06	-2.06257e-10	-0.644794	4.07569e-05	-2.06257e-10	-0.646985
40593152	chr20:40593152:T:C	1.15266e-06	-1.534	-5.51629e-10	1.85165e-05	-1.43595	-5.51629e-10
40593579	chr20:40593579:T:C	6.66985e-06	-2.06257e-10	0.221528	9.5973e-05	-2.06257e-10	0.209458
40594209	chr20:40594209:T:C	2.8007e-06	0.458514	-1.10472	9.24534e-05	1.24603	-1.07393
40594691	chr20:40594691:A:G	1.11759e-06	-1.56489	-5.51629e-10	1.58474e-05	-1.59161	-5.51629e-10
40594847	chr20:40594847:T:C	2.03398e-06	0.307975	-1.27405	6.54509e-05	1.1017	-1.27501
40595400	chr20:40595400:G:A	1.96064e-06	-2.06257e-10	-1.0028	2.88438e-05	-2.06257e-10	-0.992716
40595547	chr20:40595547:C:G	1.53013e-06	-2.06257e-10	-1.25072	2.33462e-05	-2.06257e-10	-1.20418
40595548	chr20:40595548:A:C	1.94023e-06	0.261724	-1.27499	6.18341e-05	1.04449	-1.27464
40595606	chr20:40595606:A:G	6.71428e-06	-2.06257e-10	0.228167	9.66024e-05	-2.06257e-10	0.215994
40596174	chr20:40596174:T:C	1.89196e-06	-2.06257e-10	-1.03846	2.85156e-05	-2.06257e-10	-1.00416
40597079	chr20:40597079:T:C	6.69085e-06	-2.06257e-10	0.224672	9.62746e-05	-2.06257e-10	0.212595
40597209	chr20:40597209:A:C	1.97759e-06	0.277871	-1.27206	6.32265e-05	1.06643	-1.27431
40597907	chr20:40597907:T:C	3.26527e-06	-2.06257e-10	-0.492726	4.90489e-05	-2.06257e-10	-0.461792
40598544	chr20:40598544:C:T	1.89725e-06	0.239362	-1.27503	6.01518e-05	1.01638	-1.27412
40598557	chr20:40598557:C:T	4.02568e-06	-2.06257e-10	-0.283376	7.41182e-05	-2.06257e-10	-0.0489483
40599306	chr20:40599306:C:T	1.23985e-06	-0.517929	-0.943147	0.00015216	1.34715	-0.67683
40600022	chr20:40600022:A:T	5.03943e-06	1.12918	-1.18795	0.00210488	4.32335	-1.02594
40600144	chr20:40600144:C:T	1.23152e-06	-0.515257	-0.952566	0.000151486	1.35593	-0.690046
40600186	chr20:40600186:C:T	1.87948e-06	-2.06257e-10	-1.04507	2.53072e-05	-2.06257e-10	-1.12352
40600508	chr20:40600508:T:C	6.69759e-06	-2.06257e-10	0.225677	9.63625e-05	-2.06257e-10	0.213508
40600678	chr20:40600678:C:T	1.49403e-06	-2.06257e-10	-1.27459	2.17537e-05	-2.06257e-10	-1.27483
40600728	chr20:40600728:G:A	9.504e-07	-0.534544	-1.1924	0.000103638	1.33286	-1.04657
40600801	chr20:40600801:C:T	2.17881e-06	-2.06257e-10	-0.897291	3.21437e-05	-2.06257e-10	-0.884393
40601351	chr20:40601351:G:A	1.64597e-06	-2.06257e-10	-1.17774	2.42836e-05	-2.06257e-10	-1.16481
40601739	chr20:40601739:G:A	9.95712e-07	-0.488828	-1.19154	0.000111993	1.40965	-1.04583
40601827	chr20:40601827:T:C	5.55876e-06	1.22142	-1.18211	0.00242133	4.45366	-1.01619
40601984	chr20:40601984:C:T	1.13131e-06	-1.55269	-5.51629e-10	1.8701e-05	-1.42603	-5.51629e-10
40602019	chr20:40602019:T:G	3.97078e-06	-2.06257e-10	-0.297107	7.23284e-05	-2.06257e-10	-0.0733933
40602118	chr20:40602118:ATATT:A	4.69872e-06	1.06185	-1.19063	0.00189108	4.22129	-1.03099
40602136	chr20:40602136:G:A	1.55631e-06	-2.06257e-10	-1.23375	2.25564e-05	-2.06257e-10	-1.23859
40602219	chr20:40602219:A:G	1.08808e-06	-1.59165	-5.51629e-10	1.77057e-05	-1.48073	-5.51629e-10
40602461	chr20:40602461:T:G	2.15856e-06	0.194553	-1.10118	6.77914e-05	0.932535	-1.07071
40602466	chr20:40602466:C:T	8.81001e-07	-0.563742	-1.23902	9.06732e-05	1.2855	-1.13285
40602478	chr20:40602478:A:G	5.05171e-06	1.01411	-1.07045	0.00204984	4.12303	-0.852126
40602857	chr20:40602857:C:T	3.66403e-06	-2.06257e-10	-0.377506	5.56219e-05	-2.06257e-10	-0.336032
40602895	chr20:40602895:C:T	1.16576e-06	-1.52269	-5.51629e-10	1.92242e-05	-1.39844	-5.51629e-10
40602966	chr20:40602966:C:T	1.51468e-06	-2.06257e-10	-1.26087	2.21443e-05	-2.06257e-10	-1.25703
40603378	chr20:40603378:T:G	3.69965e-07	-1.40543	-1.26499	4.67753e-06	-1.57272	-1.23912
40603657	chr20:40603657:A:G	3.88707e-07	-1.35333	-1.26767	1.49547e-05	-0.375683	-1.2739
40603663	chr20:40603663:A:G	3.57246e-06	0.779511	-1.18233	0.000120975	1.60051	-1.15954
40603666	chr20:40603666:AG:A	1.52268e-06	-2.06257e-10	-1.2556	2.23667e-05	-2.06257e-10	-1.24704
40603754	chr20:40603754:C:A	4.32671e-07	-1.26285	-1.251	8.03202e-06	-1.02463	-1.24654
40603763	chr20:40603763:T:C	6.0076e-06	0.116956	-5.51629e-10	0.000123119	0.458546	-5.51629e-10
40603776	chr20:40603776:G:C	1.53161e-06	-2.06257e-10	-1.24975	2.2312e-05	-2.06257e-10	-1.24949
40603934	chr20:40603934:G:A	1.64225e-06	-2.06257e-10	-1.18	2.37715e-05	-2.06257e-10	-1.18612
40604120	chr20:40604120:A:G	1.09956e-06	-1.58116	-5.51629e-10	1.63988e-05	-1.5574	-5.51629e-10
40604186	chr20:40604186:C:T	1.51357e-06	-2.06257e-10	-1.2616	2.21033e-05	-2.06257e-10	-1.25888
40604840	chr20:40604840:T:A	1.74371e-06	-2.06257e-10	-1.12005	2.57842e-05	-2.06257e-10	-1.10485
40605005	chr20:40605005:A:G	5.18836e-06	-2.06257e-10	-0.0296517	8.00976e-05	-2.06257e-10	0.028636
40605295	chr20:40605295:G:C	1.6449e-06	-2.06257e-10	-1.17839	2.29746e-05	-2.06257e-10	-1.22022
40605435	chr20:40605435:T:G	2.26392e-06	-2.06257e-10	-0.858973	3.32116e-05	-2.06257e-10	-0.85171
40605690	chr20:40605690:T:C	1.77561e-06	-2.06257e-10	-1.10192	2.66539e-05	-2.06257e-10	-1.07168
40605818	chr20:40605818:C:T	4.12969e-05	2.04472	-5.51629e-10	0.000543029	1.94255	-5.51629e-10
40606197	chr20:40606197:C:T	3.65946e-07	-1.59067	-1.09067	5.55485e-06	-1.54684	-1.09309
40606659	chr20:40606659:A:C	3.48346e-07	-1.58304	-1.14759	5.03861e-06	-1.59179	-1.14569
40606667	chr20:40606667:T:C	4.84472e-07	-1.30678	-1.09398	7.65532e-06	-1.22888	-1.09033
40606825	chr20:40606825:A:G	7.2535e-06	-2.06257e-10	0.305415	0.000104395	-2.06257e-10	0.293572
40607330	chr20:40607330:C:G	1.68418e-06	-2.06257e-10	-1.15479	2.42836e-05	-2.06257e-10	-1.16481
40607515	chr20:40607515:G:A	2.24154e-06	-0.868905	-5.51629e-10	3.83528e-05	-0.707782	-5.51629e-10
40608175	chr20:40608175:A:G	2.26083e-06	-2.06257e-10	-0.860338	3.23469e-05	-2.06257e-10	-0.87809
40608807	chr20:40608807:A:G	2.58909e-05	1.57782	-5.51629e-10	0.000372646	1.56602	-5.51629e-10
40608918	chr20:40608918:A:G	1.23941e-06	-0.187865	-1.27357	3.49211e-05	0.472236	-1.27375
40609289	chr20:40609289:T:C	1.53574e-06	-2.06257e-10	-1.24706	2.25641e-05	-2.06257e-10	-1.23825
40609441	chr20:40609441:T:C	2.06964e-06	-2.06257e-10	-0.948696	3.18325e-05	-2.06257e-10	-0.894122
40609509	chr20:40609509:A:AG	5.36231e-07	-1.03941	-1.25985	1.17702e-05	-0.629878	-1.25916
40609662	chr20:40609662:G:A	6.51095e-07	-1.58375	-0.521416	9.91475e-06	-1.55926	-0.501327
40609677	chr20:40609677:G:C	4.08411e-07	-1.5917	-0.979848	6.04159e-06	-1.58507	-0.970875
40610096	chr20:40610096:A:G	1.10719e-06	-0.325697	-1.24855	2.41809e-05	0.0769674	-1.24601
40610317	chr20:40610317:TA:T	9.44631e-07	-1.58595	-0.14708	1.34728e-05	-1.55798	-0.195961
40610616	chr20:40610616:G:A	5.11427e-07	-1.59123	-0.755393	7.35386e-06	-1.57557	-0.783818
40611147	chr20:40611147:C:T	3.46157e-06	-1.56203	1.12769	5.47065e-05	-1.42289	1.07026
40611157	chr20:40611157:T:C	1.49095e-06	-0.122019	-1.15464	4.51857e-05	0.633787	-1.17762
40611172	chr20:40611172:G:A	1.46694e-05	1.00969	-5.51629e-10	0.000224959	1.06131	-5.51629e-10
40611276	chr20:40611276:G:A	2.31771e-06	-2.06257e-10	-0.835488	3.45848e-05	-2.06257e-10	-0.811196
40611571	chr20:40611571:G:C	4.82296e-07	-1.21455	-1.19072	7.95604e-06	-1.08992	-1.19076
40611714	chr20:40611714:T:C	2.91132e-06	-2.06257e-10	-0.607461	4.55949e-05	-2.06257e-10	-0.534813
40612112	chr20:40612112:C:T	3.3057e-07	-1.59173	-1.19127	4.83774e-06	-1.58048	-1.19768
40612201	chr20:40612201:G:A	1.90885e-06	-2.06257e-10	-1.02957	2.78613e-05	-2.06257e-10	-1.02737
40612230	chr20:40612230:G:A	5.5619e-07	-0.991843	-1.27087	9.77347e-06	-0.80207	-1.27287
40612306	chr20:40612306:C:T	4.84791e-07	-1.2094	-1.1907	8.02339e-06	-1.08118	-1.19107
40612361	chr20:40612361:A:C	6.33455e-07	-1.56426	-0.568374	8.69811e-06	-1.58994	-0.601563
40612553	chr20:40612553:T:C	3.39928e-07	-1.58926	-1.16583	4.90832e-06	-1.5896	-1.17408
40612834	chr20:40612834:T:A	1.50782e-06	-2.06257e-10	-1.2654	2.20418e-05	-2.06257e-10	-1.26167
40614698	chr20:40614698:T:C	2.8322e-06	-2.06257e-10	-0.635017	4.22725e-05	-2.06257e-10	-0.610473
40614973	chr20:40614973:T:C	1.01176e-06	-0.593932	-1.07045	2.75915e-05	0.019061	-1.05616
40615120	chr20:40615120:G:A	1.04235e-06	-0.373969	-1.26062	1.23095e-05	-0.57653	-1.26771
40615342	chr20:40615342:G:A	4.7819e-07	-1.22183	-1.19199	9.47912e-06	-0.896417	-1.2091
40616672	chr20:40616672:G:A	1.09649e-06	-0.326725	-1.25723	1.27965e-05	-0.540232	-1.26521
40617135	chr20:40617135:A:G	8.00624e-07	-1.18688	-0.711555	1.38049e-05	-1.03702	-0.69257
40617970	chr20:40617970:A:C	9.04341e-07	-0.549674	-1.22694	2.5e-05	0.0825046	-1.21824
40618061	chr20:40618061:C:T	4.79204e-07	-1.21537	-1.19632	9.50697e-06	-0.88779	-1.21479
40618138	chr20:40618138:G:A	8.88287e-07	-1.10667	-0.687864	1.55395e-05	-0.943043	-0.668183
40618662	chr20:40618662:T:C	1.4971e-06	-2.06257e-10	-1.27254	2.18706e-05	-2.06257e-10	-1.26947
40618679	chr20:40618679:A:T	8.31311e-07	-0.627275	-1.23355	2.4944e-05	0.0813538	-1.21933
40618716	chr20:40618716:T:C	3.11003e-07	-1.56918	-1.27484	4.43925e-06	-1.59087	-1.27325
40618979	chr20:40618979:T:C	8.41477e-07	-1.19395	-0.654712	1.4523e-05	-1.0452	-0.633676
40619346	chr20:40619346:T:C	3.17343e-07	-1.59115	-1.23269	4.6177e-06	-1.5823	-1.24241
40619569	chr20:40619569:G:T	8.84103e-07	-1.55026	-0.248991	1.26245e-05	-1.57301	-0.245954
40619878	chr20:40619878:G:C	2.11188e-06	-2.06257e-10	-0.928493	3.23246e-05	-2.06257e-10	-0.87878
40619971	chr20:40619971:G:C	1.70392e-06	-2.06257e-10	-1.14314	2.48557e-05	-2.06257e-10	-1.14152
40620403	chr20:40620403:G:A	1.49952e-06	-2.06257e-10	-1.27093	2.19221e-05	-2.06257e-10	-1.26711
40620737	chr20:40620737:C:T	1.09395e-06	-1.58628	-5.51629e-10	1.58454e-05	-1.59173	-5.51629e-10
40620772	chr20:40620772:A:G	2.17882e-06	-2.06257e-10	-0.897288	3.11345e-05	-2.06257e-10	-0.916294
40622658	chr20:40622658:T:C	1.98302e-06	-2.06257e-10	-0.991446	3.02142e-05	-2.06257e-10	-0.946296
40623045	chr20:40623045:C:T	1.29842e-06	-1.21198	-0.202945	2.25449e-05	-1.07157	-0.167528
40623488	chr20:40623488:C:T	1.49514e-06	-2.06257e-10	-1.27385	2.18251e-05	-2.06257e-10	-1.27155
40623601	chr20:40623601:C:T	1.96918e-06	-2.06257e-10	-0.998453	2.95268e-05	-2.06257e-10	-0.969313
40623639	chr20:40623639:G:C	1.49679e-06	-2.06257e-10	-1.27275	2.18638e-05	-2.06257e-10	-1.26978
40625345	chr20:40625345:A:C	1.49694e-06	-2.06257e-10	-1.27265	2.18672e-05	-2.06257e-10	-1.26962
40625752	chr20:40625752:G:A	2.66545e-06	-2.06257e-10	-0.695698	4.0137e-05	-2.06257e-10	-0.662312
40626352	chr20:40626352:A:T	1.15031e-06	-1.23936	-0.296677	1.98557e-05	-1.10422	-0.261898
40626440	chr20:40626440:A:G	4.83164e-07	-1.12871	-1.27475	7.90679e-06	-1.01283	-1.27406
40626908	chr20:40626908:T:G	1.13348e-06	-0.489053	-1.06172	3.28363e-05	0.174136	-1.03721
40627053	chr20:40627053:G:C	7.73286e-07	-0.758442	-1.17473	9.312e-06	-0.93644	-1.18687
40627569	chr20:40627569:CA:C	4.92667e-07	-1.13028	-1.25371	1.03055e-05	-0.759184	-1.26275
40627773	chr20:40627773:A:C	1.73005e-06	-2.06257e-10	-1.12792	2.64154e-05	-2.06257e-10	-1.08066
40627924	chr20:40627924:C:T	2.28331e-06	-0.379965	-0.47048	6.9193e-05	0.296832	-0.414542
40628070	chr20:40628070:C:T	1.53227e-06	-2.06257e-10	-1.24932	2.27647e-05	-2.06257e-10	-1.2294
40628520	chr20:40628520:G:A	1.73291e-06	-2.06257e-10	-1.12627	2.49439e-05	-2.06257e-10	-1.13798
40628589	chr20:40628589:A:T	1.02733e-06	-1.55518	-0.0939201	1.47158e-05	-1.5766	-0.0890862
40628962	chr20:40628962:C:T	5.26021e-07	-1.33076	-0.987729	8.53381e-06	-1.22857	-0.982003
40629178	chr20:40629178:A:G	4.63486e-07	-1.19723	-1.24781	9.4716e-06	-0.848914	-1.2574
40630413	chr20:40630413:C:T	7.25637e-06	-2.06257e-10	0.30581	0.000103453	-2.06257e-10	0.284505
40630537	chr20:40630537:G:A	4.65691e-07	-1.20917	-1.23113	9.44214e-06	-0.866164	-1.24326
40630669	chr20:40630669:ACT:A	1.53152e-06	-1.24981	-5.51629e-10	2.50157e-05	-1.13511	-5.51629e-10
40630820	chr20:40630820:A:C	1.62121e-06	-2.06257e-10	-1.1929	2.36064e-05	-2.06257e-10	-1.19309
40631473	chr20:40631473:C:T	7.80751e-07	-1.59062	-0.332948	1.05096e-05	-1.5415	-0.460817
40631802	chr20:40631802:T:G	1.28869e-06	-0.153864	-1.26858	1.52623e-05	-0.355215	-1.27401
40631851	chr20:40631851:G:A	1.67126e-06	-2.06257e-10	-1.16249	2.43937e-05	-2.06257e-10	-1.16028
40632116	chr20:40632116:G:A	1.54179e-06	-2.06257e-10	-1.24313	2.25132e-05	-2.06257e-10	-1.24051
40632152	chr20:40632152:C:T	1.54769e-06	-2.06257e-10	-1.23931	2.26025e-05	-2.06257e-10	-1.23655
40632287	chr20:40632287:C:T	4.49035e-06	0.0281011	-0.20224	0.000156469	0.832284	-0.134033
40632333	chr20:40632333:T:G	1.72581e-06	-2.06257e-10	-1.13037	2.51974e-05	-2.06257e-10	-1.12787
40632438	chr20:40632438:C:G	4.86686e-07	-1.16681	-1.2294	1.0011e-05	-0.809136	-1.24179
40632580	chr20:40632580:G:A	1.35217e-06	-0.175188	-1.19917	1.56278e-05	-0.388955	-1.2166
40632633	chr20:40632633:G:A	3.16683e-07	-1.55521	-1.27072	4.47491e-06	-1.58371	-1.27241
40632698	chr20:40632698:A:T	2.44602e-06	-2.06257e-10	-0.781607	3.54887e-05	-2.06257e-10	-0.785395
40633210	chr20:40633210:G:A	1.79329e-06	-2.06257e-10	-1.09202	2.57607e-05	-2.06257e-10	-1.10576
40633339	chr20:40633339:G:A	2.20329e-06	-0.951415	0.0652982	4.11079e-05	-0.74894	0.110531
40633367	chr20:40633367:A:G	8.78466e-06	-2.06257e-10	0.496938	0.000123606	-2.06257e-10	0.462492
40633847	chr20:40633847:C:A	1.20341e-06	-0.293105	-1.19781	1.40449e-05	-0.496942	-1.21541
40634044	chr20:40634044:G:T	1.60608e-06	-2.06257e-10	-1.20228	2.33725e-05	-2.06257e-10	-1.20305
40634241	chr20:40634241:T:G	1.70356e-06	-2.06257e-10	-1.14335	2.47025e-05	-2.06257e-10	-1.14771
40634244	chr20:40634244:T:C	1.18481e-06	-0.30872	-1.19777	1.38437e-05	-0.51141	-1.21537
40634781	chr20:40634781:C:A	1.93509e-06	-2.06257e-10	-1.01592	3.12366e-05	-2.06257e-10	-0.913018
40634982	chr20:40634982:C:T	1.35548e-05	-2.06257e-10	0.930673	0.000192106	-2.06257e-10	0.903439
40635058	chr20:40635058:T:G	1.8407e-06	-2.06257e-10	-1.06593	2.64246e-05	-2.06257e-10	-1.08031
40635426	chr20:40635426:A:T	1.13866e-06	-1.54622	-5.51629e-10	1.6107e-05	-1.57535	-5.51629e-10
40636172	chr20:40636172:T:C	1.54941e-06	-2.06257e-10	-1.2382	2.27953e-05	-2.06257e-10	-1.22806
40636275	chr20:40636275:T:C	1.67338e-06	-2.06257e-10	-1.16122	2.44892e-05	-2.06257e-10	-1.15638
40636689	chr20:40636689:G:A	1.88641e-06	-2.06257e-10	-1.0414	2.79688e-05	-2.06257e-10	-1.02352
40636911	chr20:40636911:G:A	4.76819e-07	-1.18729	-1.2294	9.74753e-06	-0.835804	-1.24179
40636938	chr20:40636938:G:C	2.26201e-06	-0.906255	0.0464375	4.26531e-05	-0.692733	0.0912241
40637097	chr20:40637097:T:C	1.62547e-06	-0.101933	-1.08834	5.38944e-05	0.698424	-1.06601
40637437	chr20:40637437:TC:T	1.84486e-06	-2.06257e-10	-1.06366	2.69654e-05	-2.06257e-10	-1.06006
40637873	chr20:40637873:G:A	2.64216e-06	-2.06257e-10	-0.704472	3.81141e-05	-2.06257e-10	-0.714024
40638716	chr20:40638716:G:A	1.36828e-06	-0.476983	-0.885531	2.6951e-05	-0.206445	-0.854144
40638743	chr20:40638743:C:T	1.69403e-06	-1.14896	-5.51629e-10	2.98681e-05	-0.957819	-5.51629e-10
40638951	chr20:40638951:A:AT	1.52443e-06	-2.06257e-10	-1.25445	2.21391e-05	-2.06257e-10	-1.25726
40639031	chr20:40639031:G:A	2.72479e-06	-0.673677	-5.51629e-10	5.19661e-05	-0.404019	-5.51629e-10
40639221	chr20:40639221:A:G	3.35857e-07	-1.49514	-1.272	5.8905e-06	-1.30702	-1.27425
40639259	chr20:40639259:C:T	3.37823e-07	-1.49933	-1.26198	5.88453e-06	-1.31413	-1.26815
40639556	chr20:40639556:C:G	3.6048e-06	-0.393803	-5.51629e-10	6.62507e-05	-0.161163	-5.51629e-10
40639798	chr20:40639798:A:G	1.62011e-06	-2.06257e-10	-1.19358	2.38675e-05	-2.06257e-10	-1.18209
40639876	chr20:40639876:C:T	9.77543e-07	-0.887833	-0.81095	1.80464e-05	-0.681536	-0.780127
40640946	chr20:40640946:G:A	1.10859e-06	-1.2417	-0.331277	1.55814e-05	-1.35978	-0.248752
40641527	chr20:40641527:C:T	3.39906e-07	-1.51916	-1.236	6.00821e-06	-1.33982	-1.22166
40641647	chr20:40641647:A:C	3.33943e-07	-1.52648	-1.24637	5.85204e-06	-1.35375	-1.23407
40641758	chr20:40641758:G:A	3.29636e-07	-1.53614	-1.2497	5.72134e-06	-1.37248	-1.23793
40642265	chr20:40642265:C:G	4.9893e-07	-1.46827	-0.903093	9.68341e-06	-1.23427	-0.849926
40642324	chr20:40642324:A:G	1.75051e-06	-2.06257e-10	-1.11616	2.57924e-05	-2.06257e-10	-1.10453
40642352	chr20:40642352:G:A	8.9155e-07	-0.913538	-0.877325	1.6392e-05	-0.709729	-0.84809
40642374	chr20:40642374:G:A	1.64588e-06	-2.06257e-10	-1.1778	2.39436e-05	-2.06257e-10	-1.17891
40642841	chr20:40642841:C:G	2.24026e-06	-0.314833	-0.554645	8.20081e-05	0.525684	-0.473476
40643046	chr20:40643046:G:A	1.67763e-06	-2.06257e-10	-1.15869	2.47705e-05	-2.06257e-10	-1.14496
40643053	chr20:40643053:C:G	1.60602e-06	-2.06257e-10	-1.20231	2.34878e-05	-2.06257e-10	-1.19813
40643144	chr20:40643144:G:A	1.09891e-06	-1.1727	-0.409053	1.52341e-05	-1.30136	-0.329715
40643438	chr20:40643438:G:A	1.05392e-06	-1.1709	-0.452653	1.45744e-05	-1.29984	-0.375502
40643706	chr20:40643706:C:T	3.64674e-07	-1.59178	-1.09304	5.56525e-06	-1.57173	-1.06633
40643879	chr20:40643879:G:A	1.15204e-06	-1.53453	-5.51629e-10	1.68906e-05	-1.52785	-5.51629e-10
40643968	chr20:40643968:C:A	3.34169e-07	-1.50696	-1.26522	5.78426e-06	-1.32932	-1.27015
40643980	chr20:40643980:A:G	5.58189e-07	-0.986288	-1.27284	9.79041e-06	-0.799506	-1.2737
40644097	chr20:40644097:T:C	1.38538e-06	-0.279197	-1.0709	4.84148e-05	0.574229	-1.04903
40644326	chr20:40644326:C:T	1.69355e-06	-2.06257e-10	-1.14925	2.44801e-05	-2.06257e-10	-1.15675
40644387	chr20:40644387:T:A	1.54271e-06	-2.06257e-10	-1.24253	2.24103e-05	-2.06257e-10	-1.24509
40644481	chr20:40644481:A:T	3.54752e-07	-1.55353	-1.15887	6.23748e-06	-1.38114	-1.1429
40644729	chr20:40644729:A:G	8.25949e-07	-1.40962	-0.457668	1.17709e-05	-1.43327	-0.455711
40644869	chr20:40644869:A:G	2.21031e-06	-0.176887	-0.706049	8.98564e-05	0.750753	-0.607151
40644871	chr20:40644871:T:C	1.73071e-06	-2.06257e-10	-1.12754	2.54864e-05	-2.06257e-10	-1.11647
40645445	chr20:40645445:G:A	1.29989e-06	-1.46742	0.0536267	2.17244e-05	-1.42781	0.151635
40645526	chr20:40645526:A:G	1.62423e-06	-1.54045	0.349407	2.77517e-05	-1.51254	0.481225
40645573	chr20:40645573:T:A	1.49357e-06	-2.06257e-10	-1.2749	2.17559e-05	-2.06257e-10	-1.27473
40645674	chr20:40645674:GT:G	1.55522e-06	-2.06257e-10	-1.23445	2.24859e-05	-2.06257e-10	-1.24172
40645688	chr20:40645688:A:C	4.92515e-07	-1.11415	-1.27015	9.29776e-06	-0.850659	-1.27418
40646776	chr20:40646776:C:T	1.51468e-06	-2.06257e-10	-1.26087	2.27523e-05	-2.06257e-10	-1.22994
40646795	chr20:40646795:G:A	9.45256e-07	-0.820099	-0.91227	2.93723e-05	-0.10573	-0.868827
40646829	chr20:40646829:AG:A	1.50944e-06	-2.06257e-10	-1.26433	2.26058e-05	-2.06257e-10	-1.2364
40646993	chr20:40646993:C:T	4.43097e-06	-2.06257e-10	-0.187452	6.85451e-05	-2.06257e-10	-0.127117
40647228	chr20:40647228:A:C	1.49684e-06	-2.06257e-10	-1.27272	2.21917e-05	-2.06257e-10	-1.25489
40647252	chr20:40647252:T:C	4.37487e-07	-1.40687	-1.09591	7.39751e-06	-1.22562	-1.12784
40647680	chr20:40647680:A:G	1.49998e-06	-2.06257e-10	-1.27062	2.21841e-05	-2.06257e-10	-1.25524
40648013	chr20:40648013:C:T	6.68768e-07	-0.838335	-1.24005	1.94116e-05	-0.138346	-1.25039
40649002	chr20:40649002:G:A	9.58618e-07	-1.18077	-0.537564	2.18747e-05	-0.80689	-0.462387
40649063	chr20:40649063:A:G	1.49414e-06	-2.06257e-10	-1.27452	2.17942e-05	-2.06257e-10	-1.27297
40649322	chr20:40649322:C:A	1.72456e-06	-2.06257e-10	-1.1311	2.50555e-05	-2.06257e-10	-1.13352
40649481	chr20:40649481:T:A	5.87602e-06	-2.06257e-10	0.0948096	8.4361e-05	-2.06257e-10	0.0804953
40649521	chr20:40649521:G:T	6.45111e-07	-0.866163	-1.24824	1.85301e-05	-0.178254	-1.25696
40649545	chr20:40649545:G:A	5.62612e-06	0.0513507	-5.51629e-10	8.36684e-05	0.0722522	-5.51629e-10
40649614	chr20:40649614:G:A	2.10014e-06	-2.06257e-10	-0.934064	3.00497e-05	-2.06257e-10	-0.951756
40649618	chr20:40649618:C:A	9.00609e-07	-1.17312	-0.607632	2.07837e-05	-0.784444	-0.535995
40649751	chr20:40649751:T:C	4.52448e-07	-1.58195	-0.887203	6.86371e-06	-1.57902	-0.849338
40649987	chr20:40649987:C:T	1.49746e-06	-2.06257e-10	-1.2723	2.21758e-05	-2.06257e-10	-1.25561
40650024	chr20:40650024:A:C	5.47535e-06	0.024187	-5.51629e-10	9.93445e-05	0.243984	-5.51629e-10
40650183	chr20:40650183:G:A	1.56047e-06	-2.06257e-10	-1.23108	2.26805e-05	-2.06257e-10	-1.23311
40650307	chr20:40650307:C:A	6.4678e-07	-0.842891	-1.26893	1.8888e-05	-0.143349	-1.27273
40650737	chr20:40650737:C:T	1.60493e-06	-2.06257e-10	-1.20299	2.24505e-05	-2.06257e-10	-1.2433
40650888	chr20:40650888:T:C	1.5712e-06	-2.06257e-10	-1.22423	2.3019e-05	-2.06257e-10	-1.21829
40650957	chr20:40650957:G:C	2.74834e-06	-0.379159	-0.285913	9.48354e-05	0.341513	-0.143981
40651050	chr20:40651050:T:C	1.52385e-06	-2.06257e-10	-1.25483	2.21736e-05	-2.06257e-10	-1.25571
40651094	chr20:40651094:CTA:C	2.68771e-06	-2.06257e-10	-0.68738	3.92404e-05	-2.06257e-10	-0.684902
40651114	chr20:40651114:G:C	1.52871e-06	-2.06257e-10	-1.25165	2.22428e-05	-2.06257e-10	-1.25259
40651343	chr20:40651343:T:A	1.5183e-06	-2.06257e-10	-1.25848	2.28492e-05	-2.06257e-10	-1.2257
40651414	chr20:40651414:T:C	1.76543e-06	-1.19084	0.0831658	4.03836e-05	-0.824236	0.168051
40651721	chr20:40651721:TG:T	1.27162e-05	0.0310462	0.835763	0.000377597	0.824432	0.754786
40652018	chr20:40652018:G:C	6.69082e-07	-0.838879	-1.23904	1.96217e-05	-0.128446	-1.24953
40652091	chr20:40652091:C:A	1.16925e-06	-0.406764	-1.11295	3.45827e-05	0.337732	-1.14899
40652103	chr20:40652103:T:G	1.56667e-06	-2.06257e-10	-1.22712	2.26049e-05	-2.06257e-10	-1.23644
40652127	chr20:40652127:G:A	1.20508e-06	-1.46231	-0.0272162	1.95082e-05	-1.39249	0.00871315
40652301	chr20:40652301:G:C	1.49404e-06	-2.06257e-10	-1.27458	2.17496e-05	-2.06257e-10	-1.27501
40652510	chr20:40652510:C:T	1.2104e-06	-0.420573	-1.06455	3.54308e-05	0.318828	-1.10586
40652531	chr20:40652531:C:T	5.01329e-06	-2.06257e-10	-0.0639781	7.82331e-05	-2.06257e-10	0.00508288
40652557	chr20:40652557:T:A	1.62639e-06	-2.06257e-10	-1.18971	2.38954e-05	-2.06257e-10	-1.18092
40652571	chr20:40652571:G:T	1.52393e-06	-2.06257e-10	-1.25478	2.22274e-05	-2.06257e-10	-1.25328
40652763	chr20:40652763:T:C	4.96699e-06	-2.06257e-10	-0.0732547	7.76102e-05	-2.06257e-10	-0.00291105
40652862	chr20:40652862:C:T	1.49341e-06	-2.06257e-10	-1.27501	2.19694e-05	-2.06257e-10	-1.26496
40653050	chr20:40653050:A:G	1.9595e-06	-0.633734	-0.369645	6.3058e-05	0.022815	-0.23337
40654114	chr20:40654114:C:T	6.79619e-07	-0.823253	-1.23904	2.00777e-05	-0.105475	-1.24953
40654116	chr20:40654116:T:C	2.31549e-06	-2.06257e-10	-0.83645	3.39396e-05	-2.06257e-10	-0.830026
40654421	chr20:40654421:T:C	1.34651e-06	-0.153607	-1.22495	3.99245e-05	0.572043	-1.23966
40654422	chr20:40654422:T:G	2.23253e-06	-2.06257e-10	-0.872935	3.26647e-05	-2.06257e-10	-0.868314
40654601	chr20:40654601:T:C	2.87704e-06	-2.06257e-10	-0.619306	4.44256e-05	-2.06257e-10	-0.560794
40655056	chr20:40655056:A:G	1.55723e-06	-2.06257e-10	-1.23316	2.28204e-05	-2.06257e-10	-1.22695
40655175	chr20:40655175:T:C	1.57169e-06	-2.06257e-10	-1.22392	2.30237e-05	-2.06257e-10	-1.21808
40655425	chr20:40655425:T:G	1.65234e-06	-0.0887536	-1.08512	5.28048e-05	0.736271	-1.12428
40655430	chr20:40655430:A:G	1.62294e-06	-2.06257e-10	-1.19183	2.38179e-05	-2.06257e-10	-1.18417
40655509	chr20:40655509:A:C	1.51363e-06	-2.06257e-10	-1.26156	2.20732e-05	-2.06257e-10	-1.26025
40655547	chr20:40655547:A:T	1.4982e-06	-2.06257e-10	-1.2718	2.17845e-05	-2.06257e-10	-1.27341
40655685	chr20:40655685:T:G	1.65115e-06	-2.06257e-10	-1.1746	2.42508e-05	-2.06257e-10	-1.16616
40655780	chr20:40655780:C:T	1.504e-06	-2.06257e-10	-1.26794	2.18851e-05	-2.06257e-10	-1.2688
40655924	chr20:40655924:A:G	1.55662e-06	-0.165049	-1.06851	4.87494e-05	0.641195	-1.10911
40656135	chr20:40656135:G:A	1.30268e-06	-1.10037	-0.311279	2.23421e-05	-1.02948	-0.218662
40657087	chr20:40657087:A:G	4.36304e-06	-2.06257e-10	-0.2029	6.7682e-05	-2.06257e-10	-0.139789
40657480	chr20:40657480:C:A	6.95172e-07	-0.800626	-1.23904	2.06762e-05	-0.0761024	-1.24953
40657762	chr20:40657762:G:A	1.49698e-06	-2.06257e-10	-1.27262	2.17901e-05	-2.06257e-10	-1.27315
40657831	chr20:40657831:C:T	1.33904e-05	0.284175	0.634297	0.000417473	1.12121	0.5584
40658146	chr20:40658146:A:G	1.5057e-06	-0.166061	-1.10075	4.72281e-05	0.638174	-1.1378
40658613	chr20:40658613:A:G	1.49344e-06	-2.06257e-10	-1.27499	2.17492e-05	-2.06257e-10	-1.27503
40659106	chr20:40659106:G:A	1.51672e-06	-2.06257e-10	-1.25952	2.21886e-05	-2.06257e-10	-1.25503
40659609	chr20:40659609:C:T	8.62374e-07	-0.571056	-1.25308	2.70141e-05	0.204158	-1.26241
40659695	chr20:40659695:T:C	5.51572e-07	-1.04601	-1.22504	1.25966e-05	-0.581634	-1.23955
40659850	chr20:40659850:G:A	3.04394e-06	-0.654005	0.0910865	8.16162e-05	-0.0889818	0.136399
40659989	chr20:40659989:T:C	1.51613e-06	-2.06257e-10	-1.25991	2.19945e-05	-2.06257e-10	-1.26382
40660004	chr20:40660004:T:C	2.81659e-06	-0.640542	-5.51629e-10	5.42756e-05	-0.360535	-5.51629e-10
40660014	chr20:40660014:G:A	1.08793e-06	-1.59179	-5.51629e-10	1.64172e-05	-1.55628	-5.51629e-10
40660250	chr20:40660250:C:T	1.4301e-06	-0.0821205	-1.2362	5.82776e-05	0.935949	-1.22534
40660299	chr20:40660299:T:G	1.63723e-06	0.0212742	-1.20434	6.5877e-05	1.02275	-1.18957
40660879	chr20:40660879:G:A	1.50714e-06	-2.06257e-10	-1.26586	2.20155e-05	-2.06257e-10	-1.26286
40660999	chr20:40660999:G:C	1.59447e-06	-2.06257e-10	-1.20953	2.3372e-05	-2.06257e-10	-1.20307
40661183	chr20:40661183:G:A	1.71037e-06	-2.06257e-10	-1.13936	2.51766e-05	-2.06257e-10	-1.1287
40661349	chr20:40661349:T:C	1.64753e-06	-2.06257e-10	-1.17679	2.42018e-05	-2.06257e-10	-1.16818
40661653	chr20:40661653:C:G	4.4782e-06	-2.06257e-10	-0.176848	6.70026e-05	-2.06257e-10	-0.149879
40661784	chr20:40661784:T:G	1.50198e-06	-2.06257e-10	-1.26929	2.18231e-05	-2.06257e-10	-1.27164
40662024	chr20:40662024:C:T	1.58678e-06	-2.06257e-10	-1.21436	2.31524e-05	-2.06257e-10	-1.21251
40662357	chr20:40662357:C:T	2.09705e-06	-2.06257e-10	-0.93554	3.13541e-05	-2.06257e-10	-0.909264
40662419	chr20:40662419:A:G	1.7468e-06	-0.341161	-0.777121	7.36208e-05	0.760518	-0.8162
40662476	chr20:40662476:A:G	1.83844e-06	-0.191818	-0.875334	8.30557e-05	0.971979	-0.907077
40662544	chr20:40662544:G:T	3.40447e-07	-1.51021	-1.24335	4.71286e-06	-1.58233	-1.22198
40662824	chr20:40662824:C:T	1.72882e-06	-2.06257e-10	-1.12863	2.5463e-05	-2.06257e-10	-1.11738
40662826	chr20:40662826:G:C	2.36588e-06	-2.06257e-10	-0.814921	3.49749e-05	-2.06257e-10	-0.799979
40662989	chr20:40662989:G:A	1.16323e-05	-2.06257e-10	0.777716	0.00018563	-2.06257e-10	0.869145
40663001	chr20:40663001:A:C	1.83229e-06	0.135597	-1.2061	7.63831e-05	1.17266	-1.19151
40663144	chr20:40663144:G:A	1.73711e-05	2.33896	-1.16023	0.0044226	5.17156	-1.13169
40663214	chr20:40663214:T:C	1.49498e-06	-2.06257e-10	-1.27396	2.17773e-05	-2.06257e-10	-1.27374
40663502	chr20:40663502:C:T	1.85697e-06	-2.06257e-10	-1.05712	2.77104e-05	-2.06257e-10	-1.0328
40663584	chr20:40663584:A:G	1.55859e-06	-2.06257e-10	-1.23229	2.28205e-05	-2.06257e-10	-1.22695
40663729	chr20:40663729:GA:G	2.76171e-06	-2.06257e-10	-0.660221	4.26392e-05	-2.06257e-10	-0.601836
40663864	chr20:40663864:A:G	1.54978e-06	-0.0222353	-1.21572	6.17893e-05	0.97153	-1.20241
40664792	chr20:40664792:A:T	1.61569e-06	-2.06257e-10	-1.19631	2.35644e-05	-2.06257e-10	-1.19487
40664797	chr20:40664797:T:G	3.21417e-07	-1.5618	-1.24929	4.63495e-06	-1.59159	-1.2294
40664886	chr20:40664886:C:G	4.57505e-07	-1.56511	-0.892931	6.92967e-06	-1.59105	-0.827748
40665088	chr20:40665088:G:A	1.51713e-06	-2.06257e-10	-1.25925	2.19982e-05	-2.06257e-10	-1.26365
40665092	chr20:40665092:G:A	1.54371e-06	0.0321015	-1.27398	6.6155e-05	1.10889	-1.2715
40665192	chr20:40665192:A:G	2.17092e-06	0.37113	-1.27205	9.76109e-05	1.49471	-1.26833
40665326	chr20:40665326:C:T	2.03926e-06	-2.06257e-10	-0.963482	3.04631e-05	-2.06257e-10	-0.938094
40665479	chr20:40665479:T:TA	3.15585e-07	-1.58407	-1.24532	4.57521e-06	-1.58184	-1.25211
40665797	chr20:40665797:C:T	1.17003e-06	-0.283229	-1.23581	3.95119e-05	0.569207	-1.24721
40665853	chr20:40665853:C:T	1.71776e-06	-2.06257e-10	-1.13505	2.47859e-05	-2.06257e-10	-1.14434
40665894	chr20:40665894:G:A	2.08375e-06	-2.06257e-10	-0.941902	3.11564e-05	-2.06257e-10	-0.915588
40665923	chr20:40665923:C:T	1.18551e-06	-0.2423	-1.2636	5.42786e-05	0.904838	-1.26532
40666006	chr20:40666006:G:A	3.07938e-07	-1.58802	-1.26591	4.52385e-06	-1.57545	-1.2698
40666024	chr20:40666024:G:C	4.06666e-06	-0.731562	0.458314	0.000119386	-0.122219	0.549969
40666392	chr20:40666392:C:T	2.10344e-06	-2.06257e-10	-0.932494	3.14559e-05	-2.06257e-10	-0.906022
40666432	chr20:40666432:T:C	1.64488e-06	-2.06257e-10	-1.17841	2.31184e-05	-2.06257e-10	-1.21398
40666479	chr20:40666479:G:A	1.57776e-06	0.0539905	-1.27406	6.77855e-05	1.13335	-1.27162
40666799	chr20:40666799:G:A	1.52273e-06	-2.06257e-10	-1.25556	2.23317e-05	-2.06257e-10	-1.2486
40666935	chr20:40666935:G:A	3.07057e-07	-1.58972	-1.26707	4.54051e-06	-1.57106	-1.27051
40666984	chr20:40666984:T:A	1.15648e-06	-1.53069	-5.51629e-10	1.69775e-05	-1.52272	-5.51629e-10
40667012	chr20:40667012:C:T	1.90334e-06	-2.06257e-10	-1.03246	2.8163e-05	-2.06257e-10	-1.0166
40667047	chr20:40667047:G:A	1.69341e-06	-2.06257e-10	-1.14933	2.44288e-05	-2.06257e-10	-1.15885
40667136	chr20:40667136:C:T	1.52978e-06	-2.06257e-10	-1.25095	2.23259e-05	-2.06257e-10	-1.24886
40667188	chr20:40667188:T:C	4.65183e-07	-1.50287	-0.938525	7.63753e-06	-1.38163	-0.939909
40667322	chr20:40667322:AAAAAAAAAAAAAAAG:A	1.91206e-06	-2.06257e-10	-1.02789	2.81239e-05	-2.06257e-10	-1.01799
40667939	chr20:40667939:G:A	1.83777e-06	-2.06257e-10	-1.06752	2.72071e-05	-2.06257e-10	-1.05113
40668014	chr20:40668014:G:A	1.89889e-06	-2.06257e-10	-1.0348	2.8108e-05	-2.06257e-10	-1.01856
40668270	chr20:40668270:C:G	1.49651e-06	-2.06257e-10	-1.27294	2.18099e-05	-2.06257e-10	-1.27224
40668353	chr20:40668353:G:A	1.6622e-06	-2.06257e-10	-1.16793	2.42464e-05	-2.06257e-10	-1.16634
40668409	chr20:40668409:T:G	1.79311e-06	-2.06257e-10	-1.09212	2.55475e-05	-2.06257e-10	-1.11407
40668734	chr20:40668734:G:A	2.92096e-06	-2.06257e-10	-0.604158	4.38446e-05	-2.06257e-10	-0.573959
40668878	chr20:40668878:T:C	3.77354e-07	-1.58777	-1.06288	6.4108e-06	-1.46756	-1.02906
40669156	chr20:40669156:T:TA	1.20062e-06	-0.235856	-1.25738	3.50995e-05	0.460928	-1.25735
40669344	chr20:40669344:G:C	1.93687e-06	0.103593	-1.11859	7.92618e-05	1.15687	-1.13873
40669353	chr20:40669353:T:C	3.38358e-07	-1.50059	-1.25913	4.54685e-06	-1.59133	-1.24884
40669652	chr20:40669652:C:T	1.5743e-06	-2.06257e-10	-1.22226	2.37537e-05	-2.06257e-10	-1.18687
40669698	chr20:40669698:G:A	1.5328e-06	-2.06257e-10	-1.24897	2.20634e-05	-2.06257e-10	-1.26069
40669905	chr20:40669905:A:G	0.000131481	4.33767	-1.13488	0.189908	8.83183	-1.03214
40670011	chr20:40670011:A:G	2.85702e-06	-2.06257e-10	-0.62629	4.10603e-05	-2.06257e-10	-0.639568
40670238	chr20:40670238:T:A	1.67125e-06	0.110195	-1.27269	0.00015449	1.95988	-1.27436
40670551	chr20:40670551:T:C	1.3348e-05	-2.06257e-10	0.915297	0.000194863	-2.06257e-10	0.917686
40670663	chr20:40670663:C:T	4.72807e-07	-1.54805	-0.877093	8.7214e-06	-1.31868	-0.870146
40670685	chr20:40670685:C:T	1.60183e-06	-2.06257e-10	-1.20492	2.35639e-05	-2.06257e-10	-1.19489
40670697	chr20:40670697:T:G	2.72061e-06	-2.06257e-10	-0.675214	4.11982e-05	-2.06257e-10	-0.636215
40670752	chr20:40670752:C:G	1.87463e-06	-2.06257e-10	-1.04766	2.75507e-05	-2.06257e-10	-1.03858
40670812	chr20:40670812:T:C	1.98241e-06	-0.0493482	-0.94241	0.000214034	1.84866	-0.837132
40670934	chr20:40670934:A:C	3.61803e-06	0.567583	-0.957723	0.000436803	2.65143	-0.926559
40671312	chr20:40671312:G:A	2.7328e-06	0.275139	-0.945881	0.00013485	1.51872	-0.969163
40671397	chr20:40671397:G:A	1.75771e-06	-2.06257e-10	-1.11206	2.69226e-05	-2.06257e-10	-1.06164
40671527	chr20:40671527:A:C	6.40054e-07	-0.878818	-1.24345	6.73546e-06	-1.22997	-1.21725
40671624	chr20:40671624:T:C	2.70802e-06	0.223509	-0.903362	0.000132091	1.45715	-0.928272
40671686	chr20:40671686:G:T	3.56501e-06	0.44198	-0.846882	0.000180227	1.71302	-0.873409
40671790	chr20:40671790:C:T	2.202e-06	0.0664982	-0.953201	0.000247995	2.01119	-0.852394
40671937	chr20:40671937:A:G	4.50342e-07	-1.21344	-1.26038	5.2443e-06	-1.44528	-1.25219
40672025	chr20:40672025:A:C	2.12478e-05	-2.06257e-10	1.38018	0.000314138	-2.06257e-10	1.39522
40672048	chr20:40672048:G:A	2.09399e-06	-0.936999	-5.51629e-10	3.89253e-05	-0.692966	-5.51629e-10
40672260	chr20:40672260:G:A	1.6534e-06	-2.06257e-10	-1.17324	2.43702e-05	-2.06257e-10	-1.16125
40672356	chr20:40672356:G:C	6.44956e-06	1.44997	-1.26202	0.000411003	2.92094	-1.25695
40672656	chr20:40672656:G:A	1.27306e-06	-1.43465	-5.51629e-10	1.729e-05	-1.50448	-5.51629e-10
40672660	chr20:40672660:G:A	1.80753e-06	-2.06257e-10	-1.08411	2.67077e-05	-2.06257e-10	-1.06966
40672733	chr20:40672733:A:G	1.09071e-06	-1.58924	-5.51629e-10	1.59296e-05	-1.58643	-5.51629e-10
40672844	chr20:40672844:T:G	2.4894e-06	-0.76403	-5.51629e-10	5.49793e-05	-0.347653	-5.51629e-10
40673017	chr20:40673017:A:C	1.23867e-05	1.5727	-0.732151	0.000812834	3.0965	-0.750587
40673267	chr20:40673267:A:T	1.75247e-06	-2.06257e-10	-1.11504	2.59867e-05	-2.06257e-10	-1.09702
40673715	chr20:40673715:C:T	8.38876e-06	1.12196	-0.671137	0.000416606	2.37326	-0.695727
40673908	chr20:40673908:A:G	2.28585e-06	-2.06257e-10	-0.84933	3.39527e-05	-2.06257e-10	-0.829643
40674334	chr20:40674334:T:C	8.21633e-06	1.25225	-0.822195	0.000422387	2.53029	-0.838973
40674370	chr20:40674370:G:A	3.25359e-06	-0.496311	-5.51629e-10	7.96382e-05	0.022884	-5.51629e-10
40674914	chr20:40674914:C:T	2.20696e-06	-2.06257e-10	-0.884453	3.29528e-05	-2.06257e-10	-0.859534
40675260	chr20:40675260:C:T	3.29233e-07	-1.56704	-1.22002	4.5759e-06	-1.59099	-1.24282
40675566	chr20:40675566:G:A	1.87155e-06	-2.06257e-10	-1.0493	2.77922e-05	-2.06257e-10	-1.02985
40675840	chr20:40675840:T:C	1.84301e-06	-2.06257e-10	-1.06467	2.73503e-05	-2.06257e-10	-1.04588
40676146	chr20:40676146:T:C	6.86922e-07	-1.12471	-0.92689	7.15089e-06	-1.4854	-0.901976
40676591	chr20:40676591:G:C	3.51424e-06	0.849544	-1.26879	0.000368238	2.82911	-1.27499
40677075	chr20:40677075:C:T	1.11092e-06	-1.57088	-5.51629e-10	1.76102e-05	-1.48613	-5.51629e-10
40677256	chr20:40677256:C:T	7.96391e-07	-0.827893	-1.07584	9.17898e-06	-1.11139	-1.02631
40677335	chr20:40677335:T:A	1.55065e-06	-2.06257e-10	-1.2374	2.20086e-05	-2.06257e-10	-1.26318
40677414	chr20:40677414:AGATAT:A	1.0536e-05	1.44946	-0.770735	0.000561668	2.76391	-0.787608
40678309	chr20:40678309:G:A	4.06807e-07	-1.44726	-1.12823	5.20043e-06	-1.58639	-1.11948
40678741	chr20:40678741:T:C	7.18186e-06	-2.06257e-10	0.295488	0.000108038	-2.06257e-10	0.327878
40678972	chr20:40678972:A:C	1.77265e-06	-2.06257e-10	-1.10359	2.62621e-05	-2.06257e-10	-1.08648
40679023	chr20:40679023:G:T	7.40508e-06	1.14212	-0.816019	0.000373038	2.39907	-0.832
40679174	chr20:40679174:G:A	1.8821e-06	-2.06257e-10	-1.04368	2.90914e-05	-2.06257e-10	-0.984166
40679705	chr20:40679705:T:C	1.61674e-06	-1.19566	-5.51629e-10	2.81214e-05	-1.01808	-5.51629e-10
40679746	chr20:40679746:A:T	7.85546e-06	1.12564	-0.740498	0.000394206	2.38006	-0.75779
40679869	chr20:40679869:G:C	1.87016e-06	-2.06257e-10	-1.05005	2.67281e-05	-2.06257e-10	-1.06889
40680083	chr20:40680083:C:T	1.69931e-06	-2.06257e-10	-1.14585	2.52017e-05	-2.06257e-10	-1.1277
40680296	chr20:40680296:CAT:C	1.51414e-06	-2.06257e-10	-1.26122	2.18288e-05	-2.06257e-10	-1.27138
40680569	chr20:40680569:A:G	3.09542e-07	-1.57716	-1.27157	4.96061e-06	-1.49209	-1.26099
40680864	chr20:40680864:C:T	1.86445e-06	-2.06257e-10	-1.0531	2.68095e-05	-2.06257e-10	-1.06585
40680987	chr20:40680987:A:G	8.46465e-06	1.22535	-0.765519	0.000433216	2.49902	-0.782395
40681116	chr20:40681116:T:C	1.89939e-06	-2.06257e-10	-1.03454	2.94747e-05	-2.06257e-10	-0.971076
40682127	chr20:40682127:A:T	3.86542e-07	-1.59142	-1.03517	5.52116e-06	-1.56486	-1.08117
40682193	chr20:40682193:A:G	1.66677e-05	2.17155	-1.03414	0.00115389	3.74392	-1.04764
40682412	chr20:40682412:A:G	3.69538e-07	-1.43541	-1.23616	6.38723e-06	-1.24542	-1.25489
40682493	chr20:40682493:A:G	1.62943e-06	-2.06257e-10	-1.18784	2.30457e-05	-2.06257e-10	-1.21713
40682754	chr20:40682754:G:A	2.333e-05	2.51955	-1.04588	0.00171385	4.1514	-1.05952
40683025	chr20:40683025:AC:A	1.98263e-05	2.34008	-1.02914	0.00141096	3.94065	-1.04323
40683199	chr20:40683199:C:T	2.7442e-06	-2.06257e-10	-0.666582	3.97241e-05	-2.06257e-10	-0.67265
40683842	chr20:40683842:A:G	2.70728e-06	-2.06257e-10	-0.680124	3.91888e-05	-2.06257e-10	-0.686218
40685050	chr20:40685050:A:G	5.78541e-06	1.32411	-1.24484	0.000805962	3.60216	-1.26474
40685341	chr20:40685341:G:T	1.71899e-05	2.26545	-1.09719	0.00121765	3.85805	-1.10798
40685409	chr20:40685409:C:T	1.0986e-06	-1.58204	-5.51629e-10	1.58451e-05	-1.59175	-5.51629e-10
40685480	chr20:40685480:G:T	1.56933e-06	-2.06257e-10	-1.22542	2.30865e-05	-2.06257e-10	-1.21536
40685584	chr20:40685584:T:C	2.27785e-06	-2.06257e-10	-0.852839	2.97273e-05	-2.06257e-10	-0.962543
40685871	chr20:40685871:A:T	2.00086e-05	2.38194	-1.06185	0.00143544	3.98961	-1.07499
40686030	chr20:40686030:G:A	2.35466e-05	2.47311	-0.990199	0.00171401	4.10129	-1.00931
40689932	chr20:40689932:A:G	3.09261e-07	-1.57582	-1.27382	5.58748e-06	-1.36546	-1.26862
40689968	chr20:40689968:C:A	6.53342e-06	1.46076	-1.2599	0.000881761	3.67005	-1.24274
40690316	chr20:40690316:T:A	1.56986e-06	-2.06257e-10	-1.22509	2.31176e-05	-2.06257e-10	-1.21401
40690545	chr20:40690545:C:T	4.54386e-06	1.09834	-1.26063	0.000592597	3.26947	-1.23956
40691165	chr20:40691165:C:T	1.49508e-06	-2.06257e-10	-1.27389	2.17603e-05	-2.06257e-10	-1.27452
40691615	chr20:40691615:C:T	2.16533e-06	-0.903499	-5.51629e-10	3.44094e-05	-0.81628	-5.51629e-10
40691689	chr20:40691689:C:T	2.38659e-06	-2.06257e-10	-0.806203	3.54499e-05	-2.06257e-10	-0.786489
40692010	chr20:40692010:G:A	2.57493e-06	-0.730248	-5.51629e-10	5.50475e-05	-0.346413	-5.51629e-10
40692111	chr20:40692111:G:A	5.18615e-06	1.09108	-1.12115	0.000622231	3.24267	-1.16397
40692599	chr20:40692599:T:C	2.57607e-06	-2.06257e-10	-0.729806	3.32383e-05	-2.06257e-10	-0.850907
40692613	chr20:40692613:G:A	3.53084e-06	-2.06257e-10	-0.414535	5.02671e-05	-2.06257e-10	-0.437258
40692662	chr20:40692662:G:T	2.31783e-06	-2.06257e-10	-0.835437	3.34182e-05	-2.06257e-10	-0.845509
40693000	chr20:40693000:C:T	6.29748e-07	-1.30232	-0.836182	1.36963e-05	-0.95837	-0.779114
40693432	chr20:40693432:T:C	2.40566e-06	-2.06257e-10	-0.798246	3.57904e-05	-2.06257e-10	-0.776929
40694171	chr20:40694171:G:A	1.52849e-06	-2.06257e-10	-1.25179	2.23393e-05	-2.06257e-10	-1.24826
40694664	chr20:40694664:A:G	1.63874e-05	2.16913	-1.04868	0.00112733	3.73304	-1.06004
40694727	chr20:40694727:A:G	1.00723e-05	1.74154	-1.10783	0.000702309	3.3235	-1.12373
40695228	chr20:40695228:C:T	4.07911e-06	0.987798	-1.25799	0.000489449	3.10751	-1.26884
40695781	chr20:40695781:T:C	1.64576e-06	-0.965686	-0.212181	1.85497e-05	-1.26927	-0.164885
40696210	chr20:40696210:C:A	2.73643e-06	-2.06257e-10	-0.669414	4.09312e-05	-2.06257e-10	-0.642716
40696377	chr20:40696377:C:T	1.52361e-06	-2.06257e-10	-1.25499	2.22664e-05	-2.06257e-10	-1.25153
40696378	chr20:40696378:G:A	1.10233e-06	-1.57865	-5.51629e-10	1.91143e-05	-1.40417	-5.51629e-10
40696672	chr20:40696672:C:T	1.21327e-05	1.60945	-0.78962	0.000627598	2.90535	-0.818063
40696930	chr20:40696930:C:T	9.17705e-06	1.27596	-0.735319	0.000466292	2.55778	-0.767573
40697160	chr20:40697160:T:C	3.36019e-07	-1.49263	-1.27403	4.59226e-06	-1.55881	-1.27143
40697410	chr20:40697410:T:C	1.53858e-06	-2.06257e-10	-1.24521	2.26567e-05	-2.06257e-10	-1.23415
40697511	chr20:40697511:A:G	9.55894e-06	1.58203	-1.00063	0.000109999	1.35003	-1.00417
40697875	chr20:40697875:C:T	1.69722e-06	-0.464329	-0.682749	5.54336e-05	0.390277	-0.7297
40697969	chr20:40697969:A:G	1.50596e-06	-2.06257e-10	-1.26664	2.19816e-05	-2.06257e-10	-1.2644
40698228	chr20:40698228:G:GT	1.43847e-06	-0.190202	-1.12229	4.50408e-05	0.593621	-1.14066
40698436	chr20:40698436:A:T	1.11867e-06	-1.56393	-5.51629e-10	1.58444e-05	-1.59179	-5.51629e-10
40698572	chr20:40698572:C:G	1.10342e-06	-1.11339	-0.464267	1.59004e-05	-1.19278	-0.395483
40698719	chr20:40698719:C:T	5.78724e-07	-1.51817	-0.70483	8.33329e-06	-1.54228	-0.692068
40698789	chr20:40698789:G:A	1.01559e-06	-0.707105	-0.953492	2.37273e-05	-0.211679	-0.976305
40699144	chr20:40699144:G:C	1.56001e-06	-2.06257e-10	-1.23138	2.23235e-05	-2.06257e-10	-1.24897
40699174	chr20:40699174:C:G	1.49577e-06	-2.06257e-10	-1.27343	2.18641e-05	-2.06257e-10	-1.26977
40699541	chr20:40699541:A:G	4.78015e-07	-1.1392	-1.27499	6.47148e-06	-1.21305	-1.27416
40699665	chr20:40699665:C:T	1.18509e-06	-0.541206	-0.965044	2.93928e-05	0.0107286	-0.98459
40700337	chr20:40700337:A:G	8.0847e-06	-2.06257e-10	0.413904	0.000124776	-2.06257e-10	0.471911
40700376	chr20:40700376:G:A	1.54755e-06	-2.06257e-10	-1.2394	2.25135e-05	-2.06257e-10	-1.24049
40701214	chr20:40701214:T:C	1.31831e-06	-1.39972	-5.51629e-10	1.65468e-05	-1.54842	-5.51629e-10
40701455	chr20:40701455:T:C	6.84422e-07	-1.5891	-0.466151	9.85434e-06	-1.58921	-0.477488
40701460	chr20:40701460:A:T	1.33891e-06	-0.648539	-0.735672	1.84714e-05	-0.747777	-0.69061
40701576	chr20:40701576:A:G	5.76344e-07	-1.06583	-1.16129	1.528e-05	-0.481296	-1.14677
40701696	chr20:40701696:C:T	1.49834e-06	-2.06257e-10	-1.27171	2.18795e-05	-2.06257e-10	-1.26906
40702335	chr20:40702335:A:G	9.93548e-07	-0.416703	-1.26584	2.51078e-05	0.127793	-1.25922
40702544	chr20:40702544:C:T	1.95716e-06	-1.00458	-5.51629e-10	2.37802e-05	-1.18576	-5.51629e-10
40702723	chr20:40702723:C:T	1.31248e-05	-2.06257e-10	0.898433	0.000208324	-2.06257e-10	0.984484
40703025	chr20:40703025:G:A	7.65742e-06	-2.06257e-10	0.359605	0.0001208	-2.06257e-10	0.439525
40703194	chr20:40703194:T:C	3.61939e-07	-1.58465	-1.1077	5.38573e-06	-1.58671	-1.08415
40703352	chr20:40703352:T:C	5.19141e-07	-1.16065	-1.171	1.15624e-05	-0.76184	-1.14501
40703553	chr20:40703553:G:A	3.33084e-07	-1.56046	-1.21497	4.89733e-06	-1.5658	-1.20012
40703689	chr20:40703689:A:G	5.25552e-07	-1.13919	-1.18018	1.17823e-05	-0.732406	-1.15561
40703704	chr20:40703704:C:T	4.13353e-06	-0.256938	-5.51629e-10	8.01039e-05	0.0287151	-5.51629e-10
40703719	chr20:40703719:T:C	4.40135e-06	-2.06257e-10	-0.194157	6.44051e-05	-2.06257e-10	-0.189416
40703720	chr20:40703720:A:G	3.05036e-07	-1.59134	-1.27205	4.4913e-06	-1.58235	-1.27011
40703880	chr20:40703880:T:C	1.51885e-06	-2.06257e-10	-1.25812	2.20832e-05	-2.06257e-10	-1.25979
40704072	chr20:40704072:TG:T	8.13131e-06	-2.06257e-10	0.419652	0.00012846	-2.06257e-10	0.501009
40704089	chr20:40704089:G:T	3.38077e-07	-1.56437	-1.19618	4.97854e-06	-1.56941	-1.18007
40704116	chr20:40704116:G:A	1.40621e-06	-1.01528	-0.319894	2.71464e-05	-0.896925	-0.156439
40704125	chr20:40704125:A:G	1.53132e-06	-2.06257e-10	-1.24994	2.2456e-05	-2.06257e-10	-1.24305
40704291	chr20:40704291:G:A	1.09667e-05	0.71879	-5.51629e-10	0.00025711	1.1949	-5.51629e-10
40704373	chr20:40704373:C:T	2.28711e-06	-2.06257e-10	-0.84878	3.29386e-05	-2.06257e-10	-0.859965
40704470	chr20:40704470:G:A	1.76394e-06	-2.06257e-10	-1.10852	2.59858e-05	-2.06257e-10	-1.09706
40704729	chr20:40704729:T:G	8.3713e-07	-0.623506	-1.23034	1.9191e-05	-0.159253	-1.24092
40704799	chr20:40704799:T:C	1.54547e-06	-2.06257e-10	-1.24074	2.24967e-05	-2.06257e-10	-1.24124
40704844	chr20:40704844:C:T	4.14292e-07	-1.53346	-1.02379	5.95351e-06	-1.58035	-0.990279
40705062	chr20:40705062:C:A	2.23533e-06	-2.06257e-10	-0.87168	3.26348e-05	-2.06257e-10	-0.869231
40705129	chr20:40705129:C:T	3.08187e-06	-1.48048	0.929944	5.05526e-05	-1.47613	1.04453
40705414	chr20:40705414:A:C	1.31042e-06	-1.40572	-5.51629e-10	1.65017e-05	-1.55115	-5.51629e-10
40705446	chr20:40705446:G:A	2.41686e-06	-2.06257e-10	-0.7936	3.5293e-05	-2.06257e-10	-0.790925
40705564	chr20:40705564:C:T	1.61006e-06	-2.06257e-10	-1.1998	2.30202e-05	-2.06257e-10	-1.21824
40705844	chr20:40705844:A:G	1.329e-06	-1.48057	0.0889295	2.12431e-05	-1.48575	0.187175
40706052	chr20:40706052:G:T	1.31226e-06	-1.40432	-5.51629e-10	1.65125e-05	-1.55049	-5.51629e-10
40706105	chr20:40706105:A:T	1.61616e-06	-2.06257e-10	-1.19602	2.31393e-05	-2.06257e-10	-1.21308
40706816	chr20:40706816:C:G	3.41699e-06	-0.44731	-5.51629e-10	6.40567e-05	-0.194841	-5.51629e-10
40706944	chr20:40706944:A:T	3.33426e-07	-1.5918	-1.18261	5.07394e-06	-1.52809	-1.2024
40706949	chr20:40706949:T:C	1.49346e-06	-2.06257e-10	-1.27498	2.17593e-05	-2.06257e-10	-1.27457
40707107	chr20:40707107:C:T	1.88929e-06	-1.03987	-5.51629e-10	2.55249e-05	-1.11496	-5.51629e-10
40707642	chr20:40707642:T:A	4.64432e-07	-1.28232	-1.16069	5.38462e-06	-1.48888	-1.18218
40707740	chr20:40707740:A:G	5.2926e-07	-1.56599	-0.746351	7.94291e-06	-1.59036	-0.691968
40708458	chr20:40708458:A:G	2.27372e-06	-2.06257e-10	-0.854653	3.33188e-05	-2.06257e-10	-0.848489
40708595	chr20:40708595:G:A	2.6553e-06	-2.06257e-10	-0.699512	4.01299e-05	-2.06257e-10	-0.662488
40708695	chr20:40708695:C:T	2.36745e-06	-2.06257e-10	-0.814256	3.37588e-05	-2.06257e-10	-0.835368
40708718	chr20:40708718:C:CCTTTGCCT	5.27961e-07	-1.17079	-1.14401	1.1059e-05	-0.779099	-1.17227
40709118	chr20:40709118:A:G	4.93335e-07	-1.20213	-1.18051	1.02794e-05	-0.822206	-1.20226
40709133	chr20:40709133:G:A	1.49329e-06	-1.15609	-0.118998	2.86703e-05	-1.0454	0.0466484
40709172	chr20:40709172:G:A	1.538e-06	-1.24559	-5.51629e-10	1.80404e-05	-1.46199	-5.51629e-10
40709206	chr20:40709206:C:T	3.47643e-07	-1.52331	-1.20934	4.73481e-06	-1.59079	-1.20888
40709416	chr20:40709416:C:T	1.49441e-06	-2.06257e-10	-1.27434	2.17511e-05	-2.06257e-10	-1.27495
40709552	chr20:40709552:C:T	1.50267e-06	-2.06257e-10	-1.26883	2.19721e-05	-2.06257e-10	-1.26484
40709788	chr20:40709788:C:T	1.49378e-06	-2.06257e-10	-1.27476	2.17556e-05	-2.06257e-10	-1.27474
40709821	chr20:40709821:C:T	1.49742e-06	-2.06257e-10	-1.27233	2.17897e-05	-2.06257e-10	-1.27317
40709849	chr20:40709849:T:C	1.49982e-06	-2.06257e-10	-1.27072	2.18626e-05	-2.06257e-10	-1.26983
40710374	chr20:40710374:G:A	1.26687e-06	-0.823455	-0.616064	1.77479e-05	-0.91275	-0.56559
40710462	chr20:40710462:T:G	2.36336e-06	-2.06257e-10	-0.815984	3.56426e-05	-2.06257e-10	-0.781067
40710466	chr20:40710466:T:C	1.49449e-06	-2.06257e-10	-1.27428	2.17526e-05	-2.06257e-10	-1.27488
40710482	chr20:40710482:AT:A	2.36168e-06	-2.06257e-10	-0.816696	3.37004e-05	-2.06257e-10	-0.8371
40710635	chr20:40710635:A:G	1.40746e-06	-1.33428	-5.51629e-10	1.71257e-05	-1.51403	-5.51629e-10
40710677	chr20:40710677:A:G	1.50141e-06	-2.06257e-10	-1.26967	2.19497e-05	-2.06257e-10	-1.26585
40710727	chr20:40710727:T:C	1.51374e-06	-2.06257e-10	-1.26149	2.23891e-05	-2.06257e-10	-1.24603
40710810	chr20:40710810:C:G	1.36973e-06	-1.36146	-5.51629e-10	1.68777e-05	-1.52861	-5.51629e-10
40711004	chr20:40711004:C:T	2.28503e-06	-2.06257e-10	-0.849692	3.33514e-05	-2.06257e-10	-0.847509
40711154	chr20:40711154:G:A	2.24539e-06	-2.06257e-10	-0.867188	3.20871e-05	-2.06257e-10	-0.886154
40711365	chr20:40711365:G:A	1.54526e-06	-2.06257e-10	-1.24087	2.23797e-05	-2.06257e-10	-1.24645
40711367	chr20:40711367:C:T	1.39794e-06	-0.686833	-0.654233	1.9412e-05	-0.783902	-0.604815
40711563	chr20:40711563:T:A	1.50645e-06	-2.06257e-10	-1.26631	2.19674e-05	-2.06257e-10	-1.26505
40711659	chr20:40711659:T:A	1.49441e-06	-2.06257e-10	-1.27434	2.17511e-05	-2.06257e-10	-1.27495
40711660	chr20:40711660:T:C	4.07306e-07	-1.29923	-1.27503	8.33272e-06	-0.960804	-1.27362
40712668	chr20:40712668:T:C	3.93247e-07	-1.59169	-1.01769	5.59826e-06	-1.59056	-1.04159
40712879	chr20:40712879:T:C	4.37071e-07	-1.59137	-0.912364	6.20259e-06	-1.58979	-0.939854
40712933	chr20:40712933:T:A	6.19503e-06	-2.06257e-10	0.147678	9.08094e-05	-2.06257e-10	0.154153
40713007	chr20:40713007:C:T	1.50887e-05	-2.06257e-10	1.03788	0.000238255	-2.06257e-10	1.11873
40713120	chr20:40713120:C:T	2.97762e-06	-0.584945	-5.51629e-10	3.15848e-05	-0.901934	-5.51629e-10
40713253	chr20:40713253:AC:A	2.28504e-06	-2.06257e-10	-0.849686	3.33515e-05	-2.06257e-10	-0.847508
40713767	chr20:40713767:G:A	7.27888e-07	-0.718929	-1.27475	1.7391e-05	-0.224262	-1.27439
40713849	chr20:40713849:A:G	1.55585e-06	-2.06257e-10	-1.23405	2.25036e-05	-2.06257e-10	-1.24093
40713864	chr20:40713864:GT:G	1.82332e-06	-2.06257e-10	-1.07541	2.70263e-05	-2.06257e-10	-1.0578
40714016	chr20:40714016:A:G	4.62429e-06	-2.06257e-10	-0.144746	6.76994e-05	-2.06257e-10	-0.139533
40714199	chr20:40714199:G:A	1.00367e-06	-1.09572	-0.576686	1.44271e-05	-1.16128	-0.524219
40714218	chr20:40714218:T:C	2.50974e-06	-2.06257e-10	-0.755892	3.71505e-05	-2.06257e-10	-0.739632
40714902	chr20:40714902:T:C	2.28261e-06	-2.06257e-10	-0.85075	3.33455e-05	-2.06257e-10	-0.847688
40715328	chr20:40715328:A:G	5.53451e-05	-2.06257e-10	2.33752	0.000875592	-2.06257e-10	2.42029
40715501	chr20:40715501:T:C	7.62843e-07	-0.918023	-1.02875	1.72725e-05	-0.490285	-1.01521
40715506	chr20:40715506:T:C	1.51917e-06	-2.06257e-10	-1.25791	2.19471e-05	-2.06257e-10	-1.26597
40715571	chr20:40715571:G:A	5.04051e-06	-0.0585628	-5.51629e-10	6.85607e-05	-0.12689	-5.51629e-10
40715632	chr20:40715632:G:A	1.14784e-06	-1.53819	-5.51629e-10	1.9213e-05	-1.39902	-5.51629e-10
40715827	chr20:40715827:C:G	1.6052e-06	-2.06257e-10	-1.20282	2.31777e-05	-2.06257e-10	-1.21142
40715875	chr20:40715875:C:T	6.33739e-07	-0.871465	-1.26072	1.36768e-05	-0.472878	-1.26603
40715956	chr20:40715956:T:C	6.80996e-07	-1.56007	-0.5002	1.10791e-05	-1.56104	-0.388511
40716191	chr20:40716191:A:T	4.18056e-07	-1.4842	-1.06401	6.14021e-06	-1.50896	-1.03079
40716398	chr20:40716398:CTGAACCATAATGTG:C	5.11748e-07	-1.54067	-0.805318	8.88253e-06	-1.36703	-0.803493
40716490	chr20:40716490:G:A	5.0947e-07	-1.41642	-0.934035	7.40479e-06	-1.45819	-0.894292
40716626	chr20:40716626:A:G	5.12402e-07	-1.54608	-0.798635	8.84067e-06	-1.37859	-0.796655
40716761	chr20:40716761:C:A	1.32303e-06	-1.39615	-5.51629e-10	1.65912e-05	-1.54574	-5.51629e-10
40717032	chr20:40717032:A:C	5.07546e-07	-1.54541	-0.808826	8.76225e-06	-1.37724	-0.806912
40717129	chr20:40717129:G:A	5.14298e-07	-1.54692	-0.794107	8.86133e-06	-1.38042	-0.792494
40717307	chr20:40717307:G:A	4.56319e-07	-1.56258	-0.898049	7.70348e-06	-1.41657	-0.896367
40717434	chr20:40717434:A:G	1.52134e-06	-1.07306	-0.183418	2.96604e-05	-0.936268	-0.0285279
40717572	chr20:40717572:G:A	4.71118e-07	-1.56242	-0.866296	7.96102e-06	-1.41479	-0.865267
40717662	chr20:40717662:C:T	3.92497e-06	-2.06257e-10	-0.30871	5.68475e-05	-2.06257e-10	-0.314237
40718437	chr20:40718437:T:C	1.49346e-06	-2.06257e-10	-1.27498	2.17537e-05	-2.06257e-10	-1.27482
40718517	chr20:40718517:C:A	1.89837e-06	-1.03508	-5.51629e-10	2.31682e-05	-1.21183	-5.51629e-10
40718616	chr20:40718616:A:C	2.58525e-06	-2.06257e-10	-0.726246	3.77571e-05	-2.06257e-10	-0.723436
40718717	chr20:40718717:T:G	4.90143e-07	-1.5363	-0.852832	8.56841e-06	-1.35704	-0.849483
40718941	chr20:40718941:C:T	5.01247e-07	-1.53475	-0.831974	7.11663e-06	-1.54224	-0.849933
40719145	chr20:40719145:G:A	1.65001e-06	-1.17529	-5.51629e-10	2.23264e-05	-1.24884	-5.51629e-10
40719431	chr20:40719431:G:A	1.57801e-06	-2.06257e-10	-1.21991	2.28224e-05	-2.06257e-10	-1.22687
40719484	chr20:40719484:A:T	5.05505e-07	-1.52801	-0.830253	7.1737e-06	-1.53613	-0.848055
40720152	chr20:40720152:C:T	1.60507e-06	-2.06257e-10	-1.2029	2.36659e-05	-2.06257e-10	-1.19057
40720360	chr20:40720360:T:C	5.03925e-07	-1.40587	-0.955528	7.29393e-06	-1.44886	-0.91871
40720386	chr20:40720386:C:T	4.90956e-07	-1.53409	-0.853384	8.59032e-06	-1.35325	-0.850728
40720637	chr20:40720637:T:C	5.77813e-07	-1.53385	-0.69072	8.1933e-06	-1.54117	-0.710119
40720646	chr20:40720646:G:T	1.30445e-06	-1.41028	-5.51629e-10	1.6475e-05	-1.55277	-5.51629e-10
40720733	chr20:40720733:G:A	1.45062e-06	-0.858726	-0.445351	3.51565e-05	-0.403633	-0.391168
40720849	chr20:40720849:C:T	5.91233e-07	-1.48192	-0.719694	8.61527e-06	-1.53218	-0.668897
40721015	chr20:40721015:A:T	1.31632e-06	-1.40123	-5.51629e-10	1.6546e-05	-1.54846	-5.51629e-10
40721105	chr20:40721105:T:C	2.49813e-06	-2.06257e-10	-0.760529	3.64938e-05	-2.06257e-10	-0.757466
40721247	chr20:40721247:G:T	3.843e-05	-2.06257e-10	1.97277	0.00061503	-2.06257e-10	2.06706
40721325	chr20:40721325:G:A	4.92939e-07	-1.53939	-0.844051	6.99982e-06	-1.54704	-0.861683
40721577	chr20:40721577:C:T	4.35688e-07	-1.43266	-1.07424	6.35641e-06	-1.46321	-1.04194
40722279	chr20:40722279:C:T	2.10485e-06	-0.931826	-5.51629e-10	3.25002e-05	-0.873364	-5.51629e-10
40722338	chr20:40722338:T:C	3.22e-07	-1.58957	-1.2197	4.80026e-06	-1.54488	-1.24105
40722418	chr20:40722418:A:G	1.58337e-06	-2.06257e-10	-1.21651	2.27157e-05	-2.06257e-10	-1.23155
40722514	chr20:40722514:C:T	1.58386e-06	-2.06257e-10	-1.21621	2.32422e-05	-2.06257e-10	-1.20864
40723291	chr20:40723291:C:T	1.14648e-06	-1.53938	-5.51629e-10	1.89778e-05	-1.41134	-5.51629e-10
40723544	chr20:40723544:T:C	4.63974e-07	-1.5893	-0.8547	8.24106e-06	-1.44702	-0.798458
40723774	chr20:40723774:G:A	4.12762e-07	-1.59145	-0.969508	6.30698e-06	-1.54308	-0.969877
40724068	chr20:40724068:T:C	3.39301e-07	-1.57553	-1.18141	5.05556e-06	-1.58809	-1.14603
40724172	chr20:40724172:C:A	4.80689e-07	-1.52241	-0.886191	6.82177e-06	-1.53114	-0.903345
40724358	chr20:40724358:C:T	1.49466e-06	-2.06257e-10	-1.27417	2.19262e-05	-2.06257e-10	-1.26693
40724607	chr20:40724607:C:T	6.69229e-06	-2.06257e-10	0.224886	9.79913e-05	-2.06257e-10	0.23027
40724847	chr20:40724847:G:A	1.52546e-06	-2.06257e-10	-1.25377	2.21855e-05	-2.06257e-10	-1.25517
40724923	chr20:40724923:C:T	6.31333e-06	-2.06257e-10	0.166594	9.22538e-05	-2.06257e-10	0.169933
40724931	chr20:40724931:G:T	6.90051e-07	-0.842878	-1.20418	1.59143e-05	-0.406017	-1.18137
40725044	chr20:40725044:G:A	4.93037e-07	-1.50755	-0.875689	6.98893e-06	-1.51715	-0.893128
40725145	chr20:40725145:G:A	2.50137e-06	-2.06257e-10	-0.759233	3.65419e-05	-2.06257e-10	-0.756149
40725206	chr20:40725206:C:T	6.60774e-06	-2.06257e-10	0.212172	9.64414e-05	-2.06257e-10	0.214326
40725281	chr20:40725281:C:T	1.23891e-06	-1.46184	-5.51629e-10	1.61281e-05	-1.57405	-5.51629e-10
40725573	chr20:40725573:G:T	6.99356e-07	-0.775772	-1.25789	1.54036e-05	-0.355751	-1.26425
40725716	chr20:40725716:G:A	1.08812e-06	-1.59161	-5.51629e-10	1.59672e-05	-1.58407	-5.51629e-10
40725963	chr20:40725963:T:C	7.40972e-07	-1.5165	-0.459365	1.14198e-05	-1.53124	-0.388017
40725973	chr20:40725973:G:A	7.11408e-07	-0.796733	-1.21985	1.65678e-05	-0.348296	-1.19885
40726056	chr20:40726056:T:C	4.9754e-07	-1.50327	-0.870883	7.04985e-06	-1.51333	-0.88827
40726347	chr20:40726347:G:A	1.52237e-06	-2.06257e-10	-1.2558	2.21488e-05	-2.06257e-10	-1.25682
40726571	chr20:40726571:C:T	6.6346e-07	-0.858316	-1.22804	1.51876e-05	-0.425647	-1.20849
40726837	chr20:40726837:C:T	5.62721e-07	-1.50301	-0.748028	7.96692e-06	-1.51276	-0.766553
40727151	chr20:40727151:G:A	4.07099e-07	-1.5028	-1.07197	5.80467e-06	-1.50824	-1.0877
40727333	chr20:40727333:T:C	6.87946e-07	-0.789135	-1.26098	1.51288e-05	-0.371777	-1.26623
40727337	chr20:40727337:T:C	1.5665e-06	-2.06257e-10	-1.22722	2.31436e-05	-2.06257e-10	-1.21289
40727373	chr20:40727373:A:G	4.36458e-07	-1.59067	-0.914464	6.63183e-06	-1.54924	-0.913485
40727702	chr20:40727702:G:T	4.37101e-07	-1.5895	-0.914155	6.59465e-06	-1.55495	-0.913405
40727965	chr20:40727965:A:C	1.96452e-06	-2.06257e-10	-1.00082	2.81772e-05	-2.06257e-10	-1.0161
40728732	chr20:40728732:G:A	2.4759e-06	-2.06257e-10	-0.769467	3.68027e-05	-2.06257e-10	-0.749037
40728825	chr20:40728825:G:A	9.35106e-07	-1.45297	-0.290196	1.41745e-05	-1.47223	-0.230933
40728891	chr20:40728891:G:C	1.28437e-06	-1.4258	-5.51629e-10	1.63604e-05	-1.55975	-5.51629e-10
40728971	chr20:40728971:A:T	4.72007e-07	-1.53437	-0.892462	6.70753e-06	-1.54229	-0.909089
40729146	chr20:40729146:TG:T	1.49466e-06	-2.06257e-10	-1.27417	2.19262e-05	-2.06257e-10	-1.26693
40729215	chr20:40729215:C:A	1.59383e-06	-2.06257e-10	-1.20993	2.29666e-05	-2.06257e-10	-1.22057
40729225	chr20:40729225:C:T	3.30592e-06	-2.06257e-10	-0.480356	5.02422e-05	-2.06257e-10	-0.437755
40730265	chr20:40730265:T:C	1.5007e-06	-2.06257e-10	-1.27014	2.18308e-05	-2.06257e-10	-1.27129
40730535	chr20:40730535:C:T	3.94272e-07	-1.52998	-1.07681	6.8013e-06	-1.40764	-1.02985
40730601	chr20:40730601:T:C	3.82709e-07	-1.53485	-1.1017	6.55928e-06	-1.41607	-1.05766
40731044	chr20:40731044:T:C	1.59789e-06	-2.06257e-10	-1.20738	2.30046e-05	-2.06257e-10	-1.21892
40731293	chr20:40731293:G:A	1.582e-06	-2.06257e-10	-1.21738	2.26993e-05	-2.06257e-10	-1.23228
40731515	chr20:40731515:T:C	6.05393e-07	-0.917818	-1.26013	1.34973e-05	-0.502998	-1.24912
40731668	chr20:40731668:A:G	3.78697e-05	-2.06257e-10	1.95808	0.000606657	-2.06257e-10	2.05335
40731751	chr20:40731751:T:G	3.42415e-06	-2.06257e-10	-0.445216	5.27423e-05	-2.06257e-10	-0.389192
40731842	chr20:40731842:A:G	3.09463e-07	-1.57616	-1.27282	4.97911e-06	-1.47556	-1.2738
40732350	chr20:40732350:A:G	3.47315e-07	-1.47718	-1.25642	4.83854e-06	-1.51291	-1.26509
40732490	chr20:40732490:A:G	1.81697e-06	-1.0789	-5.51629e-10	2.79499e-05	-1.02419	-5.51629e-10
40732507	chr20:40732507:G:A	1.30925e-06	-1.40662	-5.51629e-10	1.65065e-05	-1.55085	-5.51629e-10
40732524	chr20:40732524:T:A	7.42535e-07	-0.839293	-1.13446	1.69962e-05	-0.407278	-1.11434
40732571	chr20:40732571:C:T	6.67898e-07	-0.904066	-1.17562	1.49855e-05	-0.489703	-1.15782
40732670	chr20:40732670:AAT:A	3.43164e-07	-1.47891	-1.26671	4.96321e-06	-1.48266	-1.2699
40732684	chr20:40732684:T:C	4.63941e-07	-1.43122	-1.01284	6.78705e-06	-1.46212	-0.977471
40733118	chr20:40733118:A:G	8.4734e-06	-2.06257e-10	0.460863	0.000123815	-2.06257e-10	0.464181
40733178	chr20:40733178:T:C	4.27636e-07	-1.53405	-0.9915	7.31123e-06	-1.41692	-0.948276
40733261	chr20:40733261:T:C	3.07426e-07	-1.586	-1.26959	4.85373e-06	-1.5072	-1.26767
40733292	chr20:40733292:C:G	7.10117e-07	-1.58811	-0.430282	1.16199e-05	-1.58691	-0.314985
40733485	chr20:40733485:T:C	9.9935e-07	-1.58839	-0.0883276	1.58876e-05	-1.58853	-0.000539119
40733663	chr20:40733663:A:T	1.94574e-06	-2.06257e-10	-1.01043	2.83713e-05	-2.06257e-10	-1.00923
40733864	chr20:40733864:G:A	2.28448e-06	-2.06257e-10	-0.849931	3.38862e-05	-2.06257e-10	-0.831603
40733984	chr20:40733984:C:T	1.82429e-06	-2.06257e-10	-1.07488	2.66041e-05	-2.06257e-10	-1.07355
40734052	chr20:40734052:G:A	3.85925e-07	-1.44675	-1.18143	5.37161e-06	-1.50983	-1.16366
40734080	chr20:40734080:G:A	5.39639e-07	-1.5157	-0.777221	7.65356e-06	-1.52435	-0.795093
40734382	chr20:40734382:AGGCACTGATCT:A	1.31626e-06	-1.40127	-5.51629e-10	1.6545e-05	-1.54852	-5.51629e-10
40734648	chr20:40734648:T:C	1.53722e-06	-2.06257e-10	-1.24609	2.22796e-05	-2.06257e-10	-1.25094
40734657	chr20:40734657:C:T	2.92239e-06	-2.06257e-10	-0.603669	4.39744e-05	-2.06257e-10	-0.571002
40734712	chr20:40734712:A:C	3.82011e-05	-2.06257e-10	1.96679	0.000611971	-2.06257e-10	2.06208
40734772	chr20:40734772:T:A	4.44068e-07	-1.38354	-1.1043	6.34274e-06	-1.42923	-1.07807
40734938	chr20:40734938:T:C	3.09128e-07	-1.5849	-1.26517	4.89786e-06	-1.50321	-1.2626
40735114	chr20:40735114:C:T	6.00073e-07	-0.912313	-1.27446	1.28824e-05	-0.525941	-1.27281
40735360	chr20:40735360:A:G	3.82686e-05	-2.06257e-10	1.96856	0.00061304	-2.06257e-10	2.06382
40735418	chr20:40735418:G:A	1.42397e-06	-1.32262	-5.51629e-10	2.056e-05	-1.33126	-5.51629e-10
40735662	chr20:40735662:G:A	1.55329e-06	-2.06257e-10	-1.23569	2.25031e-05	-2.06257e-10	-1.24096
40735833	chr20:40735833:C:A	6.75411e-07	-0.810717	-1.25779	1.47589e-05	-0.399022	-1.26374
40735838	chr20:40735838:G:A	3.91654e-06	-2.06257e-10	-0.31086	5.68445e-05	-2.06257e-10	-0.31429
40735974	chr20:40735974:T:C	2.87304e-06	-2.06257e-10	-0.620698	4.3802e-05	-2.06257e-10	-0.57493
40736206	chr20:40736206:C:T	3.8383e-05	-2.06257e-10	1.97154	0.000614895	-2.06257e-10	2.06684
40736617	chr20:40736617:T:C	3.07357e-07	-1.58097	-1.27484	4.90576e-06	-1.48984	-1.27436
40736622	chr20:40736622:G:A	3.09399e-07	-1.58779	-1.26141	4.86267e-06	-1.51461	-1.25841
40736650	chr20:40736650:G:A	6.89308e-06	-2.06257e-10	0.254448	0.000100836	-2.06257e-10	0.25889
40736818	chr20:40736818:C:T	4.87824e-06	-2.06257e-10	-0.0912862	7.12231e-05	-2.06257e-10	-0.0887919
40736946	chr20:40736946:T:C	3.09859e-07	-1.58702	-1.26069	4.88274e-06	-1.51128	-1.25762
40737017	chr20:40737017:A:C	4.54095e-07	-1.45153	-1.01399	6.65901e-06	-1.47986	-0.978774
40737174	chr20:40737174:C:T	2.87304e-06	-2.06257e-10	-0.620698	4.3802e-05	-2.06257e-10	-0.57493
40737464	chr20:40737464:C:T	3.83169e-05	-2.06257e-10	1.96982	0.000613822	-2.06257e-10	2.0651
40737502	chr20:40737502:C:T	1.59148e-06	-1.2114	-5.51629e-10	2.87949e-05	-0.994412	-5.51629e-10
40737563	chr20:40737563:T:C	3.6911e-07	-1.56833	-1.1044	5.46733e-06	-1.58487	-1.07095
40737696	chr20:40737696:C:A	4.09574e-07	-1.58933	-0.979375	6.17441e-06	-1.55551	-0.978691
40737965	chr20:40737965:T:A	1.49677e-06	-2.06257e-10	-1.27276	2.17654e-05	-2.06257e-10	-1.27429
40737973	chr20:40737973:T:C	3.10522e-07	-1.58337	-1.2622	4.94024e-06	-1.49798	-1.25921
40738033	chr20:40738033:G:A	1.81015e-06	-2.06257e-10	-1.08266	2.60255e-05	-2.06257e-10	-1.09553
40738116	chr20:40738116:C:G	3.09632e-07	-1.58649	-1.26195	4.88604e-06	-1.50921	-1.25902
40738388	chr20:40738388:CAT:C	1.81213e-06	-2.06257e-10	-1.08157	2.60531e-05	-2.06257e-10	-1.09447
40738450	chr20:40738450:C:G	6.86276e-07	-0.797104	-1.25544	1.52054e-05	-0.370397	-1.26256
40738577	chr20:40738577:G:C	4.63119e-07	-1.37523	-1.07061	6.8557e-06	-1.39462	-1.03491
40738735	chr20:40738735:G:A	4.90607e-07	-1.38189	-1.00629	7.14237e-06	-1.41833	-0.970232
40738736	chr20:40738736:T:C	1.56033e-06	-2.06257e-10	-1.23117	2.286e-05	-2.06257e-10	-1.22522
40738851	chr20:40738851:G:A	3.68719e-07	-1.58561	-1.08818	5.52345e-06	-1.59171	-1.0539
40738857	chr20:40738857:T:C	3.10585e-07	-1.58525	-1.26012	4.91907e-06	-1.50457	-1.25692
40738950	chr20:40738950:G:C	2.50974e-06	-2.06257e-10	-0.755892	3.71505e-05	-2.06257e-10	-0.739632
40739205	chr20:40739205:A:G	7.23589e-07	-1.59179	-0.407811	1.17951e-05	-1.59164	-0.295283
40739738	chr20:40739738:G:A	4.39293e-07	-1.5911	-0.907561	6.70734e-06	-1.54453	-0.906877
40739781	chr20:40739781:G:A	1.13384e-06	-1.55046	-5.51629e-10	1.79558e-05	-1.4667	-5.51629e-10
40739871	chr20:40739871:G:A	4.63609e-07	-1.47208	-0.972709	6.71419e-06	-1.4851	-0.965287
40740056	chr20:40740056:A:G	7.19691e-07	-1.59179	-0.413209	1.17474e-05	-1.59167	-0.299305
40740133	chr20:40740133:T:C	1.56263e-06	-2.06257e-10	-1.2297	2.25533e-05	-2.06257e-10	-1.23873
40740330	chr20:40740330:A:G	1.86087e-06	-2.06257e-10	-1.05503	2.71484e-05	-2.06257e-10	-1.05329
40740420	chr20:40740420:G:C	3.79648e-07	-1.58659	-1.05799	5.61233e-06	-1.59178	-1.03787
40740629	chr20:40740629:C:T	3.72052e-07	-1.58888	-1.07591	5.55624e-06	-1.55525	-1.08444
40740661	chr20:40740661:A:G	1.05375e-06	-1.5913	-0.0324128	1.67799e-05	-1.59117	0.0567429
40740904	chr20:40740904:C:T	4.90979e-07	-1.39743	-0.989998	7.16605e-06	-1.43256	-0.952698
40740987	chr20:40740987:T:A	1.62623e-06	-2.06257e-10	-1.1898	2.3648e-05	-2.06257e-10	-1.19133
40741031	chr20:40741031:A:G	4.7769e-07	-1.574	-0.840866	6.90573e-06	-1.57991	-0.842348
40741046	chr20:40741046:G:T	4.87225e-06	-2.06257e-10	-0.0925144	7.11375e-05	-2.06257e-10	-0.0899948
40741472	chr20:40741472:C:T	4.65816e-07	-1.39672	-1.04332	6.77165e-06	-1.43229	-1.00957
40741636	chr20:40741636:A:C	1.55642e-06	-2.06257e-10	-1.23368	2.24853e-05	-2.06257e-10	-1.24175
40741820	chr20:40741820:T:A	3.82517e-07	-1.36633	-1.27072	5.49184e-06	-1.37839	-1.27296
40741970	chr20:40741970:C:T	1.96536e-06	-2.06257e-10	-1.0004	2.91893e-05	-2.06257e-10	-0.980806
40742130	chr20:40742130:A:C	3.14711e-07	-1.56172	-1.27045	5.14598e-06	-1.44464	-1.27176
40742220	chr20:40742220:G:A	1.14988e-06	-1.53641	-5.51629e-10	1.90769e-05	-1.40613	-5.51629e-10
40742238	chr20:40742238:G:A	4.85597e-06	-2.06257e-10	-0.0958617	7.51355e-05	-2.06257e-10	-0.0353162
40742335	chr20:40742335:T:C	7.21451e-07	-0.744717	-1.25784	1.60228e-05	-0.316817	-1.26378
40742535	chr20:40742535:TC:T	1.5391e-06	-2.06257e-10	-1.24487	2.22605e-05	-2.06257e-10	-1.25179
40742642	chr20:40742642:G:T	3.35146e-06	-2.06257e-10	-0.466674	4.92313e-05	-2.06257e-10	-0.45808
40742677	chr20:40742677:T:C	7.71362e-07	-0.693528	-1.24214	1.73072e-05	-0.252895	-1.25059
40742750	chr20:40742750:T:G	1.49451e-06	-2.06257e-10	-1.27427	2.17561e-05	-2.06257e-10	-1.27472
40742941	chr20:40742941:C:A	1.58153e-06	-2.06257e-10	-1.21768	2.2693e-05	-2.06257e-10	-1.23255
40743361	chr20:40743361:C:T	1.5154e-06	-2.06257e-10	-1.26039	2.18321e-05	-2.06257e-10	-1.27123
40743565	chr20:40743565:C:G	1.49396e-06	-2.06257e-10	-1.27464	2.189e-05	-2.06257e-10	-1.26858
40743662	chr20:40743662:A:G	2.71851e-06	-2.06257e-10	-0.675984	3.96884e-05	-2.06257e-10	-0.67355
40743772	chr20:40743772:G:A	4.98752e-07	-1.39007	-0.981647	7.27709e-06	-1.42606	-0.943822
40743912	chr20:40743912:T:C	1.50749e-06	-2.06257e-10	-1.26562	2.19691e-05	-2.06257e-10	-1.26497
40743998	chr20:40743998:G:A	3.98389e-07	-1.55618	-1.04022	6.75004e-06	-1.45533	-0.98973
40744008	chr20:40744008:C:G	1.73731e-06	-2.06257e-10	-1.12373	2.6211e-05	-2.06257e-10	-1.08843
40744121	chr20:40744121:C:T	3.74996e-07	-1.57044	-1.08647	5.89986e-06	-1.48148	-1.0982
40744150	chr20:40744150:G:A	7.35177e-07	-0.714921	-1.26879	1.64783e-05	-0.280444	-1.27212
40744203	chr20:40744203:T:C	4.18423e-07	-1.55012	-0.997217	7.05936e-06	-1.44448	-0.955771
40744318	chr20:40744318:C:A	4.1713e-07	-1.43885	-1.11158	5.91623e-06	-1.45045	-1.12646
40744372	chr20:40744372:G:C	3.18532e-07	-1.58156	-1.23854	5.08637e-06	-1.49465	-1.2334
40744420	chr20:40744420:T:C	1.24004e-06	-1.46093	-5.51629e-10	1.61413e-05	-1.57323	-5.51629e-10
40745050	chr20:40745050:T:TG	2.71548e-06	-2.06257e-10	-0.677102	3.96438e-05	-2.06257e-10	-0.674676
40745051	chr20:40745051:A:AGATG	2.70997e-06	-2.06257e-10	-0.679133	3.95638e-05	-2.06257e-10	-0.676695
40745069	chr20:40745069:ACT:A	6.31333e-06	-2.06257e-10	0.166594	9.22538e-05	-2.06257e-10	0.169933
40745187	chr20:40745187:A:G	4.41853e-07	-1.59097	-0.901875	7.71556e-06	-1.46299	-0.848385
40745643	chr20:40745643:C:T	2.72354e-06	-2.06257e-10	-0.674137	3.97622e-05	-2.06257e-10	-0.671692
40746091	chr20:40746091:G:A	4.1746e-07	-1.55277	-0.996867	7.10714e-06	-1.44899	-0.94452
40746311	chr20:40746311:C:T	4.58238e-07	-1.38682	-1.06962	6.65042e-06	-1.42227	-1.03766
40746358	chr20:40746358:G:A	5.91562e-07	-1.59087	-0.610184	9.54306e-06	-1.59159	-0.507209
40746387	chr20:40746387:G:A	3.47023e-06	-2.06257e-10	-0.431848	5.09242e-05	-2.06257e-10	-0.424272
40746398	chr20:40746398:G:A	8.30159e-06	0.440378	-5.51629e-10	0.000244488	1.14455	-5.51629e-10
40746620	chr20:40746620:A:G	7.22122e-07	-0.82143	-1.1802	1.67094e-05	-0.381002	-1.15764
40746929	chr20:40746929:C:T	3.82738e-07	-1.5779	-1.05858	6.29566e-06	-1.50383	-1.01092
40747122	chr20:40747122:C:T	3.34199e-07	-1.51484	-1.25725	4.87932e-06	-1.51855	-1.25105
40747803	chr20:40747803:C:T	2.84423e-06	-2.06257e-10	-0.630779	4.42646e-05	-2.06257e-10	-0.564425
40748124	chr20:40748124:C:A	4.46274e-07	-1.31988	-1.16301	7.9645e-06	-1.10055	-1.17907
40748128	chr20:40748128:G:A	1.27386e-06	-1.43401	-5.51629e-10	1.63028e-05	-1.56327	-5.51629e-10
40748140	chr20:40748140:T:C	1.94674e-06	-2.06257e-10	-1.00991	2.89976e-05	-2.06257e-10	-0.987395
40748186	chr20:40748186:G:A	1.29923e-05	-2.06257e-10	0.888285	0.000210869	-2.06257e-10	0.996627
40748192	chr20:40748192:C:T	2.54741e-06	-0.740991	-5.51629e-10	2.96692e-05	-0.964501	-5.51629e-10
40748402	chr20:40748402:G:A	3.60698e-07	-1.44685	-1.24894	6.39634e-06	-1.26265	-1.23623
40748420	chr20:40748420:C:T	1.29454e-06	-1.41791	-5.51629e-10	1.64207e-05	-1.55607	-5.51629e-10
40748615	chr20:40748615:G:A	1.10596e-06	-1.57536	-5.51629e-10	1.67168e-05	-1.5382	-5.51629e-10
40748641	chr20:40748641:T:C	1.74782e-06	-1.19128	0.0735869	3.35643e-05	-1.0647	0.223556
40748725	chr20:40748725:A:G	3.97552e-06	-2.06257e-10	-0.295914	5.82236e-05	-2.06257e-10	-0.290319
40748872	chr20:40748872:C:T	1.60599e-06	-1.20233	-5.51629e-10	2.16497e-05	-1.27962	-5.51629e-10
40749021	chr20:40749021:A:G	1.20505e-05	-2.06257e-10	0.813035	0.000195437	-2.06257e-10	0.92063
40749224	chr20:40749224:A:G	4.03339e-06	-2.06257e-10	-0.281462	5.92652e-05	-2.06257e-10	-0.272588
40749359	chr20:40749359:G:C	1.5806e-06	-2.06257e-10	-1.21827	2.32585e-05	-2.06257e-10	-1.20794
40749547	chr20:40749547:A:G	8.55428e-07	-0.83014	-1.00208	1.48947e-05	-0.63944	-1.01416
40749925	chr20:40749925:G:A	1.49444e-06	-2.06257e-10	-1.27432	2.17686e-05	-2.06257e-10	-1.27414
40750237	chr20:40750237:T:C	8.35935e-07	-0.90263	-0.952645	1.46186e-05	-0.70653	-0.965788
40750425	chr20:40750425:C:G	1.50201e-06	-2.06257e-10	-1.26926	2.18344e-05	-2.06257e-10	-1.27112
40750555	chr20:40750555:A:T	4.51978e-07	-1.59127	-0.878926	6.92512e-06	-1.54371	-0.875748
40750960	chr20:40750960:G:A	3.59972e-07	-1.42466	-1.27314	6.41556e-06	-1.22762	-1.26827
40751015	chr20:40751015:G:A	4.4654e-07	-1.56402	-0.918272	6.3602e-06	-1.58586	-0.91869
40751097	chr20:40751097:T:A	3.09985e-06	-2.06257e-10	-0.544716	4.71002e-05	-2.06257e-10	-0.502332
40751577	chr20:40751577:G:A	1.12513e-05	0.744416	-5.51629e-10	0.000169807	0.78005	-5.51629e-10
40751901	chr20:40751901:A:G	1.61688e-06	-2.06257e-10	-1.19557	2.38281e-05	-2.06257e-10	-1.18374
40752239	chr20:40752239:C:T	1.61688e-06	-2.06257e-10	-1.19557	2.38281e-05	-2.06257e-10	-1.18374
40752590	chr20:40752590:G:A	4.48549e-07	-1.31086	-1.16694	8.00689e-06	-1.09014	-1.18417
40753089	chr20:40753089:C:T	5.10215e-07	-1.41858	-0.930416	7.61351e-06	-1.43609	-0.888594
40753173	chr20:40753173:T:C	3.44696e-07	-1.59154	-1.14962	5.3501e-06	-1.52584	-1.15165
40753199	chr20:40753199:G:A	1.221e-06	-1.4764	-5.51629e-10	1.60465e-05	-1.57912	-5.51629e-10
40753813	chr20:40753813:G:C	1.52562e-05	-1.34777	2.39668	0.000250956	-1.39408	2.56475
40754778	chr20:40754778:A:G	3.24577e-07	-1.59064	-1.21066	5.087e-06	-1.51562	-1.2123
40754814	chr20:40754814:T:G	5.14236e-07	-1.17613	-1.16502	9.58135e-06	-0.912151	-1.18264
40755019	chr20:40755019:G:A	7.46701e-07	-0.949373	-1.01879	1.24885e-05	-0.833069	-0.996733
40755075	chr20:40755075:G:A	2.84623e-06	-2.06257e-10	-0.630074	4.00079e-05	-2.06257e-10	-0.665532
40755078	chr20:40755078:G:A	3.4034e-06	-2.06257e-10	-0.451295	5.15198e-05	-2.06257e-10	-0.412643
40755239	chr20:40755239:C:G	1.93455e-06	-2.06257e-10	-1.01619	2.92509e-05	-2.06257e-10	-0.978699
40755240	chr20:40755240:C:A	1.93455e-06	-2.06257e-10	-1.01619	2.92509e-05	-2.06257e-10	-0.978699
40755799	chr20:40755799:A:G	3.96075e-07	-1.44581	-1.15641	7.24674e-06	-1.24982	-1.12424
40755812	chr20:40755812:C:T	1.23407e-06	-0.400393	-1.06536	3.20774e-05	0.193621	-1.08008
40756234	chr20:40756234:G:A	1.72195e-06	-2.06257e-10	-1.13261	2.45523e-05	-2.06257e-10	-1.1538
40756265	chr20:40756265:T:C	1.71895e-06	-2.06257e-10	-1.13435	2.45128e-05	-2.06257e-10	-1.15541
40756291	chr20:40756291:G:A	2.27298e-06	-2.06257e-10	-0.85498	3.64777e-05	-2.06257e-10	-0.757908
40756331	chr20:40756331:G:A	4.12605e-07	-1.44152	-1.11981	7.60355e-06	-1.24284	-1.08316
40756614	chr20:40756614:G:A	3.31215e-07	-1.58575	-1.19531	5.29476e-06	-1.49051	-1.19738
40756781	chr20:40756781:C:T	1.62115e-06	-2.06257e-10	-1.19294	2.31618e-05	-2.06257e-10	-1.21211
40756832	chr20:40756832:A:G	2.20828e-06	-2.06257e-10	-0.883854	3.21407e-05	-2.06257e-10	-0.884487
40756868	chr20:40756868:TC:T	4.34172e-07	-1.41374	-1.09664	8.12839e-06	-1.20087	-1.05837
40756886	chr20:40756886:C:G	7.18528e-07	-0.864721	-1.1419	1.26995e-05	-0.658108	-1.15494
40756928	chr20:40756928:C:T	1.57296e-06	-2.06257e-10	-1.22311	2.25413e-05	-2.06257e-10	-1.23926
40756974	chr20:40756974:C:A	8.06433e-07	-0.754055	-1.13715	1.44913e-05	-0.530981	-1.15008
40756982	chr20:40756982:T:C	3.29817e-07	-1.58535	-1.19994	5.28074e-06	-1.48911	-1.20144
40757006	chr20:40757006:A:C	3.32627e-07	-1.58048	-1.19633	5.39283e-06	-1.47168	-1.19786
40757087	chr20:40757087:T:C	4.44045e-07	-1.42372	-1.06418	8.29696e-06	-1.2164	-1.02233
40757175	chr20:40757175:G:A	7.25264e-07	-0.984656	-1.01263	1.21505e-05	-0.866878	-0.990364
40757411	chr20:40757411:A:G	7.72682e-07	-0.811704	-1.12225	1.37548e-05	-0.597576	-1.13565
40757477	chr20:40757477:T:G	2.76774e-06	-2.06257e-10	-0.658037	4.06159e-05	-2.06257e-10	-0.650449
40757772	chr20:40757772:T:C	1.93991e-06	-2.06257e-10	-1.01343	2.88819e-05	-2.06257e-10	-0.991395
40758374	chr20:40758374:G:A	4.62218e-06	-1.44287	1.29767	7.43506e-05	-1.47401	1.42819
40758403	chr20:40758403:T:C	1.35521e-06	-1.37211	-5.51629e-10	1.67362e-05	-1.53703	-5.51629e-10
40758650	chr20:40758650:C:T	1.64118e-05	-1.39349	2.51542	0.000274284	-1.42984	2.68939
40758896	chr20:40758896:T:C	1.42659e-06	-1.32078	-5.51629e-10	2.11116e-05	-1.30479	-5.51629e-10
40759026	chr20:40759026:G:A	5.66745e-06	-2.06257e-10	0.0586699	9.61244e-05	-2.06257e-10	0.211034
40759051	chr20:40759051:C:G	1.21303e-06	-1.48295	-5.51629e-10	1.91511e-05	-1.40225	-5.51629e-10
40759052	chr20:40759052:C:A	1.21347e-06	-1.48259	-5.51629e-10	1.91606e-05	-1.40175	-5.51629e-10
40759089	chr20:40759089:T:A	3.98229e-06	-2.06257e-10	-0.294213	6.02347e-05	-2.06257e-10	-0.256361
40759318	chr20:40759318:C:T	5.8882e-07	-1.21369	-0.992014	1.00189e-05	-1.04381	-1.00633
40759500	chr20:40759500:A:C	4.91126e-07	-1.20417	-1.18296	6.72676e-06	-1.29343	-1.15509
40760000	chr20:40760000:C:T	1.10727e-06	-1.57417	-5.51629e-10	1.60224e-05	-1.58062	-5.51629e-10
40760029	chr20:40760029:A:T	3.20212e-07	-1.58769	-1.22715	4.78557e-06	-1.55726	-1.23174
40760199	chr20:40760199:C:T	1.63348e-06	0.0528973	-1.23825	2.88776e-05	0.245562	-1.2371
40760266	chr20:40760266:G:A	1.80125e-06	-1.08759	-5.51629e-10	1.98095e-05	-1.36845	-5.51629e-10
40760606	chr20:40760606:T:C	1.84438e-06	-1.06393	-5.51629e-10	2.01387e-05	-1.35197	-5.51629e-10
40760769	chr20:40760769:A:G	4.64316e-06	-2.06257e-10	-0.140674	7.15929e-05	-2.06257e-10	-0.0836135
40760804	chr20:40760804:A:T	3.11488e-06	-2.06257e-10	-0.53988	4.53773e-05	-2.06257e-10	-0.539598
40760894	chr20:40760894:G:A	1.58845e-06	-2.06257e-10	-1.21331	2.44782e-05	-2.06257e-10	-1.15683
40760966	chr20:40760966:T:C	4.73706e-06	-2.06257e-10	-0.120653	7.24644e-05	-2.06257e-10	-0.0715144
40760969	chr20:40760969:G:A	5.54277e-06	-2.06257e-10	0.0364247	8.41069e-05	-2.06257e-10	0.0774794
40760986	chr20:40760986:C:G	2.34826e-06	0.158651	-0.981045	3.38379e-05	0.16749	-1.00052
40761046	chr20:40761046:T:C	1.71846e-06	-1.13464	-5.51629e-10	1.92072e-05	-1.39933	-5.51629e-10
40761071	chr20:40761071:T:C	1.5731e-06	-2.06257e-10	-1.22302	2.23846e-05	-2.06257e-10	-1.24624
40761369	chr20:40761369:T:G	1.10845e-06	-1.57311	-5.51629e-10	1.66553e-05	-1.54188	-5.51629e-10
40761387	chr20:40761387:G:A	5.42209e-07	-1.11799	-1.17018	1.03144e-05	-0.832979	-1.18809
40761457	chr20:40761457:T:C	3.94601e-06	-2.06257e-10	-0.303364	6.0481e-05	-2.06257e-10	-0.25228
40761696	chr20:40761696:T:G	4.54799e-06	-2.06257e-10	-0.161384	6.95092e-05	-2.06257e-10	-0.11315
40762234	chr20:40762234:A:C	2.71316e-06	-2.06257e-10	-0.677955	3.98397e-05	-2.06257e-10	-0.669745
40762408	chr20:40762408:A:G	4.24515e-07	-1.48479	-1.04809	7.76079e-06	-1.23421	-1.07132
40762427	chr20:40762427:G:A	5.01971e-07	-1.19297	-1.17232	9.31492e-06	-0.933434	-1.18956
40762729	chr20:40762729:C:T	1.06378e-06	-0.345745	-1.2685	1.8823e-05	-0.1535	-1.26603
40762732	chr20:40762732:G:A	1.70639e-06	-1.14169	-5.51629e-10	1.9109e-05	-1.40445	-5.51629e-10
40762801	chr20:40762801:A:G	1.55005e-06	-2.06257e-10	-1.23778	2.2334e-05	-2.06257e-10	-1.2485
40762902	chr20:40762902:A:G	4.11312e-07	-1.51574	-1.04873	7.30979e-06	-1.29351	-1.07189
40763420	chr20:40763420:C:T	1.58519e-06	-2.06257e-10	-1.21536	2.33863e-05	-2.06257e-10	-1.20246
40763476	chr20:40763476:G:A	2.66079e-06	-2.06257e-10	-0.697447	3.90901e-05	-2.06257e-10	-0.68874
40763663	chr20:40763663:G:A	1.79338e-06	-1.09197	-5.51629e-10	1.97659e-05	-1.37065	-5.51629e-10
40763721	chr20:40763721:T:C	1.8124e-06	-1.08142	-5.51629e-10	3.07693e-05	-0.928093	-5.51629e-10
40764106	chr20:40764106:C:T	1.71397e-06	-2.06257e-10	-1.13726	2.548e-05	-2.06257e-10	-1.11672
40764337	chr20:40764337:G:A	3.44074e-06	-2.06257e-10	-0.440383	5.67098e-05	-2.06257e-10	-0.316663
40764428	chr20:40764428:T:C	2.05606e-06	-2.06257e-10	-0.955277	3.05199e-05	-2.06257e-10	-0.93623
40764488	chr20:40764488:G:A	4.01562e-07	-1.353	-1.23547	5.18772e-06	-1.4723	-1.23602
40764489	chr20:40764489:G:A	5.23584e-07	-1.17685	-1.14628	9.72804e-06	-0.914316	-1.16528
40764514	chr20:40764514:A:T	1.99363e-06	-2.06257e-10	-0.986111	2.82795e-05	-2.06257e-10	-1.01247
40764880	chr20:40764880:C:T	4.27766e-07	-1.47894	-1.04631	6.25687e-06	-1.50327	-1.01766
40764974	chr20:40764974:G:T	1.65319e-06	-2.06257e-10	-1.17337	2.44978e-05	-2.06257e-10	-1.15603
40765190	chr20:40765190:T:C	4.00798e-06	-2.06257e-10	-0.287782	6.22026e-05	-2.06257e-10	-0.224213
40765351	chr20:40765351:C:A	1.60527e-06	-2.06257e-10	-1.20278	2.33116e-05	-2.06257e-10	-1.20566
40765396	chr20:40765396:C:T	3.30688e-07	-1.55273	-1.22992	4.68044e-06	-1.59148	-1.21973
40765491	chr20:40765491:C:T	1.64576e-06	-2.06257e-10	-1.17787	2.42851e-05	-2.06257e-10	-1.16475
40765548	chr20:40765548:T:C	1.6358e-06	-2.06257e-10	-1.18394	2.33681e-05	-2.06257e-10	-1.20324
40765649	chr20:40765649:A:G	2.11865e-06	0.247008	-1.1723	3.96288e-05	0.483559	-1.15861
40765695	chr20:40765695:G:A	1.66059e-06	-2.06257e-10	-1.1689	2.52245e-05	-2.06257e-10	-1.12679
40765776	chr20:40765776:T:C	4.42811e-07	-1.27786	-1.21282	5.49756e-06	-1.43668	-1.21362
40765956	chr20:40765956:C:A	3.51235e-06	-2.06257e-10	-0.419783	5.33477e-05	-2.06257e-10	-0.377778
40766076	chr20:40766076:G:A	8.11975e-06	-2.06257e-10	0.41823	0.000123725	-2.06257e-10	0.463454
40766092	chr20:40766092:T:C	2.45755e-06	0.418479	-1.19538	4.5455e-05	0.645199	-1.18309
40766570	chr20:40766570:G:A	3.51203e-07	-1.45093	-1.27153	5.61717e-06	-1.35792	-1.27086
40766607	chr20:40766607:T:C	3.42032e-06	-2.06257e-10	-0.446335	5.18706e-05	-2.06257e-10	-0.405857
40766808	chr20:40766808:A:G	2.36566e-06	-2.06257e-10	-0.815013	3.45474e-05	-2.06257e-10	-0.812278
40767092	chr20:40767092:G:A	5.36369e-07	-1.55111	-0.74789	8.76232e-06	-1.5026	-0.681553
40767954	chr20:40767954:T:C	2.78108e-06	-2.06257e-10	-0.65323	4.31661e-05	-2.06257e-10	-0.589553
40768140	chr20:40768140:C:T	1.82341e-06	-2.06257e-10	-1.07536	2.67559e-05	-2.06257e-10	-1.06785
40768464	chr20:40768464:T:C	7.51617e-07	-1.06342	-0.898178	1.37701e-05	-0.810635	-0.921472
40769247	chr20:40769247:C:T	2.04852e-06	0.21458	-1.17353	3.80739e-05	0.441856	-1.15694
40769532	chr20:40769532:G:A	1.4961e-06	-0.0978562	-1.17535	2.78434e-05	0.130372	-1.15839
40769821	chr20:40769821:G:A	4.47102e-06	-2.06257e-10	-0.178453	6.8746e-05	-2.06257e-10	-0.12419
40770496	chr20:40770496:G:A	8.99031e-07	-0.888951	-0.893556	1.71145e-05	-0.598189	-0.916493
40770845	chr20:40770845:A:G	3.10464e-06	-2.06257e-10	-0.543171	4.5643e-05	-2.06257e-10	-0.533759
40771096	chr20:40771096:A:G	5.79367e-07	-1.58956	-0.63233	8.47281e-06	-1.59031	-0.627433
40771231	chr20:40771231:G:A	1.54268e-06	-2.06257e-10	-1.24255	2.26585e-05	-2.06257e-10	-1.23407
40771520	chr20:40771520:G:A	1.90895e-06	-2.06257e-10	-1.02951	2.7533e-05	-2.06257e-10	-1.03923
40771662	chr20:40771662:A:G	2.21259e-06	-2.06257e-10	-0.881904	3.36188e-05	-2.06257e-10	-0.839524
40771675	chr20:40771675:A:T	7.91727e-07	-1.01343	-0.896182	1.46734e-05	-0.749084	-0.91949
40771703	chr20:40771703:T:C	3.77371e-07	-1.41201	-1.23859	4.8859e-06	-1.52784	-1.24041
40771760	chr20:40771760:G:A	3.58232e-07	-1.4505	-1.25215	4.71709e-06	-1.55068	-1.25274
40772011	chr20:40772011:G:A	7.98355e-07	-1.00577	-0.895507	1.48243e-05	-0.739484	-0.918857
40772059	chr20:40772059:C:A	7.47111e-07	-0.992816	-0.974795	1.39464e-05	-0.72369	-0.995695
40772231	chr20:40772231:A:G	1.53411e-06	-2.06257e-10	-1.24812	2.20089e-05	-2.06257e-10	-1.26316
40772335	chr20:40772335:A:G	3.98275e-07	-1.40503	-1.19165	5.54657e-06	-1.43116	-1.21027
40772841	chr20:40772841:A:G	3.71355e-07	-1.39253	-1.27413	6.14297e-06	-1.26432	-1.27498
40772975	chr20:40772975:C:G	3.34591e-07	-1.59047	-1.18045	4.85002e-06	-1.58802	-1.18761
40773423	chr20:40773423:C:T	6.4358e-07	-0.907257	-1.20952	9.12491e-06	-0.915214	-1.22839
40773482	chr20:40773482:G:A	1.23405e-06	-1.46577	-5.51629e-10	1.98541e-05	-1.3662	-5.51629e-10
40773534	chr20:40773534:C:T	6.38736e-07	-0.913004	-1.21133	9.06253e-06	-0.92055	-1.22991
40773889	chr20:40773889:G:A	3.94246e-07	-1.34307	-1.26378	6.62798e-06	-1.20514	-1.25817
40773903	chr20:40773903:C:T	8.54761e-07	-0.675904	-1.1571	1.18398e-05	-0.761259	-1.12188
40774665	chr20:40774665:T:A	4.72419e-07	-1.15563	-1.27033	8.11189e-06	-0.994708	-1.26657
40774774	chr20:40774774:C:G	2.65609e-06	-2.06257e-10	-0.699213	4.0672e-05	-2.06257e-10	-0.64907
40774776	chr20:40774776:C:T	4.6391e-07	-1.17562	-1.26851	8.09441e-06	-0.999305	-1.26413
40774879	chr20:40774879:A:G	1.50012e-06	-2.06257e-10	-1.27053	2.19528e-05	-2.06257e-10	-1.26571
40774880	chr20:40774880:C:T	7.57866e-07	-1.35857	-0.59475	1.15399e-05	-1.33102	-0.577779
40774946	chr20:40774946:G:A	3.89468e-07	-1.58794	-1.0311	5.71872e-06	-1.56611	-1.04475
40775054	chr20:40775054:A:G	3.89712e-07	-1.58732	-1.0311	5.72799e-06	-1.56449	-1.04475
40775133	chr20:40775133:G:A	4.41018e-07	-1.2236	-1.27114	7.62562e-06	-1.05567	-1.26743
40775231	chr20:40775231:A:G	2.44941e-06	-2.06257e-10	-0.780224	3.57432e-05	-2.06257e-10	-0.77825
40775256	chr20:40775256:C:T	1.90187e-06	-0.112536	-0.920695	3.46304e-05	0.0719551	-0.881834
40775309	chr20:40775309:C:A	1.13213e-06	-1.55197	-5.51629e-10	1.62947e-05	-1.56377	-5.51629e-10
40775345	chr20:40775345:T:C	1.35136e-06	-1.37496	-5.51629e-10	1.91846e-05	-1.4005	-5.51629e-10
40775672	chr20:40775672:G:A	3.84872e-07	-1.5907	-1.04021	5.62017e-06	-1.57462	-1.05363
40775887	chr20:40775887:A:G	1.66153e-06	-2.06257e-10	-1.16833	2.40118e-05	-2.06257e-10	-1.17607
40776040	chr20:40776040:C:T	3.66208e-07	-1.58374	-1.09688	5.41522e-06	-1.55695	-1.10845
40776515	chr20:40776515:T:G	3.66969e-07	-1.58167	-1.09688	5.43616e-06	-1.55309	-1.10845
40776538	chr20:40776538:T:C	1.97274e-06	-2.06257e-10	-0.996644	2.78512e-05	-2.06257e-10	-1.02773
40776769	chr20:40776769:G:A	4.19845e-07	-1.51513	-1.02881	5.86694e-06	-1.57513	-1.01014
40776790	chr20:40776790:C:T	8.64124e-07	-1.57817	-0.243939	1.30654e-05	-1.58933	-0.195314
40776951	chr20:40776951:C:T	1.58932e-06	-2.06257e-10	-1.21276	2.27777e-05	-2.06257e-10	-1.22883
40777473	chr20:40777473:C:A	4.86323e-07	-1.35357	-1.04338	8.53897e-06	-1.18771	-1.02226
40777524	chr20:40777524:A:G	1.50662e-06	-0.461812	-0.804387	1.92407e-05	-0.62936	-0.768223
40777738	chr20:40777738:G:T	3.65295e-07	-1.58643	-1.09669	5.38252e-06	-1.56317	-1.10828
40778195	chr20:40778195:G:A	1.69963e-06	-2.06257e-10	-1.14566	2.42439e-05	-2.06257e-10	-1.16644
40778471	chr20:40778471:C:G	1.66742e-06	-2.06257e-10	-1.16479	2.41037e-05	-2.06257e-10	-1.17224
40778802	chr20:40778802:G:A	3.6671e-07	-1.58183	-1.09743	5.43265e-06	-1.55319	-1.10899
40778918	chr20:40778918:C:T	3.78348e-07	-1.57857	-1.06944	5.62101e-06	-1.54704	-1.08106
40779064	chr20:40779064:C:T	3.51671e-07	-1.58024	-1.14089	5.17116e-06	-1.58982	-1.12169
40779203	chr20:40779203:A:G	3.6575e-07	-1.58376	-1.09812	5.40793e-06	-1.55709	-1.10965
40779576	chr20:40779576:C:T	7.69198e-07	-1.0949	-0.843578	1.02934e-05	-1.21419	-0.80891
40779748	chr20:40779748:T:C	3.67307e-07	-1.58075	-1.09688	5.44698e-06	-1.5511	-1.10845
40779767	chr20:40779767:GAA:G	3.67789e-07	-1.57943	-1.09688	5.46039e-06	-1.54864	-1.10845
40779794	chr20:40779794:C:T	4.81902e-07	-1.38182	-1.02426	8.40845e-06	-1.22406	-1.00131
40779951	chr20:40779951:A:T	1.22673e-06	-1.10922	-0.362495	2.02128e-05	-1.04952	-0.298772
40780014	chr20:40780014:C:T	3.84554e-07	-1.58247	-1.04927	5.68056e-06	-1.5544	-1.06316
40780976	chr20:40780976:A:G	1.75521e-06	0.0922166	-1.2057	3.17811e-05	0.291036	-1.18677
40781038	chr20:40781038:A:G	1.1619e-06	-0.324959	-1.20106	2.23358e-05	-0.0658552	-1.18256
40781430	chr20:40781430:G:A	1.68264e-06	-2.06257e-10	-1.1557	2.43096e-05	-2.06257e-10	-1.16374
40781631	chr20:40781631:T:C	3.67163e-07	-1.58081	-1.09721	5.44465e-06	-1.55122	-1.10876
40782001	chr20:40782001:T:C	8.82216e-07	-1.55312	-0.248268	1.31854e-05	-1.57544	-0.200055
40782509	chr20:40782509:G:T	5.90139e-07	-1.27616	-0.927312	8.03874e-06	-1.36874	-0.901599
40783081	chr20:40783081:G:A	1.41195e-06	-0.121229	-1.20987	2.52478e-05	0.0658351	-1.19171
40783311	chr20:40783311:G:A	3.61206e-07	-1.4807	-1.21367	5.47408e-06	-1.44322	-1.21136
40783453	chr20:40783453:T:C	1.58179e-06	-2.06257e-10	-1.21751	2.2681e-05	-2.06257e-10	-1.23308
40783847	chr20:40783847:C:T	1.63209e-06	-2.06257e-10	-1.18621	2.4203e-05	-2.06257e-10	-1.16813
40784342	chr20:40784342:G:A	1.6668e-06	-2.06257e-10	-1.16516	2.47637e-05	-2.06257e-10	-1.14523
40784401	chr20:40784401:C:T	1.70684e-06	-2.06257e-10	-1.14143	2.50133e-05	-2.06257e-10	-1.1352
40784540	chr20:40784540:T:C	1.65663e-06	-1.46406	0.292769	2.40567e-05	-1.51894	0.344744
40784708	chr20:40784708:T:A	1.52283e-06	-2.06257e-10	-1.2555	2.21064e-05	-2.06257e-10	-1.25874
40784710	chr20:40784710:T:A	1.52283e-06	-2.06257e-10	-1.2555	2.21064e-05	-2.06257e-10	-1.25874
40784731	chr20:40784731:A:G	6.26062e-07	-1.34235	-0.802022	8.70951e-06	-1.42224	-0.767956
40784892	chr20:40784892:G:A	6.6676e-07	-1.19935	-0.882048	9.10981e-06	-1.29738	-0.847879
40785000	chr20:40785000:G:A	6.33926e-07	-1.51807	-0.613826	9.1837e-06	-1.58923	-0.547945
40785438	chr20:40785438:C:T	6.45798e-07	-1.21164	-0.901693	8.82834e-06	-1.30827	-0.868372
40785653	chr20:40785653:A:G	3.6765e-07	-1.58483	-1.09187	5.43011e-06	-1.55905	-1.1036
40785670	chr20:40785670:T:G	6.5958e-07	-1.4976	-0.594625	9.42154e-06	-1.5841	-0.527514
40785935	chr20:40785935:A:G	6.89343e-07	-1.17135	-0.876733	9.33926e-06	-1.27523	-0.845151
40786349	chr20:40786349:G:A	1.01113e-06	-1.14103	-0.523979	2.06568e-05	-0.85149	-0.475073
40786503	chr20:40786503:T:C	1.40986e-06	-0.344925	-0.987657	1.73951e-05	-0.522087	-0.976336
40786682	chr20:40786682:G:A	3.82429e-07	-1.5483	-1.08898	5.90778e-06	-1.4874	-1.09094
40786724	chr20:40786724:G:A	1.68321e-06	-2.06257e-10	-1.15537	2.50273e-05	-2.06257e-10	-1.13464
40786758	chr20:40786758:A:G	2.23756e-06	-2.06257e-10	-0.870682	3.26244e-05	-2.06257e-10	-0.86955
40786909	chr20:40786909:TTTG:T	1.58321e-06	-2.06257e-10	-1.21662	2.26982e-05	-2.06257e-10	-1.23232
40786913	chr20:40786913:CTG:C	1.58272e-06	-2.06257e-10	-1.21693	2.26922e-05	-2.06257e-10	-1.23259
40787353	chr20:40787353:A:T	4.65124e-07	-1.38735	-1.05417	5.98291e-06	-1.53549	-1.03021
40787371	chr20:40787371:C:T	1.32915e-06	-1.39153	-5.51629e-10	2.09346e-05	-1.31321	-5.51629e-10
40787730	chr20:40787730:T:C	8.19035e-06	0.201582	0.225304	0.000125691	0.161455	0.317766
40788481	chr20:40788481:C:T	3.61213e-07	-1.43615	-1.25821	4.54966e-06	-1.58145	-1.25811
40788776	chr20:40788776:C:T	2.60052e-06	-2.06257e-10	-0.720357	3.94999e-05	-2.06257e-10	-0.678311
40788794	chr20:40788794:C:T	3.88794e-07	-1.58225	-1.03853	5.86485e-06	-1.54485	-1.04078
40788965	chr20:40788965:T:C	1.57515e-06	-2.06257e-10	-1.22172	2.27402e-05	-2.06257e-10	-1.23047
40789349	chr20:40789349:G:C	3.66431e-07	-1.58313	-1.09688	5.42429e-06	-1.55527	-1.10845
40789369	chr20:40789369:G:A	6.74116e-07	-1.23408	-0.836339	1.32942e-05	-0.958242	-0.80904
40789413	chr20:40789413:A:G	6.71453e-07	-1.24484	-0.829544	1.31758e-05	-0.973542	-0.802689
40789501	chr20:40789501:G:T	8.93316e-06	-2.06257e-10	0.5137	0.000133996	-2.06257e-10	0.543203
40789901	chr20:40789901:A:T	3.94653e-07	-1.57692	-1.0289	5.98653e-06	-1.53386	-1.03124
40789920	chr20:40789920:T:C	3.14795e-07	-1.5647	-1.2672	4.83796e-06	-1.50807	-1.27005
40790243	chr20:40790243:A:G	1.8473e-06	-1.37284	0.310494	2.62709e-05	-1.44785	0.361706
40790333	chr20:40790333:T:C	6.14381e-07	-1.21236	-0.950854	8.35009e-06	-1.31379	-0.918544
40790579	chr20:40790579:G:C	5.80623e-07	-1.24123	-0.978491	6.97027e-06	-1.44987	-0.963089
40791224	chr20:40791224:T:C	1.10184e-06	-1.57909	-5.51629e-10	1.67035e-05	-1.53899	-5.51629e-10
40791255	chr20:40791255:T:G	1.52774e-06	-2.06257e-10	-1.25228	2.21195e-05	-2.06257e-10	-1.25815
40791313	chr20:40791313:A:G	3.00714e-06	-0.575082	-5.51629e-10	4.11492e-05	-0.637405	-5.51629e-10
40791475	chr20:40791475:G:A	1.55972e-06	-2.06257e-10	-1.23156	2.25345e-05	-2.06257e-10	-1.23956
40791568	chr20:40791568:A:T	4.48658e-07	-1.57486	-0.902702	6.80664e-06	-1.52942	-0.907292
40791913	chr20:40791913:T:C	2.04549e-06	-2.06257e-10	-0.960434	2.8828e-05	-2.06257e-10	-0.993261
40791978	chr20:40791978:T:C	4.4679e-07	-1.56983	-0.911909	6.80747e-06	-1.52014	-0.916447
40792026	chr20:40792026:G:A	6.03684e-07	-1.22992	-0.950854	8.23902e-06	-1.32718	-0.918544
40792145	chr20:40792145:G:A	1.55415e-06	-2.06257e-10	-1.23514	2.24605e-05	-2.06257e-10	-1.24285
40792163	chr20:40792163:T:C	4.4843e-07	-1.57274	-0.905331	6.7939e-06	-1.52897	-0.909614
40792455	chr20:40792455:C:T	4.2287e-07	-1.5667	-0.970056	6.46402e-06	-1.51453	-0.973826
40792542	chr20:40792542:A:G	3.27977e-06	-2.06257e-10	-0.488297	5.0151e-05	-2.06257e-10	-0.439571
40792618	chr20:40792618:T:A	6.01034e-07	-1.23797	-0.947203	8.20202e-06	-1.33551	-0.914716
40793177	chr20:40793177:T:C	3.15092e-06	-2.06257e-10	-0.528377	4.81247e-05	-2.06257e-10	-0.480815
40793273	chr20:40793273:A:T	6.85151e-07	-1.14579	-0.908395	9.34048e-06	-1.2472	-0.873055
40793369	chr20:40793369:T:A	7.06486e-07	-1.11513	-0.908395	9.58837e-06	-1.221	-0.873055
40793522	chr20:40793522:C:T	1.50684e-06	-2.06257e-10	-1.26605	2.18558e-05	-2.06257e-10	-1.27014
40794314	chr20:40794314:A:T	2.6688e-06	-2.06257e-10	-0.694439	4.29639e-05	-2.06257e-10	-0.594249
40794336	chr20:40794336:T:C	1.76915e-06	-2.06257e-10	-1.10557	2.59579e-05	-2.06257e-10	-1.09813
40794845	chr20:40794845:G:T	1.68556e-06	-2.06257e-10	-1.15397	2.44908e-05	-2.06257e-10	-1.15631
40795586	chr20:40795586:C:A	3.47213e-07	-1.58176	-1.15213	5.64666e-06	-1.47903	-1.14452
40795765	chr20:40795765:GAA:G	4.3556e-07	-1.58425	-0.922944	6.60107e-06	-1.55034	-0.917038
40797494	chr20:40797494:G:A	4.34214e-07	-1.52063	-0.989659	7.85531e-06	-1.3185	-0.974916
40797611	chr20:40797611:T:C	2.26232e-06	-2.06257e-10	-0.859677	3.33389e-05	-2.06257e-10	-0.847886
40797658	chr20:40797658:A:G	4.87374e-06	-2.06257e-10	-0.0922076	7.12078e-05	-2.06257e-10	-0.0890064
40797743	chr20:40797743:G:C	1.57984e-06	-2.06257e-10	-1.21875	2.2807e-05	-2.06257e-10	-1.22754
40797786	chr20:40797786:G:C	9.06403e-06	-2.06257e-10	0.528245	0.000136865	-2.06257e-10	0.564388
40797874	chr20:40797874:T:G	4.1187e-07	-1.56824	-0.994875	6.97265e-06	-1.43204	-0.980579
40798024	chr20:40798024:G:A	6.72088e-06	-2.06257e-10	0.22915	0.000104277	-2.06257e-10	0.29244
40798158	chr20:40798158:A:G	1.57034e-06	-2.06257e-10	-1.22478	2.26645e-05	-2.06257e-10	-1.23381
40798495	chr20:40798495:A:T	3.7568e-07	-1.57062	-1.08447	5.61062e-06	-1.53277	-1.09718
40798608	chr20:40798608:G:T	1.62646e-06	-2.06257e-10	-1.18967	2.34057e-05	-2.06257e-10	-1.20163
40799172	chr20:40799172:G:A	1.65022e-06	-2.06257e-10	-1.17516	2.39422e-05	-2.06257e-10	-1.17897
40799779	chr20:40799779:G:A	5.18283e-07	-1.34925	-0.984056	1.042e-05	-1.03925	-0.97163
40799790	chr20:40799790:T:C	1.73881e-06	-2.06257e-10	-1.12287	2.53792e-05	-2.06257e-10	-1.12068
40799791	chr20:40799791:G:A	3.5526e-07	-1.57838	-1.1326	5.28376e-06	-1.54571	-1.14426
40799874	chr20:40799874:G:A	1.80521e-05	-2.06257e-10	1.21719	0.000251847	-2.06257e-10	1.17421
40799904	chr20:40799904:T:C	5.74102e-07	-1.27719	-0.953827	1.19434e-05	-0.933815	-0.940613
40800182	chr20:40800182:G:A	6.73901e-07	-1.10469	-0.966047	7.63634e-06	-1.38418	-0.937508
40800243	chr20:40800243:G:C	1.50206e-06	-2.06257e-10	-1.26923	2.20068e-05	-2.06257e-10	-1.26326
40800611	chr20:40800611:C:T	1.73497e-06	-2.06257e-10	-1.12508	2.52252e-05	-2.06257e-10	-1.12676
40800665	chr20:40800665:CACTT:C	5.92858e-07	-0.992572	-1.2063	1.01202e-05	-0.849156	-1.19092
40800750	chr20:40800750:CAAACTGGTGGATGGGA:C	1.01815e-05	-2.06257e-10	0.644507	0.000153515	-2.06257e-10	0.679188
40801430	chr20:40801430:G:A	6.23078e-07	-0.907152	-1.242	1.05618e-05	-0.765608	-1.23176
40801519	chr20:40801519:T:C	5.4763e-06	-2.06257e-10	0.0243592	7.82241e-05	-2.06257e-10	0.00496852
40802079	chr20:40802079:T:C	1.5879e-06	-2.06257e-10	-1.21366	2.36126e-05	-2.06257e-10	-1.19283
40802164	chr20:40802164:A:AG	3.99783e-07	-1.31823	-1.27467	8.15313e-06	-0.981292	-1.27492
40802393	chr20:40802393:T:C	1.63732e-06	-2.06257e-10	-1.18301	2.43871e-05	-2.06257e-10	-1.16056
40802457	chr20:40802457:T:C	3.59825e-07	-1.57798	-1.12023	5.6247e-06	-1.5302	-1.09724
40802961	chr20:40802961:G:A	2.01563e-06	-2.06257e-10	-0.975137	2.84502e-05	-2.06257e-10	-1.00645
40803310	chr20:40803310:A:T	2.14968e-06	-2.06257e-10	-0.91075	3.01891e-05	-2.06257e-10	-0.947128
40803533	chr20:40803533:C:T	6.07441e-06	0.128015	-5.51629e-10	7.5115e-05	-0.0355893	-5.51629e-10
40804399	chr20:40804399:A:G	5.16235e-07	-1.33301	-1.00426	6.35754e-06	-1.52691	-0.978056
40804820	chr20:40804820:C:T	1.87199e-06	-2.06257e-10	-1.04907	2.79841e-05	-2.06257e-10	-1.02297
40804871	chr20:40804871:T:C	3.23053e-06	-0.696573	0.193148	5.25528e-05	-0.669561	0.276769
40805123	chr20:40805123:T:C	1.72843e-06	-2.06257e-10	-1.12885	2.49601e-05	-2.06257e-10	-1.13733
40805334	chr20:40805334:C:T	2.5164e-06	-2.06257e-10	-0.75324	3.65868e-05	-2.06257e-10	-0.754921
40805426	chr20:40805426:C:T	5.73883e-07	-0.962687	-1.26871	9.60169e-06	-0.829159	-1.26351
40805485	chr20:40805485:C:T	3.11822e-06	-0.753251	0.214443	5.07895e-05	-0.718846	0.291926
40805746	chr20:40805746:TA:T	1.50089e-06	-2.06257e-10	-1.27001	2.19843e-05	-2.06257e-10	-1.26428
40805864	chr20:40805864:G:A	1.93044e-06	-2.06257e-10	-1.01832	2.84609e-05	-2.06257e-10	-1.00608
40805887	chr20:40805887:C:T	5.05159e-07	-1.57459	-0.784364	8.66349e-06	-1.44893	-0.746558
40805990	chr20:40805990:C:T	1.50223e-06	-2.06257e-10	-1.26912	2.20126e-05	-2.06257e-10	-1.26299
40806049	chr20:40806049:C:G	5.12742e-07	-1.07115	-1.2729	5.41523e-06	-1.39316	-1.27223
40806534	chr20:40806534:G:A	8.52492e-06	-2.06257e-10	0.466924	0.000127731	-2.06257e-10	0.49532
40806715	chr20:40806715:G:A	1.65791e-06	-2.06257e-10	-1.17051	2.47954e-05	-2.06257e-10	-1.14395
40806719	chr20:40806719:C:G	1.49987e-06	-2.06257e-10	-1.27069	2.1962e-05	-2.06257e-10	-1.26529
40806759	chr20:40806759:C:CT	4.80282e-07	-1.33227	-1.07718	5.93872e-06	-1.52962	-1.0435
40806989	chr20:40806989:ATGACTTCAC:A	2.40364e-05	1.5035	-5.51629e-10	0.000355745	1.51961	-5.51629e-10
40807060	chr20:40807060:T:C	1.54041e-06	-2.06257e-10	-1.24402	2.25712e-05	-2.06257e-10	-1.23793
40807087	chr20:40807087:G:A	4.05387e-07	-1.53449	-1.0445	6.38792e-06	-1.47349	-1.02671
40807353	chr20:40807353:G:A	5.28683e-07	-1.46271	-0.850724	8.17717e-06	-1.38991	-0.863351
40807367	chr20:40807367:AAG:A	1.3008e-06	-1.41309	-5.51629e-10	1.94953e-05	-1.38443	-5.51629e-10
40807805	chr20:40807805:G:A	1.88927e-06	-2.06257e-10	-1.03988	2.68153e-05	-2.06257e-10	-1.06564
40807983	chr20:40807983:G:A	1.79068e-06	-2.06257e-10	-1.09347	2.54932e-05	-2.06257e-10	-1.1162
40808133	chr20:40808133:A:G	3.28779e-07	-1.57424	-1.2142	4.95377e-06	-1.53874	-1.21572
40808412	chr20:40808412:T:G	2.09145e-06	-2.06257e-10	-0.938211	2.96909e-05	-2.06257e-10	-0.963769
40808809	chr20:40808809:C:G	1.8466e-06	-2.06257e-10	-1.06272	2.62404e-05	-2.06257e-10	-1.08731
40808949	chr20:40808949:G:A	3.12992e-07	-1.57667	-1.26098	5.1174e-06	-1.46625	-1.25571
40808983	chr20:40808983:G:A	2.24149e-06	-2.06257e-10	-0.868928	3.16646e-05	-2.06257e-10	-0.89941
40809017	chr20:40809017:A:G	1.04992e-06	-1.31718	-0.310181	1.37034e-05	-1.51451	-0.222454
40809119	chr20:40809119:A:T	5.30255e-07	-1.57677	-0.7337	7.80839e-06	-1.58568	-0.713732
40809202	chr20:40809202:G:A	5.20722e-07	-1.55703	-0.771575	8.0936e-06	-1.51464	-0.748898
40809273	chr20:40809273:G:A	2.14816e-06	-0.91146	-5.51629e-10	2.41118e-05	-1.17191	-5.51629e-10
40809601	chr20:40809601:A:G	3.22374e-07	-1.53339	-1.27472	5.71257e-06	-1.33691	-1.27503
40809741	chr20:40809741:G:T	3.71144e-07	-1.43229	-1.23495	6.00247e-06	-1.33492	-1.22752
40810129	chr20:40810129:G:A	1.52187e-06	-2.06257e-10	-1.25613	2.22952e-05	-2.06257e-10	-1.25024
40810168	chr20:40810168:T:C	8.03754e-07	-1.45261	-0.44192	1.12664e-05	-1.56969	-0.363098
40810206	chr20:40810206:C:CA	1.69454e-06	-2.06257e-10	-1.14866	2.42016e-05	-2.06257e-10	-1.16819
40810253	chr20:40810253:C:T	1.58494e-06	-2.06257e-10	-1.21552	2.28763e-05	-2.06257e-10	-1.22451
40810299	chr20:40810299:G:A	1.25603e-06	-1.1422	-0.305917	2.09075e-05	-1.09945	-0.21505
40810518	chr20:40810518:G:A	3.18011e-07	-1.56503	-1.2567	4.82767e-06	-1.5302	-1.25005
40810585	chr20:40810585:G:C	1.59973e-06	-2.06257e-10	-1.20624	2.35524e-05	-2.06257e-10	-1.19538
40810626	chr20:40810626:C:T	5.64807e-07	-1.59085	-0.656487	8.60127e-06	-1.57451	-0.628191
40810742	chr20:40810742:T:G	1.53203e-06	-2.06257e-10	-1.24947	2.27975e-05	-2.06257e-10	-1.22796
40810843	chr20:40810843:G:T	8.19032e-07	-1.11724	-0.758461	1.99612e-05	-0.596487	-0.764333
40810926	chr20:40810926:A:G	2.62344e-05	-2.06257e-10	1.591	0.000363257	-2.06257e-10	1.5405
40811334	chr20:40811334:C:T	1.67654e-06	-2.06257e-10	-1.15934	2.40939e-05	-2.06257e-10	-1.17265
40811397	chr20:40811397:T:C	4.54329e-07	-1.50388	-0.961127	7.48918e-06	-1.4065	-0.934654
40811656	chr20:40811656:C:T	1.53307e-06	-2.06257e-10	-1.2488	2.21316e-05	-2.06257e-10	-1.2576
40811890	chr20:40811890:T:C	1.76605e-06	-2.06257e-10	-1.10732	2.58057e-05	-2.06257e-10	-1.10401
40811954	chr20:40811954:T:A	2.36773e-06	-2.06257e-10	-0.814139	3.53869e-05	-2.06257e-10	-0.788269
40812084	chr20:40812084:G:A	1.58709e-06	-2.06257e-10	-1.21417	2.37189e-05	-2.06257e-10	-1.18834
40812239	chr20:40812239:T:C	3.74762e-07	-1.51119	-1.14634	5.2129e-06	-1.55759	-1.14588
40812953	chr20:40812953:A:G	9.19947e-06	-2.06257e-10	0.543076	0.00014469	-2.06257e-10	0.619981
40813027	chr20:40813027:G:C	1.52611e-06	-2.06257e-10	-1.25335	2.24136e-05	-2.06257e-10	-1.24494
40813182	chr20:40813182:G:A	8.35367e-06	-1.21447	1.6611	0.00011746	-1.25944	1.67093
40813293	chr20:40813293:G:A	1.49344e-06	-2.06257e-10	-1.27498	2.17615e-05	-2.06257e-10	-1.27447
40813349	chr20:40813349:T:C	9.10641e-06	-2.06257e-10	0.532909	0.00012465	-2.06257e-10	0.470899
40813367	chr20:40813367:C:T	1.14992e-06	-1.53638	-5.51629e-10	1.61257e-05	-1.57419	-5.51629e-10
40813570	chr20:40813570:A:G	1.50151e-06	-1.39386	0.124261	2.12667e-05	-1.43945	0.141987
40813739	chr20:40813739:T:A	1.10094e-06	-0.645865	-0.93404	1.591e-05	-0.644897	-0.942765
40814361	chr20:40814361:G:A	2.86688e-06	-2.06257e-10	-0.622845	4.53347e-05	-2.06257e-10	-0.540537
40814390	chr20:40814390:G:T	1.17863e-06	-1.51172	-5.51629e-10	1.61577e-05	-1.57221	-5.51629e-10
40814409	chr20:40814409:C:T	4.28421e-06	-0.221133	-5.51629e-10	6.60027e-05	-0.164913	-5.51629e-10
40814557	chr20:40814557:C:A	1.68531e-06	-1.15412	-5.51629e-10	2.38239e-05	-1.18392	-5.51629e-10
40814721	chr20:40814721:A:G	2.70973e-06	-1.42257	0.743344	3.87035e-05	-1.46647	0.76779
40814879	chr20:40814879:G:A	7.16628e-07	-1.19646	-0.812813	1.02859e-05	-1.21923	-0.804605
40814972	chr20:40814972:C:T	1.08804e-06	-1.59169	-5.51629e-10	1.61915e-05	-1.57012	-5.51629e-10
40815215	chr20:40815215:A:G	1.19948e-06	-1.49418	-5.51629e-10	1.92457e-05	-1.39732	-5.51629e-10
40815316	chr20:40815316:A:G	1.87069e-06	-2.06257e-10	-1.04976	2.83227e-05	-2.06257e-10	-1.01095
40815564	chr20:40815564:G:T	2.75225e-06	-1.02327	0.359617	3.30008e-05	-1.22756	0.369487
40815728	chr20:40815728:G:A	1.55668e-05	-2.06257e-10	1.06907	0.00024031	-2.06257e-10	1.12732
40816601	chr20:40816601:G:A	1.94258e-05	-2.06257e-10	1.29053	0.00030004	-2.06257e-10	1.34931
40816929	chr20:40816929:A:G	2.22774e-06	-2.06257e-10	-0.875083	3.16284e-05	-2.06257e-10	-0.900555
40816979	chr20:40816979:C:T	2.12045e-06	-2.06257e-10	-0.924442	3.13065e-05	-2.06257e-10	-0.910784
40817655	chr20:40817655:C:T	3.90869e-07	-1.5438	-1.07165	5.37865e-06	-1.57485	-1.09732
40818277	chr20:40818277:G:A	5.62359e-07	-0.97883	-1.27285	8.04491e-06	-1.00212	-1.26745
40818371	chr20:40818371:T:G	1.71901e-06	-2.06257e-10	-1.13432	2.51162e-05	-2.06257e-10	-1.1311
40818917	chr20:40818917:G:A	3.72318e-07	-1.3892	-1.27488	6.08128e-06	-1.27442	-1.27497
40819209	chr20:40819209:A:G	4.13625e-06	-1.39339	1.13711	5.83906e-05	-1.43819	1.15074
40819361	chr20:40819361:C:A	1.50594e-06	-2.06257e-10	-1.26666	2.18508e-05	-2.06257e-10	-1.27037
40819504	chr20:40819504:C:T	1.57347e-05	-2.06257e-10	1.0798	0.000254099	-2.06257e-10	1.18312
40819768	chr20:40819768:C:T	6.91904e-07	-1.2612	-0.783174	9.89621e-06	-1.27968	-0.782781
40820151	chr20:40820151:C:A	1.67401e-05	-2.06257e-10	1.14174	0.000262385	-2.06257e-10	1.2152
40820259	chr20:40820259:A:G	3.33828e-06	-1.59178	1.12117	4.87473e-05	-1.58881	1.12085
40820697	chr20:40820697:A:G	2.71395e-06	-1.40808	0.730411	3.84888e-05	-1.4516	0.747355
40820814	chr20:40820814:G:C	5.97364e-06	-2.06257e-10	0.111287	8.77112e-05	-2.06257e-10	0.11944
40820898	chr20:40820898:A:G	2.54213e-06	-2.06257e-10	-0.743066	3.85896e-05	-2.06257e-10	-0.701626
40820954	chr20:40820954:G:A	2.87392e-06	-2.06257e-10	-0.620392	4.54046e-05	-2.06257e-10	-0.538997
40821051	chr20:40821051:A:G	3.83617e-07	-1.36095	-1.27323	6.29225e-06	-1.24153	-1.27376
40821210	chr20:40821210:C:G	5.35513e-07	-1.02758	-1.27302	7.68792e-06	-1.04675	-1.26821
40821227	chr20:40821227:AG:A	1.49742e-06	-2.06257e-10	-1.27233	2.17675e-05	-2.06257e-10	-1.27419
40821386	chr20:40821386:C:A	1.08355e-05	-2.06257e-10	0.706758	0.000172422	-2.06257e-10	0.795337
40822267	chr20:40822267:C:T	7.34609e-06	-2.06257e-10	0.318098	0.00011307	-2.06257e-10	0.373401
40822335	chr20:40822335:G:C	6.40292e-06	-2.06257e-10	0.180685	9.34523e-05	-2.06257e-10	0.182841
40822348	chr20:40822348:C:A	1.56058e-06	-1.51756	0.286553	2.20522e-05	-1.54574	0.284545
40822369	chr20:40822369:G:C	4.31752e-06	-2.06257e-10	-0.213388	6.49049e-05	-2.06257e-10	-0.181686
40823555	chr20:40823555:T:C	8.81912e-06	-0.366023	0.866875	0.000143797	-0.290752	0.904542
40823698	chr20:40823698:A:G	2.78757e-06	-1.41467	0.763774	3.96519e-05	-1.45876	0.784294
40823767	chr20:40823767:A:G	1.85091e-05	-2.06257e-10	1.24219	0.000286196	-2.06257e-10	1.30207
40823924	chr20:40823924:C:G	2.09467e-06	-2.06257e-10	-0.936672	3.21523e-05	-2.06257e-10	-0.884127
40824155	chr20:40824155:A:G	3.62672e-07	-1.42303	-1.26729	5.85179e-06	-1.31943	-1.26843
40824507	chr20:40824507:G:T	3.72191e-06	-2.06257e-10	-0.361834	5.6449e-05	-2.06257e-10	-0.321272
40824677	chr20:40824677:C:A	1.14958e-06	-1.00064	-0.536031	1.83473e-05	-0.967387	-0.477737
40824876	chr20:40824876:G:A	1.54182e-06	-2.06257e-10	-1.2431	2.25964e-05	-2.06257e-10	-1.23682
40824893	chr20:40824893:C:T	7.90401e-07	-1.54406	-0.36723	1.17681e-05	-1.51874	-0.370476
40825039	chr20:40825039:A:AG	3.8628e-07	-1.5249	-1.10236	5.35363e-06	-1.56042	-1.11642
40825207	chr20:40825207:T:C	2.07673e-06	-0.945274	-5.51629e-10	2.93859e-05	-0.974095	-5.51629e-10
40825244	chr20:40825244:C:T	3.22144e-06	-2.06257e-10	-0.506241	4.50138e-05	-2.06257e-10	-0.54764
40825963	chr20:40825963:G:A	1.49667e-06	-2.06257e-10	-1.27283	2.18499e-05	-2.06257e-10	-1.27041
40827459	chr20:40827459:A:G	3.8867e-07	-1.55422	-1.06687	5.37348e-06	-1.55807	-1.11506
40827780	chr20:40827780:A:G	2.05599e-06	-2.06257e-10	-0.955312	3.06842e-05	-2.06257e-10	-0.930863
40827797	chr20:40827797:C:T	1.49524e-06	-2.06257e-10	-1.27379	2.18082e-05	-2.06257e-10	-1.27232
40827811	chr20:40827811:A:G	1.51643e-06	-2.06257e-10	-1.25971	2.20692e-05	-2.06257e-10	-1.26042
40828006	chr20:40828006:C:T	2.13937e-06	-0.915559	-5.51629e-10	3.07158e-05	-0.929833	-5.51629e-10
40828067	chr20:40828067:T:C	1.84142e-06	-2.06257e-10	-1.06553	2.68012e-05	-2.06257e-10	-1.06616
40828103	chr20:40828103:A:T	1.41369e-06	-1.32986	-5.51629e-10	2.24015e-05	-1.24548	-5.51629e-10
40828107	chr20:40828107:A:G	1.47635e-06	-1.28649	-5.51629e-10	1.99905e-05	-1.35935	-5.51629e-10
40828459	chr20:40828459:C:A	1.49414e-06	-2.06257e-10	-1.27452	2.175e-05	-2.06257e-10	-1.275
40828547	chr20:40828547:G:A	4.68088e-07	-1.48059	-0.954583	7.38419e-06	-1.40493	-0.950341
40828757	chr20:40828757:G:A	1.12762e-05	-2.06257e-10	0.746627	0.000159954	-2.06257e-10	0.720275
40829087	chr20:40829087:G:A	7.18749e-06	-2.06257e-10	0.296272	9.04198e-05	-2.06257e-10	0.149854
40829475	chr20:40829475:A:G	2.35261e-05	2.48971	-1.00767	0.000386329	2.64994	-1.04786
40829597	chr20:40829597:G:A	1.24025e-06	-1.46076	-5.51629e-10	1.75518e-05	-1.48945	-5.51629e-10
40829764	chr20:40829764:C:T	2.79689e-06	-2.06257e-10	-0.647563	4.03124e-05	-2.06257e-10	-0.65795
40829765	chr20:40829765:G:A	1.19544e-06	-1.56209	0.0645379	1.463e-05	-1.57356	-0.0979716
40830070	chr20:40830070:TCAGA:T	3.87389e-06	-2.06257e-10	-0.32181	5.67669e-05	-2.06257e-10	-0.315656
40830227	chr20:40830227:T:C	1.97791e-06	-1.3711	0.377071	3.16911e-05	-1.24803	0.34946
40830430	chr20:40830430:A:T	3.53671e-06	-2.06257e-10	-0.412872	5.00527e-05	-2.06257e-10	-0.441533
40830890	chr20:40830890:C:A	9.23775e-07	-1.05049	-0.704862	1.37631e-05	-0.964158	-0.768463
40831101	chr20:40831101:A:G	1.85118e-06	-1.12247	0.0622225	2.96007e-05	-0.99206	0.0252478
40831320	chr20:40831320:G:A	3.34718e-06	-2.06257e-10	-0.467952	4.73772e-05	-2.06257e-10	-0.496468
40831498	chr20:40831498:G:A	7.59107e-07	-1.42128	-0.530403	1.05482e-05	-1.46632	-0.532333
40831739	chr20:40831739:C:T	1.78489e-06	-1.27786	0.181151	2.876e-05	-1.13341	0.137785
40832107	chr20:40832107:G:T	6.27268e-06	-2.06257e-10	0.160134	7.67753e-05	-2.06257e-10	-0.0137268
40833247	chr20:40833247:G:A	7.81032e-07	-1.37373	-0.549481	1.08771e-05	-1.41694	-0.551011
40833374	chr20:40833374:G:A	1.83676e-05	1.70985	-0.475328	0.000375706	2.11837	-0.54417
40833436	chr20:40833436:G:C	1.11771e-06	-1.56478	-5.51629e-10	1.70072e-05	-1.52097	-5.51629e-10
40833833	chr20:40833833:G:A	7.47592e-07	-1.38102	-0.585947	1.04269e-05	-1.42308	-0.587132
40834294	chr20:40834294:C:G	7.36532e-07	-1.33852	-0.643348	1.27795e-05	-1.19881	-0.607957
40835114	chr20:40835114:T:C	7.08081e-07	-1.20553	-0.815732	1.34192e-05	-0.98295	-0.774974
40835797	chr20:40835797:T:C	1.09961e-06	-1.58111	-5.51629e-10	1.61136e-05	-1.57495	-5.51629e-10
40835799	chr20:40835799:A:G	1.91631e-06	-2.06257e-10	-1.02567	2.87409e-05	-2.06257e-10	-0.996288
40835877	chr20:40835877:G:A	2.08224e-06	-2.06257e-10	-0.942623	3.17995e-05	-2.06257e-10	-0.895159
40835982	chr20:40835982:G:A	1.64488e-06	-1.1784	-5.51629e-10	2.6865e-05	-1.06379	-5.51629e-10
40836324	chr20:40836324:C:T	3.71152e-07	-1.59172	-1.07549	5.55414e-06	-1.58983	-1.05023
40836505	chr20:40836505:T:C	3.15404e-06	-2.06257e-10	-0.527385	4.83591e-05	-2.06257e-10	-0.475955
40836898	chr20:40836898:C:T	3.44266e-07	-1.46896	-1.27345	4.82948e-06	-1.50956	-1.27031
40836954	chr20:40836954:G:A	3.68931e-06	-2.06257e-10	-0.370629	4.61928e-05	-2.06257e-10	-0.521786
40837120	chr20:40837120:T:C	2.91712e-06	-2.06257e-10	-0.605473	3.72383e-05	-2.06257e-10	-0.737273
40837133	chr20:40837133:G:A	1.94475e-05	1.45754	-0.165897	0.000412246	1.85025	-0.183245
40837257	chr20:40837257:T:A	6.80172e-07	-1.24721	-0.814272	1.18042e-05	-1.08591	-0.800245
40838081	chr20:40838081:A:G	3.72276e-07	-1.57373	-1.09046	5.4009e-06	-1.58105	-1.087
40838540	chr20:40838540:C:T	7.90906e-07	-0.669736	-1.24091	1.51049e-05	-0.400739	-1.23885
40838562	chr20:40838562:G:A	3.8091e-05	2.83642	-0.87251	0.000702591	3.11028	-0.910118
40839341	chr20:40839341:A:G	6.58264e-07	-0.876079	-1.21814	1.22537e-05	-0.649198	-1.19958
40839558	chr20:40839558:C:T	1.78735e-06	-2.06257e-10	-1.09533	2.5351e-05	-2.06257e-10	-1.12179
40840685	chr20:40840685:G:A	3.41011e-06	0.214396	-0.66372	9.31182e-05	0.93738	-0.75812
40841099	chr20:40841099:A:G	3.33635e-07	-1.5913	-1.18248	4.85471e-06	-1.57703	-1.19763
40841279	chr20:40841279:G:T	5.84431e-07	-1.40793	-0.805259	9.62014e-06	-1.22205	-0.868704
40841467	chr20:40841467:C:T	8.76399e-07	-0.562749	-1.24526	1.5077e-05	-0.393958	-1.24748
40841474	chr20:40841474:T:A	1.79096e-06	-2.06257e-10	-1.09332	2.67831e-05	-2.06257e-10	-1.06684
40841760	chr20:40841760:A:G	1.20812e-06	-1.487	-5.51629e-10	1.68807e-05	-1.52844	-5.51629e-10
40841772	chr20:40841772:A:G	3.08295e-07	-1.57862	-1.27415	4.46466e-06	-1.58342	-1.275
40841774	chr20:40841774:A:G	1.80468e-06	-2.06257e-10	-1.08569	2.69976e-05	-2.06257e-10	-1.05886
40841815	chr20:40841815:T:A	3.83705e-07	-1.55454	-1.07942	5.78344e-06	-1.50106	-1.09855
40842249	chr20:40842249:A:G	3.84634e-07	-1.54987	-1.08166	5.81632e-06	-1.49337	-1.10057
40842340	chr20:40842340:G:A	3.90984e-07	-1.58426	-1.0309	5.71086e-06	-1.55674	-1.0555
40842687	chr20:40842687:G:A	1.45459e-06	-0.285761	-1.01559	2.69681e-05	-0.0239452	-1.03601
40842787	chr20:40842787:T:C	1.26563e-06	-0.406791	-1.03371	3.08478e-05	0.153752	-1.0793
40843084	chr20:40843084:G:A	4.46107e-06	0.247092	-0.427774	0.000121555	0.995602	-0.549847
40843491	chr20:40843491:A:G	3.6179e-07	-1.58436	-1.1084	5.3325e-06	-1.5529	-1.12789
40843806	chr20:40843806:C:T	1.17517e-06	-1.51466	-5.51629e-10	1.67964e-05	-1.53345	-5.51629e-10
40844421	chr20:40844421:T:G	3.73121e-07	-1.57186	-1.09006	5.55794e-06	-1.52844	-1.11094
40844452	chr20:40844452:C:T	2.90233e-06	-2.06257e-10	-0.610555	4.5393e-05	-2.06257e-10	-0.539253
40844640	chr20:40844640:G:A	4.4541e-06	0.247424	-0.429669	0.000121748	0.999449	-0.552105
40845086	chr20:40845086:G:A	1.17042e-06	-1.5187	-5.51629e-10	1.66504e-05	-1.54218	-5.51629e-10
40845090	chr20:40845090:G:T	6.57409e-07	-1.54482	-0.550697	8.21333e-06	-1.58938	-0.659468
40845596	chr20:40845596:G:A	1.54296e-06	-2.06257e-10	-1.24237	2.24443e-05	-2.06257e-10	-1.24357
40845836	chr20:40845836:T:G	3.12308e-07	-1.5648	-1.27503	4.52072e-06	-1.57142	-1.27451
40846081	chr20:40846081:T:C	2.48891e-06	-2.06257e-10	-0.764223	3.65726e-05	-2.06257e-10	-0.75531
40846089	chr20:40846089:C:A	2.47507e-06	-0.7698	-5.51629e-10	3.71626e-05	-0.739306	-5.51629e-10
40846197	chr20:40846197:G:C	5.74923e-07	-1.42353	-0.80606	9.39796e-06	-1.24507	-0.869043
40846732	chr20:40846732:A:G	2.57774e-06	-2.06257e-10	-0.729158	3.41003e-05	-2.06257e-10	-0.825304
40847044	chr20:40847044:G:A	2.42672e-06	-2.06257e-10	-0.789529	3.55992e-05	-2.06257e-10	-0.782287
40847461	chr20:40847461:C:T	1.57526e-06	-2.06257e-10	-1.22165	2.29065e-05	-2.06257e-10	-1.22319
40847838	chr20:40847838:G:A	4.53471e-07	-1.46926	-0.997629	7.09035e-06	-1.37704	-1.01883
40847923	chr20:40847923:G:A	1.20758e-05	0.81513	-5.51629e-10	0.000294259	1.32985	-5.51629e-10
40847942	chr20:40847942:C:T	4.52182e-07	-1.51643	-0.95331	6.86939e-06	-1.44648	-0.981055
40848809	chr20:40848809:T:C	2.72161e-06	-2.06257e-10	-0.674845	4.27346e-05	-2.06257e-10	-0.599601
40848843	chr20:40848843:A:C	6.54723e-06	-2.06257e-10	0.202973	9.62869e-05	-2.06257e-10	0.212723
40849151	chr20:40849151:A:C	3.35882e-07	-1.49901	-1.26805	4.81062e-06	-1.51248	-1.2713
40849324	chr20:40849324:T:C	1.54513e-06	-2.06257e-10	-1.24096	2.2267e-05	-2.06257e-10	-1.2515
40849381	chr20:40849381:G:A	1.29889e-06	-1.41456	-5.51629e-10	1.95486e-05	-1.3817	-5.51629e-10
40849893	chr20:40849893:G:A	1.8953e-06	-0.0414111	-0.995281	7.86734e-05	0.992375	-0.981679
40850319	chr20:40850319:G:A	5.69502e-06	0.607869	-0.544346	0.000185426	1.53448	-0.666435
40850645	chr20:40850645:T:C	3.50958e-07	-1.56538	-1.15778	5.27842e-06	-1.51684	-1.17414
40850822	chr20:40850822:C:A	1.57526e-06	-2.06257e-10	-1.22165	2.29065e-05	-2.06257e-10	-1.22319
40851090	chr20:40851090:C:T	3.62657e-07	-1.56116	-1.12921	5.46921e-06	-1.50992	-1.14555
40851203	chr20:40851203:C:T	3.56524e-07	-1.59177	-1.11566	5.13922e-06	-1.58206	-1.13565
40851266	chr20:40851266:G:A	1.5384e-06	-2.06257e-10	-1.24533	2.268e-05	-2.06257e-10	-1.23313
40852300	chr20:40852300:G:C	1.57526e-06	-2.06257e-10	-1.22165	2.29065e-05	-2.06257e-10	-1.22319
40852559	chr20:40852559:G:A	1.77293e-06	-2.06257e-10	-1.10344	2.65035e-05	-2.06257e-10	-1.07733
40852575	chr20:40852575:C:G	1.57526e-06	-2.06257e-10	-1.22165	2.29065e-05	-2.06257e-10	-1.22319
40852589	chr20:40852589:A:G	1.80044e-06	-1.11128	0.0232451	2.91397e-05	-0.970299	-0.0122109
40852728	chr20:40852728:T:G	3.42751e-06	-2.06257e-10	-0.444236	4.43774e-05	-2.06257e-10	-0.56188
40853676	chr20:40853676:A:C	1.35839e-05	1.73766	-0.804847	0.000259115	2.07717	-0.874508
40853732	chr20:40853732:G:A	3.06422e-06	-2.06257e-10	-0.556276	4.33858e-05	-2.06257e-10	-0.584477
40853845	chr20:40853845:T:C	2.29211e-06	-0.846595	-5.51629e-10	2.73145e-05	-1.04719	-5.51629e-10
40854851	chr20:40854851:G:A	1.59892e-06	-2.06257e-10	-1.20674	2.32433e-05	-2.06257e-10	-1.20859
40854858	chr20:40854858:A:G	1.67805e-06	-2.06257e-10	-1.15843	2.51708e-05	-2.06257e-10	-1.12893
40855031	chr20:40855031:T:C	1.59912e-06	-2.06257e-10	-1.20662	2.32245e-05	-2.06257e-10	-1.2094
40855194	chr20:40855194:C:CA	3.36071e-06	-2.06257e-10	-0.463918	4.37231e-05	-2.06257e-10	-0.576733
40855262	chr20:40855262:A:C	1.2555e-06	-1.44854	-5.51629e-10	1.89367e-05	-1.41351	-5.51629e-10
40856564	chr20:40856564:C:G	1.51156e-06	-2.06257e-10	-1.26293	2.19485e-05	-2.06257e-10	-1.26591
40857119	chr20:40857119:G:A	1.51167e-06	-2.06257e-10	-1.26285	2.19499e-05	-2.06257e-10	-1.26585
40857176	chr20:40857176:G:T	1.51156e-06	-2.06257e-10	-1.26293	2.19485e-05	-2.06257e-10	-1.26591
40857177	chr20:40857177:A:C	1.51156e-06	-2.06257e-10	-1.26293	2.19485e-05	-2.06257e-10	-1.26591
40857673	chr20:40857673:C:T	1.08895e-06	-1.37204	-0.218824	1.72275e-05	-1.16484	-0.343262
40858578	chr20:40858578:G:A	6.52353e-05	2.36859	0.133337	0.00127401	2.81945	-0.0241338
40859014	chr20:40859014:A:G	3.05152e-07	-1.5904	-1.27262	4.45502e-06	-1.58683	-1.27375
40859295	chr20:40859295:T:C	1.49444e-06	-2.06257e-10	-1.27432	2.17618e-05	-2.06257e-10	-1.27446
40859306	chr20:40859306:C:T	5.63125e-06	-2.06257e-10	0.0522613	8.55389e-05	-2.06257e-10	0.0943618
40859365	chr20:40859365:T:C	1.49446e-06	-2.06257e-10	-1.27431	2.17677e-05	-2.06257e-10	-1.27418
40859569	chr20:40859569:A:G	2.69476e-06	-2.06257e-10	-0.68476	3.46196e-05	-2.06257e-10	-0.810188
40860005	chr20:40860005:A:G	1.5129e-06	-2.06257e-10	-1.26204	2.19906e-05	-2.06257e-10	-1.26399
40860012	chr20:40860012:C:T	1.95824e-06	-2.06257e-10	-1.00402	2.94401e-05	-2.06257e-10	-0.972252
40860222	chr20:40860222:T:C	1.51044e-06	-2.06257e-10	-1.26367	2.19578e-05	-2.06257e-10	-1.26549
40860782	chr20:40860782:T:A	1.50783e-06	-2.06257e-10	-1.2654	2.1923e-05	-2.06257e-10	-1.26707
40860825	chr20:40860825:C:T	1.59704e-06	-2.06257e-10	-1.20792	2.29016e-05	-2.06257e-10	-1.2234
40860837	chr20:40860837:C:T	1.11133e-06	-1.57052	-5.51629e-10	1.64898e-05	-1.55186	-5.51629e-10
40861233	chr20:40861233:C:T	5.84836e-05	2.50577	-0.113089	0.00116457	2.97483	-0.26933
40861495	chr20:40861495:C:A	5.62818e-05	2.53532	-0.181022	0.00112724	3.00541	-0.332489
40861511	chr20:40861511:C:T	1.49445e-06	-2.06257e-10	-1.27431	2.17521e-05	-2.06257e-10	-1.2749
40861613	chr20:40861613:AC:A	1.49573e-06	-2.06257e-10	-1.27345	2.17553e-05	-2.06257e-10	-1.27475
40861620	chr20:40861620:C:A	4.95547e-07	-1.30903	-1.06913	6.74196e-06	-1.34242	-1.10384
40861648	chr20:40861648:C:T	1.61085e-06	-2.06257e-10	-1.19931	2.34374e-05	-2.06257e-10	-1.20028
40861740	chr20:40861740:G:C	1.3637e-05	-2.06257e-10	0.936713	0.000194216	-2.06257e-10	0.914359
40861751	chr20:40861751:C:T	3.48266e-06	-2.06257e-10	-0.428274	5.51762e-05	-2.06257e-10	-0.344078
40861852	chr20:40861852:G:A	1.51227e-06	-2.06257e-10	-1.26246	2.1984e-05	-2.06257e-10	-1.2643
40862237	chr20:40862237:G:A	5.76809e-05	2.60805	-0.229189	0.00116415	3.08126	-0.376122
40862356	chr20:40862356:T:C	1.50892e-06	-2.06257e-10	-1.26468	2.19374e-05	-2.06257e-10	-1.26642
40862451	chr20:40862451:A:C	1.51507e-06	-2.06257e-10	-1.26061	2.20214e-05	-2.06257e-10	-1.26259
40862491	chr20:40862491:G:A	1.51315e-06	-2.06257e-10	-1.26187	2.19956e-05	-2.06257e-10	-1.26377
40862492	chr20:40862492:T:C	1.51471e-06	-2.06257e-10	-1.26084	2.20167e-05	-2.06257e-10	-1.26281
40863305	chr20:40863305:C:T	1.13258e-06	-1.55157	-5.51629e-10	1.62759e-05	-1.56492	-5.51629e-10
40863341	chr20:40863341:G:A	3.30277e-07	-1.5909	-1.19299	4.89648e-06	-1.59162	-1.17447
40864324	chr20:40864324:A:G	1.50591e-06	-2.06257e-10	-1.26667	2.18757e-05	-2.06257e-10	-1.26923
40864908	chr20:40864908:C:T	1.66809e-06	-2.06257e-10	-1.16439	2.40146e-05	-2.06257e-10	-1.17595
40865157	chr20:40865157:G:T	1.16919e-06	-1.51976	-5.51629e-10	1.6848e-05	-1.53038	-5.51629e-10
40865175	chr20:40865175:G:T	4.18714e-07	-1.40493	-1.1417	5.99564e-06	-1.40708	-1.15649
40865208	chr20:40865208:C:T	3.19926e-06	0.671748	-1.1849	6.87678e-05	1.06977	-1.19365
40865260	chr20:40865260:C:T	3.22512e-06	0.677123	-1.18222	6.93575e-05	1.07582	-1.19116
40865577	chr20:40865577:C:T	1.06742e-06	-0.340864	-1.26996	2.01042e-05	-0.0837091	-1.26997
40865773	chr20:40865773:A:C	1.65753e-06	-2.06257e-10	-1.17074	2.3809e-05	-2.06257e-10	-1.18455
40865939	chr20:40865939:C:A	6.98909e-07	-0.76978	-1.26452	1.2183e-05	-0.589887	-1.26468
40866127	chr20:40866127:G:A	7.20179e-07	-1.5684	-0.435924	9.73116e-06	-1.56818	-0.511093
40866158	chr20:40866158:CT:C	1.75713e-06	-2.06257e-10	-1.11239	2.5325e-05	-2.06257e-10	-1.12282
40866232	chr20:40866232:G:T	3.52251e-07	-1.5543	-1.16518	5.31269e-06	-1.52565	-1.15886
40866502	chr20:40866502:C:T	1.52036e-06	-1.25713	-5.51629e-10	2.35096e-05	-1.1972	-5.51629e-10
40866612	chr20:40866612:C:A	3.1156e-07	-1.5808	-1.26143	4.60778e-06	-1.56023	-1.26664
40866791	chr20:40866791:C:T	1.6217e-06	-2.06257e-10	-1.19259	2.33923e-05	-2.06257e-10	-1.2022
40866870	chr20:40866870:C:T	3.11435e-07	-1.56787	-1.27476	4.50933e-06	-1.57564	-1.27282
40866948	chr20:40866948:G:A	3.18089e-07	-1.58331	-1.23818	4.67691e-06	-1.56416	-1.24782
40867100	chr20:40867100:AGT:A	1.09246e-06	-1.58764	-5.51629e-10	1.61695e-05	-1.57148	-5.51629e-10
40867347	chr20:40867347:T:C	2.19206e-06	-0.891227	-5.51629e-10	2.75116e-05	-1.04	-5.51629e-10
40867880	chr20:40867880:G:A	3.11008e-07	-1.57336	-1.27065	4.52146e-06	-1.58016	-1.26561
40867936	chr20:40867936:A:G	5.61408e-07	-1.51156	-0.741821	8.13338e-06	-1.51617	-0.742458
40868107	chr20:40868107:G:A	3.05574e-07	-1.59086	-1.27077	4.45466e-06	-1.58667	-1.27399
40868199	chr20:40868199:G:A	8.09915e-07	-0.946354	-0.940542	1.64488e-05	-0.652558	-0.901801
40868428	chr20:40868428:T:C	4.4807e-07	-1.29294	-1.18593	5.85932e-06	-1.40537	-1.1812
40868563	chr20:40868563:C:T	1.02552e-06	-1.0056	-0.645277	2.0694e-05	-0.744571	-0.580195
40868670	chr20:40868670:G:A	1.50959e-06	-2.06257e-10	-1.26423	2.21404e-05	-2.06257e-10	-1.25721
40868828	chr20:40868828:T:C	5.22207e-07	-1.55353	-0.77223	7.57883e-06	-1.5564	-0.772847
40869046	chr20:40869046:G:T	3.31844e-07	-1.58078	-1.19838	4.86601e-06	-1.56005	-1.21228
40869123	chr20:40869123:A:G	4.22206e-07	-1.31244	-1.22589	5.53399e-06	-1.42116	-1.22254
40869667	chr20:40869667:T:C	1.61877e-06	-2.06257e-10	-1.1944	2.33529e-05	-2.06257e-10	-1.20389
40869805	chr20:40869805:A:G	1.72401e-06	-2.06257e-10	-1.13141	2.41367e-05	-2.06257e-10	-1.17088
40869963	chr20:40869963:C:T	1.51341e-06	-0.0382942	-1.22341	2.68351e-05	0.169174	-1.23407
40870241	chr20:40870241:T:G	1.52242e-06	-2.06257e-10	-1.25577	2.19903e-05	-2.06257e-10	-1.26401
40870277	chr20:40870277:C:T	3.15238e-07	-1.56812	-1.26238	4.59275e-06	-1.57566	-1.25447
40870304	chr20:40870304:C:T	1.69656e-05	0.616934	0.538183	0.00033423	0.916926	0.540293
40870471	chr20:40870471:G:T	1.50191e-06	-2.06257e-10	-1.26933	2.17855e-05	-2.06257e-10	-1.27336
40871005	chr20:40871005:G:A	1.54271e-06	-1.24253	-5.51629e-10	2.39035e-05	-1.18059	-5.51629e-10
40871322	chr20:40871322:A:C	1.88046e-06	-2.06257e-10	-1.04455	2.78963e-05	-2.06257e-10	-1.02612
40871366	chr20:40871366:G:A	1.6217e-06	-2.06257e-10	-1.19259	2.33923e-05	-2.06257e-10	-1.2022
40871532	chr20:40871532:G:A	1.33852e-06	-0.17423	-1.21028	2.3581e-05	0.0280651	-1.22224
40871915	chr20:40871915:A:G	1.35753e-06	-0.501338	-0.869068	2.37786e-05	-0.318123	-0.867699
40871953	chr20:40871953:ATAAT:A	4.75064e-07	-1.21293	-1.20744	6.12276e-06	-1.34095	-1.20164
40871989	chr20:40871989:A:C	1.72668e-06	-2.06257e-10	-1.12987	2.56832e-05	-2.06257e-10	-1.10877
40871999	chr20:40871999:C:T	1.52741e-06	-2.06257e-10	-1.2525	2.20469e-05	-2.06257e-10	-1.26144
40872959	chr20:40872959:T:G	1.51839e-06	-2.06257e-10	-1.25842	2.19476e-05	-2.06257e-10	-1.26595
40873049	chr20:40873049:G:A	3.13545e-07	-1.57349	-1.26239	4.57269e-06	-1.58001	-1.25449
40873073	chr20:40873073:G:A	1.61707e-06	-2.06257e-10	-1.19546	2.33253e-05	-2.06257e-10	-1.20507
40873104	chr20:40873104:G:T	1.49207e-06	-0.892996	-0.382913	3.16091e-05	-0.616102	-0.285063
40873224	chr20:40873224:C:T	3.09949e-07	-1.57607	-1.27135	4.50912e-06	-1.58202	-1.26648
40873431	chr20:40873431:C:T	4.42658e-07	-1.54028	-0.950751	6.40675e-06	-1.5434	-0.953857
40873997	chr20:40873997:G:A	8.78094e-07	-1.03487	-0.771203	1.57437e-05	-0.840346	-0.757824
40874164	chr20:40874164:A:G	1.56705e-06	-2.06257e-10	-1.22688	2.29169e-05	-2.06257e-10	-1.22273
40874275	chr20:40874275:T:C	2.00149e-06	-2.06257e-10	-0.982179	2.91007e-05	-2.06257e-10	-0.983847
40874647	chr20:40874647:C:T	1.6217e-06	-2.06257e-10	-1.19259	2.33923e-05	-2.06257e-10	-1.2022
40875209	chr20:40875209:T:G	1.16552e-06	-0.915104	-0.607796	2.39081e-05	-0.639836	-0.540556
40875278	chr20:40875278:C:A	1.49769e-06	-2.06257e-10	-1.27215	2.17572e-05	-2.06257e-10	-1.27466
40875355	chr20:40875355:G:A	1.48678e-06	-0.0578469	-1.22161	2.63285e-05	0.148039	-1.232
40875377	chr20:40875377:C:T	1.54187e-06	-2.06257e-10	-1.24307	2.34262e-05	-2.06257e-10	-1.20075
40875838	chr20:40875838:T:C	7.42335e-07	-0.976521	-0.997504	9.22125e-06	-1.15795	-0.975146
40875890	chr20:40875890:A:G	9.90596e-07	-0.592705	-1.09281	1.72262e-05	-0.412967	-1.09521
40876003	chr20:40876003:C:T	3.13335e-07	-1.56482	-1.27173	4.5489e-06	-1.57265	-1.26708
40876129	chr20:40876129:G:A	1.02426e-06	-1.0899	-0.562199	2.03289e-05	-0.849252	-0.493313
40876174	chr20:40876174:G:A	3.80085e-07	-1.53875	-1.10468	5.52096e-06	-1.54189	-1.10417
40876335	chr20:40876335:T:C	1.59012e-06	-2.06257e-10	-1.21226	2.3514e-05	-2.06257e-10	-1.19701
40876363	chr20:40876363:G:A	6.9579e-07	-1.02072	-1.01806	8.67654e-06	-1.19736	-0.996629
40876417	chr20:40876417:G:A	1.59748e-06	-2.06257e-10	-1.20764	2.30626e-05	-2.06257e-10	-1.2164
40876493	chr20:40876493:G:A	6.3944e-07	-1.10905	-1.01418	8.11613e-06	-1.26813	-0.992621
40877268	chr20:40877268:G:A	3.60785e-07	-1.4253	-1.27025	5.22566e-06	-1.42915	-1.27187
40877811	chr20:40877811:A:T	4.05162e-07	-1.39231	-1.18723	5.86595e-06	-1.4099	-1.17555
40877855	chr20:40877855:A:G	1.08705e-05	-0.140252	0.850234	0.000235311	0.212944	0.893352
40877978	chr20:40877978:G:T	2.02526e-06	-2.06257e-10	-0.970374	2.77228e-05	-2.06257e-10	-1.03235
40878395	chr20:40878395:C:CA	1.5347e-06	-2.06257e-10	-1.24773	2.213e-05	-2.06257e-10	-1.25768
40879299	chr20:40879299:G:A	1.34272e-06	-0.14702	-1.23436	2.3672e-05	0.0528518	-1.24317
40879409	chr20:40879409:C:T	1.73327e-06	-1.12606	-5.51629e-10	2.27692e-05	-1.2292	-5.51629e-10
40879435	chr20:40879435:G:C	1.8913e-06	-2.06257e-10	-1.03881	2.75809e-05	-2.06257e-10	-1.03749
40879478	chr20:40879478:T:A	1.56422e-06	-2.06257e-10	-1.22868	2.28602e-05	-2.06257e-10	-1.22521
40879959	chr20:40879959:T:C	2.01882e-06	0.04729	-1.02085	9.20757e-05	1.18181	-1.01381
40879984	chr20:40879984:T:C	5.5635e-06	-2.06257e-10	0.0401579	8.84451e-05	-2.06257e-10	0.127773
40880020	chr20:40880020:TG:T	1.04823e-06	-0.856702	-0.772268	1.27908e-05	-1.05566	-0.750226
40880226	chr20:40880226:A:G	1.08296e-05	1.29843	-0.592222	0.00080004	2.91995	-0.589895
40880647	chr20:40880647:A:G	6.09548e-07	-1.10973	-1.06138	1.10606e-05	-0.904205	-1.04702
40881238	chr20:40881238:A:G	3.71567e-06	-2.06257e-10	-0.363511	5.22942e-05	-2.06257e-10	-0.397725
40881313	chr20:40881313:G:A	4.72785e-07	-1.18254	-1.24265	7.29499e-06	-1.107	-1.26042
40881465	chr20:40881465:T:TA	1.47492e-06	-1.28746	-5.51629e-10	2.27681e-05	-1.22925	-5.51629e-10
40882140	chr20:40882140:C:T	4.46387e-06	-2.06257e-10	-0.180055	6.25245e-05	-2.06257e-10	-0.219051
40882242	chr20:40882242:T:C	5.09479e-07	-1.11752	-1.23292	7.8831e-06	-1.03614	-1.25375
40882251	chr20:40882251:T:A	2.18999e-06	-2.06257e-10	-0.892173	3.26075e-05	-2.06257e-10	-0.870067
40882662	chr20:40882662:T:C	1.55946e-06	-2.06257e-10	-1.23173	2.24015e-05	-2.06257e-10	-1.24548
40882678	chr20:40882678:C:T	1.60174e-06	-2.06257e-10	-1.20498	2.3118e-05	-2.06257e-10	-1.214
40882886	chr20:40882886:T:C	3.09946e-07	-1.5918	-1.25563	4.49911e-06	-1.58789	-1.26284
40882965	chr20:40882965:G:A	1.09219e-06	-1.58788	-5.51629e-10	1.71015e-05	-1.51544	-5.51629e-10
40883914	chr20:40883914:A:G	1.12036e-06	-1.56242	-5.51629e-10	1.6123e-05	-1.57436	-5.51629e-10
40883964	chr20:40883964:G:A	1.57232e-06	-2.06257e-10	-1.22351	2.27371e-05	-2.06257e-10	-1.23061
40884174	chr20:40884174:G:C	1.90422e-06	-1.032	-5.51629e-10	2.89553e-05	-0.988857	-5.51629e-10
40884438	chr20:40884438:G:A	3.19039e-07	-1.54585	-1.27266	4.61595e-06	-1.5566	-1.2685
40884862	chr20:40884862:A:G	3.12358e-06	0.00723616	-0.544327	6.28498e-05	0.360065	-0.573926
40885019	chr20:40885019:T:C	9.35508e-07	-0.481751	-1.26098	3.51653e-05	0.468462	-1.26301
40885340	chr20:40885340:T:C	5.63632e-07	-1.12884	-1.12059	8.47608e-06	-1.0486	-1.16876
40885441	chr20:40885441:G:A	1.44593e-06	-1.30732	-5.51629e-10	2.22808e-05	-1.25088	-5.51629e-10
40885546	chr20:40885546:G:A	8.90096e-06	-2.06257e-10	0.510089	0.000144518	-2.06257e-10	0.618792
40885766	chr20:40885766:C:T	3.58985e-07	-1.56118	-1.13936	5.24012e-06	-1.58419	-1.11407
40885878	chr20:40885878:T:C	1.50241e-06	-2.06257e-10	-1.269	2.18791e-05	-2.06257e-10	-1.26908
40886181	chr20:40886181:C:T	1.80814e-06	-2.06257e-10	-1.08377	2.70508e-05	-2.06257e-10	-1.05689
40886351	chr20:40886351:C:T	5.47347e-06	1.12943	-1.10559	0.000105904	1.44681	-1.13889
40886484	chr20:40886484:C:A	5.04123e-06	-2.06257e-10	-0.0584198	7.62982e-05	-2.06257e-10	-0.0199597
40886682	chr20:40886682:G:A	1.60561e-06	-1.20257	-5.51629e-10	2.49562e-05	-1.13749	-5.51629e-10
40887095	chr20:40887095:G:T	1.52502e-06	-2.06257e-10	-1.25406	2.21922e-05	-2.06257e-10	-1.25487
40887157	chr20:40887157:A:C	1.92496e-06	-2.06257e-10	-1.02116	2.85129e-05	-2.06257e-10	-1.00425
40887230	chr20:40887230:C:T	4.41849e-06	0.906267	-1.09654	8.43678e-05	1.21105	-1.13047
40887241	chr20:40887241:T:G	1.51007e-06	-2.06257e-10	-1.26391	2.18531e-05	-2.06257e-10	-1.27027
40887324	chr20:40887324:G:A	1.14001e-06	-0.874795	-0.670235	1.39522e-05	-1.07066	-0.648318
40887371	chr20:40887371:T:C	1.4329e-06	-1.19801	-0.118364	2.69414e-05	-1.01249	-0.0484521
40888129	chr20:40888129:T:C	1.15744e-06	-1.24667	-0.28319	2.06538e-05	-1.11022	-0.216491
40888647	chr20:40888647:C:A	1.52481e-06	-2.06257e-10	-1.2542	2.22097e-05	-2.06257e-10	-1.25408
40888714	chr20:40888714:G:A	7.06722e-06	-2.06257e-10	0.279398	0.000113691	-2.06257e-10	0.378871
40888986	chr20:40888986:G:T	1.52502e-06	-2.06257e-10	-1.25406	2.21922e-05	-2.06257e-10	-1.25487
40889108	chr20:40889108:C:T	1.78313e-06	-2.06257e-10	-1.0977	2.67823e-05	-2.06257e-10	-1.06687
40889323	chr20:40889323:G:T	1.19021e-06	-1.26952	-0.232421	2.12925e-05	-1.13209	-0.164167
40889483	chr20:40889483:C:A	2.31643e-06	-2.06257e-10	-0.836042	3.52792e-05	-2.06257e-10	-0.791316
40889484	chr20:40889484:T:C	1.80505e-06	-2.06257e-10	-1.08548	2.63858e-05	-2.06257e-10	-1.08178
40889551	chr20:40889551:C:T	1.13988e-06	-1.30111	-0.244036	2.02595e-05	-1.16918	-0.176805
40889786	chr20:40889786:T:C	1.10981e-06	-1.27514	-0.296741	1.98277e-05	-1.13762	-0.229909
40889818	chr20:40889818:C:T	9.81711e-07	-0.93935	-0.755178	1.45171e-05	-0.943435	-0.735849
40889837	chr20:40889837:G:A	1.06997e-06	-0.886247	-0.722189	1.58257e-05	-0.890709	-0.702263
40890539	chr20:40890539:G:A	1.59857e-06	-2.06257e-10	-1.20696	2.30879e-05	-2.06257e-10	-1.2153
40890687	chr20:40890687:T:C	1.59162e-06	-0.665188	-0.546131	2.65954e-05	-0.49756	-0.576313
40891137	chr20:40891137:G:A	1.20156e-06	-0.863403	-0.629046	1.7814e-05	-0.867725	-0.606902
40891162	chr20:40891162:T:C	1.3572e-06	-0.618491	-0.752157	2.2624e-05	-0.454935	-0.780663
40891534	chr20:40891534:C:A	2.48165e-06	-2.06257e-10	-0.767144	3.72524e-05	-2.06257e-10	-0.736894
40891726	chr20:40891726:C:T	1.54695e-06	-2.06257e-10	-1.23978	2.25364e-05	-2.06257e-10	-1.23948
40891856	chr20:40891856:C:T	1.50796e-06	-2.06257e-10	-1.26531	2.1839e-05	-2.06257e-10	-1.27091
40891915	chr20:40891915:A:G	3.10394e-07	-1.57105	-1.27493	4.49614e-06	-1.57827	-1.27312
40891924	chr20:40891924:C:T	7.09533e-07	-1.01246	-1.00676	1.06399e-05	-1.0023	-0.987693
40892125	chr20:40892125:C:T	1.87965e-06	-2.06257e-10	-1.04498	2.73616e-05	-2.06257e-10	-1.04547
40892147	chr20:40892147:T:C	1.47933e-06	-1.30184	0.0173577	2.5594e-05	-1.19238	0.0801245
40892403	chr20:40892403:T:C	1.57152e-06	-2.06257e-10	-1.22403	2.27304e-05	-2.06257e-10	-1.23091
40892878	chr20:40892878:A:G	1.66423e-06	-1.1667	-5.51629e-10	2.59359e-05	-1.09898	-5.51629e-10
40892880	chr20:40892880:C:T	1.5043e-06	-2.06257e-10	-1.26774	2.18947e-05	-2.06257e-10	-1.26836
40892941	chr20:40892941:A:G	5.85242e-07	-1.29115	-0.920653	1.04675e-05	-1.15621	-0.850123
40892977	chr20:40892977:T:C	6.20128e-07	-1.23066	-0.923237	1.05986e-05	-1.10802	-0.885864
40892983	chr20:40892983:G:T	6.71687e-06	-2.06257e-10	0.228552	0.000100939	-2.06257e-10	0.259903
40893092	chr20:40893092:G:T	4.6977e-06	-0.128996	-5.51629e-10	6.87429e-05	-0.124237	-5.51629e-10
40893577	chr20:40893577:C:T	2.1782e-06	-2.06257e-10	-0.897573	2.95472e-05	-2.06257e-10	-0.96862
40893769	chr20:40893769:T:C	3.10147e-07	-1.57885	-1.26793	4.47862e-06	-1.58277	-1.27252
40893936	chr20:40893936:C:A	5.90773e-06	-2.06257e-10	0.100192	7.47382e-05	-2.06257e-10	-0.0406183
40894143	chr20:40894143:T:C	1.57908e-06	-2.06257e-10	-1.21923	2.30078e-05	-2.06257e-10	-1.21877
40894422	chr20:40894422:A:T	1.41933e-06	-0.123394	-1.20249	2.85567e-05	0.197128	-1.19985
40894468	chr20:40894468:C:T	4.36612e-07	-1.27746	-1.22732	6.0876e-06	-1.33623	-1.21213
40894689	chr20:40894689:T:G	1.51672e-06	-2.06257e-10	-1.25952	2.19326e-05	-2.06257e-10	-1.26663
40895138	chr20:40895138:T:A	1.54874e-06	-2.06257e-10	-1.23863	2.22126e-05	-2.06257e-10	-1.25395
40895185	chr20:40895185:C:A	6.46694e-06	-2.06257e-10	0.190633	0.000103428	-2.06257e-10	0.284268
40895640	chr20:40895640:C:T	5.22373e-06	-2.06257e-10	-0.0228576	8.30446e-05	-2.06257e-10	0.0647685
40895789	chr20:40895789:T:C	1.61203e-06	-1.19858	-5.51629e-10	2.51753e-05	-1.12875	-5.51629e-10
40895881	chr20:40895881:G:A	1.32775e-06	-0.136279	-1.25631	4.49975e-05	0.69647	-1.24447
40896003	chr20:40896003:G:T	1.99996e-06	-2.06257e-10	-0.982945	2.79711e-05	-2.06257e-10	-1.02344
40896033	chr20:40896033:G:A	1.78684e-06	-2.06257e-10	-1.09562	2.48087e-05	-2.06257e-10	-1.14342
40896038	chr20:40896038:G:A	2.22156e-06	-2.06257e-10	-0.877862	3.23622e-05	-2.06257e-10	-0.877617
40896428	chr20:40896428:C:T	4.50445e-07	-1.28084	-1.19275	6.49205e-06	-1.28933	-1.1947
40896698	chr20:40896698:G:A	1.78212e-06	-2.06257e-10	-1.09827	2.47452e-05	-2.06257e-10	-1.14598
40896840	chr20:40896840:G:A	5.57957e-06	1.16535	-1.12231	0.000107867	1.4799	-1.15361
40897410	chr20:40897410:A:G	8.47612e-06	1.16709	-0.705905	0.000610591	2.76254	-0.70272
40897514	chr20:40897514:G:A	1.51102e-06	-2.06257e-10	-1.26329	2.21106e-05	-2.06257e-10	-1.25855
40897959	chr20:40897959:T:A	5.3383e-06	1.08031	-1.08147	8.88686e-05	1.1688	-1.03625
40898166	chr20:40898166:C:T	3.01852e-06	-0.245936	-0.325366	8.23941e-05	0.486827	-0.429923
40898459	chr20:40898459:C:T	3.41991e-07	-1.55279	-1.19625	5.19321e-06	-1.54145	-1.16581
40898460	chr20:40898460:G:A	5.66626e-07	-1.28654	-0.957589	8.85081e-06	-1.22759	-0.946511
40899186	chr20:40899186:A:G	2.33741e-06	-0.0034989	-0.823526	8.81646e-05	0.914683	-0.790088
40899448	chr20:40899448:T:C	1.61596e-06	-2.06257e-10	-1.19614	2.35332e-05	-2.06257e-10	-1.1962
40899590	chr20:40899590:C:A	4.33682e-06	1.04748	-1.25641	0.000123777	1.72189	-1.25802
40899731	chr20:40899731:G:A	1.57176e-06	-2.06257e-10	-1.22388	2.28932e-05	-2.06257e-10	-1.22377
40899753	chr20:40899753:T:C	2.42765e-06	0.0841943	-0.87334	8.66184e-05	1.00445	-0.897546
40900049	chr20:40900049:C:T	5.4081e-06	-2.06257e-10	0.0118285	6.80096e-05	-2.06257e-10	-0.134961
40900129	chr20:40900129:A:G	1.49985e-06	-2.06257e-10	-1.2707	2.18642e-05	-2.06257e-10	-1.26976
40900550	chr20:40900550:T:C	1.56732e-06	-2.06257e-10	-1.2267	2.31702e-05	-2.06257e-10	-1.21174
40900671	chr20:40900671:G:A	4.38325e-07	-1.59179	-0.909075	6.35726e-06	-1.58449	-0.920523
40901302	chr20:40901302:CATGAAAT:C	4.29493e-06	-2.06257e-10	-0.218635	6.81533e-05	-2.06257e-10	-0.13285
40901398	chr20:40901398:A:G	1.53515e-06	-2.06257e-10	-1.24744	2.21979e-05	-2.06257e-10	-1.25461
40901402	chr20:40901402:T:C	4.08732e-06	-2.06257e-10	-0.26818	6.49691e-05	-2.06257e-10	-0.180698
40901769	chr20:40901769:ACACATGCTTC:A	5.20052e-06	-2.06257e-10	-0.0273108	7.96509e-05	-2.06257e-10	0.0230439
40902379	chr20:40902379:T:C	5.6175e-07	-1.17344	-1.07932	8.82572e-06	-1.07258	-1.10435
40903193	chr20:40903193:C:T	1.49355e-06	-2.06257e-10	-1.27492	2.17492e-05	-2.06257e-10	-1.27503
40903208	chr20:40903208:T:G	2.36356e-06	-2.06257e-10	-0.815899	3.28842e-05	-2.06257e-10	-0.861616
40903453	chr20:40903453:T:C	1.49456e-06	-2.06257e-10	-1.27424	2.1758e-05	-2.06257e-10	-1.27463
40903821	chr20:40903821:A:C	1.5087e-06	-2.06257e-10	-1.26482	2.1876e-05	-2.06257e-10	-1.26922
40903872	chr20:40903872:GA:G	1.49655e-06	-2.06257e-10	-1.27291	2.18142e-05	-2.06257e-10	-1.27205
40903925	chr20:40903925:T:C	1.61078e-06	-2.06257e-10	-1.19935	2.35786e-05	-2.06257e-10	-1.19427
40904387	chr20:40904387:A:G	1.49396e-06	-2.06257e-10	-1.27464	2.1774e-05	-2.06257e-10	-1.27389
40904537	chr20:40904537:C:T	1.48709e-06	-0.0804053	-1.19884	2.45119e-05	0.0591854	-1.21464
40904946	chr20:40904946:C:G	2.48516e-06	-2.06257e-10	-0.765735	3.59907e-05	-2.06257e-10	-0.771349
40905043	chr20:40905043:C:T	1.33714e-06	-1.38554	-5.51629e-10	1.81833e-05	-1.45411	-5.51629e-10
40905309	chr20:40905309:T:C	2.01836e-06	0.168059	-1.14184	7.60781e-05	1.13682	-1.15967
40906001	chr20:40906001:C:G	1.81752e-06	-1.14919	0.0705909	2.53586e-05	-1.18532	0.0638322
40906044	chr20:40906044:C:T	2.38648e-06	-2.06257e-10	-0.806249	3.31942e-05	-2.06257e-10	-0.852234
40906283	chr20:40906283:CCAT:C	1.52733e-06	-2.06257e-10	-1.25255	2.23034e-05	-2.06257e-10	-1.24987
40906363	chr20:40906363:A:T	5.8943e-07	-0.938709	-1.26596	8.55171e-06	-0.945851	-1.26263
40906698	chr20:40906698:G:C	1.49591e-06	-2.06257e-10	-1.27334	2.18032e-05	-2.06257e-10	-1.27255
40907499	chr20:40907499:C:T	9.34303e-06	1.09322	-0.534654	0.000167267	1.36727	-0.602284
40907671	chr20:40907671:T:C	3.08756e-06	-0.31664	-0.232048	8.66383e-05	0.441895	-0.334762
40908143	chr20:40908143:C:T	1.49367e-06	-2.06257e-10	-1.27484	2.17573e-05	-2.06257e-10	-1.27466
40908151	chr20:40908151:C:A	5.35872e-07	-1.54051	-0.759424	8.09456e-06	-1.50162	-0.761796
40908306	chr20:40908306:C:T	4.51625e-07	-1.26843	-1.20255	6.51571e-06	-1.27047	-1.20993
40908348	chr20:40908348:G:A	2.18399e-06	0.11525	-1.01017	8.15642e-05	1.07539	-1.02861
40908543	chr20:40908543:C:T	1.93326e-06	-2.06257e-10	-1.01686	2.65631e-05	-2.06257e-10	-1.07509
40908599	chr20:40908599:C:A	1.28136e-06	-1.42815	-5.51629e-10	1.91606e-05	-1.40175	-5.51629e-10
40908760	chr20:40908760:G:A	2.25093e-06	0.345409	-1.21013	7.96752e-05	1.26322	-1.23987
40909191	chr20:40909191:T:C	3.40897e-06	0.670619	-1.12028	0.000134878	1.65769	-1.10793
40909277	chr20:40909277:A:G	2.15849e-06	0.0869663	-0.993626	7.99646e-05	1.03952	-1.01254
40909302	chr20:40909302:A:C	1.49344e-06	-2.06257e-10	-1.27499	2.17523e-05	-2.06257e-10	-1.27489
40909631	chr20:40909631:TGGCTCAGGAGTGAAGCTGCAGACCTTCGCGGTTAGTGTTACAGCTCTTAAAGCAGCGTGTCTGGAGTTGTTCGTTCCTCCTGGTGGGCTTGTGGTCTCGCTG:T	1.09341e-06	-1.58677	-5.51629e-10	1.61226e-05	-1.57439	-5.51629e-10
40909768	chr20:40909768:A:G	2.28767e-06	0.125306	-0.97384	8.55759e-05	1.08831	-0.993515
40909794	chr20:40909794:G:A	6.73818e-06	-2.06257e-10	0.23172	0.000101966	-2.06257e-10	0.270028
40910057	chr20:40910057:T:A	1.45479e-05	1.2984	-0.297015	0.000261336	1.577	-0.365799
40910175	chr20:40910175:T:C	3.96705e-06	-2.06257e-10	-0.298048	6.27084e-05	-2.06257e-10	-0.216114
40910199	chr20:40910199:C:A	9.32651e-07	-1.02722	-0.718572	1.36143e-05	-0.941822	-0.801668
40910487	chr20:40910487:G:A	1.69655e-05	1.37846	-0.223351	0.000304849	1.65972	-0.294511
40910616	chr20:40910616:A:G	1.50044e-06	-1.27031	-5.51629e-10	2.49252e-05	-1.13873	-5.51629e-10
40910785	chr20:40910785:C:T	1.09399e-06	-1.58624	-5.51629e-10	1.65016e-05	-1.55115	-5.51629e-10
40910835	chr20:40910835:T:TCC	1.8936e-06	-1.09782	0.0602346	2.64561e-05	-1.13529	0.0561697
40910859	chr20:40910859:A:G	7.48878e-07	-0.895284	-1.06997	1.10186e-05	-0.902528	-1.0525
40911000	chr20:40911000:G:C	1.53436e-06	-1.24796	-5.51629e-10	2.19708e-05	-1.2649	-5.51629e-10
40911036	chr20:40911036:A:G	7.63938e-07	-0.886691	-1.05865	1.12407e-05	-0.894369	-1.0407
40911054	chr20:40911054:A:G	4.95732e-07	-1.1194	-1.25839	7.74989e-06	-1.04801	-1.25892
40911207	chr20:40911207:G:C	7.66678e-07	-0.910607	-1.03115	1.12939e-05	-0.91809	-1.01226
40911675	chr20:40911675:T:TAA	1.69115e-06	-1.17968	0.029016	2.37034e-05	-1.21412	0.0251296
40911677	chr20:40911677:T:A	1.7316e-06	-1.16239	0.0353694	2.42504e-05	-1.1976	0.0314238
40911708	chr20:40911708:C:A	3.46503e-06	-2.06257e-10	-0.433349	5.102e-05	-2.06257e-10	-0.422393
40911857	chr20:40911857:G:A	1.19454e-06	-1.49831	-5.51629e-10	1.71736e-05	-1.51123	-5.51629e-10
40911881	chr20:40911881:A:G	4.29171e-07	-1.31411	-1.20786	6.87631e-06	-1.20647	-1.22005
40911889	chr20:40911889:A:G	3.10001e-06	-2.06257e-10	-0.544665	4.30479e-05	-2.06257e-10	-0.592296
40911965	chr20:40911965:A:C	7.56538e-07	-1.17003	-0.785045	1.23577e-05	-1.04776	-0.792573
40912052	chr20:40912052:C:G	2.44403e-06	-0.78242	-5.51629e-10	3.09284e-05	-0.922935	-5.51629e-10
40912254	chr20:40912254:A:C	1.8517e-06	-2.06257e-10	-1.05996	2.72945e-05	-2.06257e-10	-1.04793
40912678	chr20:40912678:C:T	1.37028e-06	-0.339554	-1.0215	2.11002e-05	-0.231244	-1.07408
40912787	chr20:40912787:T:C	1.49459e-06	-2.06257e-10	-1.27422	2.1774e-05	-2.06257e-10	-1.27389
40912828	chr20:40912828:T:G	2.01958e-06	0.0271497	-1.00033	7.36351e-05	0.963732	-1.01922
40912956	chr20:40912956:T:A	2.62774e-06	-0.319771	-0.390173	7.35551e-05	0.435545	-0.492119
40913118	chr20:40913118:A:C	4.62614e-07	-1.22465	-1.22228	7.69286e-06	-1.08098	-1.23334
40913154	chr20:40913154:AG:A	1.07947e-06	-0.324757	-1.27484	3.70711e-05	0.532507	-1.27428
40913306	chr20:40913306:C:T	2.42118e-06	0.367174	-1.15899	8.49412e-05	1.28839	-1.20104
40913333	chr20:40913333:A:T	4.88909e-07	-1.13399	-1.25765	7.62248e-06	-1.06531	-1.2582
40914358	chr20:40914358:G:T	2.66587e-06	-2.06257e-10	-0.695539	3.69295e-05	-2.06257e-10	-0.745598
40914919	chr20:40914919:G:C	4.5539e-06	-2.06257e-10	-0.160086	7.22438e-05	-2.06257e-10	-0.0745625
40915029	chr20:40915029:T:C	1.26443e-06	-1.54009	0.098644	1.79431e-05	-1.51656	0.0491561
40915338	chr20:40915338:AAAAT:A	1.32204e-06	-0.436514	-0.96038	2.01523e-05	-0.331929	-1.01936
40915584	chr20:40915584:T:A	1.13437e-06	-1.55	-5.51629e-10	1.63602e-05	-1.55976	-5.51629e-10
40916054	chr20:40916054:G:A	2.66599e-06	-2.06257e-10	-0.695496	4.03593e-05	-2.06257e-10	-0.656788
40916105	chr20:40916105:G:A	7.13558e-07	-0.984865	-1.0287	1.06298e-05	-0.981809	-1.00914
40916247	chr20:40916247:A:G	4.11816e-07	-1.35629	-1.20696	6.54431e-06	-1.25674	-1.21927
40916348	chr20:40916348:A:T	1.11506e-06	-1.56716	-5.51629e-10	1.76119e-05	-1.48604	-5.51629e-10
40916714	chr20:40916714:T:C	1.77912e-06	-2.06257e-10	-1.09995	2.5603e-05	-2.06257e-10	-1.1119
40916772	chr20:40916772:T:G	5.52691e-06	-2.06257e-10	0.0335599	8.76581e-05	-2.06257e-10	0.118835
40916809	chr20:40916809:A:G	1.88111e-06	-2.06257e-10	-1.04421	2.76111e-05	-2.06257e-10	-1.03639
40917047	chr20:40917047:A:C	3.28434e-06	0.241411	-0.728315	0.000112495	1.17051	-0.802213
40917185	chr20:40917185:A:G	2.06837e-06	-0.94931	-5.51629e-10	2.61834e-05	-1.08948	-5.51629e-10
40917501	chr20:40917501:C:T	2.21754e-06	-2.06257e-10	-0.87967	3.11109e-05	-2.06257e-10	-0.917051
40917734	chr20:40917734:C:A	1.59815e-06	-2.06257e-10	-1.20722	2.31829e-05	-2.06257e-10	-1.2112
40917839	chr20:40917839:G:A	4.5212e-06	-2.06257e-10	-0.167292	7.16936e-05	-2.06257e-10	-0.082208
40917901	chr20:40917901:G:A	1.74743e-06	-2.06257e-10	-1.11793	2.57381e-05	-2.06257e-10	-1.10664
40918036	chr20:40918036:A:G	4.29267e-07	-1.29911	-1.22263	6.89813e-06	-1.19013	-1.23323
40919045	chr20:40919045:T:G	4.00019e-06	0.559715	-0.849444	6.6454e-05	0.743298	-0.901398
40919183	chr20:40919183:T:C	1.49405e-06	-2.06257e-10	-1.27458	2.17549e-05	-2.06257e-10	-1.27477
40919453	chr20:40919453:T:C	4.19322e-06	-2.06257e-10	-0.242602	6.63616e-05	-2.06257e-10	-0.159491
40919537	chr20:40919537:A:G	4.11546e-07	-1.34703	-1.21687	6.5527e-06	-1.24646	-1.22828
40920188	chr20:40920188:T:C	3.18605e-06	0.161265	-0.678554	0.00010711	1.07518	-0.755936
40920595	chr20:40920595:A:C	2.15668e-06	-1.07323	0.165728	3.01135e-05	-1.11197	0.162336
40920655	chr20:40920655:G:T	1.15356e-06	-1.08347	-0.449751	1.63938e-05	-1.00364	-0.554066
40920820	chr20:40920820:A:T	1.90474e-06	-1.10091	0.0691884	2.6611e-05	-1.13855	0.0652611
40921458	chr20:40921458:T:C	1.52704e-06	-2.06257e-10	-1.25274	2.19872e-05	-2.06257e-10	-1.26415
40921493	chr20:40921493:G:C	7.84453e-07	-0.894877	-1.02396	1.15578e-05	-0.902901	-1.00434
40921600	chr20:40921600:G:T	7.59321e-07	-0.918632	-1.03277	1.11907e-05	-0.926126	-1.0134
40921710	chr20:40921710:T:C	1.12993e-05	1.26798	-0.51931	0.000203345	1.54411	-0.583811
40921979	chr20:40921979:A:T	1.56684e-06	-2.06257e-10	-1.22701	2.29543e-05	-2.06257e-10	-1.22111
40922147	chr20:40922147:T:A	1.28291e-06	-0.428513	-0.998424	1.95899e-05	-0.32516	-1.05443
40922223	chr20:40922223:G:A	6.4043e-07	-0.98232	-1.13937	9.45901e-06	-0.987953	-1.11969
40922514	chr20:40922514:T:C	3.05413e-06	0.453944	-1.01352	0.000128821	1.53444	-1.03063
40922545	chr20:40922545:G:C	1.15657e-06	-1.53061	-5.51629e-10	1.66844e-05	-1.54013	-5.51629e-10
40922983	chr20:40922983:T:C	1.30442e-06	-0.429969	-0.980344	1.98786e-05	-0.326662	-1.0383
40923020	chr20:40923020:A:T	1.65024e-06	-2.06257e-10	-1.17515	2.49507e-05	-2.06257e-10	-1.13771
40923023	chr20:40923023:C:T	4.20663e-06	-2.06257e-10	-0.239408	6.65847e-05	-2.06257e-10	-0.156134
40923052	chr20:40923052:A:C	2.39544e-06	-2.06257e-10	-0.802504	3.13106e-05	-2.06257e-10	-0.910652
40923151	chr20:40923151:G:A	1.09355e-06	-1.58664	-5.51629e-10	1.60504e-05	-1.57887	-5.51629e-10
40923511	chr20:40923511:G:A	1.92472e-06	-2.06257e-10	-1.02129	2.94433e-05	-2.06257e-10	-0.972142
40923708	chr20:40923708:C:T	2.02797e-06	-0.292675	-0.676361	5.85505e-05	0.472214	-0.756934
40924836	chr20:40924836:A:G	1.27947e-06	-1.42962	-5.51629e-10	2.06916e-05	-1.32488	-5.51629e-10
40925100	chr20:40925100:T:C	4.13381e-07	-1.34778	-1.21167	6.57861e-06	-1.24729	-1.2235
40925381	chr20:40925381:G:A	1.52631e-06	-1.25321	-5.51629e-10	2.35596e-05	-1.19508	-5.51629e-10
40925466	chr20:40925466:C:A	3.69661e-06	-2.06257e-10	-0.368655	4.69274e-05	-2.06257e-10	-0.506008
40925542	chr20:40925542:T:C	2.77252e-06	-2.06257e-10	-0.656313	3.83849e-05	-2.06257e-10	-0.706945
40925567	chr20:40925567:G:A	2.66991e-06	-0.0636291	-0.630395	4.3229e-05	0.105495	-0.693593
40925743	chr20:40925743:C:G	2.76625e-06	-2.06257e-10	-0.658579	3.83021e-05	-2.06257e-10	-0.709105
40926720	chr20:40926720:G:A	1.75753e-06	-2.06257e-10	-1.11216	2.48707e-05	-2.06257e-10	-1.14092
40927158	chr20:40927158:C:A	2.59252e-06	-2.06257e-10	-0.723441	3.84245e-05	-2.06257e-10	-0.705914
40927794	chr20:40927794:A:C	7.53411e-07	-0.911845	-1.04737	1.11373e-05	-0.917096	-1.02722
40927798	chr20:40927798:C:T	2.14409e-06	-2.06257e-10	-0.913354	2.91076e-05	-2.06257e-10	-0.983609
40927918	chr20:40927918:C:T	2.79857e-06	-2.06257e-10	-0.646962	4.25052e-05	-2.06257e-10	-0.604983
40928384	chr20:40928384:G:A	3.54458e-06	-2.06257e-10	-0.410649	4.50669e-05	-2.06257e-10	-0.546462
40928390	chr20:40928390:A:G	1.50713e-06	-2.06257e-10	-1.26586	2.19285e-05	-2.06257e-10	-1.26682
40928422	chr20:40928422:T:A	4.53344e-06	-2.06257e-10	-0.164588	6.40116e-05	-2.06257e-10	-0.195545
40929179	chr20:40929179:G:A	2.11208e-06	0.279935	-1.20833	7.34781e-05	1.18147	-1.2391
40929263	chr20:40929263:A:G	1.65742e-06	-2.06257e-10	-1.17081	2.40197e-05	-2.06257e-10	-1.17573
40929277	chr20:40929277:A:G	2.8867e-06	0.470403	-1.08636	0.000122093	1.55144	-1.10127
40929504	chr20:40929504:C:A	8.43901e-06	0.796872	-0.340077	0.000150369	1.0678	-0.409319
40929583	chr20:40929583:G:C	1.54864e-06	-2.06257e-10	-1.23869	2.31065e-05	-2.06257e-10	-1.2145
40929661	chr20:40929661:C:T	6.90205e-06	0.624428	-0.368679	0.000121843	0.885493	-0.437366
40929745	chr20:40929745:G:C	1.65517e-06	-2.06257e-10	-1.17217	2.39882e-05	-2.06257e-10	-1.17705
40929793	chr20:40929793:G:T	1.67188e-06	-1.07755	-0.0845755	2.33687e-05	-1.11554	-0.0876756
40929830	chr20:40929830:AG:A	2.2394e-06	-2.06257e-10	-0.869864	2.95021e-05	-2.06257e-10	-0.970149
40930170	chr20:40930170:A:C	1.64303e-06	-2.06257e-10	-1.17953	2.36198e-05	-2.06257e-10	-1.19252
40930492	chr20:40930492:G:A	1.33732e-05	0.917185	-5.51629e-10	0.000190658	0.895874	-5.51629e-10
40930624	chr20:40930624:AC:A	1.16295e-05	-2.06257e-10	0.777475	0.000139054	-2.06257e-10	0.580256
40930662	chr20:40930662:A:G	2.59795e-06	-2.06257e-10	-0.721346	4.02262e-05	-2.06257e-10	-0.660092
40930941	chr20:40930941:A:G	5.17428e-07	-1.54898	-0.785975	7.60149e-06	-1.51519	-0.811075
40931207	chr20:40931207:G:A	1.82368e-06	-2.06257e-10	-1.07522	2.60926e-05	-2.06257e-10	-1.09296
40931834	chr20:40931834:C:T	3.4165e-06	0.822987	-1.27044	0.000136244	1.83478	-1.27495
40932169	chr20:40932169:C:T	1.5754e-06	-2.06257e-10	-1.22156	2.323e-05	-2.06257e-10	-1.20916
40932307	chr20:40932307:C:A	6.66022e-06	-2.06257e-10	0.220082	8.26967e-05	-2.06257e-10	0.0605703
40932434	chr20:40932434:C:T	1.56249e-06	-1.22979	-5.51629e-10	2.4174e-05	-1.16933	-5.51629e-10
40932446	chr20:40932446:C:T	1.03373e-06	-0.572083	-1.07081	2.86994e-05	0.104183	-1.10192
40932576	chr20:40932576:G:C	1.80643e-06	-2.06257e-10	-1.08471	2.5894e-05	-2.06257e-10	-1.1006
40932599	chr20:40932599:C:T	3.90545e-07	-1.47709	-1.13919	5.61755e-06	-1.50579	-1.12292
40932722	chr20:40932722:G:C	1.07776e-06	-1.45601	-0.145176	1.49879e-05	-1.49686	-0.150505
40933433	chr20:40933433:G:A	4.04603e-07	-1.52527	-1.05565	5.80314e-06	-1.54991	-1.0463
40933636	chr20:40933636:C:T	5.31083e-07	-1.43659	-0.872315	7.77581e-06	-1.39044	-0.913154
40933680	chr20:40933680:C:A	2.21353e-06	0.133183	-1.01467	8.69864e-05	1.13425	-1.0231
40933719	chr20:40933719:C:T	1.52398e-06	-2.06257e-10	-1.25475	2.21265e-05	-2.06257e-10	-1.25784
40934596	chr20:40934596:C:A	5.3041e-07	-1.49876	-0.811413	7.67073e-06	-1.46174	-0.85546
40934760	chr20:40934760:G:A	2.07603e-06	-2.06257e-10	-0.945613	2.864e-05	-2.06257e-10	-0.999806
40934762	chr20:40934762:G:C	1.90612e-06	-2.06257e-10	-1.031	2.57264e-05	-2.06257e-10	-1.10709
40935441	chr20:40935441:A:G	1.9494e-06	-2.06257e-10	-1.00855	2.62121e-05	-2.06257e-10	-1.08839
40935467	chr20:40935467:A:G	1.95513e-06	-2.06257e-10	-1.00561	2.95992e-05	-2.06257e-10	-0.966863
40936539	chr20:40936539:T:C	1.76378e-06	-2.06257e-10	-1.10861	2.48465e-05	-2.06257e-10	-1.14189
40936848	chr20:40936848:T:C	9.98477e-07	-1.47908	-0.198514	1.39452e-05	-1.51571	-0.203762
40936935	chr20:40936935:A:T	1.75552e-06	-2.06257e-10	-1.1133	2.61748e-05	-2.06257e-10	-1.08981
40937084	chr20:40937084:G:A	3.2524e-06	0.739135	-1.23581	0.000124172	1.72628	-1.25922
40937153	chr20:40937153:A:G	1.64596e-06	-0.0200016	-1.15775	6.27158e-05	0.94476	-1.16076
40937209	chr20:40937209:G:C	1.97921e-06	-2.06257e-10	-0.993373	2.65479e-05	-2.06257e-10	-1.07566
40937319	chr20:40937319:G:A	1.18499e-06	-1.50634	-5.51629e-10	1.6581e-05	-1.54635	-5.51629e-10
40938009	chr20:40938009:G:A	1.7707e-06	-2.06257e-10	-1.10469	2.64113e-05	-2.06257e-10	-1.08082
40938057	chr20:40938057:A:G	1.75272e-06	-2.06257e-10	-1.1149	2.61304e-05	-2.06257e-10	-1.09151
40939134	chr20:40939134:C:T	8.39009e-07	-0.673251	-1.17835	2.67224e-05	0.0756968	-1.14481
40939203	chr20:40939203:A:G	1.91349e-06	-1.02714	-5.51629e-10	3.62132e-05	-0.765185	-5.51629e-10
40939714	chr20:40939714:C:T	1.145e-06	-1.54066	-5.51629e-10	1.68669e-05	-1.52926	-5.51629e-10
40939952	chr20:40939952:G:A	2.89148e-06	0.457466	-1.07177	0.000124726	1.54989	-1.07838
40939967	chr20:40939967:T:C	3.97995e-07	-1.32429	-1.27309	5.74199e-06	-1.33379	-1.27302
40940425	chr20:40940425:C:G	4.07845e-07	-1.29879	-1.27415	6.68398e-06	-1.17987	-1.27502
40940446	chr20:40940446:G:C	1.18483e-06	-1.50647	-5.51629e-10	1.66576e-05	-1.54174	-5.51629e-10
40940709	chr20:40940709:T:C	4.10866e-07	-1.29773	-1.26783	5.93446e-06	-1.30511	-1.26872
40940794	chr20:40940794:A:AC	4.85641e-07	-1.59111	-0.807245	7.19283e-06	-1.58145	-0.800072
40941012	chr20:40941012:T:C	1.36133e-06	-0.165914	-1.20169	4.81567e-05	0.723719	-1.20387
40941675	chr20:40941675:T:A	1.43442e-06	-0.124521	-1.19078	5.16264e-05	0.782337	-1.19291
40942016	chr20:40942016:A:G	3.01331e-06	0.661028	-1.23406	0.000135715	1.79031	-1.23436
40942247	chr20:40942247:C:T	8.74687e-07	-0.812062	-0.997896	1.41991e-05	-0.705197	-0.996233
40942369	chr20:40942369:G:A	2.10222e-06	-2.06257e-10	-0.933075	2.87223e-05	-2.06257e-10	-0.996937
40942423	chr20:40942423:G:A	5.84953e-06	0.0902923	-5.51629e-10	9.00532e-05	0.145791	-5.51629e-10
40942474	chr20:40942474:T:C	1.90257e-06	-2.06257e-10	-1.03286	2.72555e-05	-2.06257e-10	-1.04935
40943157	chr20:40943157:A:G	1.49447e-06	-2.06257e-10	-1.2743	2.17843e-05	-2.06257e-10	-1.27342
40943237	chr20:40943237:C:T	1.70007e-06	-2.06257e-10	-1.1454	2.44181e-05	-2.06257e-10	-1.15929
40943256	chr20:40943256:C:T	1.63183e-06	-1.18637	-5.51629e-10	2.52871e-05	-1.12432	-5.51629e-10
40943461	chr20:40943461:T:G	4.88027e-07	-1.27739	-1.11606	6.88277e-06	-1.33009	-1.0955
40943485	chr20:40943485:C:A	1.61728e-06	-1.19533	-5.51629e-10	2.26032e-05	-1.23652	-5.51629e-10
40943773	chr20:40943773:C:T	2.3143e-06	-2.06257e-10	-0.836963	3.28142e-05	-2.06257e-10	-0.86375
40943814	chr20:40943814:G:A	7.39788e-06	1.58941	-1.26428	0.000381192	2.85045	-1.26175
40944190	chr20:40944190:A:T	1.53183e-06	-1.24961	-5.51629e-10	2.20168e-05	-1.26281	-5.51629e-10
40944389	chr20:40944389:A:G	1.64299e-06	-2.06257e-10	-1.17955	2.3689e-05	-2.06257e-10	-1.1896
40944738	chr20:40944738:A:G	1.37743e-06	-0.117447	-1.23841	2.23107e-05	-0.00690667	-1.24264
40944751	chr20:40944751:C:T	1.84805e-06	-1.06194	-5.51629e-10	2.52981e-05	-1.12388	-5.51629e-10
40944829	chr20:40944829:G:A	1.51526e-06	-2.06257e-10	-1.26048	2.22634e-05	-2.06257e-10	-1.25167
40945032	chr20:40945032:T:C	1.49376e-06	-2.06257e-10	-1.27477	2.17766e-05	-2.06257e-10	-1.27377
40945088	chr20:40945088:A:T	1.90821e-06	-2.06257e-10	-1.02991	2.79518e-05	-2.06257e-10	-1.02413
40945669	chr20:40945669:C:T	1.75357e-06	-2.06257e-10	-1.11442	2.57339e-05	-2.06257e-10	-1.1068
40945994	chr20:40945994:C:T	1.58124e-06	-2.06257e-10	-1.21786	2.24795e-05	-2.06257e-10	-1.24201
40946019	chr20:40946019:A:T	4.89459e-07	-1.57166	-0.818863	7.44876e-06	-1.39588	-0.950682
40946178	chr20:40946178:C:T	3.03088e-06	-2.06257e-10	-0.567215	4.06246e-05	-2.06257e-10	-0.650235
40946487	chr20:40946487:G:T	2.71929e-06	-2.06257e-10	-0.675698	3.90168e-05	-2.06257e-10	-0.690618
40946491	chr20:40946491:A:T	2.59818e-06	-2.06257e-10	-0.72126	3.97527e-05	-2.06257e-10	-0.671933
40946998	chr20:40946998:G:A	3.40896e-06	-0.00190464	-0.447758	4.52065e-05	-0.12088	-0.422489
40947740	chr20:40947740:G:A	1.56517e-06	0.0444933	-1.27257	1.67322e-05	-0.264949	-1.27232
40948032	chr20:40948032:CA:C	2.5551e-06	-2.06257e-10	-0.73798	3.66818e-05	-2.06257e-10	-0.752329
40948591	chr20:40948591:GA:G	3.32906e-06	-2.06257e-10	-0.473379	4.37928e-05	-2.06257e-10	-0.575139
40948879	chr20:40948879:G:A	7.06256e-07	-0.782012	-1.24183	1.62918e-05	-0.314855	-1.24909
40948920	chr20:40948920:G:A	1.37525e-06	-1.35744	-5.51629e-10	1.99717e-05	-1.36029	-5.51629e-10
40948962	chr20:40948962:T:C	3.63587e-07	-1.59127	-1.09653	5.13676e-06	-1.59175	-1.12644
40949102	chr20:40949102:A:G	3.21783e-06	0.581312	-1.08868	3.25137e-05	0.258539	-1.13149
40949242	chr20:40949242:A:G	9.51041e-06	-1.1502	1.72651	0.000107704	-1.1959	1.52067
40949310	chr20:40949310:C:T	7.54955e-06	0.345418	-5.51629e-10	5.09763e-05	-0.423248	-5.51629e-10
40949471	chr20:40949471:A:T	1.61122e-06	-2.06257e-10	-1.19908	2.39285e-05	-2.06257e-10	-1.17954
40949706	chr20:40949706:A:G	3.85183e-06	-2.06257e-10	-0.327522	6.09183e-05	-2.06257e-10	-0.245075
40949770	chr20:40949770:C:T	1.65095e-06	-2.06257e-10	-1.17472	2.35885e-05	-2.06257e-10	-1.19385
40949990	chr20:40949990:T:C	4.05258e-07	-1.48568	-1.09362	5.92227e-06	-1.45306	-1.12283
40950027	chr20:40950027:G:T	1.49622e-06	-2.06257e-10	-1.27313	2.18885e-05	-2.06257e-10	-1.26865
40950375	chr20:40950375:G:A	1.59955e-06	-2.06257e-10	-1.20635	2.29301e-05	-2.06257e-10	-1.22216
40950916	chr20:40950916:G:A	3.82374e-06	-2.06257e-10	-0.33484	4.68069e-05	-2.06257e-10	-0.508579
40951179	chr20:40951179:T:C	8.9365e-07	-0.513561	-1.27495	9.86285e-06	-0.790933	-1.2749
40951510	chr20:40951510:G:A	1.52702e-06	-2.06257e-10	-1.25275	2.23544e-05	-2.06257e-10	-1.24759
40951810	chr20:40951810:C:T	3.15805e-07	-1.59001	-1.23869	5.16169e-06	-1.49414	-1.21921
40951827	chr20:40951827:C:T	1.88788e-06	-2.06257e-10	-1.04061	2.82555e-05	-2.06257e-10	-1.01332
40951947	chr20:40951947:G:A	3.16998e-07	-1.59144	-1.23349	5.1221e-06	-1.50824	-1.2128
40952990	chr20:40952990:T:C	2.5213e-06	-2.06257e-10	-0.751296	3.36994e-05	-2.06257e-10	-0.837129
40953076	chr20:40953076:A:G	2.23196e-06	0.349497	-1.22269	6.22529e-05	0.964433	-1.18784
40953766	chr20:40953766:T:C	1.59723e-06	-1.2078	-5.51629e-10	2.10354e-05	-1.3084	-5.51629e-10
40953883	chr20:40953883:T:C	6.07004e-07	-1.52748	-0.647805	8.77428e-06	-1.49779	-0.684997
40954154	chr20:40954154:A:G	2.41452e-06	-2.06257e-10	-0.794571	3.52509e-05	-2.06257e-10	-0.792118
40954208	chr20:40954208:G:A	1.55152e-06	-2.06257e-10	-1.23683	2.21579e-05	-2.06257e-10	-1.25642
40954377	chr20:40954377:A:G	4.78452e-07	-1.34779	-1.06548	6.39357e-06	-1.4515	-1.04782
40954672	chr20:40954672:G:A	1.56688e-06	-2.06257e-10	-1.22698	2.32693e-05	-2.06257e-10	-1.20747
40955312	chr20:40955312:C:T	4.5029e-07	-1.35251	-1.12143	5.984e-06	-1.4576	-1.10792
40955712	chr20:40955712:A:G	3.35319e-06	-2.06257e-10	-0.466157	4.54498e-05	-2.06257e-10	-0.538002
40956984	chr20:40956984:C:T	5.04313e-06	-2.06257e-10	-0.0580426	6.09842e-05	-2.06257e-10	-0.243995
40957045	chr20:40957045:G:T	1.79535e-06	-2.06257e-10	-1.09087	2.53469e-05	-2.06257e-10	-1.12195
40957334	chr20:40957334:G:A	1.10817e-06	-1.57336	-5.51629e-10	1.58893e-05	-1.58896	-5.51629e-10
40957729	chr20:40957729:T:C	3.92386e-06	-0.308994	-5.51629e-10	4.0007e-05	-0.665555	-5.51629e-10
40959335	chr20:40959335:A:G	2.93774e-06	-2.06257e-10	-0.598428	3.66815e-05	-2.06257e-10	-0.752337
40959757	chr20:40959757:A:G	2.96748e-06	-2.06257e-10	-0.588356	3.70221e-05	-2.06257e-10	-0.743096
40959825	chr20:40959825:A:T	6.01503e-07	-1.23566	-0.948735	1.74993e-05	-0.527558	-0.964893
40960111	chr20:40960111:C:T	4.92228e-07	-1.55284	-0.832046	8.73022e-06	-1.29005	-0.89777
40960197	chr20:40960197:C:T	7.83638e-06	1.64542	-1.26271	5.60081e-05	0.929248	-1.25836
40960490	chr20:40960490:T:TGGGA	1.69292e-06	-2.06257e-10	-1.14962	2.4365e-05	-2.06257e-10	-1.16146
40960575	chr20:40960575:C:T	2.29378e-06	-2.06257e-10	-0.845868	3.58895e-05	-2.06257e-10	-0.774163
40960888	chr20:40960888:A:G	1.29709e-06	-0.545116	-0.870828	1.56537e-05	-0.729736	-0.874167
40961265	chr20:40961265:C:T	2.21336e-06	-2.06257e-10	-0.881557	3.29692e-05	-2.06257e-10	-0.859035
40961327	chr20:40961327:C:T	1.1293e-06	-0.629458	-0.925018	1.3648e-05	-0.812445	-0.928569
40961610	chr20:40961610:C:T	2.52372e-06	-2.06257e-10	-0.750335	3.97339e-05	-2.06257e-10	-0.672405
40961633	chr20:40961633:C:G	1.66573e-06	-2.06257e-10	-1.16581	2.37426e-05	-2.06257e-10	-1.18734
40961870	chr20:40961870:G:A	1.92811e-06	-2.06257e-10	-1.01953	3.02102e-05	-2.06257e-10	-0.94643
40961985	chr20:40961985:G:A	1.92811e-06	-2.06257e-10	-1.01953	3.02102e-05	-2.06257e-10	-0.94643
40962130	chr20:40962130:A:G	2.27223e-06	-2.06257e-10	-0.855307	3.57909e-05	-2.06257e-10	-0.776916
40962326	chr20:40962326:T:TA	1.1363e-06	-0.61047	-0.937818	1.37711e-05	-0.790833	-0.941204
40962365	chr20:40962365:G:C	3.74856e-06	-0.354697	-5.51629e-10	3.3501e-05	-0.843034	-5.51629e-10
40962547	chr20:40962547:G:T	3.34095e-07	-1.58692	-1.18548	5.03952e-06	-1.53586	-1.20144
40962876	chr20:40962876:G:A	3.309e-07	-1.58408	-1.19793	5.02725e-06	-1.52693	-1.2128
40963675	chr20:40963675:G:A	3.26628e-07	-1.58079	-1.21422	5.02063e-06	-1.51734	-1.22371
40963880	chr20:40963880:A:C	6.33643e-07	-0.857305	-1.27503	6.40773e-06	-1.22208	-1.27503
40964161	chr20:40964161:G:A	2.34028e-06	-2.06257e-10	-0.825798	3.2356e-05	-2.06257e-10	-0.877809
40964259	chr20:40964259:TC:T	1.88795e-06	-2.06257e-10	-1.04058	2.68251e-05	-2.06257e-10	-1.06527
40964692	chr20:40964692:T:C	1.91246e-06	-2.06257e-10	-1.02768	2.85898e-05	-2.06257e-10	-1.00156
40965020	chr20:40965020:G:A	2.05969e-06	-2.06257e-10	-0.953512	3.07649e-05	-2.06257e-10	-0.928234
40965022	chr20:40965022:C:T	6.58222e-07	-0.891531	-1.20275	6.72557e-06	-1.24667	-1.20203
40965070	chr20:40965070:A:G	2.31484e-06	-2.06257e-10	-0.83673	3.62242e-05	-2.06257e-10	-0.764882
40965319	chr20:40965319:G:A	2.31855e-06	-2.06257e-10	-0.835126	3.62786e-05	-2.06257e-10	-0.763382
40965795	chr20:40965795:G:A	3.11062e-07	-1.5779	-1.26593	4.83983e-06	-1.50872	-1.26901
40966008	chr20:40966008:T:G	1.64331e-06	-2.06257e-10	-1.17936	2.36239e-05	-2.06257e-10	-1.19235
40966320	chr20:40966320:G:T	5.09878e-07	-1.1191	-1.23055	8.61089e-06	-0.990376	-1.21121
40966491	chr20:40966491:G:T	1.55449e-06	-2.06257e-10	-1.23492	2.27104e-05	-2.06257e-10	-1.23179
40966662	chr20:40966662:C:T	2.32821e-06	-2.06257e-10	-0.830969	3.22059e-05	-2.06257e-10	-0.882461
40966761	chr20:40966761:C:T	1.71018e-06	-2.06257e-10	-1.13947	2.43107e-05	-2.06257e-10	-1.16369
40966775	chr20:40966775:C:T	2.21336e-06	-2.06257e-10	-0.881557	3.29692e-05	-2.06257e-10	-0.859035
40967106	chr20:40967106:TC:T	1.0579e-06	-0.479401	-1.14039	1.23565e-05	-0.680902	-1.15952
40967438	chr20:40967438:T:C	1.40655e-06	-0.528054	-0.806874	1.68711e-05	-0.71884	-0.810167
40967602	chr20:40967602:G:A	1.68213e-06	-2.06257e-10	-1.15601	2.3172e-05	-2.06257e-10	-1.21167
40967614	chr20:40967614:G:A	4.92209e-07	-1.59179	-0.793132	6.37792e-06	-1.57429	-0.927478
40967633	chr20:40967633:T:C	1.44355e-06	-0.500525	-0.808437	1.72738e-05	-0.693693	-0.811724
40967960	chr20:40967960:C:T	5.41634e-07	-1.06993	-1.2193	9.22261e-06	-0.935103	-1.19785
40968583	chr20:40968583:C:A	1.087e-06	-0.464191	-1.12846	1.26639e-05	-0.667441	-1.14841
40968609	chr20:40968609:A:G	1.37114e-06	-0.522618	-0.837812	1.63391e-05	-0.714451	-0.846598
40968732	chr20:40968732:G:A	1.4936e-06	-2.06257e-10	-1.27488	2.17728e-05	-2.06257e-10	-1.27395
40968997	chr20:40968997:C:A	6.99539e-06	1.35733	-1.08815	5.17013e-05	0.651128	-1.06026
40969051	chr20:40969051:G:T	1.67613e-06	-2.06257e-10	-1.15958	2.45323e-05	-2.06257e-10	-1.15462
40969177	chr20:40969177:T:C	2.76142e-06	-2.06257e-10	-0.660325	4.35008e-05	-2.06257e-10	-0.581829
40969556	chr20:40969556:A:G	2.6993e-06	-2.06257e-10	-0.683078	4.08117e-05	-2.06257e-10	-0.645642
40969715	chr20:40969715:T:G	3.71164e-06	0.909077	-1.27367	3.1028e-05	0.35229	-1.27201
40970018	chr20:40970018:A:G	1.51097e-06	-2.06257e-10	-1.26332	2.18652e-05	-2.06257e-10	-1.26971
40970032	chr20:40970032:G:A	5.72628e-07	-1.59179	-0.641801	7.0922e-06	-1.59079	-0.804827
40970063	chr20:40970063:C:T	2.29291e-06	-2.06257e-10	-0.846249	3.5859e-05	-2.06257e-10	-0.775015
40970075	chr20:40970075:G:T	2.21127e-06	-2.06257e-10	-0.882502	3.47439e-05	-2.06257e-10	-0.806606
40970260	chr20:40970260:GCCCTCCCATAGCCACCTACATGTCATCAGGTC:G	2.21666e-06	-2.06257e-10	-0.880069	3.30196e-05	-2.06257e-10	-0.85751
40970361	chr20:40970361:A:G	9.89324e-07	-0.570839	-1.11597	1.22983e-05	-0.70753	-1.13762
40970669	chr20:40970669:GTGGCTCA:G	7.34503e-07	-0.71036	-1.27427	9.09279e-06	-0.872434	-1.27469
40970732	chr20:40970732:G:T	2.06762e-06	-2.06257e-10	-0.949671	3.08783e-05	-2.06257e-10	-0.924555
40971237	chr20:40971237:C:T	1.23944e-06	-1.46141	-5.51629e-10	1.90457e-05	-1.40777	-5.51629e-10
40971752	chr20:40971752:G:A	2.29291e-06	-2.06257e-10	-0.846249	3.5859e-05	-2.06257e-10	-0.775015
40972098	chr20:40972098:A:G	1.56207e-06	-2.06257e-10	-1.23006	2.2189e-05	-2.06257e-10	-1.25501
40972147	chr20:40972147:A:G	2.03653e-06	-0.964824	-5.51629e-10	3.08424e-05	-0.925719	-5.51629e-10
40973185	chr20:40973185:G:A	2.06659e-06	-2.06257e-10	-0.950168	2.73606e-05	-2.06257e-10	-1.04551
40973693	chr20:40973693:G:A	7.09639e-06	-2.06257e-10	0.283517	8.2798e-05	-2.06257e-10	0.061794
40973800	chr20:40973800:A:G	1.74007e-06	-1.12214	-5.51629e-10	4.03875e-05	-0.656088	-5.51629e-10
40973878	chr20:40973878:A:G	1.98037e-06	-2.06257e-10	-0.992786	2.91557e-05	-2.06257e-10	-0.98196
40974071	chr20:40974071:G:A	1.31317e-06	-0.645104	-0.758519	1.68003e-05	-0.768884	-0.764331
40974323	chr20:40974323:G:A	2.23024e-06	-2.06257e-10	-0.873959	3.48077e-05	-2.06257e-10	-0.804772
40974459	chr20:40974459:G:A	6.92511e-06	-2.06257e-10	0.259085	8.09381e-05	-2.06257e-10	0.0390747
40974485	chr20:40974485:T:C	7.03996e-06	-2.06257e-10	0.275533	8.22142e-05	-2.06257e-10	0.0547186
40974630	chr20:40974630:A:G	2.22133e-06	-2.06257e-10	-0.877966	3.46564e-05	-2.06257e-10	-0.809127
40974945	chr20:40974945:C:A	2.88374e-06	-2.06257e-10	-0.616982	4.33284e-05	-2.06257e-10	-0.5858
40975112	chr20:40975112:G:A	1.08818e-06	-1.59156	-5.51629e-10	1.64631e-05	-1.55349	-5.51629e-10
40975297	chr20:40975297:G:A	5.02923e-07	-1.57058	-0.792804	7.22809e-06	-1.52858	-0.848055
40975314	chr20:40975314:C:G	1.56295e-06	-2.06257e-10	-1.2295	2.21975e-05	-2.06257e-10	-1.25463
40976421	chr20:40976421:CT:C	7.93783e-07	-0.69243	-1.21458	7.8573e-06	-1.07414	-1.21903
40976720	chr20:40976720:A:G	1.18414e-06	-0.375322	-1.13173	1.45096e-05	-0.527121	-1.15268
40977151	chr20:40977151:C:T	2.66196e-06	-2.06257e-10	-0.697009	3.88142e-05	-2.06257e-10	-0.695823
40977199	chr20:40977199:G:A	2.1661e-06	-2.06257e-10	-0.903142	3.01959e-05	-2.06257e-10	-0.946903
40977226	chr20:40977226:G:A	2.62643e-06	-2.06257e-10	-0.710446	4.16273e-05	-2.06257e-10	-0.625854
40977291	chr20:40977291:A:G	7.7521e-07	-0.716107	-1.21458	7.70817e-06	-1.09353	-1.2188
40977548	chr20:40977548:GTCT:G	1.7635e-06	-2.06257e-10	-1.10877	2.63357e-05	-2.06257e-10	-1.08369
40977656	chr20:40977656:T:G	2.13548e-06	-2.06257e-10	-0.91738	3.20398e-05	-2.06257e-10	-0.887631
40977865	chr20:40977865:G:A	2.81809e-06	-2.06257e-10	-0.640009	4.2704e-05	-2.06257e-10	-0.600318
40978812	chr20:40978812:A:G	1.49368e-06	-2.06257e-10	-1.27483	2.17724e-05	-2.06257e-10	-1.27397
40978902	chr20:40978902:G:A	2.70578e-06	-2.06257e-10	-0.68068	3.70675e-05	-2.06257e-10	-0.74187
40979166	chr20:40979166:C:T	9.96075e-05	2.92517	-5.51629e-10	0.000405745	1.65111	-5.51629e-10
40979256	chr20:40979256:T:C	2.89933e-06	-2.06257e-10	-0.611592	4.39987e-05	-2.06257e-10	-0.57045
40979470	chr20:40979470:G:T	4.28263e-07	-1.5907	-0.933385	6.06803e-06	-1.55938	-0.992194
40979718	chr20:40979718:A:G	1.51518e-06	-2.06257e-10	-1.26054	2.22979e-05	-2.06257e-10	-1.25012
40979774	chr20:40979774:C:A	1.53053e-06	-2.06257e-10	-1.25045	2.19127e-05	-2.06257e-10	-1.26754
40979790	chr20:40979790:G:A	1.61312e-06	-2.06257e-10	-1.1979	2.40769e-05	-2.06257e-10	-1.17336
40980058	chr20:40980058:C:T	1.07316e-06	-0.822516	-0.782943	1.14901e-05	-0.993446	-0.919681
40980404	chr20:40980404:G:C	1.54122e-06	-2.06257e-10	-1.24349	2.2198e-05	-2.06257e-10	-1.25461
40980450	chr20:40980450:A:G	1.29652e-06	-0.641272	-0.77511	1.65638e-05	-0.764939	-0.782452
40980703	chr20:40980703:A:G	1.12399e-06	-1.55918	-5.51629e-10	1.67204e-05	-1.53798	-5.51629e-10
40980786	chr20:40980786:C:T	9.92213e-07	-0.552401	-1.13149	1.23392e-05	-0.68841	-1.15341
40980794	chr20:40980794:A:G	1.51118e-06	-2.06257e-10	-1.26318	2.18673e-05	-2.06257e-10	-1.26962
40980943	chr20:40980943:T:C	1.50133e-06	-2.06257e-10	-1.26972	2.17521e-05	-2.06257e-10	-1.2749
40981301	chr20:40981301:C:T	1.92742e-06	-2.06257e-10	-1.01989	2.8035e-05	-2.06257e-10	-1.02116
40981433	chr20:40981433:A:G	2.29124e-06	-2.06257e-10	-0.846977	3.58357e-05	-2.06257e-10	-0.775664
40981471	chr20:40981471:T:C	1.85932e-06	-0.46379	-0.592067	2.35317e-05	-0.596234	-0.600027
40981739	chr20:40981739:A:G	5.68683e-06	-2.06257e-10	0.0620826	8.88162e-05	-2.06257e-10	0.13196
40982014	chr20:40982014:C:T	1.49598e-06	-2.06257e-10	-1.27329	2.18606e-05	-2.06257e-10	-1.26992
40982216	chr20:40982216:C:T	1.2413e-06	-0.426974	-1.03294	3.07985e-05	0.0946998	-1.02184
40982321	chr20:40982321:G:A	1.67651e-06	-2.06257e-10	-1.15936	2.41591e-05	-2.06257e-10	-1.16995
40982411	chr20:40982411:A:G	1.58735e-06	-2.06257e-10	-1.214	2.25952e-05	-2.06257e-10	-1.23687
40982561	chr20:40982561:A:G	1.65474e-06	-2.06257e-10	-1.17242	2.42951e-05	-2.06257e-10	-1.16434
40982859	chr20:40982859:CACCAGATCACCCCCAGCTCTGAAGATGACAATGCATTCA:C	1.94412e-06	-2.06257e-10	-1.01126	2.78566e-05	-2.06257e-10	-1.02754
40982921	chr20:40982921:AG:A	6.98642e-07	-1.58972	-0.444964	1.23422e-05	-1.28263	-0.558955
40983055	chr20:40983055:T:C	1.8134e-06	-2.06257e-10	-1.08087	2.57039e-05	-2.06257e-10	-1.10797
40983162	chr20:40983162:G:A	1.79821e-06	0.150376	-1.23965	7.01625e-06	-1.14909	-1.25729
40983771	chr20:40983771:T:C	2.14741e-05	-2.06257e-10	1.39078	0.000186092	-2.06257e-10	0.87163
40984774	chr20:40984774:T:G	1.79576e-06	-2.06257e-10	-1.09064	2.52971e-05	-2.06257e-10	-1.12392
40984795	chr20:40984795:T:G	2.29427e-06	-2.06257e-10	-0.845657	3.11514e-05	-2.06257e-10	-0.915749
40984825	chr20:40984825:C:T	2.4846e-06	-2.06257e-10	-0.765958	3.10371e-05	-2.06257e-10	-0.919426
40985435	chr20:40985435:G:A	0.00016789	4.38039	-0.933151	5.01786e-05	0.579281	-1.0183
40985506	chr20:40985506:T:C	0.00201575	7.18521	-1.25253	0.000677638	3.41623	-1.25223
40985659	chr20:40985659:T:G	3.09463e-07	-1.59168	-1.2573	5.72414e-06	-1.35992	-1.25
40985778	chr20:40985778:C:T	4.3503e-06	-2.06257e-10	-0.205825	4.49821e-05	-2.06257e-10	-0.548344
40985867	chr20:40985867:G:A	4.00218e-06	-0.28923	-5.51629e-10	0.000112936	0.372215	-5.51629e-10
40986106	chr20:40986106:G:A	1.49405e-06	-2.06257e-10	-1.27458	2.18681e-05	-2.06257e-10	-1.26958
40986143	chr20:40986143:G:A	3.14553e-07	-1.57748	-1.25519	6.42258e-06	-1.24722	-1.24757
40986305	chr20:40986305:C:T	0.000112509	3.76032	-0.71336	3.13302e-05	-0.072746	-0.837281
40986405	chr20:40986405:A:C	2.3606e-06	-2.06257e-10	-0.817154	3.19815e-05	-2.06257e-10	-0.889452
40986555	chr20:40986555:C:T	0.000122427	3.86994	-0.738497	3.25236e-05	-0.014496	-0.858147
40987141	chr20:40987141:G:A	2.2765e-06	-2.06257e-10	-0.853429	3.34276e-05	-2.06257e-10	-0.845228
40987263	chr20:40987263:T:C	1.50163e-06	-2.06257e-10	-1.26952	2.17959e-05	-2.06257e-10	-1.27289
40987265	chr20:40987265:T:G	1.50702e-06	-2.06257e-10	-1.26594	2.18486e-05	-2.06257e-10	-1.27047
40987285	chr20:40987285:T:C	1.50489e-06	-2.06257e-10	-1.26735	2.18271e-05	-2.06257e-10	-1.27146
40987286	chr20:40987286:G:A	1.50559e-06	-2.06257e-10	-1.26689	2.1834e-05	-2.06257e-10	-1.27114
40987292	chr20:40987292:AAT:A	1.50405e-06	-2.06257e-10	-1.26791	2.18193e-05	-2.06257e-10	-1.27181
40987298	chr20:40987298:A:G	1.50593e-06	-2.06257e-10	-1.26666	2.18373e-05	-2.06257e-10	-1.27099
40987299	chr20:40987299:A:T	1.50425e-06	-2.06257e-10	-1.26778	2.18206e-05	-2.06257e-10	-1.27175
40987425	chr20:40987425:G:A	0.00138308	6.66868	-1.11268	0.000590573	3.13201	-1.10552
40987628	chr20:40987628:A:C	0.000185987	4.17506	-0.625451	4.2429e-05	0.147954	-0.754732
40988079	chr20:40988079:G:A	1.92857e-06	-2.06257e-10	-1.01929	2.70139e-05	-2.06257e-10	-1.05826
40988329	chr20:40988329:C:A	4.01677e-06	-0.78646	0.500867	3.921e-05	-0.873821	0.188143
40988657	chr20:40988657:C:T	7.7037e-06	-2.06257e-10	0.365631	0.000124003	-2.06257e-10	0.465694
40988758	chr20:40988758:G:A	0.000139263	4.04978	-0.789488	3.42258e-05	0.081099	-0.902728
40989005	chr20:40989005:G:A	1.24267e-06	-1.45881	-5.51629e-10	1.74206e-05	-1.49696	-5.51629e-10
40989184	chr20:40989184:T:C	1.30634e-06	-1.40884	-5.51629e-10	1.97562e-05	-1.37114	-5.51629e-10
40989353	chr20:40989353:C:T	3.48857e-07	-1.59165	-1.13752	6.00166e-06	-1.37571	-1.18687
40989553	chr20:40989553:T:C	2.45319e-06	-2.06257e-10	-0.778681	3.31951e-05	-2.06257e-10	-0.852207
40990046	chr20:40990046:C:T	1.49884e-06	-2.06257e-10	-1.27138	2.17609e-05	-2.06257e-10	-1.2745
40990366	chr20:40990366:A:G	2.43649e-06	-2.06257e-10	-0.785513	3.2944e-05	-2.06257e-10	-0.8598
40991038	chr20:40991038:G:T	2.06464e-06	-2.06257e-10	-0.951112	2.58279e-05	-2.06257e-10	-1.10316
40991224	chr20:40991224:T:C	2.06698e-06	-2.06257e-10	-0.949979	2.58493e-05	-2.06257e-10	-1.10233
40991258	chr20:40991258:G:A	3.11618e-07	-1.58016	-1.26189	6.24992e-06	-1.25497	-1.26707
40991342	chr20:40991342:A:C	2.1716e-05	1.40198	-5.51629e-10	0.00130851	2.82204	-5.51629e-10
40991447	chr20:40991447:G:C	3.58866e-07	-1.59017	-1.1107	6.46938e-06	-1.31826	-1.16927
40991496	chr20:40991496:G:A	2.87745e-06	-2.06257e-10	-0.619165	3.91995e-05	-2.06257e-10	-0.685945
40991985	chr20:40991985:C:T	3.60083e-07	-1.59176	-1.10573	6.20759e-06	-1.36391	-1.16493
40992001	chr20:40992001:G:C	3.5565e-07	-1.59091	-1.11897	6.36682e-06	-1.32809	-1.17542
40992189	chr20:40992189:T:A	3.66037e-07	-1.58999	-1.0911	6.59334e-06	-1.31513	-1.15342
40992224	chr20:40992224:A:G	1.74734e-06	-2.06257e-10	-1.11797	2.57642e-05	-2.06257e-10	-1.10562
40993012	chr20:40993012:C:G	0.000208526	4.60492	-0.940925	3.96178e-05	0.358757	-1.03409
40993040	chr20:40993040:C:T	1.94938e-06	-2.06257e-10	-1.00856	2.85827e-05	-2.06257e-10	-1.00181
40993154	chr20:40993154:G:A	0.00017532	4.35405	-0.863509	3.66323e-05	0.219882	-0.973562
40993896	chr20:40993896:C:T	3.60954e-06	-2.06257e-10	-0.392489	5.69965e-05	-2.06257e-10	-0.31162
40994104	chr20:40994104:T:C	2.10255e-06	-2.06257e-10	-0.932918	3.05459e-05	-2.06257e-10	-0.935379
40994138	chr20:40994138:T:C	1.8261e-06	-2.06257e-10	-1.07389	2.56825e-05	-2.06257e-10	-1.1088
40994308	chr20:40994308:C:T	3.90528e-07	-1.59136	-1.02497	6.82402e-06	-1.3361	-1.09806
40994628	chr20:40994628:A:T	1.95264e-06	-2.06257e-10	-1.00689	2.86321e-05	-2.06257e-10	-1.00008
40994643	chr20:40994643:G:A	0.0016452	6.92772	-1.19818	0.000648331	3.31224	-1.19245
40994697	chr20:40994697:A:G	0.00126737	6.63228	-1.16365	0.000555454	3.12316	-1.15799
40994772	chr20:40994772:G:A	1.52883e-06	-2.06257e-10	-1.25157	2.2581e-05	-2.06257e-10	-1.2375
40995084	chr20:40995084:T:C	0.000168593	4.04219	-0.590773	3.94314e-05	0.0503974	-0.730444
40995087	chr20:40995087:C:T	0.00179133	6.9372	-1.12256	0.000731348	3.35601	-1.11573
40995363	chr20:40995363:T:C	1.70731e-06	-2.06257e-10	-1.14115	2.40656e-05	-2.06257e-10	-1.17383
40995509	chr20:40995509:C:A	1.98155e-06	-0.992189	-5.51629e-10	2.88145e-05	-0.99373	-5.51629e-10
40995662	chr20:40995662:T:C	1.51695e-06	-2.06257e-10	-1.25937	2.18486e-05	-2.06257e-10	-1.27047
40995723	chr20:40995723:T:C	0.000235906	4.36529	-0.577924	4.75394e-05	0.226405	-0.719455
40995829	chr20:40995829:C:T	0.00021334	4.26677	-0.579953	4.49699e-05	0.172541	-0.721158
40995956	chr20:40995956:C:A	0.000225961	4.41689	-0.672602	4.48404e-05	0.252338	-0.803837
40996227	chr20:40996227:GC:G	2.06119e-06	-1.23336	0.280574	2.47358e-05	-1.29358	0.147222
40996533	chr20:40996533:G:A	2.68028e-06	-2.06257e-10	-0.690149	3.92298e-05	-2.06257e-10	-0.685173
40996706	chr20:40996706:C:T	1.87788e-06	-2.06257e-10	-1.04593	2.63208e-05	-2.06257e-10	-1.08425
40997237	chr20:40997237:A:G	1.02825e-05	-0.0629134	0.717292	6.93729e-05	-0.583612	0.468499
40997809	chr20:40997809:C:T	0.00127374	6.64709	-1.17345	0.000554588	3.13184	-1.16822
40998325	chr20:40998325:C:T	2.56712e-06	-1.14881	0.415526	3.04061e-05	-1.21563	0.275659
40998559	chr20:40998559:C:A	0.00335932	6.3407	0.102724	0.0011986	2.79759	-0.0632888
40998599	chr20:40998599:A:G	2.90012e-06	-2.06257e-10	-0.611316	4.25541e-05	-2.06257e-10	-0.603834
40998730	chr20:40998730:G:A	1.92135e-06	-2.06257e-10	-1.02304	2.45425e-05	-2.06257e-10	-1.1542
40998889	chr20:40998889:C:T	4.03204e-06	-2.06257e-10	-0.281798	6.25427e-05	-2.06257e-10	-0.21876
40999394	chr20:40999394:TA:T	2.56268e-06	-2.06257e-10	-0.735016	3.45012e-05	-2.06257e-10	-0.813614
41000205	chr20:41000205:C:T	0.0018531	6.5431	-0.694555	0.00082397	3.04446	-0.684935
41000223	chr20:41000223:G:T	1.49553e-06	-2.06257e-10	-1.27359	2.17492e-05	-2.06257e-10	-1.27503
41000311	chr20:41000311:A:T	1.11619e-06	-1.56615	-5.51629e-10	1.60452e-05	-1.5792	-5.51629e-10
41000894	chr20:41000894:T:C	4.81228e-07	-1.50573	-0.901749	6.7419e-06	-1.41434	-1.03193
41000898	chr20:41000898:A:G	5.44743e-07	-1.51023	-0.773282	7.49429e-06	-1.40908	-0.931386
41000949	chr20:41000949:A:G	1.53235e-06	-2.06257e-10	-1.24927	2.1995e-05	-2.06257e-10	-1.2638
41001198	chr20:41001198:A:G	2.95034e-06	-2.06257e-10	-0.594148	4.32498e-05	-2.06257e-10	-0.587616
41001295	chr20:41001295:G:A	5.485e-07	-1.52245	-0.754186	7.76675e-06	-1.38934	-0.915422
41001584	chr20:41001584:C:T	4.78665e-07	-1.50675	-0.906076	6.73206e-06	-1.41235	-1.03538
41002085	chr20:41002085:C:T	2.37126e-06	-2.06257e-10	-0.812647	3.21256e-05	-2.06257e-10	-0.884956
41002557	chr20:41002557:A:C	4.99666e-07	-1.50426	-0.865627	6.94564e-06	-1.41364	-1.00286
41002893	chr20:41002893:C:T	1.08829e-06	-1.59146	-5.51629e-10	1.80944e-05	-1.45901	-5.51629e-10
41002992	chr20:41002992:T:G	2.41886e-06	-2.06257e-10	-0.792771	3.27253e-05	-2.06257e-10	-0.866461
41003031	chr20:41003031:A:G	4.91345e-07	-1.51841	-0.868268	7.06551e-06	-1.39457	-1.00482
41003770	chr20:41003770:G:A	6.53518e-06	-0.235455	0.436586	4.28854e-05	-0.798666	0.202589
41004523	chr20:41004523:T:C	4.43391e-07	-1.49561	-0.993767	6.21241e-06	-1.42822	-1.09984
41004823	chr20:41004823:C:T	1.49795e-06	-2.06257e-10	-1.27197	2.1754e-05	-2.06257e-10	-1.27481
41004838	chr20:41004838:G:A	2.06245e-06	-1.13645	0.184272	2.46473e-05	-1.20386	0.0539152
41004963	chr20:41004963:C:T	5.08713e-07	-1.49006	-0.861877	6.82975e-06	-1.43432	-0.999005
41005848	chr20:41005848:C:T	1.61466e-06	-1.17137	-0.0255689	2.05752e-05	-1.23208	-0.0984488
41006064	chr20:41006064:G:A	5.70104e-07	-1.53553	-0.70248	8.27742e-06	-1.36912	-0.871964
41006470	chr20:41006470:G:T	1.69337e-06	-2.06257e-10	-1.14935	2.36838e-05	-2.06257e-10	-1.18982
41007284	chr20:41007284:G:T	1.51968e-06	-2.06257e-10	-1.25757	2.23604e-05	-2.06257e-10	-1.24732
41008023	chr20:41008023:C:T	3.08089e-05	3.02167	-1.26994	7.6775e-06	-1.0486	-1.26771
41008067	chr20:41008067:C:T	5.64451e-06	-2.06257e-10	0.0546141	7.44146e-05	-2.06257e-10	-0.0449573
41008128	chr20:41008128:G:T	4.80703e-06	-0.0688836	-0.0371068	3.30826e-05	-0.663675	-0.191929
41008232	chr20:41008232:C:G	3.87991e-07	-1.49299	-1.12985	5.60192e-06	-1.4304	-1.2011
41008348	chr20:41008348:C:T	2.34996e-06	-2.06257e-10	-0.821672	3.38388e-05	-2.06257e-10	-0.833003
41008478	chr20:41008478:C:T	1.23714e-06	-1.14202	-0.321246	1.6943e-05	-1.21418	-0.31057
41008576	chr20:41008576:G:A	1.34481e-06	-1.37982	-5.51629e-10	1.79342e-05	-1.4679	-5.51629e-10
41008809	chr20:41008809:G:A	2.18741e-06	-2.06257e-10	-0.89335	3.17948e-05	-2.06257e-10	-0.895308
41009061	chr20:41009061:G:A	1.3801e-06	-0.51568	-0.83823	1.14277e-05	-1.0203	-0.898271
41009072	chr20:41009072:A:G	2.27431e-06	-0.79966	-0.0547314	1.88646e-05	-1.23879	-0.178536
41010230	chr20:41010230:A:G	1.12104e-06	-1.56182	-5.51629e-10	1.60947e-05	-1.57612	-5.51629e-10
41011420	chr20:41011420:G:A	1.81834e-06	-1.49739	0.419241	2.15133e-05	-1.42628	0.140339
41011665	chr20:41011665:C:T	6.03389e-06	0.103335	0.0179877	3.95373e-05	-0.526183	-0.151181
41012040	chr20:41012040:T:C	3.12759e-06	0.687592	-1.2234	2.23161e-05	-0.00338904	-1.24591
41012068	chr20:41012068:C:G	1.65483e-06	-2.06257e-10	-1.17237	2.34393e-05	-2.06257e-10	-1.20019
41012239	chr20:41012239:C:T	2.77642e-05	2.91405	-1.26637	7.42781e-06	-1.0854	-1.26398
41012331	chr20:41012331:C:T	1.87372e-06	-1.04815	-5.51629e-10	5.65314e-05	-0.319813	-5.51629e-10
41012599	chr20:41012599:T:A	2.87745e-06	-2.06257e-10	-0.619165	3.91995e-05	-2.06257e-10	-0.685945
41012833	chr20:41012833:G:A	5.04134e-07	-1.48204	-0.878939	6.67725e-06	-1.4423	-1.01361
41012877	chr20:41012877:C:A	2.53897e-05	1.55827	-5.51629e-10	0.000137364	0.568024	-5.51629e-10
41013243	chr20:41013243:A:C	8.9039e-07	-1.57538	-0.216787	1.33887e-05	-1.55818	-0.202017
41013302	chr20:41013302:G:T	8.85988e-07	-1.58102	-0.216098	1.32875e-05	-1.56647	-0.201315
41013426	chr20:41013426:A:T	1.09323e-06	-1.58693	-5.51629e-10	1.58687e-05	-1.59026	-5.51629e-10
41013505	chr20:41013505:C:A	3.35144e-06	-2.06257e-10	-0.466679	4.57899e-05	-2.06257e-10	-0.530547
41013536	chr20:41013536:C:T	1.81685e-06	-2.06257e-10	-1.07897	2.523e-05	-2.06257e-10	-1.12658
41014215	chr20:41014215:A:C	2.24721e-06	-0.866379	-5.51629e-10	2.6448e-05	-1.07943	-5.51629e-10
41014532	chr20:41014532:G:C	4.38741e-06	0.0799168	-0.277248	2.98166e-05	-0.54118	-0.418365
41015049	chr20:41015049:C:T	2.16401e-06	-2.06257e-10	-0.904105	3.32286e-05	-2.06257e-10	-0.851199
41015536	chr20:41015536:A:G	1.49811e-06	-2.06257e-10	-1.27187	2.17547e-05	-2.06257e-10	-1.27478
41015862	chr20:41015862:C:T	2.95795e-06	-0.591572	-5.51629e-10	4.72005e-05	-0.500205	-5.51629e-10
41015899	chr20:41015899:G:A	1.67809e-05	2.25771	-1.11354	7.40123e-06	-1.18046	-1.1725
41016215	chr20:41016215:C:T	4.18529e-07	-1.46965	-1.07743	5.59586e-06	-1.45683	-1.17576
41016645	chr20:41016645:T:C	4.25558e-07	-1.48342	-1.04701	5.88114e-06	-1.44109	-1.14177
41016710	chr20:41016710:T:C	3.43166e-07	-1.57813	-1.16748	6.83416e-06	-1.31285	-1.11983
41017855	chr20:41017855:G:T	1.8727e-06	-2.06257e-10	-1.04869	2.41235e-05	-2.06257e-10	-1.17142
41017980	chr20:41017980:G:A	1.50386e-06	-2.06257e-10	-1.26803	2.21235e-05	-2.06257e-10	-1.25797
41017997	chr20:41017997:C:T	2.20969e-06	-2.06257e-10	-0.883218	3.19478e-05	-2.06257e-10	-0.890507
41018009	chr20:41018009:T:C	2.24153e-06	-2.06257e-10	-0.86891	3.23449e-05	-2.06257e-10	-0.878152
41018072	chr20:41018072:G:C	1.12545e-06	-1.55788	-5.51629e-10	1.61388e-05	-1.57339	-5.51629e-10
41018876	chr20:41018876:AG:A	3.02896e-05	3.00794	-1.27321	7.57374e-06	-1.05772	-1.27221
41019663	chr20:41019663:C:T	1.17322e-05	1.8336	-1.04733	1.28087e-05	-0.741585	-1.0629
41019782	chr20:41019782:T:C	1.8727e-06	-2.06257e-10	-1.04869	2.41235e-05	-2.06257e-10	-1.17142
41020129	chr20:41020129:A:G	2.57562e-06	-2.06257e-10	-0.729979	3.58271e-05	-2.06257e-10	-0.775905
41020623	chr20:41020623:C:T	3.3601e-07	-1.54733	-1.21935	7.35548e-06	-1.17539	-1.18377
41020788	chr20:41020788:G:A	2.12632e-06	-2.06257e-10	-0.921676	2.90564e-05	-2.06257e-10	-0.985372
41020792	chr20:41020792:GA:G	1.49341e-06	-2.06257e-10	-1.27501	2.1985e-05	-2.06257e-10	-1.26425
41020813	chr20:41020813:T:C	1.8947e-06	-2.06257e-10	-1.03701	2.69872e-05	-2.06257e-10	-1.05925
41021284	chr20:41021284:C:T	1.27903e-06	-0.337811	-1.09215	1.72008e-05	-0.407417	-1.10223
41021386	chr20:41021386:G:A	1.55042e-06	-2.06257e-10	-1.23754	2.29328e-05	-2.06257e-10	-1.22204
41021625	chr20:41021625:C:T	2.8588e-06	-2.06257e-10	-0.625666	4.11143e-05	-2.06257e-10	-0.638253
41022178	chr20:41022178:T:C	1.52612e-06	-2.06257e-10	-1.25334	2.19371e-05	-2.06257e-10	-1.26643
41022780	chr20:41022780:C:T	7.20452e-06	-0.135792	0.434431	3.92786e-05	-0.908765	0.224836
41022802	chr20:41022802:A:G	1.71579e-06	-1.1362	-5.51629e-10	2.55987e-05	-1.11207	-5.51629e-10
41023252	chr20:41023252:C:G	3.7121e-07	-1.56496	-1.1021	6.34465e-06	-1.3248	-1.1822
41023273	chr20:41023273:G:A	1.50959e-06	-2.06257e-10	-1.26423	2.18117e-05	-2.06257e-10	-1.27217
41024336	chr20:41024336:C:T	3.35488e-07	-1.49516	-1.27308	4.84142e-06	-1.50312	-1.27428
41025905	chr20:41025905:A:G	0.00180182	6.80948	-0.988994	0.000201978	1.95114	-0.997591
41026378	chr20:41026378:C:G	4.28927e-07	-1.54715	-0.975388	6.67813e-06	-1.37183	-1.08394
41026606	chr20:41026606:G:T	2.11899e-06	-0.925132	-5.51629e-10	3.17486e-05	-0.896761	-5.51629e-10
41027324	chr20:41027324:G:A	2.02092e-06	-2.06257e-10	-0.972517	2.8174e-05	-2.06257e-10	-1.01621
41027523	chr20:41027523:G:A	1.49757e-06	-2.06257e-10	-1.27223	2.17498e-05	-2.06257e-10	-1.275
41027702	chr20:41027702:A:G	0.00271428	7.47048	-1.24027	4.59623e-05	0.717797	-1.24458
41027964	chr20:41027964:C:T	1.80789e-06	-2.06257e-10	-1.08391	2.55804e-05	-2.06257e-10	-1.11278
41028985	chr20:41028985:C:A	4.88408e-07	-1.56521	-0.827463	6.49008e-06	-1.56495	-0.91938
41029889	chr20:41029889:C:CA	1.54016e-06	-2.06257e-10	-1.24418	2.21799e-05	-2.06257e-10	-1.25542
41030070	chr20:41030070:TA:T	4.12294e-06	-2.06257e-10	-0.259503	5.90416e-05	-2.06257e-10	-0.276367
41030179	chr20:41030179:T:C	1.0921e-05	1.98909	-1.27447	5.54682e-05	0.934346	-1.27315
41030939	chr20:41030939:A:C	1.19373e-06	-1.49899	-5.51629e-10	1.64973e-05	-1.55142	-5.51629e-10
41031124	chr20:41031124:A:G	1.78082e-06	-2.06257e-10	-1.099	2.52371e-05	-2.06257e-10	-1.1263
41031472	chr20:41031472:A:G	5.5846e-07	-1.56099	-0.697657	8.73262e-06	-1.29478	-0.892763
41031843	chr20:41031843:AAGG:A	1.82242e-06	-1.0759	-5.51629e-10	2.15478e-05	-1.28434	-5.51629e-10
41032047	chr20:41032047:A:C	0.00272774	7.50166	-1.2665	0.000220977	2.31716	-1.27371
41032444	chr20:41032444:A:G	4.29212e-07	-1.56391	-0.957962	7.06098e-06	-1.32994	-1.07008
41032802	chr20:41032802:T:C	1.52098e-06	-2.06257e-10	-1.25671	2.19676e-05	-2.06257e-10	-1.26504
41033585	chr20:41033585:G:C	0.00509272	4.12801	2.73149	0.0018416	0.791618	2.37216
41034202	chr20:41034202:G:A	0.00100378	5.50084	-0.265384	0.000280547	1.54411	-0.261974
41034204	chr20:41034204:C:T	8.72876e-06	0.490554	-5.51629e-10	9.44587e-05	0.193553	-5.51629e-10
41034689	chr20:41034689:C:T	8.90683e-06	0.0379264	0.472823	4.5808e-05	-0.795852	0.265701
41034740	chr20:41034740:A:G	3.18029e-07	-1.59007	-1.23161	4.6028e-06	-1.57572	-1.25222
41034942	chr20:41034942:C:T	1.8631e-06	-1.05383	-5.51629e-10	1.95443e-05	-1.38193	-5.51629e-10
41034963	chr20:41034963:C:T	0.00104398	6.31744	-1.04271	0.000138623	1.62522	-1.04807
41035253	chr20:41035253:T:C	1.65553e-06	-2.06257e-10	-1.17195	2.37709e-05	-2.06257e-10	-1.18615
41035615	chr20:41035615:TTG:T	1.54109e-06	-2.06257e-10	-1.24358	2.21904e-05	-2.06257e-10	-1.25495
41035732	chr20:41035732:T:C	1.64578e-06	-2.06257e-10	-1.17786	2.36423e-05	-2.06257e-10	-1.19157
41036025	chr20:41036025:T:C	0.00388707	6.39843	0.190907	0.000463398	1.67886	0.105122
41036145	chr20:41036145:T:G	1.76888e-05	-2.06257e-10	1.19686	0.000161677	-2.06257e-10	0.730992
41036677	chr20:41036677:CAT:C	5.26182e-07	-1.53384	-0.784338	7.61251e-06	-1.36308	-0.96174
41037037	chr20:41037037:A:T	1.49574e-06	-2.06257e-10	-1.27345	2.17506e-05	-2.06257e-10	-1.27497
41037110	chr20:41037110:A:G	0.00317073	6.98999	-0.604337	6.03947e-05	0.462995	-0.716703
41037233	chr20:41037233:T:A	1.60032e-06	-2.06257e-10	-1.20587	2.27618e-05	-2.06257e-10	-1.22952
41037621	chr20:41037621:A:G	1.57297e-06	-1.2231	-5.51629e-10	2.33087e-05	-1.20578	-5.51629e-10
41038426	chr20:41038426:T:G	1.59575e-06	-2.06257e-10	-1.20873	2.2829e-05	-2.06257e-10	-1.22658
41038615	chr20:41038615:G:A	8.83875e-06	-2.06257e-10	0.503075	0.000112008	-2.06257e-10	0.36396
41038786	chr20:41038786:G:T	1.60021e-06	-2.06257e-10	-1.20594	2.40304e-05	-2.06257e-10	-1.17529
41039857	chr20:41039857:A:T	4.98997e-06	-0.232863	0.164223	2.83297e-05	-0.986403	-0.0242971
41040439	chr20:41040439:A:G	1.92501e-06	-1.02114	-5.51629e-10	1.99095e-05	-1.36341	-5.51629e-10
41040460	chr20:41040460:C:G	1.95102e-06	-1.00772	-5.51629e-10	2.92144e-05	-0.979949	-5.51629e-10
41041151	chr20:41041151:T:C	2.27138e-06	-2.06257e-10	-0.855681	3.3955e-05	-2.06257e-10	-0.829574
41041238	chr20:41041238:A:G	4.02567e-06	-2.06257e-10	-0.283379	5.77159e-05	-2.06257e-10	-0.299077
41041713	chr20:41041713:G:A	6.51072e-06	-1.58318	1.78056	6.02467e-05	-1.59178	1.33562
41041714	chr20:41041714:C:T	6.53548e-06	-1.585	1.78618	6.05891e-05	-1.59157	1.34108
41041908	chr20:41041908:T:TGA	6.66054e-07	-0.8279	-1.25455	6.80132e-06	-1.18666	-1.25083
41041948	chr20:41041948:G:A	4.9218e-06	-0.35722	0.274825	2.89887e-05	-1.06703	0.0793264
41042725	chr20:41042725:C:T	1.50048e-06	-2.06257e-10	-1.27028	2.17594e-05	-2.06257e-10	-1.27457
41042726	chr20:41042726:G:A	1.08856e-06	-1.59121	-5.51629e-10	1.59352e-05	-1.58608	-5.51629e-10
41043806	chr20:41043806:A:G	1.80576e-05	-1.5799	2.7974	0.000162254	-1.59154	2.3261
41044059	chr20:41044059:C:T	1.67051e-06	-2.06257e-10	-1.16294	2.52776e-05	-2.06257e-10	-1.12469
41044115	chr20:41044115:A:G	3.53172e-06	-0.414285	-5.51629e-10	4.13295e-05	-0.633033	-5.51629e-10
41044914	chr20:41044914:G:A	4.90391e-06	-0.362106	0.276069	2.90093e-05	-1.07005	0.0830533
41045325	chr20:41045325:A:T	1.90356e-05	-1.58854	2.85878	0.000171971	-1.59045	2.38316
41045463	chr20:41045463:T:A	5.22038e-07	-1.55902	-0.767069	6.89529e-06	-1.55919	-0.864577
41045568	chr20:41045568:C:T	1.30281e-05	-2.06257e-10	0.891038	0.000123283	-2.06257e-10	0.45987
41045933	chr20:41045933:CAGTT:C	2.90869e-06	-2.06257e-10	-0.608367	4.02911e-05	-2.06257e-10	-0.658478
41046877	chr20:41046877:C:T	1.84528e-06	-1.47766	0.414218	2.42805e-05	-1.49104	0.326106
41047540	chr20:41047540:T:C	1.5149e-06	-2.06257e-10	-1.26072	2.18545e-05	-2.06257e-10	-1.2702
41047799	chr20:41047799:C:T	0.00079066	5.3003	-0.3035	0.000235072	1.40563	-0.300345
41048221	chr20:41048221:C:T	4.27047e-06	-2.06257e-10	-0.224347	6.11712e-05	-2.06257e-10	-0.240933
41048405	chr20:41048405:A:C	1.49679e-06	-2.06257e-10	-1.27274	2.17504e-05	-2.06257e-10	-1.27498
41049212	chr20:41049212:C:T	2.41276e-06	-0.7953	-5.51629e-10	3.44652e-05	-0.81466	-5.51629e-10
41049520	chr20:41049520:C:T	1.14611e-06	-1.5397	-5.51629e-10	2.01688e-05	-1.35047	-5.51629e-10
41049649	chr20:41049649:C:T	0.0127069	6.35396	1.41987	0.00027633	0.130073	1.13691
41049889	chr20:41049889:C:T	4.27047e-06	-2.06257e-10	-0.224347	6.11712e-05	-2.06257e-10	-0.240933
41050358	chr20:41050358:C:G	3.55836e-06	-0.40677	-5.51629e-10	0.000106609	0.31456	-5.51629e-10
41050514	chr20:41050514:C:A	1.63153e-06	-2.06257e-10	-1.18655	2.34507e-05	-2.06257e-10	-1.19971
41050571	chr20:41050571:T:C	1.69239e-06	-2.06257e-10	-1.14993	2.54915e-05	-2.06257e-10	-1.11627
41050784	chr20:41050784:C:T	1.25354e-06	-1.4501	-5.51629e-10	2.34477e-05	-1.19984	-5.51629e-10
41051665	chr20:41051665:G:C	1.06259e-05	-2.06257e-10	0.687225	0.00013341	-2.06257e-10	0.538815
41051760	chr20:41051760:G:A	3.85052e-06	-1.52119	1.19333	3.75848e-05	-1.55788	0.829875
41052127	chr20:41052127:T:C	6.50722e-06	-2.06257e-10	0.196843	8.33739e-05	-2.06257e-10	0.0687254
41052547	chr20:41052547:C:T	4.41677e-07	-1.56916	-0.924087	7.34917e-06	-1.31738	-1.04264
41052684	chr20:41052684:T:C	1.7187e-06	-1.1345	-5.51629e-10	2.32642e-05	-1.20769	-5.51629e-10
41053002	chr20:41053002:A:C	2.35679e-06	-0.818771	-5.51629e-10	2.18536e-05	-1.27024	-5.51629e-10
41053884	chr20:41053884:T:G	6.52826e-06	-2.06257e-10	0.200071	8.36353e-05	-2.06257e-10	0.0718556
41054510	chr20:41054510:C:A	1.63165e-06	-2.06257e-10	-1.18648	2.34521e-05	-2.06257e-10	-1.19965
41055052	chr20:41055052:A:T	1.63153e-06	-2.06257e-10	-1.18655	2.34507e-05	-2.06257e-10	-1.19971
41055685	chr20:41055685:T:C	1.62815e-06	-2.06257e-10	-1.18862	2.3406e-05	-2.06257e-10	-1.20162
41055774	chr20:41055774:C:T	6.4801e-06	-1.58947	1.78213	6.04963e-05	-1.58938	1.33735
41056144	chr20:41056144:T:C	3.70353e-07	-1.5491	-1.12026	5.933e-06	-1.38181	-1.19227
41056215	chr20:41056215:A:G	0.000584153	4.87018	-0.176083	0.000218794	1.19942	-0.1659
41056779	chr20:41056779:G:A	0.000834876	6.08252	-1.03131	0.000110796	1.39265	-1.03957
41056941	chr20:41056941:A:C	1.74722e-06	-1.11805	-5.51629e-10	2.59657e-05	-1.09783	-5.51629e-10
41057232	chr20:41057232:C:G	1.49373e-06	-2.06257e-10	-1.27479	2.18372e-05	-2.06257e-10	-1.27099
41057598	chr20:41057598:C:G	1.52838e-06	-2.06257e-10	-1.25186	2.20471e-05	-2.06257e-10	-1.26143
41059101	chr20:41059101:A:G	3.39164e-06	-1.39186	0.9371	3.82884e-05	-1.54668	0.837216
41059284	chr20:41059284:A:G	5.71665e-07	-1.47777	-0.757498	7.15726e-06	-1.45032	-0.936162
41059820	chr20:41059820:T:C	1.09569e-06	-1.58468	-5.51629e-10	1.58485e-05	-1.59153	-5.51629e-10
41060351	chr20:41060351:A:G	6.7889e-06	0.239219	-5.51629e-10	7.54121e-05	-0.0316417	-5.51629e-10
41060668	chr20:41060668:C:T	1.49968e-06	-2.06257e-10	-1.27082	2.1756e-05	-2.06257e-10	-1.27472
41060698	chr20:41060698:C:T	1.49968e-06	-2.06257e-10	-1.27082	2.1756e-05	-2.06257e-10	-1.27472
41061966	chr20:41061966:C:G	1.49749e-06	-2.06257e-10	-1.27228	2.17498e-05	-2.06257e-10	-1.27501
41061981	chr20:41061981:A:G	2.82553e-06	-2.06257e-10	-0.637375	3.80827e-05	-2.06257e-10	-0.714849
41062527	chr20:41062527:A:G	1.5263e-06	-2.06257e-10	-1.25323	2.19539e-05	-2.06257e-10	-1.26567
41063734	chr20:41063734:C:T	1.63153e-06	-2.06257e-10	-1.18655	2.34507e-05	-2.06257e-10	-1.19971
41063853	chr20:41063853:ATAGT:A	2.13315e-06	-2.06257e-10	-0.918469	2.96632e-05	-2.06257e-10	-0.964701
41064236	chr20:41064236:T:G	1.66374e-06	-2.06257e-10	-1.167	2.32561e-05	-2.06257e-10	-1.20804
41064355	chr20:41064355:C:T	4.82748e-06	-2.06257e-10	-0.101745	6.94391e-05	-2.06257e-10	-0.114159
41065119	chr20:41065119:G:A	4.09518e-06	-2.06257e-10	-0.266259	5.87154e-05	-2.06257e-10	-0.281908
41065589	chr20:41065589:C:G	1.4986e-06	-1.27154	-5.51629e-10	2.1738e-05	-1.27555	-5.51629e-10
41066005	chr20:41066005:T:A	1.08929e-06	-1.59054	-5.51629e-10	1.59692e-05	-1.58395	-5.51629e-10
41066067	chr20:41066067:G:A	2.23645e-06	0.378456	-1.24964	7.09676e-06	-1.12723	-1.26774
41067464	chr20:41067464:G:T	1.51517e-06	-2.06257e-10	-1.26054	2.18565e-05	-2.06257e-10	-1.27011
41067968	chr20:41067968:T:C	1.5845e-06	-2.06257e-10	-1.2158	2.25822e-05	-2.06257e-10	-1.23745
41068176	chr20:41068176:T:C	1.71196e-06	-1.13843	-5.51629e-10	2.54476e-05	-1.11799	-5.51629e-10
41068386	chr20:41068386:G:A	1.49392e-06	-2.06257e-10	-1.27466	2.17668e-05	-2.06257e-10	-1.27422
41068459	chr20:41068459:G:A	2.43651e-06	-2.06257e-10	-0.785501	3.13019e-05	-2.06257e-10	-0.910929
41068690	chr20:41068690:C:T	2.79617e-06	-2.06257e-10	-0.64782	4.11568e-05	-2.06257e-10	-0.637221
41069064	chr20:41069064:A:G	6.52122e-06	-2.06257e-10	0.198992	8.35492e-05	-2.06257e-10	0.0708256
41070760	chr20:41070760:T:A	1.52793e-06	-2.06257e-10	-1.25215	2.20417e-05	-2.06257e-10	-1.26167
41071339	chr20:41071339:C:A	1.52204e-06	-2.06257e-10	-1.25602	2.19245e-05	-2.06257e-10	-1.26701
41071466	chr20:41071466:TC:T	1.30884e-05	-1.57541	2.47107	0.000119087	-1.5908	2.01605
41071848	chr20:41071848:T:C	1.52787e-06	-2.06257e-10	-1.2522	2.19877e-05	-2.06257e-10	-1.26413
41072375	chr20:41072375:A:C	9.00761e-06	-0.213993	0.735993	2.82837e-05	-1.58271	0.570385
41073283	chr20:41073283:G:A	2.14662e-06	-2.06257e-10	-0.912177	2.88453e-05	-2.06257e-10	-0.992662
41073592	chr20:41073592:G:A	1.50331e-06	-2.06257e-10	-1.2684	2.1773e-05	-2.06257e-10	-1.27394
41073983	chr20:41073983:CAA:C	1.74664e-06	-2.06257e-10	-1.11838	2.49798e-05	-2.06257e-10	-1.13654
41074385	chr20:41074385:C:T	0.00125966	6.51395	-1.05142	0.000142006	1.66075	-1.05949
41074793	chr20:41074793:G:C	4.51249e-06	-2.06257e-10	-0.169222	6.45369e-05	-2.06257e-10	-0.187372
41074933	chr20:41074933:A:G	3.06179e-06	-2.06257e-10	-0.557071	4.76627e-05	-2.06257e-10	-0.49046
41074997	chr20:41074997:C:A	2.87827e-06	-2.06257e-10	-0.61888	4.35052e-05	-2.06257e-10	-0.581728
41075294	chr20:41075294:C:T	1.24634e-06	-1.45586	-5.51629e-10	1.69251e-05	-1.52581	-5.51629e-10
41075746	chr20:41075746:A:G	1.7707e-06	-2.06257e-10	-1.1047	2.51008e-05	-2.06257e-10	-1.13171
41075881	chr20:41075881:T:C	1.83385e-06	-2.06257e-10	-1.06965	2.38161e-05	-2.06257e-10	-1.18425
41076355	chr20:41076355:G:A	4.88189e-07	-1.4776	-0.915525	6.30606e-06	-1.45173	-1.06137
41076861	chr20:41076861:C:T	1.59823e-06	-2.06257e-10	-1.20717	2.27556e-05	-2.06257e-10	-1.2298
41076906	chr20:41076906:T:C	0.00212709	7.22894	-1.2425	3.67486e-05	0.496939	-1.24745
41077086	chr20:41077086:T:C	1.54408e-06	-2.06257e-10	-1.24164	2.22122e-05	-2.06257e-10	-1.25397
41078344	chr20:41078344:C:A	1.51157e-06	-2.06257e-10	-1.26292	2.18339e-05	-2.06257e-10	-1.27114
41079008	chr20:41079008:C:G	2.66173e-06	-2.06257e-10	-0.697094	3.91781e-05	-2.06257e-10	-0.68649
41079235	chr20:41079235:T:A	1.49337e-06	-2.06257e-10	-1.27503	2.17996e-05	-2.06257e-10	-1.27272
41079494	chr20:41079494:A:G	1.49972e-06	-2.06257e-10	-1.27079	2.17554e-05	-2.06257e-10	-1.27475
41079971	chr20:41079971:C:T	8.84736e-06	-2.06257e-10	0.504049	9.85038e-05	-2.06257e-10	0.235486
41081398	chr20:41081398:T:G	8.62118e-07	-1.09638	-0.728052	8.46637e-06	-1.53103	-0.687473
41082761	chr20:41082761:C:T	1.5403e-06	-2.06257e-10	-1.24409	2.20941e-05	-2.06257e-10	-1.2593
41084849	chr20:41084849:A:G	1.70562e-06	-2.06257e-10	-1.14214	2.44294e-05	-2.06257e-10	-1.15882
41084894	chr20:41084894:C:T	2.66166e-06	-2.06257e-10	-0.697121	3.90945e-05	-2.06257e-10	-0.688627
41084895	chr20:41084895:G:A	5.02487e-07	-1.54261	-0.821643	7.47248e-06	-1.35519	-0.98819
41085145	chr20:41085145:A:T	1.66068e-06	-2.06257e-10	-1.16884	2.32217e-05	-2.06257e-10	-1.20952
41085229	chr20:41085229:G:A	0.0036121	7.74087	-1.22489	4.96472e-05	0.783595	-1.23326
41085505	chr20:41085505:A:C	0.000934767	6.18072	-1.01649	0.000119375	1.45301	-1.02536
41085556	chr20:41085556:C:T	0.00118629	6.38282	-0.980309	0.000143053	1.6007	-0.99209
41085588	chr20:41085588:A:G	4.92728e-07	-1.53541	-0.848454	7.20951e-06	-1.36949	-1.00972
41085690	chr20:41085690:CT:C	1.44651e-06	-1.30692	-5.51629e-10	1.877e-05	-1.42235	-5.51629e-10
41085990	chr20:41085990:C:T	0.00115534	5.59947	-0.223392	0.000312509	1.60989	-0.219864
41086162	chr20:41086162:T:C	8.91517e-07	-0.86157	-0.92933	9.36155e-06	-1.1557	-0.962303
41086195	chr20:41086195:G:A	0.000914168	6.19441	-1.05247	0.000116538	1.46355	-1.05995
41086250	chr20:41086250:G:A	9.13967e-07	-0.744725	-1.02131	9.47356e-06	-1.05927	-1.04683
41087445	chr20:41087445:G:A	3.21029e-06	-2.06257e-10	-0.509709	4.40325e-05	-2.06257e-10	-0.569681
41087464	chr20:41087464:G:A	7.0534e-06	0.27744	-5.51629e-10	7.8054e-05	0.00279102	-5.51629e-10
41087911	chr20:41087911:C:CT	0.00097679	6.2298	-1.0216	0.000122509	1.48354	-1.02997
41088145	chr20:41088145:G:T	1.65071e-06	-2.06257e-10	-1.17486	2.3268e-05	-2.06257e-10	-1.20753
41088481	chr20:41088481:C:T	1.70976e-06	-2.06257e-10	-1.13972	2.41366e-05	-2.06257e-10	-1.17088
41088723	chr20:41088723:C:A	4.83509e-07	-1.47338	-0.92938	6.1992e-06	-1.45595	-1.07424
41088987	chr20:41088987:T:C	1.60302e-06	-2.06257e-10	-1.20418	2.276e-05	-2.06257e-10	-1.22961
41089569	chr20:41089569:G:A	5.30306e-07	-1.16486	-1.14551	6.22656e-06	-1.38232	-1.14347
41089747	chr20:41089747:C:T	1.52418e-06	-2.06257e-10	-1.25461	2.19813e-05	-2.06257e-10	-1.26442
41089771	chr20:41089771:G:T	1.70562e-06	-2.06257e-10	-1.14214	2.44294e-05	-2.06257e-10	-1.15882
41089841	chr20:41089841:T:C	5.49924e-07	-1.5193	-0.754741	7.60256e-06	-1.38515	-0.940971
41090258	chr20:41090258:C:T	1.2804e-05	-1.56807	2.44175	0.000116111	-1.58851	1.98845
41090728	chr20:41090728:A:G	1.19664e-06	-1.49655	-5.51629e-10	1.58444e-05	-1.59179	-5.51629e-10
41091268	chr20:41091268:G:A	4.95434e-07	-1.29379	-1.0846	5.86712e-06	-1.44056	-1.14469
41091777	chr20:41091777:C:T	1.50903e-06	-2.06257e-10	-1.2646	2.18049e-05	-2.06257e-10	-1.27247
41091975	chr20:41091975:G:A	8.87054e-06	1.78005	-1.27338	4.66245e-05	0.758817	-1.2713
41092190	chr20:41092190:A:G	0.00152408	6.32963	-0.676555	0.000189889	1.55015	-0.658321
41092637	chr20:41092637:T:G	1.49429e-06	-2.06257e-10	-1.27442	2.17608e-05	-2.06257e-10	-1.2745
41092733	chr20:41092733:A:G	6.08108e-07	-1.2659	-0.907577	6.79743e-06	-1.46414	-0.973927
41093184	chr20:41093184:T:C	6.18869e-07	-1.56806	-0.587868	1.12974e-05	-1.39521	-0.534828
41093706	chr20:41093706:T:G	1.63255e-06	-2.06257e-10	-1.18593	2.29082e-05	-2.06257e-10	-1.22311
41094007	chr20:41094007:C:T	5.85364e-06	0.0909937	-5.51629e-10	7.3337e-05	-0.0595444	-5.51629e-10
41094216	chr20:41094216:T:C	1.43598e-05	0.988363	-5.51629e-10	8.63303e-05	0.103571	-5.51629e-10
41094324	chr20:41094324:T:TAAG	1.7776e-06	-2.06257e-10	-1.10081	2.54078e-05	-2.06257e-10	-1.11956
41094369	chr20:41094369:A:C	1.29987e-05	-1.58659	2.47537	0.000119551	-1.59118	2.02032
41094845	chr20:41094845:AG:A	1.12599e-06	-1.55741	-5.51629e-10	1.59716e-05	-1.5838	-5.51629e-10
41095010	chr20:41095010:A:T	1.21473e-06	-1.48154	-5.51629e-10	2.29022e-05	-1.22338	-5.51629e-10
41095044	chr20:41095044:A:T	1.51852e-06	-2.06257e-10	-1.25833	2.18626e-05	-2.06257e-10	-1.26983
41095091	chr20:41095091:A:G	1.57108e-06	-2.06257e-10	-1.2243	2.2433e-05	-2.06257e-10	-1.24408
41095288	chr20:41095288:A:G	5.02413e-06	-0.0618166	-5.51629e-10	6.37093e-05	-0.200279	-5.51629e-10
41095698	chr20:41095698:T:C	0.00338207	7.17048	-0.720305	5.4054e-05	0.459781	-0.824407
41095881	chr20:41095881:TA:T	1.84176e-06	-2.06257e-10	-1.06535	2.46552e-05	-2.06257e-10	-1.14962
41096534	chr20:41096534:A:G	1.53159e-06	-2.06257e-10	-1.24977	2.20078e-05	-2.06257e-10	-1.26321
41097392	chr20:41097392:A:G	1.49676e-06	-2.06257e-10	-1.27276	2.17492e-05	-2.06257e-10	-1.27503
41097485	chr20:41097485:C:G	5.59619e-06	-2.06257e-10	0.0460154	7.23005e-05	-2.06257e-10	-0.0737785
41098136	chr20:41098136:T:C	1.29486e-05	-1.59093	2.47584	0.000120084	-1.58725	2.02083
41098588	chr20:41098588:C:T	1.7707e-06	-2.06257e-10	-1.1047	2.51008e-05	-2.06257e-10	-1.13171
41099223	chr20:41099223:T:C	5.95049e-07	-1.05483	-1.14035	6.68058e-06	-1.26545	-1.18996
41100127	chr20:41100127:G:A	1.53989e-06	-2.06257e-10	-1.24436	2.20899e-05	-2.06257e-10	-1.25949
41100421	chr20:41100421:A:G	2.36641e-06	-2.06257e-10	-0.814697	3.67176e-05	-2.06257e-10	-0.751354
41100591	chr20:41100591:A:G	1.79798e-06	-2.06257e-10	-1.08941	2.41944e-05	-2.06257e-10	-1.16849
41100720	chr20:41100720:A:T	1.5403e-06	-2.06257e-10	-1.24409	2.20941e-05	-2.06257e-10	-1.2593
41100750	chr20:41100750:G:T	9.35527e-06	-2.06257e-10	0.559871	0.000174371	-2.06257e-10	0.806578
41102299	chr20:41102299:T:G	4.62315e-06	-2.06257e-10	-0.144993	5.32077e-05	-2.06257e-10	-0.380407
41103011	chr20:41103011:C:T	5.35798e-06	-2.06257e-10	0.00251704	6.0862e-05	-2.06257e-10	-0.246001
41103128	chr20:41103128:A:G	1.50365e-06	-2.06257e-10	-1.26818	2.1776e-05	-2.06257e-10	-1.2738
41103417	chr20:41103417:A:T	1.56864e-06	-2.06257e-10	-1.22586	2.25097e-05	-2.06257e-10	-1.24067
41103741	chr20:41103741:A:G	1.56149e-06	-2.06257e-10	-1.23043	2.21869e-05	-2.06257e-10	-1.25511
41104784	chr20:41104784:C:T	1.58455e-06	-2.06257e-10	-1.21577	2.25829e-05	-2.06257e-10	-1.23742
41104918	chr20:41104918:G:A	1.47531e-05	-1.57235	2.58774	0.000133101	-1.59001	2.12651
41105007	chr20:41105007:C:T	2.03021e-06	-0.967932	-5.51629e-10	2.04081e-05	-1.33868	-5.51629e-10
41105141	chr20:41105141:G:A	1.01775e-05	-1.58545	2.22956	9.50489e-05	-1.59149	1.79127
41105363	chr20:41105363:C:A	3.79817e-07	-1.51522	-1.12891	5.66576e-06	-1.40282	-1.21735
41105440	chr20:41105440:A:G	2.9474e-06	0.662152	-1.2573	2.03782e-05	-0.0907018	-1.24944
41105750	chr20:41105750:T:C	8.1078e-06	-1.59092	2.00767	7.93106e-05	-1.58766	1.60642
41106712	chr20:41106712:C:G	1.50919e-06	-2.06257e-10	-1.2645	2.22905e-05	-2.06257e-10	-1.25045
41107031	chr20:41107031:C:T	1.36442e-05	-1.59099	2.52823	0.000126188	-1.58711	2.07027
41107085	chr20:41107085:C:T	1.0617e-05	-2.06257e-10	0.686385	0.000133311	-2.06257e-10	0.538072
41107148	chr20:41107148:C:G	5.48133e-06	-2.06257e-10	0.0252773	7.65153e-05	-2.06257e-10	-0.0171185
41107811	chr20:41107811:T:C	1.66406e-05	1.13577	-5.51629e-10	9.73346e-05	0.223545	-5.51629e-10
41108082	chr20:41108082:T:C	7.66786e-07	-0.979468	-0.96215	6.16798e-06	-1.49133	-1.04391
41108624	chr20:41108624:T:C	1.79014e-06	-1.09378	-5.51629e-10	2.16025e-05	-1.2818	-5.51629e-10
41108680	chr20:41108680:C:T	1.37456e-05	-1.58358	2.52823	0.000125604	-1.59175	2.07027
41108703	chr20:41108703:G:A	1.33241e-06	-1.38908	-5.51629e-10	1.84757e-05	-1.43815	-5.51629e-10
41108751	chr20:41108751:C:T	1.37315e-05	-1.58461	2.52823	0.000125618	-1.59163	2.07027
41109720	chr20:41109720:C:T	3.46925e-06	-2.06257e-10	-0.432133	5.01481e-05	-2.06257e-10	-0.439629
41110159	chr20:41110159:C:T	1.62411e-06	-2.06257e-10	-1.19111	2.3215e-05	-2.06257e-10	-1.20981
41110231	chr20:41110231:G:C	1.49988e-06	-2.06257e-10	-1.27069	2.17567e-05	-2.06257e-10	-1.27469
41110325	chr20:41110325:A:G	1.46091e-05	-1.58704	2.59261	0.000133613	-1.591	2.13133
41110565	chr20:41110565:AC:A	2.89172e-06	-2.06257e-10	-0.614217	3.92327e-05	-2.06257e-10	-0.685099
41110711	chr20:41110711:A:G	1.54549e-06	-2.06257e-10	-1.24073	2.20923e-05	-2.06257e-10	-1.25938
41111458	chr20:41111458:C:A	4.77644e-07	-1.5333	-0.881659	7.00921e-06	-1.37063	-1.03675
41112541	chr20:41112541:C:G	5.04251e-06	-0.0581661	-5.51629e-10	3.17743e-05	-0.895951	-5.51629e-10
41113372	chr20:41113372:CTTAT:C	3.07748e-06	-2.06257e-10	-0.551959	4.15888e-05	-2.06257e-10	-0.626779
41113644	chr20:41113644:A:G	0.00218586	6.4888	-0.475106	0.00024711	1.65363	-0.498401
41113733	chr20:41113733:T:A	0.00183438	6.34841	-0.510024	0.000208359	1.51505	-0.530393
41114304	chr20:41114304:T:C	0.00384529	7.48684	-0.908306	5.60942e-05	0.61851	-0.946087
41114491	chr20:41114491:A:G	1.49487e-06	-2.06257e-10	-1.27403	2.17636e-05	-2.06257e-10	-1.27437
41114610	chr20:41114610:G:A	1.50292e-06	-2.06257e-10	-1.26866	2.17722e-05	-2.06257e-10	-1.27398
41115281	chr20:41115281:T:G	0.000643049	5.10261	-0.312461	0.000206599	1.28484	-0.308673
41115779	chr20:41115779:A:C	0.00120061	6.22673	-0.812222	0.000155398	1.48527	-0.793889
41115996	chr20:41115996:C:T	6.79726e-06	-1.59157	1.83202	6.40661e-05	-1.57893	1.38424
41116010	chr20:41116010:A:G	0.00373084	7.62398	-1.07567	5.3263e-05	0.722645	-1.10201
41116791	chr20:41116791:T:A	1.88703e-06	-2.06257e-10	-1.04106	2.7592e-05	-2.06257e-10	-1.03708
41117327	chr20:41117327:G:A	1.40482e-06	-1.33616	-5.51629e-10	1.85218e-05	-1.43566	-5.51629e-10
41117763	chr20:41117763:A:G	0.0019559	7.16826	-1.26572	0.00016653	2.03513	-1.27456
41119302	chr20:41119302:AC:A	1.76868e-06	-2.06257e-10	-1.10584	2.52153e-05	-2.06257e-10	-1.12716
41120371	chr20:41120371:A:G	6.00007e-06	0.115702	-5.51629e-10	3.56738e-05	-0.780194	-5.51629e-10
41120471	chr20:41120471:G:A	2.62147e-06	-2.06257e-10	-0.712336	3.6439e-05	-2.06257e-10	-0.758971
41120601	chr20:41120601:C:G	4.36011e-07	-1.53871	-0.967446	6.31167e-06	-1.58039	-0.931821
41120764	chr20:41120764:C:T	1.51076e-06	-2.06257e-10	-1.26346	2.18276e-05	-2.06257e-10	-1.27143
41121239	chr20:41121239:C:T	0.000138947	3.25802	-5.51629e-10	0.000294997	1.33236	-5.51629e-10
41122431	chr20:41122431:A:C	1.49431e-06	-2.06257e-10	-1.2744	2.1813e-05	-2.06257e-10	-1.2721
41122459	chr20:41122459:CT:C	9.36599e-07	-1.07933	-0.662242	9.15074e-06	-1.5244	-0.616376
41122639	chr20:41122639:G:A	4.96939e-07	-1.49516	-0.880196	6.61711e-06	-1.42932	-1.03563
41123142	chr20:41123142:T:C	1.63092e-06	-2.06257e-10	-1.18692	2.21898e-05	-2.06257e-10	-1.25498
41123928	chr20:41123928:CT:C	1.0896e-06	-1.59026	-5.51629e-10	1.64812e-05	-1.55239	-5.51629e-10
41125088	chr20:41125088:A:C	1.50046e-06	-2.06257e-10	-1.2703	2.17558e-05	-2.06257e-10	-1.27473
41125209	chr20:41125209:C:T	2.02929e-06	-2.06257e-10	-0.968384	2.98739e-05	-2.06257e-10	-0.957625
41125244	chr20:41125244:C:T	1.50372e-06	-2.06257e-10	-1.26813	2.21657e-05	-2.06257e-10	-1.25606
41125253	chr20:41125253:G:A	9.14611e-07	-1.10992	-0.655401	9.11951e-06	-1.53352	-0.610676
41125265	chr20:41125265:T:C	1.37444e-05	-1.58458	2.52914	0.00012577	-1.59164	2.07149
41125748	chr20:41125748:C:T	5.98896e-06	0.113848	-5.51629e-10	6.71443e-05	-0.147765	-5.51629e-10
41125832	chr20:41125832:C:G	1.7155e-05	-1.58168	2.7479	0.000154579	-1.59178	2.27788
41126210	chr20:41126210:A:G	1.46085e-05	-1.58493	2.59047	0.000133232	-1.59158	2.12906
41127037	chr20:41127037:G:A	1.5403e-06	-2.06257e-10	-1.24409	2.20941e-05	-2.06257e-10	-1.2593
41127104	chr20:41127104:A:G	4.38662e-07	-1.53073	-0.96937	6.3247e-06	-1.57628	-0.933863
41127184	chr20:41127184:C:T	1.65873e-05	-1.58594	2.71851	0.000150429	-1.59138	2.25026
41128019	chr20:41128019:A:C	1.55934e-06	-2.06257e-10	-1.23181	2.22322e-05	-2.06257e-10	-1.25307
41128566	chr20:41128566:T:C	4.37924e-06	-2.06257e-10	-0.199195	5.82733e-05	-2.06257e-10	-0.289465
41129113	chr20:41129113:T:C	1.49525e-06	-2.06257e-10	-1.27378	2.17577e-05	-2.06257e-10	-1.27464
41130437	chr20:41130437:A:G	2.71592e-06	-2.06257e-10	-0.676938	3.99766e-05	-2.06257e-10	-0.666315
41130478	chr20:41130478:T:C	5.58681e-06	-2.06257e-10	0.0443395	7.21871e-05	-2.06257e-10	-0.0753475
41130802	chr20:41130802:C:T	3.76369e-07	-1.53135	-1.1219	5.74708e-06	-1.41253	-1.19338
41132058	chr20:41132058:G:A	9.55366e-06	-2.06257e-10	0.580854	0.000125294	-2.06257e-10	0.476055
41132524	chr20:41132524:A:C	1.58544e-06	-2.06257e-10	-1.21521	2.25921e-05	-2.06257e-10	-1.23701
41132583	chr20:41132583:A:T	6.51483e-06	-2.06257e-10	0.198011	8.34511e-05	-2.06257e-10	0.0696509
41132745	chr20:41132745:T:C	1.65421e-05	-1.56446	2.6943	0.00014788	-1.58666	2.22845
41132856	chr20:41132856:A:T	1.49471e-06	-2.06257e-10	-1.27414	2.17588e-05	-2.06257e-10	-1.27459
41133714	chr20:41133714:G:A	1.59213e-06	-2.06257e-10	-1.211	2.26702e-05	-2.06257e-10	-1.23356
41134016	chr20:41134016:G:A	2.85712e-06	-2.06257e-10	-0.626256	4.20532e-05	-2.06257e-10	-0.615674
41134490	chr20:41134490:A:G	1.6413e-06	-2.06257e-10	-1.18058	2.31125e-05	-2.06257e-10	-1.21424
41134894	chr20:41134894:T:C	3.80718e-06	-0.613822	0.274641	1.82808e-05	-1.58501	0.136248
41135170	chr20:41135170:A:C	1.83006e-06	-2.06257e-10	-1.07172	2.37491e-05	-2.06257e-10	-1.18706
41135297	chr20:41135297:T:G	2.2267e-06	-2.06257e-10	-0.87555	3.26127e-05	-2.06257e-10	-0.869906
41136062	chr20:41136062:T:C	2.59467e-05	-1.46136	3.04134	0.000236784	-1.40043	2.51297
41136373	chr20:41136373:G:GA	1.56266e-06	-2.06257e-10	-1.22968	2.22682e-05	-2.06257e-10	-1.25145
41136697	chr20:41136697:G:A	1.85174e-06	-1.05994	-5.51629e-10	2.16896e-05	-1.27778	-5.51629e-10
41137476	chr20:41137476:G:T	6.94614e-07	-1.55161	-0.488856	8.44443e-06	-1.59173	-0.62937
41139759	chr20:41139759:A:AG	1.14604e-06	-1.53976	-5.51629e-10	1.71591e-05	-1.51208	-5.51629e-10
41139852	chr20:41139852:A:G	1.38925e-06	-1.34731	-5.51629e-10	2.01617e-05	-1.35083	-5.51629e-10
41140212	chr20:41140212:G:A	1.08917e-06	-1.59065	-5.51629e-10	1.58498e-05	-1.59145	-5.51629e-10
41141335	chr20:41141335:T:C	0.000155055	4.54805	-1.18034	3.86136e-05	0.512191	-1.2132
41141476	chr20:41141476:C:T	1.16189e-06	-1.13645	-0.389569	8.91836e-06	-1.58783	-0.578666
41141673	chr20:41141673:A:G	1.69283e-06	-2.06257e-10	-1.14967	2.55049e-05	-2.06257e-10	-1.11574
41142009	chr20:41142009:C:T	6.50784e-06	-2.06257e-10	0.196939	8.33082e-05	-2.06257e-10	0.067938
41142803	chr20:41142803:G:A	4.58557e-07	-1.39786	-1.05788	6.53345e-06	-1.45515	-1.02253
41143307	chr20:41143307:T:C	0.00199921	7.17967	-1.25523	3.49646e-05	0.457098	-1.25737
41144048	chr20:41144048:A:G	3.84618e-06	-0.328988	-5.51629e-10	3.02513e-05	-0.945072	-5.51629e-10
41144193	chr20:41144193:G:A	1.51108e-06	-2.06257e-10	-1.26324	2.18276e-05	-2.06257e-10	-1.27144
41144599	chr20:41144599:G:A	1.22369e-05	-1.56528	2.39366	0.000111095	-1.58755	1.94333
41144715	chr20:41144715:T:C	1.55229e-06	-2.06257e-10	-1.23634	2.24249e-05	-2.06257e-10	-1.24444
41144808	chr20:41144808:G:T	1.49392e-06	-2.06257e-10	-1.27467	2.17777e-05	-2.06257e-10	-1.27372
41145523	chr20:41145523:T:C	0.00187154	7.11981	-1.26136	3.48814e-05	0.460541	-1.2632
41146297	chr20:41146297:C:G	2.65202e-06	-2.06257e-10	-0.700747	4.28739e-05	-2.06257e-10	-0.596346
41146426	chr20:41146426:C:T	2.98823e-06	-2.06257e-10	-0.581389	4.39938e-05	-2.06257e-10	-0.570561
41146854	chr20:41146854:G:A	1.52845e-05	-1.55775	2.60852	0.0001364	-1.58428	2.14526
41147266	chr20:41147266:C:G	8.00879e-06	-2.06257e-10	0.40447	0.000101558	-2.06257e-10	0.266016
41147406	chr20:41147406:C:T	0.00235975	6.91838	-0.828139	4.3192e-05	0.324952	-0.913906
41147804	chr20:41147804:C:T	3.99812e-06	-2.06257e-10	-0.290245	5.3418e-05	-2.06257e-10	-0.376462
41147805	chr20:41147805:G:A	1.11472e-06	-1.12603	-0.441437	8.50996e-06	-1.5887	-0.624675
41148111	chr20:41148111:A:G	1.64181e-06	-2.06257e-10	-1.18027	2.31184e-05	-2.06257e-10	-1.21398
41148737	chr20:41148737:T:C	1.5642e-06	-2.06257e-10	-1.2287	2.23469e-05	-2.06257e-10	-1.24792
41149380	chr20:41149380:G:T	1.09438e-06	-1.58588	-5.51629e-10	1.67561e-05	-1.53585	-5.51629e-10
41149968	chr20:41149968:C:T	1.57086e-06	-2.06257e-10	-1.22444	2.23561e-05	-2.06257e-10	-1.24751
41150681	chr20:41150681:A:G	2.19345e-06	-0.890595	-5.51629e-10	3.13261e-05	-0.910157	-5.51629e-10
41151622	chr20:41151622:C:T	1.49618e-06	-2.06257e-10	-1.27315	2.17503e-05	-2.06257e-10	-1.27498
41151701	chr20:41151701:C:G	2.00371e-06	-0.98107	-5.51629e-10	3.00443e-05	-0.951938	-5.51629e-10
41151715	chr20:41151715:A:T	1.55351e-06	-2.06257e-10	-1.23555	2.22302e-05	-2.06257e-10	-1.25316
41152072	chr20:41152072:C:CA	3.07784e-06	-2.06257e-10	-0.551842	4.53234e-05	-2.06257e-10	-0.540787
41152075	chr20:41152075:AGCTCC:A	3.07784e-06	-2.06257e-10	-0.551842	4.53234e-05	-2.06257e-10	-0.540787
41152082	chr20:41152082:T:TGGA	2.98378e-06	-2.06257e-10	-0.582878	4.39286e-05	-2.06257e-10	-0.572044
41152292	chr20:41152292:G:A	4.6484e-05	3.31988	-1.15684	3.15121e-05	0.281018	-1.18526
41152318	chr20:41152318:C:T	0.000173422	3.47966	-5.51629e-10	0.000360729	1.53352	-5.51629e-10
41153052	chr20:41153052:A:C	2.57984e-06	-2.06257e-10	-0.728344	3.79665e-05	-2.06257e-10	-0.717906
41153455	chr20:41153455:T:A	1.65892e-06	-2.06257e-10	-1.1699	2.37959e-05	-2.06257e-10	-1.1851
41153463	chr20:41153463:T:C	1.50821e-06	-2.06257e-10	-1.26514	2.18047e-05	-2.06257e-10	-1.27248
41154259	chr20:41154259:A:G	0.000896506	5.71174	-0.589304	0.000144791	1.30975	-0.689067
41154394	chr20:41154394:C:A	0.0010228	5.83636	-0.582129	0.000157668	1.38828	-0.682399
41154748	chr20:41154748:A:G	2.00471e-06	-0.980573	-5.51629e-10	3.00598e-05	-0.951421	-5.51629e-10
41155785	chr20:41155785:A:G	1.11319e-06	-1.56884	-5.51629e-10	1.92409e-05	-1.39757	-5.51629e-10
41156579	chr20:41156579:C:T	7.05303e-06	-2.06257e-10	0.277388	7.4184e-05	-2.06257e-10	-0.0480606
41156994	chr20:41156994:T:G	1.49343e-06	-2.06257e-10	-1.27499	2.17922e-05	-2.06257e-10	-1.27306
41157604	chr20:41157604:G:A	1.15344e-06	-1.53332	-5.51629e-10	1.58638e-05	-1.59057	-5.51629e-10
41158316	chr20:41158316:C:T	1.27646e-05	-2.06257e-10	0.870607	0.000121259	-2.06257e-10	0.443317
41158890	chr20:41158890:T:C	5.48917e-07	-1.00441	-1.27146	6.75173e-06	-1.17098	-1.27383
41159297	chr20:41159297:T:C	0.000423654	5.41313	-1.04028	6.88092e-05	0.988062	-1.11133
41159371	chr20:41159371:A:T	3.0272e-06	-2.06257e-10	-0.568431	4.5488e-05	-2.06257e-10	-0.53716
41159452	chr20:41159452:C:T	1.55163e-06	-2.06257e-10	-1.23676	2.22115e-05	-2.06257e-10	-1.254
41160176	chr20:41160176:A:G	1.5642e-06	-2.06257e-10	-1.2287	2.23469e-05	-2.06257e-10	-1.24792
41160215	chr20:41160215:A:G	0.00258098	7.37397	-1.19411	4.07135e-05	0.547879	-1.19593
41160821	chr20:41160821:A:T	7.38367e-06	-1.52374	1.84694	6.9259e-05	-1.56086	1.44411
41161075	chr20:41161075:A:G	1.29506e-05	2.1597	-1.27463	6.41152e-05	1.07953	-1.27346
41161645	chr20:41161645:C:T	1.5403e-06	-2.06257e-10	-1.24409	2.20941e-05	-2.06257e-10	-1.2593
41161795	chr20:41161795:C:T	9.28443e-07	-1.56632	-0.183993	1.16505e-05	-1.56637	-0.332888
41161877	chr20:41161877:C:T	7.10334e-06	0.284495	-5.51629e-10	0.000230796	1.08692	-5.51629e-10
41161995	chr20:41161995:A:T	4.28071e-07	-1.54434	-0.980196	6.61232e-06	-1.37718	-1.08849
41162387	chr20:41162387:C:T	1.4945e-06	-2.06257e-10	-1.27428	2.18735e-05	-2.06257e-10	-1.26933
41162388	chr20:41162388:G:A	1.58969e-06	-2.06257e-10	-1.21253	2.25433e-05	-2.06257e-10	-1.23917
41162599	chr20:41162599:G:A	4.93137e-06	-2.06257e-10	-0.0804536	5.64738e-05	-2.06257e-10	-0.320833
41162853	chr20:41162853:T:G	1.24929e-06	-1.45349	-5.51629e-10	1.76211e-05	-1.48551	-5.51629e-10
41163101	chr20:41163101:C:T	2.23401e-05	-1.48258	2.91289	0.000212458	-1.53512	2.53925
41163282	chr20:41163282:C:T	1.58892e-06	-2.06257e-10	-1.21301	2.28434e-05	-2.06257e-10	-1.22595
41163362	chr20:41163362:C:T	2.93301e-05	-2.06257e-10	1.70254	0.000280657	-2.06257e-10	1.28252
41163423	chr20:41163423:A:G	1.19231e-06	-1.1018	-0.398375	8.82096e-06	-1.5903	-0.587179
41163596	chr20:41163596:G:A	2.86048e-05	1.67751	-5.51629e-10	8.58026e-05	0.0974397	-5.51629e-10
41163656	chr20:41163656:T:C	1.4963e-06	-2.06257e-10	-1.27307	2.17505e-05	-2.06257e-10	-1.27497
41165207	chr20:41165207:C:A	2.42054e-06	-2.06257e-10	-0.792077	3.73029e-05	-2.06257e-10	-0.73554
41165849	chr20:41165849:G:A	0.00187435	7.0665	-1.20655	3.47655e-05	0.402464	-1.20845
41165864	chr20:41165864:G:A	1.60748e-06	-2.06257e-10	-1.2014	2.29204e-05	-2.06257e-10	-1.22258
41165944	chr20:41165944:C:T	1.08954e-06	-1.59031	-5.51629e-10	1.71008e-05	-1.51549	-5.51629e-10
41166135	chr20:41166135:T:G	2.54533e-06	-0.741808	-5.51629e-10	2.22746e-05	-1.25116	-5.51629e-10
41167032	chr20:41167032:G:A	1.61624e-06	-2.06257e-10	-1.19596	2.30305e-05	-2.06257e-10	-1.21779
41167651	chr20:41167651:T:G	1.50273e-06	-2.06257e-10	-1.26879	2.1789e-05	-2.06257e-10	-1.27321
41167759	chr20:41167759:C:A	2.28616e-06	-2.06257e-10	-0.849198	3.53994e-05	-2.06257e-10	-0.787914
41168059	chr20:41168059:G:A	2.84648e-06	-2.06257e-10	-0.629985	4.18871e-05	-2.06257e-10	-0.619631
41168163	chr20:41168163:T:C	1.2303e-06	-1.46881	-5.51629e-10	1.7366e-05	-1.5001	-5.51629e-10
41168698	chr20:41168698:C:T	2.98823e-06	-2.06257e-10	-0.581389	4.39938e-05	-2.06257e-10	-0.570561
41168900	chr20:41168900:C:T	1.11182e-05	-2.06257e-10	0.732514	0.000139619	-2.06257e-10	0.58431
41169006	chr20:41169006:C:T	2.00967e-05	-1.49458	2.81906	0.000190144	-1.54374	2.43691
41169392	chr20:41169392:C:T	1.25185e-06	-1.45144	-5.51629e-10	2.32007e-05	-1.21043	-5.51629e-10
41169810	chr20:41169810:T:TTGTA	1.87438e-06	-2.06257e-10	-1.04779	2.58025e-05	-2.06257e-10	-1.10414
41169941	chr20:41169941:T:C	2.06527e-06	-2.06257e-10	-0.950811	3.14571e-05	-2.06257e-10	-0.905985
41170433	chr20:41170433:A:T	2.22129e-06	-2.06257e-10	-0.877979	3.30823e-05	-2.06257e-10	-0.85561
41172372	chr20:41172372:C:T	1.5403e-06	-2.06257e-10	-1.24409	2.20941e-05	-2.06257e-10	-1.2593
41173075	chr20:41173075:G:C	8.09231e-06	-2.06257e-10	0.414845	0.00014933	-2.06257e-10	0.65155
41174031	chr20:41174031:G:A	1.18284e-06	-1.50815	-5.51629e-10	1.64129e-05	-1.55654	-5.51629e-10
41174174	chr20:41174174:G:T	7.53242e-06	0.343147	-5.51629e-10	0.000247008	1.15481	-5.51629e-10
41174582	chr20:41174582:A:AAG	1.53574e-06	-2.06257e-10	-1.24706	2.20481e-05	-2.06257e-10	-1.26138
41174885	chr20:41174885:A:AGTG	2.00904e-06	-2.06257e-10	-0.978411	3.27173e-05	-2.06257e-10	-0.866706
41175815	chr20:41175815:AAGC:GAGC	2.91993e-06	-2.06257e-10	-0.604509	3.97541e-05	-2.06257e-10	-0.671897
41176272	chr20:41176272:G:A	1.78607e-06	-2.06257e-10	-1.09605	2.52592e-05	-2.06257e-10	-1.12542
41177205	chr20:41177205:C:T	1.58254e-06	-2.06257e-10	-1.21704	2.25691e-05	-2.06257e-10	-1.23803
41177472	chr20:41177472:C:T	1.74962e-06	-1.11667	-5.51629e-10	1.71198e-05	-1.51437	-5.51629e-10
41177639	chr20:41177639:A:G	1.5642e-06	-2.06257e-10	-1.2287	2.23469e-05	-2.06257e-10	-1.24792
41178132	chr20:41178132:A:G	2.7028e-06	-1.18608	0.5043	1.88418e-05	-1.58032	0.161788
41178143	chr20:41178143:T:C	1.56028e-06	-2.06257e-10	-1.23121	2.23221e-05	-2.06257e-10	-1.24903
41179410	chr20:41179410:C:G	2.9586e-06	-2.06257e-10	-0.591354	4.43754e-05	-2.06257e-10	-0.561925
41179720	chr20:41179720:C:T	4.03809e-06	-2.06257e-10	-0.280298	4.73526e-05	-2.06257e-10	-0.496988
41179760	chr20:41179760:G:A	0.00532317	6.38485	0.518904	0.000357742	1.18439	0.34081
41180020	chr20:41180020:G:T	0.0060938	6.47392	0.565037	0.000394289	1.23692	0.385558
41181573	chr20:41181573:C:T	1.70569e-06	-2.06257e-10	-1.1421	2.32811e-05	-2.06257e-10	-1.20697
41181826	chr20:41181826:A:G	5.98557e-06	-2.06257e-10	0.113283	6.63845e-05	-2.06257e-10	-0.159146
41182593	chr20:41182593:CTCA:C	1.47018e-05	-1.58513	2.59703	0.000131673	-1.58956	2.11528
41184047	chr20:41184047:C:T	2.0835e-06	-1.3402	0.39818	1.81378e-05	-1.53872	0.0821105
41184252	chr20:41184252:T:A	4.38041e-06	-2.06257e-10	-0.198928	5.83652e-05	-2.06257e-10	-0.28789
41184404	chr20:41184404:A:G	1.49683e-06	-2.06257e-10	-1.27272	2.19747e-05	-2.06257e-10	-1.26472
41185032	chr20:41185032:G:A	2.2874e-06	-2.06257e-10	-0.848655	3.2016e-05	-2.06257e-10	-0.888374
41185089	chr20:41185089:G:A	3.13015e-06	-1.18651	0.651517	2.17621e-05	-1.58175	0.30731
41185262	chr20:41185262:G:T	1.92132e-06	-2.06257e-10	-1.02305	2.44412e-05	-2.06257e-10	-1.15834
41185650	chr20:41185650:T:C	1.51261e-06	-2.06257e-10	-1.26223	2.18575e-05	-2.06257e-10	-1.27006
41186678	chr20:41186678:A:ACAGCCATCTT	3.78387e-07	-1.40301	-1.2449	5.46498e-06	-1.41583	-1.24042
41186872	chr20:41186872:T:A	0.000870694	5.19834	-0.105119	0.000168093	1.03593	-0.266023
41187057	chr20:41187057:T:C	4.34221e-07	-1.56206	-0.948208	7.10483e-06	-1.33069	-1.06314
41187140	chr20:41187140:A:G	0.00252463	7.39375	-1.23597	3.97162e-05	0.566902	-1.23975
41187431	chr20:41187431:T:C	7.15617e-06	-1.59179	1.8837	6.61401e-05	-1.58711	1.42428
41187745	chr20:41187745:G:A	0.00114742	5.49619	-0.126989	0.000201326	1.2423	-0.291985
41188569	chr20:41188569:C:T	1.49486e-06	-2.06257e-10	-1.27404	2.17545e-05	-2.06257e-10	-1.27479
41188842	chr20:41188842:G:A	1.54226e-05	-1.58981	2.64957	0.000139699	-1.59137	2.17625
41188853	chr20:41188853:A:G	1.73479e-06	-2.06257e-10	-1.12518	2.62157e-05	-2.06257e-10	-1.08825
41188901	chr20:41188901:T:C	2.28292e-06	-2.06257e-10	-0.850613	3.41318e-05	-2.06257e-10	-0.82438
41190075	chr20:41190075:G:A	1.5059e-06	-2.06257e-10	-1.26668	2.17815e-05	-2.06257e-10	-1.27355
41190102	chr20:41190102:G:A	1.60628e-05	-1.55514	2.65557	0.000142587	-1.58245	2.18779
41191927	chr20:41191927:C:G	1.29175e-05	-1.58967	2.47218	0.000119378	-1.58109	2.00878
41192109	chr20:41192109:G:A	0.00951009	6.25812	1.22592	0.000673704	1.19981	0.958367
41192495	chr20:41192495:C:T	3.07566e-06	-2.06257e-10	-0.552549	4.62113e-05	-2.06257e-10	-0.521384
41192908	chr20:41192908:C:A	1.40695e-05	-1.567	2.53494	0.00012655	-1.58773	2.07376
41193805	chr20:41193805:C:T	1.5703e-06	-2.06257e-10	-1.2248	2.24151e-05	-2.06257e-10	-1.24487
41193944	chr20:41193944:C:T	1.83333e-06	-2.06257e-10	-1.06993	2.38116e-05	-2.06257e-10	-1.18444
41194499	chr20:41194499:A:G	1.60127e-06	-2.06257e-10	-1.20527	2.27942e-05	-2.06257e-10	-1.2281
41194535	chr20:41194535:CT:C	0.00113643	5.48445	-0.124865	0.000201754	1.24286	-0.29042
41195396	chr20:41195396:G:A	1.74571e-06	-2.06257e-10	-1.11891	2.4801e-05	-2.06257e-10	-1.14372
41195559	chr20:41195559:G:A	1.95382e-06	-2.06257e-10	-1.00628	2.73517e-05	-2.06257e-10	-1.04583
41197376	chr20:41197376:T:C	1.88616e-06	-2.06257e-10	-1.04152	2.42651e-05	-2.06257e-10	-1.16557
41197420	chr20:41197420:A:T	0.000138679	3.25609	-5.51629e-10	0.000302289	1.35678	-5.51629e-10
41197478	chr20:41197478:A:T	6.02373e-07	-1.4754	-0.707548	7.87653e-06	-1.47695	-0.813773
41197528	chr20:41197528:A:G	1.51525e-06	-2.06257e-10	-1.26049	2.19103e-05	-2.06257e-10	-1.26765
41197769	chr20:41197769:TTTGA:T	2.25945e-06	-0.860948	-5.51629e-10	2.86274e-05	-1.00025	-5.51629e-10
41197878	chr20:41197878:T:A	3.35035e-06	-0.467005	-5.51629e-10	7.48025e-05	-0.0397585	-5.51629e-10
41198204	chr20:41198204:G:T	8.06775e-06	-1.5828	1.9946	7.36617e-05	-1.5918	1.53667
41198284	chr20:41198284:C:T	2.1198e-05	-1.56618	2.94402	0.00018675	-1.58733	2.46249
41198288	chr20:41198288:A:G	0.000621644	5.73325	-0.976952	8.87701e-05	1.19142	-1.05998
41199347	chr20:41199347:G:T	1.72114e-05	-1.56449	2.734	0.000153162	-1.58668	2.26356
41200007	chr20:41200007:T:C	1.52807e-06	-2.06257e-10	-1.25206	2.20432e-05	-2.06257e-10	-1.2616
41200024	chr20:41200024:A:G	0.000190518	4.36298	-0.789302	7.79075e-05	0.844992	-0.84408
41201435	chr20:41201435:G:A	2.58989e-06	-2.06257e-10	-0.724456	3.61114e-05	-2.06257e-10	-0.768002
41201482	chr20:41201482:A:G	0.00185216	7.00206	-1.15402	3.54354e-05	0.369002	-1.1559
41201847	chr20:41201847:T:C	1.51118e-06	-2.06257e-10	-1.26318	2.18649e-05	-2.06257e-10	-1.26973
41202847	chr20:41202847:C:T	1.49628e-06	-2.06257e-10	-1.27309	2.17505e-05	-2.06257e-10	-1.27497
41203731	chr20:41203731:C:T	1.50736e-06	-2.06257e-10	-1.26571	2.20135e-05	-2.06257e-10	-1.26296
41203988	chr20:41203988:T:C	7.49898e-07	-1.47398	-0.489904	1.04528e-05	-1.30445	-0.703286
41204161	chr20:41204161:G:A	1.49446e-06	-2.06257e-10	-1.2743	2.17679e-05	-2.06257e-10	-1.27417
41205981	chr20:41205981:G:A	1.5572e-05	-1.59131	2.66071	0.000141955	-1.58568	2.18658
41206454	chr20:41206454:C:T	1.49573e-06	-2.06257e-10	-1.27346	2.17701e-05	-2.06257e-10	-1.27407
41207134	chr20:41207134:A:T	1.4332e-05	-1.58788	2.57431	0.000130109	-1.5918	2.10556
41207349	chr20:41207349:T:A	0.00272892	7.37619	-1.1406	4.28173e-05	0.543136	-1.1408
41207972	chr20:41207972:A:G	7.31041e-06	-2.06257e-10	0.31323	9.32402e-05	-2.06257e-10	0.18057
41208177	chr20:41208177:T:C	2.85586e-06	-2.06257e-10	-0.626696	4.20573e-05	-2.06257e-10	-0.615576
41208344	chr20:41208344:G:A	1.49351e-06	-2.06257e-10	-1.27494	2.1821e-05	-2.06257e-10	-1.27174
41209059	chr20:41209059:A:G	1.54619e-06	-2.06257e-10	-1.24028	2.21617e-05	-2.06257e-10	-1.25625
41209115	chr20:41209115:C:T	4.45351e-07	-1.53811	-0.946853	6.71634e-06	-1.38803	-1.06203
41209172	chr20:41209172:G:C	1.45318e-06	-1.30231	-5.51629e-10	2.56491e-05	-1.1101	-5.51629e-10
41209416	chr20:41209416:A:G	0.00163613	6.9005	-1.17648	3.33401e-05	0.331194	-1.17904
41209440	chr20:41209440:T:A	1.60893e-06	-2.06257e-10	-1.2005	2.28501e-05	-2.06257e-10	-1.22566
41210753	chr20:41210753:C:T	1.12164e-06	-1.56128	-5.51629e-10	1.59149e-05	-1.58736	-5.51629e-10
41211425	chr20:41211425:ACT:A	2.46376e-06	-2.06257e-10	-0.774382	3.41589e-05	-2.06257e-10	-0.823587
41212389	chr20:41212389:A:G	1.8576e-06	-2.06257e-10	-1.05679	2.62637e-05	-2.06257e-10	-1.08642
41212451	chr20:41212451:C:T	0.00143399	6.86627	-1.27412	3.02679e-05	0.327322	-1.27184
41212524	chr20:41212524:G:A	1.36854e-05	-1.55976	2.50002	0.000122952	-1.58444	2.04163
41212634	chr20:41212634:C:G	0.000187857	4.35227	-0.792656	7.72542e-05	0.839548	-0.847055
41212810	chr20:41212810:C:A	1.3027e-06	-1.02783	-0.383803	8.60848e-06	-1.59168	-0.610181
41213102	chr20:41213102:A:C	2.69428e-06	-2.06257e-10	-0.684938	3.74433e-05	-2.06257e-10	-0.731781
41213226	chr20:41213226:A:G	1.49372e-06	-2.06257e-10	-1.2748	2.17802e-05	-2.06257e-10	-1.27361
41214270	chr20:41214270:A:C	4.77979e-06	-2.06257e-10	-0.111673	6.23678e-05	-2.06257e-10	-0.221561
41215194	chr20:41215194:T:C	1.53646e-06	-2.06257e-10	-1.24659	2.20705e-05	-2.06257e-10	-1.26037
41216430	chr20:41216430:C:T	0.00270782	5.85994	0.367888	0.000239488	0.953711	0.170183
41217290	chr20:41217290:A:C	2.83192e-06	-2.06257e-10	-0.635115	3.90299e-05	-2.06257e-10	-0.690282
41217522	chr20:41217522:C:T	3.86357e-06	-2.06257e-10	-0.324478	4.54326e-05	-2.06257e-10	-0.53838
41218219	chr20:41218219:G:A	0.00304265	5.94906	0.395351	0.00025934	1.00691	0.196618
41218222	chr20:41218222:T:C	1.49459e-06	-2.06257e-10	-1.27422	2.17837e-05	-2.06257e-10	-1.27345
41218420	chr20:41218420:G:A	1.49357e-06	-2.06257e-10	-1.2749	2.18024e-05	-2.06257e-10	-1.27259
41219280	chr20:41219280:T:C	1.51817e-06	-2.06257e-10	-1.25857	2.19386e-05	-2.06257e-10	-1.26636
41219832	chr20:41219832:T:G	0.00144545	6.83666	-1.23655	3.03684e-05	0.29753	-1.23874
41220724	chr20:41220724:T:C	0.00239913	7.29067	-1.18388	3.98457e-05	0.515822	-1.18542
41220763	chr20:41220763:G:A	1.28033e-05	-2.06257e-10	0.873635	0.000120121	-2.06257e-10	0.433891
41221252	chr20:41221252:A:G	1.19402e-05	0.803845	-5.51629e-10	0.000125828	0.480303	-5.51629e-10
41221285	chr20:41221285:C:T	1.68186e-06	-2.06257e-10	-1.15617	2.51781e-05	-2.06257e-10	-1.12864
41221668	chr20:41221668:C:G	0.00200727	7.14906	-1.2206	3.54545e-05	0.437025	-1.22338
41222160	chr20:41222160:T:C	7.16958e-06	-1.51784	1.81161	6.52263e-05	-1.56246	1.38571
41223465	chr20:41223465:AAC:A	3.39783e-06	-2.06257e-10	-0.452933	4.57679e-05	-2.06257e-10	-0.531026
41223619	chr20:41223619:A:G	1.74551e-06	-2.06257e-10	-1.11902	2.47985e-05	-2.06257e-10	-1.14383
41224109	chr20:41224109:G:A	1.56675e-06	-2.06257e-10	-1.22707	2.22284e-05	-2.06257e-10	-1.25324
41224545	chr20:41224545:A:G	1.0888e-06	-1.591	-5.51629e-10	1.58491e-05	-1.5915	-5.51629e-10
41224751	chr20:41224751:T:G	2.27034e-06	-0.856139	-5.51629e-10	3.41655e-05	-0.823394	-5.51629e-10
41225966	chr20:41225966:T:A	1.60739e-06	-2.06257e-10	-1.20146	2.26348e-05	-2.06257e-10	-1.23512
41226361	chr20:41226361:C:A	0.00268059	7.45516	-1.23743	3.99015e-05	0.572084	-1.24028
41226425	chr20:41226425:T:A	1.76224e-06	-2.06257e-10	-1.10948	2.32178e-05	-2.06257e-10	-1.20969
41227440	chr20:41227440:A:C	0.000136256	4.12255	-0.884087	3.93342e-05	0.27749	-0.960005
41228049	chr20:41228049:A:T	0.000158624	4.10089	-0.710424	6.95916e-05	0.659256	-0.771222
41228851	chr20:41228851:G:A	1.66931e-06	-2.06257e-10	-1.16366	2.37605e-05	-2.06257e-10	-1.18659
41229037	chr20:41229037:T:A	8.14973e-06	-1.59042	2.01233	7.62858e-05	-1.58287	1.56275
41229826	chr20:41229826:G:C	1.51048e-06	-2.06257e-10	-1.26365	2.18059e-05	-2.06257e-10	-1.27243
41229905	chr20:41229905:C:T	0.00319149	7.60629	-1.21412	4.55262e-05	0.675154	-1.21148
41230110	chr20:41230110:C:T	1.50954e-06	-2.06257e-10	-1.26426	2.17733e-05	-2.06257e-10	-1.27392
41230683	chr20:41230683:T:C	1.50928e-06	-2.06257e-10	-1.26444	2.18122e-05	-2.06257e-10	-1.27214
41230848	chr20:41230848:G:C	0.000145044	4.28818	-0.987209	3.91903e-05	0.36759	-1.05377
41231041	chr20:41231041:A:C	3.86357e-06	-2.06257e-10	-0.324478	4.54326e-05	-2.06257e-10	-0.53838
41231144	chr20:41231144:C:T	1.92845e-06	-2.06257e-10	-1.01935	2.68289e-05	-2.06257e-10	-1.06513
41231996	chr20:41231996:C:T	3.08023e-06	-1.22262	0.671557	2.22067e-05	-1.57426	0.320045
41232063	chr20:41232063:C:T	1.54405e-06	-2.06257e-10	-1.24166	2.21332e-05	-2.06257e-10	-1.25753
41233016	chr20:41233016:G:A	1.23871e-06	-1.462	-5.51629e-10	1.74638e-05	-1.49448	-5.51629e-10
41233225	chr20:41233225:C:T	2.80386e-06	-2.06257e-10	-0.645073	4.35439e-05	-2.06257e-10	-0.580839
41233287	chr20:41233287:A:G	9.54278e-06	0.579715	-5.51629e-10	7.69656e-05	-0.0112514	-5.51629e-10
41233831	chr20:41233831:G:A	0.00068359	5.40397	-0.552682	0.000128492	1.19276	-0.691502
41234899	chr20:41234899:G:A	0.000222484	4.43705	-0.708261	8.91743e-05	0.901472	-0.765488
41235388	chr20:41235388:C:T	8.69249e-06	-1.55484	2.04122	7.91678e-05	-1.58071	1.59767
41235577	chr20:41235577:A:C	3.17011e-07	-1.55951	-1.26538	4.65848e-06	-1.54318	-1.27274
41235615	chr20:41235615:C:T	1.49368e-06	-2.06257e-10	-1.27483	2.17749e-05	-2.06257e-10	-1.27385
41235945	chr20:41235945:G:A	1.5403e-06	-2.06257e-10	-1.24409	2.20941e-05	-2.06257e-10	-1.2593
41235964	chr20:41235964:C:T	1.86794e-06	-2.06257e-10	-1.05123	2.85008e-05	-2.06257e-10	-1.00468
41235966	chr20:41235966:A:G	1.90813e-06	-2.06257e-10	-1.02994	2.91737e-05	-2.06257e-10	-0.981341
41236117	chr20:41236117:A:G	1.50156e-06	-2.06257e-10	-1.26956	2.17557e-05	-2.06257e-10	-1.27473
41236465	chr20:41236465:C:G	1.5203e-06	-2.06257e-10	-1.25716	2.18807e-05	-2.06257e-10	-1.269
41236756	chr20:41236756:C:A	1.51761e-06	-2.06257e-10	-1.25893	2.23439e-05	-2.06257e-10	-1.24805
41236793	chr20:41236793:A:G	1.50725e-06	-2.06257e-10	-1.26579	2.1784e-05	-2.06257e-10	-1.27344
41236796	chr20:41236796:A:C	1.50814e-06	-2.06257e-10	-1.26519	2.17894e-05	-2.06257e-10	-1.27319
41237268	chr20:41237268:T:C	4.90689e-07	-1.49152	-0.896495	6.97589e-06	-1.55213	-0.860023
41237464	chr20:41237464:G:A	1.56738e-06	-2.06257e-10	-1.22667	2.22284e-05	-2.06257e-10	-1.25324
41237527	chr20:41237527:A:G	1.00887e-05	-2.06257e-10	0.635346	0.000126684	-2.06257e-10	0.487084
41237673	chr20:41237673:C:T	9.7022e-06	0.596283	-5.51629e-10	6.19336e-05	-0.228547	-5.51629e-10
41237822	chr20:41237822:C:T	8.56714e-06	0.471865	-5.51629e-10	8.97814e-05	0.142768	-5.51629e-10
41238503	chr20:41238503:CT:C	4.73344e-06	-2.06257e-10	-0.121417	6.16126e-05	-2.06257e-10	-0.233743
41238514	chr20:41238514:A:T	2.33425e-06	-2.06257e-10	-0.828381	3.21099e-05	-2.06257e-10	-0.885444
41238650	chr20:41238650:A:G	9.34204e-06	-1.59176	2.15022	8.59289e-05	-1.58914	1.68805
41238862	chr20:41238862:A:G	1.49954e-06	-2.06257e-10	-1.27091	2.17506e-05	-2.06257e-10	-1.27497
41240021	chr20:41240021:G:A	6.64276e-06	0.290135	-0.0726761	4.3006e-05	-0.280848	-0.312422
41240201	chr20:41240201:A:G	3.86357e-06	-2.06257e-10	-0.324478	4.54326e-05	-2.06257e-10	-0.53838
41240507	chr20:41240507:C:A	3.85189e-06	-1.52517	1.19767	3.60248e-05	-1.55417	0.783766
41240854	chr20:41240854:G:A	2.56876e-06	-2.06257e-10	-0.732647	3.58464e-05	-2.06257e-10	-0.775367
41241038	chr20:41241038:G:A	1.70999e-06	-2.06257e-10	-1.13958	2.57849e-05	-2.06257e-10	-1.10482
41241455	chr20:41241455:G:C	1.54319e-06	-2.06257e-10	-1.24222	2.21244e-05	-2.06257e-10	-1.25793
41241476	chr20:41241476:A:G	5.72275e-06	-1.57838	1.64676	5.45555e-05	-1.56181	1.20642
41242522	chr20:41242522:T:C	5.16224e-06	-2.06257e-10	-0.0346993	8.36754e-05	-2.06257e-10	0.072336
41242857	chr20:41242857:T:C	1.53907e-06	-2.06257e-10	-1.24489	2.21647e-05	-2.06257e-10	-1.25611
41243910	chr20:41243910:G:A	3.41887e-06	-1.21634	0.769578	2.42444e-05	-1.5742	0.407782
41243956	chr20:41243956:G:A	1.91769e-06	-1.02495	-5.51629e-10	2.39953e-05	-1.17675	-5.51629e-10
41244364	chr20:41244364:T:C	1.56656e-06	-2.06257e-10	-1.22719	2.46229e-05	-2.06257e-10	-1.15093
41245298	chr20:41245298:T:C	1.93853e-06	-2.06257e-10	-1.01414	2.74218e-05	-2.06257e-10	-1.04327
41246047	chr20:41246047:T:C	1.89328e-06	-1.03776	-5.51629e-10	1.9858e-05	-1.366	-5.51629e-10
41246054	chr20:41246054:T:C	1.53824e-06	-2.06257e-10	-1.24543	2.20732e-05	-2.06257e-10	-1.26025
41246263	chr20:41246263:C:T	4.74401e-06	-2.06257e-10	-0.119188	6.29314e-05	-2.06257e-10	-0.212564
41246781	chr20:41246781:G:A	2.22072e-06	-2.06257e-10	-0.878237	3.03771e-05	-2.06257e-10	-0.940922
41246902	chr20:41246902:AAAC:A	1.52127e-06	-2.06257e-10	-1.25652	2.24558e-05	-2.06257e-10	-1.24306
41247223	chr20:41247223:A:G	1.39443e-06	-1.34358	-5.51629e-10	2.17764e-05	-1.27378	-5.51629e-10
41247688	chr20:41247688:C:T	3.13041e-06	-2.06257e-10	-0.534906	4.22759e-05	-2.06257e-10	-0.610393
41247927	chr20:41247927:T:C	0.000209972	4.28047	-0.609565	8.34561e-05	0.748429	-0.678718
41248409	chr20:41248409:G:A	0.00401222	7.58086	-0.959835	5.41608e-05	0.631219	-0.993871
41249105	chr20:41249105:T:C	0.00398935	7.68815	-1.07284	5.09627e-05	0.681372	-1.10489
41249534	chr20:41249534:C:T	3.16849e-06	-2.06257e-10	-0.522814	4.46804e-05	-2.06257e-10	-0.555074
41249905	chr20:41249905:G:A	1.24826e-06	-1.45432	-5.51629e-10	2.31118e-05	-1.21427	-5.51629e-10
41250081	chr20:41250081:G:A	3.76919e-06	-2.06257e-10	-0.34921	5.29641e-05	-2.06257e-10	-0.384995
41250316	chr20:41250316:C:T	0.00282863	7.43372	-1.16224	4.24875e-05	0.560053	-1.16545
41251016	chr20:41251016:A:G	3.01258e-06	-2.06257e-10	-0.573273	3.70889e-05	-2.06257e-10	-0.741291
41252316	chr20:41252316:T:C	2.86153e-06	-0.932207	0.307495	1.55728e-05	-1.58959	-0.0194945
41252520	chr20:41252520:G:C	3.52559e-06	-2.06257e-10	-0.416021	4.97527e-05	-2.06257e-10	-0.447544
41254141	chr20:41254141:G:A	0.0041708	7.31987	-0.660075	6.05714e-05	0.511804	-0.76259
41254668	chr20:41254668:T:C	1.78353e-06	-2.06257e-10	-1.09748	2.40475e-05	-2.06257e-10	-1.17458
41254743	chr20:41254743:A:G	1.78353e-06	-2.06257e-10	-1.09748	2.40475e-05	-2.06257e-10	-1.17458
41254935	chr20:41254935:G:T	0.00340713	7.60771	-1.15016	4.76202e-05	0.65961	-1.15096
41255608	chr20:41255608:C:A	1.98759e-06	-0.989149	-5.51629e-10	2.98818e-05	-0.957358	-5.51629e-10
41255659	chr20:41255659:G:A	1.98619e-06	-0.989853	-5.51629e-10	2.97577e-05	-0.961522	-5.51629e-10
41255831	chr20:41255831:G:A	0.000250157	4.50533	-0.659318	9.6679e-05	0.940338	-0.723551
41255978	chr20:41255978:G:A	1.4968e-06	-2.06257e-10	-1.27274	2.17507e-05	-2.06257e-10	-1.27496
41256126	chr20:41256126:A:T	5.55854e-06	-1.59176	1.63102	5.32054e-05	-1.58723	1.20678
41256619	chr20:41256619:A:G	0.00269284	7.21387	-0.991589	4.56692e-05	0.490905	-1.02409
41257725	chr20:41257725:C:T	1.13229e-06	-1.3805	-0.171335	1.10362e-05	-1.58432	-0.369109
41257733	chr20:41257733:T:A	1.02298e-06	-1.16245	-0.490902	8.81467e-06	-1.51911	-0.659086
41257737	chr20:41257737:T:G	1.5078e-06	-1.14458	-0.120832	1.24979e-05	-1.50484	-0.32421
41257748	chr20:41257748:A:T	8.14377e-07	-1.38025	-0.501153	8.16811e-06	-1.58364	-0.670733
41257749	chr20:41257749:C:T	8.62162e-07	-1.38006	-0.444325	8.59903e-06	-1.58347	-0.619494
41257759	chr20:41257759:A:C	1.16745e-06	-1.52125	-5.51629e-10	1.59859e-05	-1.5829	-5.51629e-10
41258864	chr20:41258864:C:T	1.82523e-06	-2.06257e-10	-1.07436	2.3708e-05	-2.06257e-10	-1.1888
41259008	chr20:41259008:C:A	0.00408642	6.88659	-0.24723	0.000236351	1.50453	-0.393821
41259054	chr20:41259054:C:A	2.24209e-06	-2.06257e-10	-0.868662	3.33892e-05	-2.06257e-10	-0.846377
41259343	chr20:41259343:C:T	6.29824e-06	-2.06257e-10	0.1642	8.0297e-05	-2.06257e-10	0.0311225
41259710	chr20:41259710:T:C	7.80227e-06	-2.06257e-10	0.378345	9.57177e-05	-2.06257e-10	0.206793
41260543	chr20:41260543:A:G	1.9736e-06	-2.06257e-10	-0.996211	2.62251e-05	-2.06257e-10	-1.08789
41261090	chr20:41261090:G:A	3.29301e-06	-1.20373	0.719459	2.31355e-05	-1.57603	0.362785
41261187	chr20:41261187:A:C	5.60078e-06	-1.58598	1.63281	5.25175e-05	-1.59146	1.198
41261352	chr20:41261352:C:G	1.50357e-06	-2.06257e-10	-1.26823	2.17641e-05	-2.06257e-10	-1.27435
41261574	chr20:41261574:G:T	1.5403e-06	-2.06257e-10	-1.24409	2.20941e-05	-2.06257e-10	-1.2593
41261639	chr20:41261639:T:C	1.11886e-05	-1.57422	2.31305	0.000102524	-1.5903	1.86579
41261713	chr20:41261713:C:T	0.00316095	7.56376	-1.1812	4.47663e-05	0.629235	-1.18239
41261829	chr20:41261829:A:G	1.54283e-06	-2.06257e-10	-1.24245	2.24022e-05	-2.06257e-10	-1.24545
41263168	chr20:41263168:C:G	0.00880215	6.85705	0.549629	0.000471868	1.48726	0.314825
41263226	chr20:41263226:T:C	1.52873e-06	-2.06257e-10	-1.25164	2.20504e-05	-2.06257e-10	-1.26128
41263234	chr20:41263234:T:C	3.24677e-06	-1.338	0.839594	3.39589e-05	-1.56799	0.738529
41263242	chr20:41263242:A:G	3.37309e-06	-1.21474	0.754494	2.38928e-05	-1.57364	0.392608
41263710	chr20:41263710:T:G	2.88319e-06	-0.617171	-5.51629e-10	3.44527e-05	-0.815023	-5.51629e-10
41263909	chr20:41263909:T:C	1.05263e-05	0.677812	-5.51629e-10	8.34527e-05	0.0696709	-5.51629e-10
41263928	chr20:41263928:C:T	1.49628e-06	-2.06257e-10	-1.27309	2.17505e-05	-2.06257e-10	-1.27497
41264324	chr20:41264324:G:A	1.73714e-06	-2.06257e-10	-1.12383	2.46727e-05	-2.06257e-10	-1.14891
41264726	chr20:41264726:C:T	0.00372889	7.65233	-1.10453	5.03437e-05	0.669797	-1.10553
41264800	chr20:41264800:T:G	2.79123e-06	-2.06257e-10	-0.649588	3.85519e-05	-2.06257e-10	-0.702604
41265028	chr20:41265028:A:C	5.08637e-06	-0.0495055	-5.51629e-10	3.17062e-05	-0.898098	-5.51629e-10
41265609	chr20:41265609:A:T	3.25219e-06	-1.12939	0.632645	2.10572e-05	-1.58727	0.279902
41266797	chr20:41266797:G:A	1.71956e-06	-2.06257e-10	-1.134	2.59046e-05	-2.06257e-10	-1.10019
41266893	chr20:41266893:T:C	0.00191079	6.8654	-0.986195	3.86414e-05	0.319162	-1.01945
41267277	chr20:41267277:C:CA	0.000393194	5.43775	-1.13952	6.49642e-05	0.996895	-1.17767
41267607	chr20:41267607:TA:T	1.24742e-06	-1.45499	-5.51629e-10	1.89703e-05	-1.41174	-5.51629e-10
41267756	chr20:41267756:C:G	1.49628e-06	-2.06257e-10	-1.27309	2.17505e-05	-2.06257e-10	-1.27497
41268295	chr20:41268295:A:T	6.29097e-06	-2.06257e-10	0.163046	8.02075e-05	-2.06257e-10	0.0300069
41268362	chr20:41268362:ATTGT:A	0.000491644	5.65881	-1.13712	7.58865e-05	1.15051	-1.17589
41268367	chr20:41268367:T:C	0.000507031	5.69156	-1.13906	7.73191e-05	1.17086	-1.17753
41268383	chr20:41268383:C:T	0.00475016	7.83995	-1.05009	5.67639e-05	0.767383	-1.08309
41269460	chr20:41269460:C:T	1.49628e-06	-2.06257e-10	-1.27309	2.17505e-05	-2.06257e-10	-1.27497
41269493	chr20:41269493:C:T	0.00374423	7.47216	-0.920256	5.43983e-05	0.602581	-0.960857
41269807	chr20:41269807:A:G	1.78392e-06	-2.06257e-10	-1.09725	2.40512e-05	-2.06257e-10	-1.17442
41270177	chr20:41270177:G:A	1.61658e-06	-2.06257e-10	-1.19576	2.28452e-05	-2.06257e-10	-1.22587
41270223	chr20:41270223:T:C	2.73969e-06	-0.668226	-5.51629e-10	2.39416e-05	-1.17899	-5.51629e-10
41270764	chr20:41270764:C:G	0.00382677	7.52159	-0.947884	5.24934e-05	0.611504	-1.00543
41271388	chr20:41271388:C:G	4.36779e-06	-1.08233	0.880523	2.62773e-05	-1.59059	0.50469
41271597	chr20:41271597:A:C	5.1963e-06	-2.06257e-10	-0.0281225	6.7271e-05	-2.06257e-10	-0.145881
41271627	chr20:41271627:C:T	1.49628e-06	-2.06257e-10	-1.27309	2.17505e-05	-2.06257e-10	-1.27497
41271795	chr20:41271795:G:A	1.13902e-06	-1.5459	-5.51629e-10	1.60592e-05	-1.57833	-5.51629e-10
41272642	chr20:41272642:C:T	4.76954e-06	-1.09355	0.979733	2.89271e-05	-1.5903	0.600466
41272894	chr20:41272894:A:G	1.09197e-06	-1.58809	-5.51629e-10	1.66364e-05	-1.54302	-5.51629e-10
41273036	chr20:41273036:G:A	0.00377379	7.80108	-1.24131	4.76062e-05	0.751025	-1.24267
41273040	chr20:41273040:TTTTG:T	1.54625e-06	-2.06257e-10	-1.24023	2.2055e-05	-2.06257e-10	-1.26107
41273266	chr20:41273266:TTTTG:T	1.40921e-06	-1.33304	-5.51629e-10	3.69969e-05	-0.743775	-5.51629e-10
41273659	chr20:41273659:T:G	1.53996e-06	-2.06257e-10	-1.24431	2.20906e-05	-2.06257e-10	-1.25946
41274151	chr20:41274151:A:G	6.82413e-06	0.244395	-5.51629e-10	0.000218771	1.03342	-5.51629e-10
41274824	chr20:41274824:T:C	1.5205e-06	-2.06257e-10	-1.25703	2.18962e-05	-2.06257e-10	-1.2683
41274891	chr20:41274891:TA:T	0.00398336	7.76608	-1.15227	5.09573e-05	0.727034	-1.15066
41275025	chr20:41275025:C:T	0.00012866	3.18111	-5.51629e-10	0.000273753	1.25762	-5.51629e-10
41275630	chr20:41275630:G:A	1.51063e-06	-2.06257e-10	-1.26354	2.22729e-05	-2.06257e-10	-1.25124
41276863	chr20:41276863:G:A	1.36239e-05	-1.57105	2.50681	0.000123198	-1.58928	2.04847
41277394	chr20:41277394:A:G	1.99765e-06	-2.06257e-10	-0.984099	2.5216e-05	-2.06257e-10	-1.12713
41277663	chr20:41277663:C:T	0.000480042	5.45946	-0.961656	7.48154e-05	1.00815	-1.04774
41278638	chr20:41278638:A:G	1.7171e-06	-2.06257e-10	-1.13543	2.3194e-05	-2.06257e-10	-1.21072
41279109	chr20:41279109:A:C	0.000889544	5.64392	-0.529281	0.000138509	1.24467	-0.668345
41279730	chr20:41279730:C:T	1.72991e-05	1.17458	-5.51629e-10	0.000129735	0.510886	-5.51629e-10
41280045	chr20:41280045:C:G	3.17812e-06	-0.519778	-5.51629e-10	2.89495e-05	-0.989055	-5.51629e-10
41280049	chr20:41280049:C:T	0.000221225	4.62096	-0.897852	4.99678e-05	0.550165	-0.993395
41280356	chr20:41280356:G:A	2.48349e-06	-2.06257e-10	-0.766406	3.70215e-05	-2.06257e-10	-0.74311
41281244	chr20:41281244:GTTAC:G	4.05853e-06	-0.825635	0.550387	1.98334e-05	-1.57535	0.208112
41281464	chr20:41281464:C:G	0.00658549	8.27881	-1.16226	6.55323e-05	0.989758	-1.16182
41281808	chr20:41281808:A:G	1.46775e-05	-1.52967	2.53991	0.000129874	-1.56922	2.08118
41281942	chr20:41281942:T:C	0.000954782	5.77832	-0.592903	0.000141946	1.32603	-0.725188
41282745	chr20:41282745:A:G	0.00779389	7.88311	-0.598079	8.34865e-05	0.775371	-0.705296
41282844	chr20:41282844:T:C	1.18042e-06	-1.5102	-5.51629e-10	1.78061e-05	-1.47507	-5.51629e-10
41282975	chr20:41282975:C:T	3.70771e-06	-0.929648	0.563992	1.98571e-05	-1.58725	0.221203
41283263	chr20:41283263:C:G	3.81669e-06	-0.949908	0.613223	2.07238e-05	-1.58877	0.265446
41283303	chr20:41283303:C:T	1.54319e-06	-2.06257e-10	-1.24222	2.21244e-05	-2.06257e-10	-1.25793
41283436	chr20:41283436:C:T	5.20849e-06	-2.06257e-10	-0.0257806	6.74222e-05	-2.06257e-10	-0.143634
41283961	chr20:41283961:T:C	1.77574e-06	-2.06257e-10	-1.10185	2.33292e-05	-2.06257e-10	-1.2049
41284949	chr20:41284949:C:T	5.24095e-06	-2.06257e-10	-0.0195674	6.78199e-05	-2.06257e-10	-0.137754
41285120	chr20:41285120:T:G	1.26246e-05	-1.53682	2.3964	0.000113069	-1.57476	1.94815
41285356	chr20:41285356:T:C	0.00416188	7.93045	-1.27279	4.40117e-05	0.701521	-1.27168
41285390	chr20:41285390:G:A	0.0032957	6.79443	-0.370122	0.00019415	1.42644	-0.51242
41285506	chr20:41285506:C:A	5.18225e-06	-2.06257e-10	-0.0308299	6.70974e-05	-2.06257e-10	-0.148465
41286105	chr20:41286105:G:A	0.0074602	8.17728	-0.936011	7.56346e-05	0.936735	-0.965431
41286303	chr20:41286303:T:C	2.51991e-06	-2.06257e-10	-0.751845	3.49811e-05	-2.06257e-10	-0.799803
41286561	chr20:41286561:ATTCTT:A	1.61579e-06	-2.06257e-10	-1.19625	2.2919e-05	-2.06257e-10	-1.22265
41286875	chr20:41286875:G:A	0.00720811	8.47866	-1.27177	5.81988e-05	0.979622	-1.27037
41286949	chr20:41286949:TG:T	0.00647706	8.3721	-1.27215	5.50004e-05	0.923559	-1.27083
41287190	chr20:41287190:A:AC	7.98848e-06	-2.06257e-10	0.401931	0.000101441	-2.06257e-10	0.264868
41287414	chr20:41287414:A:C	6.9138e-06	-2.06257e-10	0.25745	7.52945e-05	-2.06257e-10	-0.0332024
41287426	chr20:41287426:G:A	6.89683e-06	-2.06257e-10	0.254992	7.64126e-05	-2.06257e-10	-0.0184624
41287520	chr20:41287520:T:C	0.00501239	8.11543	-1.27184	4.80013e-05	0.787079	-1.27046
41287797	chr20:41287797:T:C	0.00440131	7.98646	-1.27287	4.4963e-05	0.722935	-1.27171
41288745	chr20:41288745:T:C	2.45244e-06	-0.778985	-5.51629e-10	2.50845e-05	-1.13236	-5.51629e-10
41289437	chr20:41289437:CAG:C	4.42581e-07	-1.58541	-0.905794	6.3373e-06	-1.58442	-0.923738
41289619	chr20:41289619:T:G	4.47255e-07	-1.58288	-0.897815	6.40247e-06	-1.58169	-0.916241
41289677	chr20:41289677:A:G	1.39674e-06	-1.34193	-5.51629e-10	2.0233e-05	-1.34729	-5.51629e-10
41289834	chr20:41289834:T:C	1.36573e-05	-1.50321	2.44141	0.000120557	-1.55438	1.99189
41290639	chr20:41290639:C:T	1.53194e-05	-1.52083	2.57388	0.000134898	-1.56544	2.11535
41291374	chr20:41291374:C:T	0.00147094	5.77261	-0.155024	0.000139254	0.89673	-0.315039
41292238	chr20:41292238:G:C	2.27293e-06	-0.855	-5.51629e-10	3.41645e-05	-0.823423	-5.51629e-10
41292506	chr20:41292506:G:A	0.0031093	6.76937	-0.403286	0.000184822	1.40826	-0.543474
41294368	chr20:41294368:T:C	1.70673e-06	-2.06257e-10	-1.14149	2.37157e-05	-2.06257e-10	-1.18847
41294557	chr20:41294557:T:G	1.54251e-06	-2.06257e-10	-1.24266	2.21173e-05	-2.06257e-10	-1.25825
41294981	chr20:41294981:A:G	0.00305377	6.69455	-0.346488	0.000186293	1.36419	-0.491476
41295243	chr20:41295243:T:C	1.05875e-05	-2.06257e-10	0.683601	0.000124651	-2.06257e-10	0.470907
41295374	chr20:41295374:A:C	1.49628e-06	-2.06257e-10	-1.27309	2.17505e-05	-2.06257e-10	-1.27497
41295379	chr20:41295379:C:T	1.49628e-06	-2.06257e-10	-1.27309	2.17505e-05	-2.06257e-10	-1.27497
41295470	chr20:41295470:G:C	1.49647e-06	-2.06257e-10	-1.27296	2.1751e-05	-2.06257e-10	-1.27495
41295639	chr20:41295639:G:A	3.16449e-05	2.72341	-0.944905	4.02859e-05	0.289651	-0.94826
41295701	chr20:41295701:G:A	1.52489e-06	-2.06257e-10	-1.25415	2.19429e-05	-2.06257e-10	-1.26616
41295783	chr20:41295783:G:A	1.10046e-06	-1.58034	-5.51629e-10	1.91824e-05	-1.40062	-5.51629e-10
41296129	chr20:41296129:T:C	1.82655e-06	-2.06257e-10	-1.07364	2.3763e-05	-2.06257e-10	-1.18648
41297197	chr20:41297197:C:T	2.43098e-06	-0.787775	-5.51629e-10	2.22622e-05	-1.25172	-5.51629e-10
41297400	chr20:41297400:T:G	7.02952e-06	-1.57101	1.84506	6.41649e-05	-1.58982	1.39667
41297442	chr20:41297442:C:T	1.77764e-06	-2.06257e-10	-1.10079	2.52079e-05	-2.06257e-10	-1.12745
41298137	chr20:41298137:G:T	1.73032e-05	-1.5549	2.72972	0.000153212	-1.58316	2.26038
41298274	chr20:41298274:T:G	1.52701e-06	-2.06257e-10	-1.25276	2.20324e-05	-2.06257e-10	-1.26209
41298428	chr20:41298428:T:C	3.02237e-06	-2.06257e-10	-0.570027	3.7139e-05	-2.06257e-10	-0.739943
41300006	chr20:41300006:C:T	3.37564e-07	-1.56941	-1.19266	4.95098e-06	-1.56841	-1.18662
41300084	chr20:41300084:C:T	6.50983e-06	-2.06257e-10	0.197243	7.11939e-05	-2.06257e-10	-0.0892021
41300686	chr20:41300686:G:T	2.10729e-06	-2.06257e-10	-0.930665	3.12904e-05	-2.06257e-10	-0.911299
41300968	chr20:41300968:G:A	0.00368008	6.9573	-0.422683	0.000205809	1.53345	-0.561109
41301084	chr20:41301084:G:A	1.50386e-06	-2.06257e-10	-1.26803	2.17643e-05	-2.06257e-10	-1.27434
41301389	chr20:41301389:T:G	4.06384e-06	-0.86259	0.588649	2.04107e-05	-1.58049	0.241937
41301816	chr20:41301816:A:G	1.54265e-06	-2.06257e-10	-1.24257	2.21188e-05	-2.06257e-10	-1.25818
41301821	chr20:41301821:G:A	1.88461e-06	-2.06257e-10	-1.04235	2.64492e-05	-2.06257e-10	-1.07938
41301830	chr20:41301830:G:A	1.54295e-06	-2.06257e-10	-1.24237	2.21414e-05	-2.06257e-10	-1.25716
41301845	chr20:41301845:G:C	0.00614109	8.32153	-1.27484	5.35306e-05	0.900058	-1.27441
41303009	chr20:41303009:A:G	1.4947e-06	-2.06257e-10	-1.27414	2.18416e-05	-2.06257e-10	-1.27079
41303320	chr20:41303320:T:C	1.42196e-05	-1.55582	2.53437	0.000127346	-1.58363	2.07593
41303326	chr20:41303326:A:C	2.21004e-06	-0.883057	-5.51629e-10	3.32027e-05	-0.851979	-5.51629e-10
41303450	chr20:41303450:A:G	4.40136e-06	-0.891664	0.697508	2.24568e-05	-1.58381	0.34079
41303716	chr20:41303716:T:G	0.00504153	8.11203	-1.26264	4.91212e-05	0.803915	-1.26423
41304302	chr20:41304302:C:T	4.14096e-06	-0.907227	0.652085	2.1524e-05	-1.58526	0.299818
41305236	chr20:41305236:T:C	2.10729e-06	-2.06257e-10	-0.930665	3.12904e-05	-2.06257e-10	-0.911299
41305386	chr20:41305386:G:A	0.00425783	6.91012	-0.229672	0.000239851	1.50825	-0.382846
41305475	chr20:41305475:G:A	2.09179e-06	-0.938047	-5.51629e-10	3.13976e-05	-0.907878	-5.51629e-10
41305611	chr20:41305611:C:T	1.59094e-05	-1.53777	2.62861	0.000140571	-1.57407	2.16518
41305790	chr20:41305790:A:T	2.1728e-05	-1.55237	2.9549	0.00018876	-1.58194	2.4678
41306922	chr20:41306922:C:T	1.68214e-06	-2.06257e-10	-1.156	2.39705e-05	-2.06257e-10	-1.17778
41307239	chr20:41307239:T:C	2.24475e-06	-2.06257e-10	-0.867474	3.34053e-05	-2.06257e-10	-0.845896
41307365	chr20:41307365:C:T	4.82951e-07	-1.55081	-0.853096	6.89631e-06	-1.54999	-0.873629
41307566	chr20:41307566:A:G	2.12842e-06	-2.06257e-10	-0.920688	2.78191e-05	-2.06257e-10	-1.02889
41307780	chr20:41307780:C:A	3.01266e-06	-2.06257e-10	-0.573247	4.07685e-05	-2.06257e-10	-0.6467
41307835	chr20:41307835:C:A	6.30503e-07	-1.43749	-0.699814	8.24491e-06	-1.43803	-0.806986
41308005	chr20:41308005:T:C	3.05461e-06	-0.559418	-5.51629e-10	3.21808e-05	-0.883241	-5.51629e-10
41308175	chr20:41308175:C:T	0.00858032	8.54593	-1.16477	7.50231e-05	1.12765	-1.16446
41308393	chr20:41308393:A:G	4.34734e-06	-2.06257e-10	-0.206506	5.80125e-05	-2.06257e-10	-0.293952
41309314	chr20:41309314:C:T	3.00896e-06	-2.06257e-10	-0.574476	4.07215e-05	-2.06257e-10	-0.647853
41310103	chr20:41310103:A:G	5.21423e-06	-2.06257e-10	-0.0246776	6.74902e-05	-2.06257e-10	-0.142627
41310994	chr20:41310994:G:C	1.81418e-06	-2.06257e-10	-1.08044	2.36228e-05	-2.06257e-10	-1.1924
41311184	chr20:41311184:C:CTCTT	2.0443e-06	-2.06257e-10	-0.961015	3.18338e-05	-2.06257e-10	-0.894081
41311364	chr20:41311364:G:C	0.00105179	5.87845	-0.596267	0.000155263	1.42018	-0.729667
41311882	chr20:41311882:A:G	1.4942e-06	-2.06257e-10	-1.27448	2.17524e-05	-2.06257e-10	-1.27488
41311883	chr20:41311883:T:C	2.12661e-06	-2.06257e-10	-0.921539	2.98817e-05	-2.06257e-10	-0.957362
41312160	chr20:41312160:C:A	1.73917e-05	-1.54979	2.72972	0.000153578	-1.58078	2.26038
41313142	chr20:41313142:G:C	5.60597e-07	-1.43933	-0.815495	6.66907e-06	-1.50183	-0.955303
41313309	chr20:41313309:A:C	4.76416e-07	-1.50312	-0.914416	6.38315e-06	-1.50485	-0.996103
41313561	chr20:41313561:T:TA	1.53703e-06	-2.06257e-10	-1.24622	2.20587e-05	-2.06257e-10	-1.2609
41313683	chr20:41313683:C:T	2.22339e-06	-2.06257e-10	-0.877039	3.10275e-05	-2.06257e-10	-0.919737
41313838	chr20:41313838:T:C	1.12914e-06	-1.55462	-5.51629e-10	1.74871e-05	-1.49315	-5.51629e-10
41313847	chr20:41313847:T:C	1.11228e-06	-1.56965	-5.51629e-10	1.7976e-05	-1.46557	-5.51629e-10
41313876	chr20:41313876:A:G	1.19289e-06	-1.31012	-0.189572	1.10427e-05	-1.55999	-0.392847
41314016	chr20:41314016:T:C	1.53426e-06	-2.06257e-10	-1.24802	2.20336e-05	-2.06257e-10	-1.26204
41314367	chr20:41314367:G:A	2.27484e-06	-2.06257e-10	-0.854161	3.4008e-05	-2.06257e-10	-0.828013
41314447	chr20:41314447:A:G	4.15938e-06	-2.06257e-10	-0.250704	6.72958e-05	-2.06257e-10	-0.145511
41315520	chr20:41315520:G:T	3.84526e-07	-1.53947	-1.09234	5.68997e-06	-1.53695	-1.07896
41316664	chr20:41316664:A:G	5.20849e-06	-2.06257e-10	-0.0257806	6.74222e-05	-2.06257e-10	-0.143634
41317131	chr20:41317131:G:A	1.09705e-06	-1.58345	-5.51629e-10	1.58663e-05	-1.59041	-5.51629e-10
41317418	chr20:41317418:C:G	1.76193e-05	-1.56022	2.75315	0.000155654	-1.5856	2.27863
41317862	chr20:41317862:C:T	3.88388e-06	-2.06257e-10	-0.319234	5.11787e-05	-2.06257e-10	-0.419285
41317873	chr20:41317873:C:A	1.77323e-06	-1.10327	-5.51629e-10	1.90826e-05	-1.40583	-5.51629e-10
41318152	chr20:41318152:T:G	1.49616e-06	-2.06257e-10	-1.27317	2.17502e-05	-2.06257e-10	-1.27499
41318282	chr20:41318282:C:G	0.00750371	8.48545	-1.23836	6.12848e-05	0.993709	-1.23279
41318599	chr20:41318599:G:A	1.19762e-06	-1.49573	-5.51629e-10	1.65406e-05	-1.54879	-5.51629e-10
41320352	chr20:41320352:G:A	1.32879e-05	0.910782	-5.51629e-10	0.000139055	0.580261	-5.51629e-10
41320745	chr20:41320745:C:T	0.00750362	8.39131	-1.14424	7.03949e-05	1.04288	-1.14337
41320898	chr20:41320898:G:A	1.08849e-06	-1.59127	-5.51629e-10	1.72523e-05	-1.50666	-5.51629e-10
41320985	chr20:41320985:A:G	1.50588e-06	-2.06257e-10	-1.26669	2.17728e-05	-2.06257e-10	-1.27395
41321978	chr20:41321978:A:T	1.54454e-06	-2.06257e-10	-1.24134	2.21314e-05	-2.06257e-10	-1.25761
41322165	chr20:41322165:A:T	0.00812803	8.48026	-1.15326	7.27406e-05	1.08515	-1.15286
41322451	chr20:41322451:T:C	1.51953e-06	-2.06257e-10	-1.25767	2.19446e-05	-2.06257e-10	-1.26609
41322647	chr20:41322647:C:T	0.00744737	8.38961	-1.15006	6.96347e-05	1.03832	-1.14967
41322673	chr20:41322673:A:C	6.35202e-06	-2.06257e-10	0.172704	7.77999e-05	-2.06257e-10	-0.000469494
41323559	chr20:41323559:C:T	7.98848e-06	-2.06257e-10	0.401931	0.000101441	-2.06257e-10	0.264868
41323849	chr20:41323849:AAC:A	1.55522e-06	-2.06257e-10	-1.23445	2.21354e-05	-2.06257e-10	-1.25743
41324068	chr20:41324068:C:T	1.47844e-06	-1.28509	-5.51629e-10	1.87302e-05	-1.42447	-5.51629e-10
41324109	chr20:41324109:C:T	1.6853e-06	-2.06257e-10	-1.15413	2.34816e-05	-2.06257e-10	-1.19839
41324410	chr20:41324410:G:A	1.53492e-06	-2.06257e-10	-1.24759	2.21109e-05	-2.06257e-10	-1.25854
41325605	chr20:41325605:A:G	1.05932e-05	-1.59011	2.27425	9.53885e-05	-1.58837	1.79172
41325628	chr20:41325628:C:G	2.27905e-06	-2.06257e-10	-0.852309	3.40727e-05	-2.06257e-10	-0.826114
41325964	chr20:41325964:G:A	0.00126801	6.73711	-1.26797	2.49054e-05	0.129413	-1.26894
41326563	chr20:41326563:A:G	0.00601781	8.15107	-1.12466	6.27513e-05	0.909085	-1.12451
41326667	chr20:41326667:T:C	0.00423169	7.82489	-1.1506	5.19119e-05	0.745102	-1.15016
41327331	chr20:41327331:G:A	1.12253e-06	-1.56048	-5.51629e-10	1.58603e-05	-1.59079	-5.51629e-10
41328267	chr20:41328267:G:A	5.20649e-06	-2.06257e-10	-0.0261646	5.91566e-05	-2.06257e-10	-0.274422
41328790	chr20:41328790:T:G	5.21298e-06	-2.06257e-10	-0.0249184	6.74734e-05	-2.06257e-10	-0.142877
41329322	chr20:41329322:T:C	2.84349e-06	-0.990861	0.359825	1.61406e-05	-1.59172	0.0184503
41329447	chr20:41329447:T:G	2.68491e-06	-1.01739	0.328972	1.56945e-05	-1.59173	-0.00957219
41330209	chr20:41330209:C:T	0.0271051	9.34758	-0.816176	0.000115454	1.29083	-0.896565
41330223	chr20:41330223:C:A	6.31349e-06	-2.06257e-10	0.166619	7.22176e-05	-2.06257e-10	-0.0749261
41330479	chr20:41330479:G:A	0.00401222	7.38514	-0.764105	0.000199098	1.81767	-0.878488
41330570	chr20:41330570:A:G	9.87893e-06	-2.06257e-10	0.614335	0.000116993	-2.06257e-10	0.407505
41331080	chr20:41331080:C:T	3.1913e-06	-1.02323	0.507592	1.83547e-05	-1.59164	0.146915
41331558	chr20:41331558:T:C	4.83685e-06	-2.06257e-10	-0.099805	5.48951e-05	-2.06257e-10	-0.349185
41331702	chr20:41331702:G:A	0.0233389	9.22154	-0.839727	0.000106059	1.22706	-0.917675
41332054	chr20:41332054:A:G	1.57161e-06	-2.06257e-10	-1.22397	2.22878e-05	-2.06257e-10	-1.25057
41332169	chr20:41332169:A:G	3.29257e-07	-1.58898	-1.19801	4.81532e-06	-1.58835	-1.19445
41332689	chr20:41332689:T:C	0.00420279	7.8963	-1.22886	5.03024e-05	0.793938	-1.23049
41332757	chr20:41332757:CAAAAT:C	0.0017933	6.45094	-0.635202	0.000127435	1.26129	-0.768297
41333004	chr20:41333004:T:G	1.76194e-06	-2.06257e-10	-1.10966	2.31628e-05	-2.06257e-10	-1.21206
41333108	chr20:41333108:G:A	3.28781e-06	-1.12708	0.641232	2.11902e-05	-1.57876	0.277691
41333185	chr20:41333185:C:T	3.20227e-06	-1.1369	0.624694	2.09183e-05	-1.57695	0.262969
41333201	chr20:41333201:C:G	1.59359e-06	-2.06257e-10	-1.21008	2.26863e-05	-2.06257e-10	-1.23285
41333661	chr20:41333661:A:C	3.28578e-06	-2.06257e-10	-0.486467	4.43553e-05	-2.06257e-10	-0.562377
41334198	chr20:41334198:C:T	1.6474e-06	-2.06257e-10	-1.17687	2.47183e-05	-2.06257e-10	-1.14706
41334231	chr20:41334231:A:G	2.17504e-06	-2.06257e-10	-0.899023	3.07658e-05	-2.06257e-10	-0.928207
41334235	chr20:41334235:T:C	6.16118e-07	-1.54576	-0.614626	8.80602e-06	-1.5711	-0.608076
41334351	chr20:41334351:A:C	9.32951e-07	-0.529462	-1.21601	4.98537e-06	-1.52545	-1.22265
41334928	chr20:41334928:G:A	1.16926e-06	-1.5197	-5.51629e-10	2.09795e-05	-1.31107	-5.51629e-10
41335222	chr20:41335222:TGGACCC:T	2.09484e-06	-2.06257e-10	-0.936591	2.93777e-05	-2.06257e-10	-0.974374
41335449	chr20:41335449:G:A	7.98848e-06	-2.06257e-10	0.401931	0.000101441	-2.06257e-10	0.264868
41335690	chr20:41335690:C:T	0.00349523	7.21643	-0.733345	0.000181349	1.64316	-0.797345
41335821	chr20:41335821:G:A	3.17108e-06	-1.12553	0.603533	2.04655e-05	-1.57893	0.243059
41335932	chr20:41335932:A:G	7.77857e-06	-2.06257e-10	0.375303	9.36024e-05	-2.06257e-10	0.184446
41336189	chr20:41336189:G:A	2.49335e-06	-0.650127	-0.112315	1.42962e-05	-1.4521	-0.242519
41336482	chr20:41336482:A:G	0.000595453	5.38411	-0.67086	0.000145437	1.36421	-0.739075
41336495	chr20:41336495:G:A	0.000472691	5.05363	-0.571261	0.000127881	1.14384	-0.647351
41337379	chr20:41337379:G:A	1.80957e-06	-2.06257e-10	-1.08298	2.77494e-05	-2.06257e-10	-1.03139
41337420	chr20:41337420:C:A	3.05093e-06	-1.14396	0.583341	2.01402e-05	-1.57563	0.223736
41337841	chr20:41337841:G:A	1.39091e-06	-1.34611	-5.51629e-10	1.67852e-05	-1.53411	-5.51629e-10
41338131	chr20:41338131:C:T	2.78e-06	-1.18203	0.528414	1.9313e-05	-1.56694	0.173108
41338475	chr20:41338475:C:T	1.66206e-06	-2.06257e-10	-1.16801	2.37278e-05	-2.06257e-10	-1.18796
41339129	chr20:41339129:C:T	2.07197e-06	-2.06257e-10	-0.947567	2.76652e-05	-2.06257e-10	-1.03443
41339160	chr20:41339160:T:C	2.13575e-06	-2.06257e-10	-0.917253	2.98968e-05	-2.06257e-10	-0.956858
41339311	chr20:41339311:A:C	0.000158271	4.19533	-0.807095	6.39059e-05	0.665983	-0.863181
41339548	chr20:41339548:G:A	4.1661e-06	-1.15252	0.903435	2.6981e-05	-1.57369	0.514211
41339848	chr20:41339848:A:C	4.67477e-07	-1.33998	-1.09649	6.59366e-06	-1.38031	-1.08819
41340067	chr20:41340067:C:G	0.0197632	9.37333	-1.15782	9.11465e-05	1.32796	-1.1701
41340348	chr20:41340348:A:G	0.000356965	5.08295	-0.881382	8.34453e-05	0.986606	-0.917024
41340873	chr20:41340873:C:A	0.00296019	7.58783	-1.27089	0.000164378	2.02129	-1.27373
41341619	chr20:41341619:G:A	1.13633e-06	-1.54827	-5.51629e-10	1.58466e-05	-1.59165	-5.51629e-10
41341720	chr20:41341720:C:T	1.42868e-06	-0.0956269	-1.22369	1.22162e-05	-0.632204	-1.21964
41341745	chr20:41341745:A:G	0.0158048	9.1283	-1.13629	8.18828e-05	1.20056	-1.14988
41341794	chr20:41341794:G:A	3.07127e-06	-1.13581	0.581837	2.00147e-05	-1.57283	0.214689
41341904	chr20:41341904:C:G	0.0171879	9.20426	-1.12837	8.58169e-05	1.23956	-1.14195
41341913	chr20:41341913:C:A	6.43622e-06	0.185871	-5.51629e-10	0.000186528	0.873972	-5.51629e-10
41341933	chr20:41341933:T:C	0.00301649	7.60825	-1.27247	0.000168271	2.04552	-1.27455
41342070	chr20:41342070:G:A	1.51506e-06	-2.06257e-10	-1.26061	2.18991e-05	-2.06257e-10	-1.26817
41342253	chr20:41342253:C:T	5.22276e-07	-1.29633	-1.0293	7.3481e-06	-1.34035	-1.01981
41343188	chr20:41343188:G:C	0.00377655	7.56409	-1.00359	0.000213926	2.08261	-1.07159
41343208	chr20:41343208:T:C	5.08923e-06	-1.37721	1.32827	5.01798e-05	-1.38226	0.943265
41344657	chr20:41344657:T:C	1.51508e-06	-2.06257e-10	-1.2606	2.22566e-05	-2.06257e-10	-1.25197
41344937	chr20:41344937:T:C	2.49167e-06	-2.06257e-10	-0.763115	3.40939e-05	-2.06257e-10	-0.825492
41344938	chr20:41344938:T:C	1.53148e-06	-2.06257e-10	-1.24983	2.24688e-05	-2.06257e-10	-1.24248
41345066	chr20:41345066:C:T	1.49623e-06	-2.06257e-10	-1.27312	2.17497e-05	-2.06257e-10	-1.27501
41345143	chr20:41345143:G:A	1.14673e-06	-0.364965	-1.17419	7.06208e-06	-1.25525	-1.14462
41345336	chr20:41345336:T:C	1.10067e-06	-1.58015	-5.51629e-10	1.71217e-05	-1.51427	-5.51629e-10
41345450	chr20:41345450:G:A	1.57362e-06	-2.06257e-10	-1.22269	2.24536e-05	-2.06257e-10	-1.24316
41345676	chr20:41345676:A:G	0.000767236	5.61901	-0.652283	8.32401e-05	0.809385	-0.742265
41345862	chr20:41345862:G:A	1.21292e-05	0.81955	-5.51629e-10	0.000126693	0.487154	-5.51629e-10
41346317	chr20:41346317:T:C	1.50145e-06	-2.06257e-10	-1.26964	2.1975e-05	-2.06257e-10	-1.26471
41346576	chr20:41346576:A:C	1.67195e-06	-2.06257e-10	-1.16208	2.35646e-05	-2.06257e-10	-1.19486
41346597	chr20:41346597:C:T	1.49984e-06	-2.06257e-10	-1.27071	2.195e-05	-2.06257e-10	-1.26584
41346623	chr20:41346623:C:A	2.8076e-06	-2.06257e-10	-0.643741	3.79849e-05	-2.06257e-10	-0.717422
41346946	chr20:41346946:G:A	5.84532e-06	-0.564108	0.65368	2.38376e-05	-1.53293	0.349585
41347187	chr20:41347187:A:G	2.29685e-06	-2.06257e-10	-0.844532	3.08347e-05	-2.06257e-10	-0.925969
41347962	chr20:41347962:C:T	2.55472e-06	-2.06257e-10	-0.738129	3.56047e-05	-2.06257e-10	-0.782131
41348570	chr20:41348570:A:G	1.55426e-06	-2.06257e-10	-1.23507	2.22321e-05	-2.06257e-10	-1.25307
41348872	chr20:41348872:G:A	1.56622e-06	-2.06257e-10	-1.22741	2.23578e-05	-2.06257e-10	-1.24743
41348944	chr20:41348944:C:T	1.09031e-06	-1.58961	-5.51629e-10	1.63285e-05	-1.5617	-5.51629e-10
41348974	chr20:41348974:C:T	3.79041e-06	-2.06257e-10	-0.343595	5.36115e-05	-2.06257e-10	-0.372845
41348998	chr20:41348998:G:C	1.27009e-06	-1.43698	-5.51629e-10	1.63596e-05	-1.55979	-5.51629e-10
41349010	chr20:41349010:C:T	4.40881e-06	-1.26828	1.07582	4.28952e-05	-1.29269	0.696844
41349102	chr20:41349102:G:A	1.67119e-06	-2.06257e-10	-1.16253	2.35556e-05	-2.06257e-10	-1.19525
41349146	chr20:41349146:G:A	1.77322e-06	-2.06257e-10	-1.10327	2.39003e-05	-2.06257e-10	-1.18072
41349228	chr20:41349228:A:G	1.51191e-06	-2.06257e-10	-1.26269	2.18912e-05	-2.06257e-10	-1.26852
41349501	chr20:41349501:C:T	5.54819e-06	-2.06257e-10	0.0374026	7.29392e-05	-2.06257e-10	-0.0649839
41349566	chr20:41349566:CCTT:C	2.50335e-06	-2.06257e-10	-0.758441	3.26767e-05	-2.06257e-10	-0.867948
41350126	chr20:41350126:G:T	4.28505e-06	-2.06257e-10	-0.220938	5.70527e-05	-2.06257e-10	-0.310634
41350358	chr20:41350358:G:C	4.74438e-06	-0.119109	-5.51629e-10	0.000130244	0.514797	-5.51629e-10
41350742	chr20:41350742:A:C	2.59375e-06	-2.06257e-10	-0.722964	3.37087e-05	-2.06257e-10	-0.836852
41351367	chr20:41351367:G:T	7.96393e-06	-0.609304	1.00816	2.98315e-05	-1.54694	0.587901
41351430	chr20:41351430:G:A	1.21421e-06	-1.48197	-5.51629e-10	1.69483e-05	-1.52444	-5.51629e-10
41352228	chr20:41352228:C:T	1.73655e-06	-2.06257e-10	-1.12417	2.53243e-05	-2.06257e-10	-1.12285
41352232	chr20:41352232:C:T	2.58342e-06	-2.06257e-10	-0.726955	3.31559e-05	-2.06257e-10	-0.853389
41352293	chr20:41352293:T:C	2.22865e-06	-2.06257e-10	-0.874672	2.90877e-05	-2.06257e-10	-0.984293
41352321	chr20:41352321:G:C	1.79107e-06	-2.06257e-10	-1.09326	2.53778e-05	-2.06257e-10	-1.12074
41352364	chr20:41352364:C:T	1.79701e-06	-2.06257e-10	-1.08994	2.51273e-05	-2.06257e-10	-1.13065
41352539	chr20:41352539:A:T	1.58113e-06	-2.06257e-10	-1.21793	2.29356e-05	-2.06257e-10	-1.22192
41352930	chr20:41352930:C:T	2.35769e-06	-2.06257e-10	-0.818389	3.17055e-05	-2.06257e-10	-0.89812
41353373	chr20:41353373:A:T	2.11008e-06	-2.06257e-10	-0.929344	2.96333e-05	-2.06257e-10	-0.965711
41353616	chr20:41353616:T:C	2.36433e-06	-2.06257e-10	-0.815575	3.1793e-05	-2.06257e-10	-0.895365
41353906	chr20:41353906:T:C	1.56487e-06	-2.06257e-10	-1.22827	2.25945e-05	-2.06257e-10	-1.2369
41354585	chr20:41354585:C:T	7.08964e-07	-1.27267	-0.747355	7.9879e-06	-1.42279	-0.853887
41354627	chr20:41354627:G:A	1.63466e-06	-2.06257e-10	-1.18463	2.3819e-05	-2.06257e-10	-1.18413
41356348	chr20:41356348:G:A	9.537e-06	-1.24022	1.81933	7.30525e-05	-1.255	1.19157
41356957	chr20:41356957:A:G	2.27143e-06	-2.06257e-10	-0.855662	2.96823e-05	-2.06257e-10	-0.96406
41356960	chr20:41356960:G:A	1.64969e-06	-2.06257e-10	-1.17548	2.40125e-05	-2.06257e-10	-1.17603
41357207	chr20:41357207:T:C	3.58851e-06	-0.892236	0.493902	1.62088e-05	-1.57743	0.00837673
41357662	chr20:41357662:A:G	2.16023e-06	-2.06257e-10	-0.905854	2.85028e-05	-2.06257e-10	-1.00461
41357900	chr20:41357900:G:A	2.90531e-06	-2.06257e-10	-0.609531	3.71552e-05	-2.06257e-10	-0.739507
41358211	chr20:41358211:C:T	1.4153e-06	-1.32873	-5.51629e-10	1.79643e-05	-1.46623	-5.51629e-10
41358685	chr20:41358685:C:T	1.22814e-06	-1.47057	-5.51629e-10	1.58448e-05	-1.59177	-5.51629e-10
41359018	chr20:41359018:C:T	2.03057e-06	-2.06257e-10	-0.967754	2.64672e-05	-2.06257e-10	-1.0787
41359308	chr20:41359308:G:A	3.31696e-06	-0.795259	0.318239	1.40639e-05	-1.56219	-0.148808
41359499	chr20:41359499:G:C	2.1152e-05	0.798024	0.57764	2.8428e-05	-1.17287	0.165639
41359612	chr20:41359612:C:A	2.40884e-06	-0.856451	0.0595258	1.14869e-05	-1.55929	-0.354106
41359969	chr20:41359969:C:T	1.66811e-06	-2.06257e-10	-1.16438	2.70623e-05	-2.06257e-10	-1.05647
41360018	chr20:41360018:T:C	6.15998e-07	-1.19532	-0.965261	7.03238e-06	-1.36189	-1.04219
41360106	chr20:41360106:G:A	1.50438e-06	-2.06257e-10	-1.26769	2.18381e-05	-2.06257e-10	-1.27095
41360168	chr20:41360168:C:T	1.83627e-06	-2.06257e-10	-1.06833	2.86748e-05	-2.06257e-10	-0.998592
41360290	chr20:41360290:C:G	2.0372e-06	-2.06257e-10	-0.964494	2.85956e-05	-2.06257e-10	-1.00136
41360541	chr20:41360541:C:T	1.6648e-05	-1.20208	2.33829	0.000109126	-1.28039	1.61828
41360695	chr20:41360695:G:A	2.34145e-06	-0.825301	-5.51629e-10	3.52113e-05	-0.793243	-5.51629e-10
41361005	chr20:41361005:G:A	1.57376e-06	-2.06257e-10	-1.2226	2.26103e-05	-2.06257e-10	-1.2362
41361086	chr20:41361086:C:G	1.86673e-06	0.19786	-1.24974	5.3581e-06	-1.41663	-1.25937
41361367	chr20:41361367:C:T	2.00083e-06	-2.06257e-10	-0.982507	2.694e-05	-2.06257e-10	-1.061
41361446	chr20:41361446:G:A	2.06128e-06	-2.06257e-10	-0.952742	2.90595e-05	-2.06257e-10	-0.985262
41361519	chr20:41361519:G:GCTGAAGTTTCTGGGCTGTGTC	5.94912e-06	-2.06257e-10	0.107174	6.6008e-05	-2.06257e-10	-0.164834
41361737	chr20:41361737:G:C	1.69373e-06	-1.14914	-5.51629e-10	2.16687e-05	-1.27874	-5.51629e-10
41361742	chr20:41361742:A:C	1.70231e-06	-2.06257e-10	-1.14408	2.43442e-05	-2.06257e-10	-1.16232
41361805	chr20:41361805:C:T	1.57926e-06	-2.06257e-10	-1.21911	2.18771e-05	-2.06257e-10	-1.26917
41361974	chr20:41361974:C:T	1.81613e-06	0.129936	-1.2093	5.40454e-06	-1.43707	-1.2303
41362009	chr20:41362009:C:T	2.02356e-06	-2.06257e-10	-0.971209	2.71931e-05	-2.06257e-10	-1.05165
41362071	chr20:41362071:G:A	1.99733e-06	-2.06257e-10	-0.98426	2.68968e-05	-2.06257e-10	-1.0626
41362504	chr20:41362504:A:G	3.31087e-06	-0.666481	0.187624	1.29766e-05	-1.53244	-0.259018
41363098	chr20:41363098:C:T	2.22459e-06	-0.876495	-5.51629e-10	3.05133e-05	-0.936448	-5.51629e-10
41363371	chr20:41363371:A:G	1.0084e-06	-0.481881	-1.18582	5.2613e-06	-1.48781	-1.20643
41363528	chr20:41363528:C:T	1.80398e-06	-2.06257e-10	-1.08608	2.57065e-05	-2.06257e-10	-1.10787
41364272	chr20:41364272:G:A	1.89316e-06	-2.06257e-10	-1.03782	2.56908e-05	-2.06257e-10	-1.10848
41364330	chr20:41364330:TTC:T	4.00591e-05	-1.4004	3.41468	0.000223531	-1.41591	2.47085
41364357	chr20:41364357:C:T	3.74814e-05	-1.44487	3.39264	0.000209446	-1.45868	2.44853
41364674	chr20:41364674:C:T	1.87755e-06	-2.06257e-10	-1.0461	2.54995e-05	-2.06257e-10	-1.11595
41364701	chr20:41364701:C:T	0.000112323	-0.299761	3.34507	0.00036603	-0.843738	2.39184
41364823	chr20:41364823:C:T	1.46933e-06	-0.0546853	-1.23657	1.27748e-05	-0.585891	-1.22124
41365049	chr20:41365049:G:A	1.55225e-06	-2.06257e-10	-1.23637	2.21975e-05	-2.06257e-10	-1.25463
41365084	chr20:41365084:C:T	1.57959e-06	-2.06257e-10	-1.2189	2.34306e-05	-2.06257e-10	-1.20057
41365241	chr20:41365241:C:T	1.53513e-06	-2.06257e-10	-1.24745	2.29298e-05	-2.06257e-10	-1.22217
41365291	chr20:41365291:C:T	8.7138e-06	0.488839	-5.51629e-10	3.75168e-05	-0.729819	-5.51629e-10
41365450	chr20:41365450:C:T	1.85846e-06	-2.06257e-10	-1.05632	2.55137e-05	-2.06257e-10	-1.11539
41365525	chr20:41365525:C:T	3.10066e-06	-2.06257e-10	-0.544453	4.23095e-05	-2.06257e-10	-0.609599
41365873	chr20:41365873:CA:C	1.76254e-06	-2.06257e-10	-1.10931	2.46548e-05	-2.06257e-10	-1.14964
41366179	chr20:41366179:A:G	2.0173e-06	-2.06257e-10	-0.974307	3.48689e-05	-2.06257e-10	-0.803014
41366471	chr20:41366471:T:G	1.505e-06	-1.26728	-5.51629e-10	1.66645e-05	-1.54133	-5.51629e-10
41366647	chr20:41366647:G:A	2.38355e-06	-2.06257e-10	-0.807477	3.01794e-05	-2.06257e-10	-0.94745
41367074	chr20:41367074:C:T	1.7111e-06	-2.06257e-10	-1.13893	2.40296e-05	-2.06257e-10	-1.17532
41367368	chr20:41367368:C:T	1.53513e-06	-2.06257e-10	-1.24745	2.29298e-05	-2.06257e-10	-1.22217
41367520	chr20:41367520:C:T	1.72043e-06	-0.104936	-1.02856	1.28903e-05	-0.727439	-1.07069
41367653	chr20:41367653:T:G	1.31273e-06	-1.40396	-5.51629e-10	2.99593e-05	-0.954768	-5.51629e-10
41368858	chr20:41368858:C:T	2.24364e-06	-2.06257e-10	-0.867969	2.86698e-05	-2.06257e-10	-0.998766
41368958	chr20:41368958:A:G	1.78013e-06	-2.06257e-10	-1.09938	2.49947e-05	-2.06257e-10	-1.13594
41369105	chr20:41369105:T:C	1.26237e-06	-0.676309	-0.766767	9.13197e-06	-1.29075	-0.852074
41369717	chr20:41369717:A:G	5.442e-06	-2.06257e-10	0.0180769	6.04896e-05	-2.06257e-10	-0.252139
41369851	chr20:41369851:A:C	1.06566e-06	-0.885773	-0.726702	8.45377e-06	-1.40367	-0.816325
41370225	chr20:41370225:C:T	1.81053e-06	-2.06257e-10	-1.08245	2.55266e-05	-2.06257e-10	-1.11489
41370355	chr20:41370355:G:A	4.38451e-06	-2.06257e-10	-0.197992	4.65916e-05	-2.06257e-10	-0.51319
41371219	chr20:41371219:T:C	1.499e-06	-2.06257e-10	-1.27127	2.17635e-05	-2.06257e-10	-1.27437
41371276	chr20:41371276:G:A	8.21599e-05	-0.377765	3.11036	0.00028112	-0.899281	2.18345
41371633	chr20:41371633:C:T	1.5084e-06	-1.26502	-5.51629e-10	1.66971e-05	-1.53937	-5.51629e-10
41371758	chr20:41371758:G:C	1.54025e-06	-2.06257e-10	-1.24413	2.30354e-05	-2.06257e-10	-1.21758
41373281	chr20:41373281:AAG:A	6.45448e-07	-1.0182	-1.09568	6.93175e-06	-1.21329	-1.20521
41373420	chr20:41373420:C:G	2.66796e-05	-0.0342207	1.64205	3.39939e-05	-1.3872	0.55877
41373668	chr20:41373668:C:T	1.96805e-06	-2.06257e-10	-0.999025	2.74566e-05	-2.06257e-10	-1.042
41374467	chr20:41374467:G:A	1.58169e-06	-2.06257e-10	-1.21757	2.19129e-05	-2.06257e-10	-1.26753
41374581	chr20:41374581:G:A	1.13468e-05	-2.06257e-10	0.75287	7.87723e-05	-2.06257e-10	0.0119513
41374697	chr20:41374697:T:G	1.2359e-06	-0.653771	-0.810501	6.46e-06	-1.56588	-0.9231
41374807	chr20:41374807:C:T	3.12231e-06	-2.06257e-10	-0.537496	4.18855e-05	-2.06257e-10	-0.61967
41375307	chr20:41375307:G:A	1.66057e-06	-2.06257e-10	-1.16891	2.37498e-05	-2.06257e-10	-1.18704
41375896	chr20:41375896:C:T	1.56567e-05	1.07483	-5.51629e-10	9.29689e-05	0.177655	-5.51629e-10
41376837	chr20:41376837:G:A	1.605e-06	-2.06257e-10	-1.20295	2.38675e-05	-2.06257e-10	-1.18209
41377030	chr20:41377030:A:G	4.90483e-05	1.64957	0.567163	4.1393e-05	-0.867724	0.236227
41377091	chr20:41377091:G:C	1.41707e-06	-0.111223	-1.21625	9.50443e-06	-0.854453	-1.2484
41377217	chr20:41377217:T:G	1.77897e-06	0.0860447	-1.18608	1.08165e-05	-0.748755	-1.22478
41377820	chr20:41377820:C:T	1.67096e-06	-2.06257e-10	-1.16267	2.34283e-05	-2.06257e-10	-1.20066
41378141	chr20:41378141:A:G	2.01655e-06	-2.06257e-10	-0.974684	2.80951e-05	-2.06257e-10	-1.01901
41378217	chr20:41378217:T:C	8.82039e-07	-0.565326	-1.23626	6.96811e-06	-1.1529	-1.26037
41378439	chr20:41378439:C:T	1.66086e-05	-2.06257e-10	1.13385	0.00010158	-2.06257e-10	0.266236
41378578	chr20:41378578:G:A	1.01412e-06	-0.448498	-1.21355	7.51946e-06	-1.09089	-1.24623
41378616	chr20:41378616:C:T	1.22939e-05	0.833037	-5.51629e-10	0.000128312	0.499858	-5.51629e-10
41378636	chr20:41378636:T:C	1.81398e-06	-2.06257e-10	-1.08055	2.61233e-05	-2.06257e-10	-1.09178
41378710	chr20:41378710:C:G	1.49397e-06	-2.06257e-10	-1.27463	2.18034e-05	-2.06257e-10	-1.27254
41378818	chr20:41378818:C:T	1.55195e-06	-2.06257e-10	-1.23656	2.17853e-05	-2.06257e-10	-1.27337
41378825	chr20:41378825:C:T	9.44891e-07	-0.548479	-1.18428	7.3337e-06	-1.13653	-1.2256
41379286	chr20:41379286:A:G	3.23903e-06	-0.500797	-5.51629e-10	0.000133086	0.536384	-5.51629e-10
41379330	chr20:41379330:C:T	3.40538e-05	1.98645	-0.134577	2.61015e-05	-0.700867	-0.391751
41379370	chr20:41379370:T:TC	1.87647e-06	-1.04668	-5.51629e-10	1.95734e-05	-1.38044	-5.51629e-10
41379416	chr20:41379416:G:A	1.30628e-06	-1.40888	-5.51629e-10	1.60233e-05	-1.58056	-5.51629e-10
41379590	chr20:41379590:G:A	7.79858e-07	-0.699309	-1.2254	6.43661e-06	-1.239	-1.2536
41379842	chr20:41379842:T:C	1.15594e-06	-0.256196	-1.27496	8.17414e-06	-0.981333	-1.2723
41379963	chr20:41379963:G:A	1.51738e-06	-2.06257e-10	-1.25908	2.18016e-05	-2.06257e-10	-1.27263
41380845	chr20:41380845:G:A	1.56208e-06	-2.06257e-10	-1.23005	2.18228e-05	-2.06257e-10	-1.27165
41380985	chr20:41380985:GC:G	1.55626e-06	-2.06257e-10	-1.23379	2.18016e-05	-2.06257e-10	-1.27263
41381386	chr20:41381386:A:T	1.93532e-06	-2.06257e-10	-1.0158	2.77985e-05	-2.06257e-10	-1.02963
41381405	chr20:41381405:A:T	1.25938e-05	-0.115626	0.972762	1.98935e-05	-1.4175	0.0532867
41381821	chr20:41381821:AAAC:A	6.43128e-06	0.185104	-5.51629e-10	1.93526e-05	-1.39178	-5.51629e-10
41382017	chr20:41382017:C:T	1.61919e-06	-2.06257e-10	-1.19414	2.22181e-05	-2.06257e-10	-1.2537
41382030	chr20:41382030:C:G	2.14532e-05	1.79354	-0.403736	1.97867e-05	-0.784577	-0.58502
41383113	chr20:41383113:A:G	8.86259e-06	1.09279	-0.58702	1.24691e-05	-1.08486	-0.746501
41383381	chr20:41383381:G:A	3.21075e-06	0.575492	-1.08506	8.32898e-06	-1.14788	-1.08699
41383761	chr20:41383761:T:C	1.82726e-06	0.194051	-1.26731	5.75808e-06	-1.33272	-1.27129
41385153	chr20:41385153:T:A	1.64247e-06	-2.06257e-10	-1.17987	2.35028e-05	-2.06257e-10	-1.19749
41385155	chr20:41385155:C:A	1.6708e-06	-2.06257e-10	-1.16277	2.38714e-05	-2.06257e-10	-1.18193
41385239	chr20:41385239:A:G	0.000722985	5.04918	-0.141861	9.23703e-05	0.561095	-0.389898
41385530	chr20:41385530:G:C	1.12431e-06	-1.5589	-5.51629e-10	1.7462e-05	-1.49458	-5.51629e-10
41385784	chr20:41385784:A:G	1.76253e-06	-2.06257e-10	-1.10932	2.70462e-05	-2.06257e-10	-1.05706
41385977	chr20:41385977:TTTTCTTTTCTC:T	1.13181e-06	-1.55225	-5.51629e-10	1.72599e-05	-1.50623	-5.51629e-10
41385979	chr20:41385979:TTCTTTTC:T	1.55348e-06	-2.06257e-10	-1.23557	2.38694e-05	-2.06257e-10	-1.18201
41386034	chr20:41386034:G:A	0.000506981	3.44518	1.10723	0.000105533	-0.28578	0.590197
41386065	chr20:41386065:C:A	1.76519e-06	-2.06257e-10	-1.10781	2.70933e-05	-2.06257e-10	-1.05532
41386183	chr20:41386183:C:T	1.49459e-06	-2.06257e-10	-1.27422	2.21812e-05	-2.06257e-10	-1.25537
41386934	chr20:41386934:G:A	5.42143e-06	-1.27471	1.289	4.2174e-05	-1.57431	0.961498
41387150	chr20:41387150:A:C	1.76039e-06	-2.06257e-10	-1.11053	2.7008e-05	-2.06257e-10	-1.05848
41387599	chr20:41387599:G:A	1.49483e-06	-2.06257e-10	-1.27406	2.21991e-05	-2.06257e-10	-1.25456
41388197	chr20:41388197:C:G	0.00108665	4.10081	1.21398	0.000170192	0.0514163	0.7309
41388363	chr20:41388363:A:C	1.82955e-06	-2.06257e-10	-1.072	2.82204e-05	-2.06257e-10	-1.01456
41388443	chr20:41388443:T:C	1.49368e-06	-2.06257e-10	-1.27483	2.21336e-05	-2.06257e-10	-1.25751
41388722	chr20:41388722:G:A	2.68367e-05	-2.06257e-10	1.6137	0.000135975	-2.06257e-10	0.557858
41389527	chr20:41389527:A:G	1.8864e-06	-2.06257e-10	-1.0414	2.93278e-05	-2.06257e-10	-0.976072
41389845	chr20:41389845:T:C	1.49369e-06	-2.06257e-10	-1.27482	2.19594e-05	-2.06257e-10	-1.26541
41390596	chr20:41390596:G:A	1.4934e-06	-2.06257e-10	-1.27502	2.18631e-05	-2.06257e-10	-1.26981
41390724	chr20:41390724:T:C	1.87942e-06	-2.06257e-10	-1.04511	2.92066e-05	-2.06257e-10	-0.980215
41391386	chr20:41391386:A:G	0.00013775	-2.06257e-10	3.24937	0.000511787	-2.06257e-10	1.8833
41391745	chr20:41391745:A:G	1.70109e-06	-2.06257e-10	-1.1448	2.42713e-05	-2.06257e-10	-1.16531
41392019	chr20:41392019:T:C	2.15777e-06	-2.06257e-10	-0.906993	3.40934e-05	-2.06257e-10	-0.825506
41392045	chr20:41392045:G:A	1.4988e-06	-2.06257e-10	-1.2714	2.1913e-05	-2.06257e-10	-1.26753
41392129	chr20:41392129:C:A	9.01069e-06	1.72574	-1.2034	1.05435e-05	-0.864556	-1.13455
41392158	chr20:41392158:GAGTT:G	1.61791e-06	-1.19494	-5.51629e-10	1.88534e-05	-1.41792	-5.51629e-10
41392221	chr20:41392221:A:G	1.64583e-06	-2.06257e-10	-1.17782	2.3482e-05	-2.06257e-10	-1.19838
41392296	chr20:41392296:CT:C	5.26962e-06	1.2189	-1.23301	7.38978e-06	-1.07965	-1.27486
41392539	chr20:41392539:G:T	0.000790627	6.22835	-1.23159	2.29681e-05	-0.0176716	-1.20283
41393111	chr20:41393111:C:A	0.00124007	3.65999	1.78686	0.0001783	-0.159434	0.988292
41393239	chr20:41393239:T:C	1.71319e-06	-2.06257e-10	-1.13771	2.60765e-05	-2.06257e-10	-1.09357
41393292	chr20:41393292:G:A	7.34179e-06	-2.06257e-10	0.317512	8.82319e-05	-2.06257e-10	0.125359
41393319	chr20:41393319:T:C	9.12024e-06	1.3687	-0.834275	9.4678e-06	-1.01745	-1.08926
41393449	chr20:41393449:G:A	1.12104e-06	-1.56181	-5.51629e-10	1.82588e-05	-1.44996	-5.51629e-10
41393757	chr20:41393757:G:C	1.49945e-06	-2.06257e-10	-1.27097	2.1759e-05	-2.06257e-10	-1.27458
41394406	chr20:41394406:C:T	6.39966e-06	1.05582	-0.875642	8.09314e-06	-1.14864	-1.11495
41394498	chr20:41394498:A:AG	5.07077e-06	1.17485	-1.22743	7.57038e-06	-1.10469	-1.22568
41395450	chr20:41395450:C:T	8.83992e-05	-2.06257e-10	2.80579	0.000364817	-2.06257e-10	1.54479
41395701	chr20:41395701:A:G	1.80969e-06	-2.06257e-10	-1.08291	2.79664e-05	-2.06257e-10	-1.0236
41396064	chr20:41396064:C:T	1.81968e-06	-2.06257e-10	-1.07741	2.49949e-05	-2.06257e-10	-1.13594
41396074	chr20:41396074:G:GC	7.48203e-06	-2.06257e-10	0.336434	8.99762e-05	-2.06257e-10	0.144936
41396369	chr20:41396369:C:T	8.64065e-06	-2.06257e-10	0.480408	0.000156888	-2.06257e-10	0.700922
41396504	chr20:41396504:C:T	3.26652e-06	-2.06257e-10	-0.492344	3.09284e-05	-2.06257e-10	-0.922934
41396613	chr20:41396613:T:G	3.59387e-07	-1.51072	-1.18871	5.46119e-06	-1.46514	-1.1918
41396674	chr20:41396674:A:G	4.20958e-06	-1.58691	1.3482	5.37205e-05	-1.21106	0.840248
41397076	chr20:41397076:A:AT	8.30113e-06	0.440323	-5.51629e-10	4.58193e-05	-0.529903	-5.51629e-10
41397341	chr20:41397341:T:C	1.73991e-06	-2.06257e-10	-1.12224	2.29464e-05	-2.06257e-10	-1.22145
41397610	chr20:41397610:G:A	5.09124e-06	0.1648	-0.213349	8.31367e-06	-1.47694	-0.759767
41397934	chr20:41397934:C:A	8.55302e-07	-0.562923	-1.26945	3.19698e-05	0.367554	-1.25737
41398145	chr20:41398145:G:A	5.19024e-07	-1.59002	-0.741856	6.78609e-06	-1.59142	-0.848315
41399096	chr20:41399096:T:A	3.76798e-06	-0.34953	-5.51629e-10	3.89365e-05	-0.692676	-5.51629e-10
41399497	chr20:41399497:G:A	7.24072e-07	-1.16261	-0.836321	8.33738e-06	-1.5821	-0.651758
41399540	chr20:41399540:G:A	1.82118e-06	-2.06257e-10	-1.07659	2.35065e-05	-2.06257e-10	-1.19733
41399744	chr20:41399744:C:T	1.64518e-06	-2.06257e-10	-1.17822	2.19577e-05	-2.06257e-10	-1.26549
41400000	chr20:41400000:T:C	0.00342733	3.45655	3.00691	9.55377e-05	-0.592283	0.797195
41400005	chr20:41400005:G:A	0.00235592	3.82895	2.25966	8.21683e-05	-0.421828	0.475988
41400381	chr20:41400381:C:T	0.0033963	3.51961	2.93476	9.33438e-05	-0.563348	0.745028
41400777	chr20:41400777:A:C	0.000291507	3.37505	0.62394	3.28509e-05	-0.61722	-0.24541
41400930	chr20:41400930:C:T	7.00156e-05	2.57799	-0.0053386	4.94947e-05	0.398274	-0.851018
41401109	chr20:41401109:T:C	2.85406e-05	1.32992	0.345334	1.94398e-05	-1.13558	-0.251706
41401732	chr20:41401732:A:G	1.8147e-06	-2.06257e-10	-1.08015	2.56858e-05	-2.06257e-10	-1.10867
41401764	chr20:41401764:AC:A	1.92852e-06	-2.06257e-10	-1.01932	2.44051e-05	-2.06257e-10	-1.15982
41401960	chr20:41401960:C:T	4.46262e-06	0.803667	-0.984	8.32155e-06	-1.18327	-1.05249
41402653	chr20:41402653:T:G	4.60154e-05	1.31743	0.835478	2.39316e-05	-1.14111	-0.0382946
41403389	chr20:41403389:T:G	1.14866e-06	-1.53748	-5.51629e-10	2.28616e-05	-1.22515	-5.51629e-10
41403669	chr20:41403669:G:A	6.53784e-07	-0.88589	-1.21516	7.20478e-06	-1.11456	-1.2653
41403781	chr20:41403781:A:G	2.67723e-05	1.03436	0.57694	1.73275e-05	-1.26632	-0.235997
41403814	chr20:41403814:C:T	1.15081e-05	0.766979	-5.51629e-10	0.000121952	0.449018	-5.51629e-10
41403998	chr20:41403998:C:T	1.04515e-05	0.670673	-5.51629e-10	0.000112207	0.365732	-5.51629e-10
41404806	chr20:41404806:C:T	2.16642e-06	-2.06257e-10	-0.902992	3.38403e-05	-2.06257e-10	-0.832957
41405600	chr20:41405600:G:A	0.00130805	5.06539	0.43483	0.000468266	2.33142	-0.53699
41405646	chr20:41405646:T:C	0.00169069	5.26881	0.488011	0.00056038	2.47656	-0.502551
41406035	chr20:41406035:T:C	2.0669e-06	-2.06257e-10	-0.950018	2.91149e-05	-2.06257e-10	-0.98336
41406762	chr20:41406762:C:T	1.14579e-06	-1.53997	-5.51629e-10	1.60521e-05	-1.57877	-5.51629e-10
41407188	chr20:41407188:A:T	1.221e-05	0.826182	-5.51629e-10	0.000127837	0.496144	-5.51629e-10
41407325	chr20:41407325:G:C	0.00068423	4.64718	0.205046	5.34306e-05	0.148875	-0.5251
41407484	chr20:41407484:G:A	0.000693723	4.91502	-0.04902	0.000326481	2.23547	-0.801706
41407555	chr20:41407555:T:C	3.21856e-06	-2.06257e-10	-0.507136	5.12557e-05	-2.06257e-10	-0.417783
41407660	chr20:41407660:G:T	1.5875e-06	-1.21391	-5.51629e-10	2.03309e-05	-1.34247	-5.51629e-10
41407834	chr20:41407834:C:T	4.66627e-06	-2.06257e-10	-0.13571	6.01119e-05	-2.06257e-10	-0.258402
41407845	chr20:41407845:A:C	3.18173e-06	-2.06257e-10	-0.518644	5.04045e-05	-2.06257e-10	-0.43453
41407882	chr20:41407882:T:C	1.15767e-05	1.65506	-0.88214	0.00012109	1.25908	-0.817154
41408114	chr20:41408114:C:T	1.27168e-05	0.866854	-5.51629e-10	0.000133101	0.536501	-5.51629e-10
41409020	chr20:41409020:C:A	1.53477e-06	-1.24769	-5.51629e-10	1.67141e-05	-1.53836	-5.51629e-10
41409609	chr20:41409609:G:A	1.89545e-06	-2.06257e-10	-1.03661	2.93173e-05	-2.06257e-10	-0.976433
41409930	chr20:41409930:A:G	1.28234e-05	0.875205	-5.51629e-10	0.000133705	0.541023	-5.51629e-10
41409988	chr20:41409988:TG:T	1.87455e-06	-2.06257e-10	-1.0477	2.32908e-05	-2.06257e-10	-1.20655
41410064	chr20:41410064:G:A	4.00183e-07	-1.57093	-1.02098	5.46406e-06	-1.57547	-1.08094
41410110	chr20:41410110:G:A	1.88724e-06	-2.06257e-10	-1.04096	2.33766e-05	-2.06257e-10	-1.20288
41410775	chr20:41410775:T:C	6.81572e-07	-0.880331	-1.17909	4.78595e-06	-1.552	-1.23693
41410879	chr20:41410879:G:A	4.01217e-06	0.976478	-1.26322	1.19418e-05	-0.607655	-1.26691
41411391	chr20:41411391:G:A	6.07542e-06	1.29156	-1.16338	1.43982e-05	-0.425895	-1.26161
41411812	chr20:41411812:G:A	6.38705e-05	3.64114	-1.16035	8.04822e-05	1.28725	-1.25382
41411962	chr20:41411962:G:A	1.71885e-06	-0.903154	-0.23126	8.41828e-06	-1.55222	-0.671983
41412230	chr20:41412230:G:A	1.97845e-06	-0.993754	-5.51629e-10	2.14175e-05	-1.2904	-5.51629e-10
41412330	chr20:41412330:CT:C	1.28655e-05	0.878476	-5.51629e-10	0.000134295	0.545432	-5.51629e-10
41412696	chr20:41412696:G:A	2.19664e-06	-0.889139	-5.51629e-10	4.08588e-05	-0.644488	-5.51629e-10
41413491	chr20:41413491:C:T	1.72231e-06	-2.06257e-10	-1.1324	2.6282e-05	-2.06257e-10	-1.08572
41413666	chr20:41413666:C:T	3.56675e-07	-1.57063	-1.13638	5.01911e-06	-1.57523	-1.16612
41413890	chr20:41413890:C:T	7.93699e-07	-0.845776	-1.06135	5.24384e-06	-1.54398	-1.15357
41414244	chr20:41414244:C:T	2.67626e-06	0.579255	-1.2709	2.92245e-05	0.295239	-1.27484
41414456	chr20:41414456:T:C	6.10092e-06	1.15863	-1.02626	9.08077e-06	-1.0934	-1.05505
41415273	chr20:41415273:C:T	6.6833e-05	2.88228	-0.356154	5.477e-05	0.619715	-0.971182
41416374	chr20:41416374:T:C	2.69848e-06	0.587522	-1.2709	2.91984e-05	0.294346	-1.27484
41416527	chr20:41416527:A:T	2.57089e-06	0.539088	-1.2709	2.79126e-05	0.249308	-1.27484
41416591	chr20:41416591:G:C	7.88563e-07	-1.11299	-0.800618	1.07027e-05	-1.26781	-0.716296
41417170	chr20:41417170:A:G	2.35143e-06	0.450134	-1.27118	2.56949e-05	0.166581	-1.2749
41418158	chr20:41418158:T:C	1.8584e-06	-2.06257e-10	-1.05635	2.57632e-05	-2.06257e-10	-1.10566
41418305	chr20:41418305:C:T	1.42154e-06	-0.578559	-0.745767	6.17198e-06	-1.4695	-1.06509
41418955	chr20:41418955:T:C	2.04043e-06	-2.06257e-10	-0.962908	2.85031e-05	-2.06257e-10	-1.0046
41420001	chr20:41420001:T:C	8.08699e-07	-1.27485	-0.613551	6.10779e-06	-1.58622	-0.958825
41420446	chr20:41420446:C:A	1.10279e-05	0.724358	-5.51629e-10	0.000118241	0.418112	-5.51629e-10
41420447	chr20:41420447:C:G	1.1003e-05	0.722097	-5.51629e-10	0.000117992	0.416011	-5.51629e-10
41420459	chr20:41420459:G:A	7.2282e-07	-1.3624	-0.638267	6.14358e-06	-1.56346	-0.975737
41420939	chr20:41420939:T:A	4.78625e-06	-0.110322	-5.51629e-10	5.55686e-05	-0.336992	-5.51629e-10
41421233	chr20:41421233:T:C	1.11749e-05	0.737601	-5.51629e-10	0.000118703	0.422012	-5.51629e-10
41421358	chr20:41421358:A:T	2.3134e-06	-2.06257e-10	-0.837353	2.79035e-05	-2.06257e-10	-1.02586
41421674	chr20:41421674:G:A	1.02692e-05	0.653076	-5.51629e-10	0.000110636	0.351641	-5.51629e-10
41422224	chr20:41422224:T:C	1.15042e-05	0.766638	-5.51629e-10	0.000122075	0.450026	-5.51629e-10
41422375	chr20:41422375:C:T	2.38437e-06	-2.06257e-10	-0.807136	3.72096e-05	-2.06257e-10	-0.738042
41422964	chr20:41422964:C:G	9.94269e-06	1.83287	-1.2121	2.04801e-05	-0.0634415	-1.27171
41422965	chr20:41422965:T:C	2.38987e-06	-2.06257e-10	-0.804831	3.7301e-05	-2.06257e-10	-0.73559
41423380	chr20:41423380:A:C	1.87486e-06	-2.06257e-10	-1.04754	2.59566e-05	-2.06257e-10	-1.09818
41423732	chr20:41423732:TC:T	1.72851e-06	0.00615681	-1.13497	7.943e-06	-1.20006	-1.08226
41423889	chr20:41423889:A:G	9.29285e-07	-1.00105	-0.748356	5.74679e-06	-1.57262	-1.03335
41423918	chr20:41423918:CT:C	1.30239e-05	-2.06257e-10	0.890718	0.000248883	-2.06257e-10	1.16237
41424169	chr20:41424169:GA:AA	2.47211e-06	-2.06257e-10	-0.770998	2.89899e-05	-2.06257e-10	-0.987663
41424253	chr20:41424253:T:C	1.97542e-06	-0.995291	-5.51629e-10	3.42746e-05	-0.820206	-5.51629e-10
41424388	chr20:41424388:C:G	4.82671e-07	-1.30615	-1.09833	4.66163e-06	-1.58038	-1.23487
41425570	chr20:41425570:G:A	5.77687e-06	1.3448	-1.26701	8.50155e-06	-0.939672	-1.27469
41425673	chr20:41425673:G:C	3.77814e-07	-1.58123	-1.06819	5.2746e-06	-1.58472	-1.10698
41426792	chr20:41426792:C:T	9.36128e-07	-0.833318	-0.908755	8.40882e-06	-1.56426	-0.661069
41427151	chr20:41427151:A:G	9.88024e-07	-0.418327	-1.26979	5.50834e-06	-1.39681	-1.25154
41427370	chr20:41427370:C:T	1.62208e-06	-2.06257e-10	-1.19236	2.44816e-05	-2.06257e-10	-1.15669
41427967	chr20:41427967:T:G	2.29849e-06	-0.843817	-5.51629e-10	2.08421e-05	-1.31764	-5.51629e-10
41427997	chr20:41427997:G:T	9.38824e-06	1.58842	-1.02503	1.13388e-05	-0.822777	-1.1036
41428518	chr20:41428518:C:A	1.7982e-06	-1.08928	-5.51629e-10	2.22768e-05	-1.25106	-5.51629e-10
41429066	chr20:41429066:T:C	2.2416e-06	-2.06257e-10	-0.868878	2.66469e-05	-2.06257e-10	-1.07194
41429076	chr20:41429076:A:G	8.90839e-06	1.71119	-1.20027	1.89954e-05	-0.141724	-1.26869
41429901	chr20:41429901:A:G	0.000172877	4.40741	-0.930906	0.000155575	1.83041	-1.1379
41429920	chr20:41429920:C:T	2.96612e-06	-2.06257e-10	-0.588815	4.00528e-05	-2.06257e-10	-0.664412
41429921	chr20:41429921:G:A	0.000166734	4.43281	-0.992479	0.000152828	1.85238	-1.17767
41430247	chr20:41430247:T:G	1.42755e-05	0.982472	-5.51629e-10	0.000149234	0.650904	-5.51629e-10
41430511	chr20:41430511:T:C	1.79083e-06	-2.06257e-10	-1.09339	2.5388e-05	-2.06257e-10	-1.12033
41430805	chr20:41430805:C:A	2.64783e-06	-2.06257e-10	-0.70233	4.17591e-05	-2.06257e-10	-0.622693
41431102	chr20:41431102:G:T	1.91616e-06	-1.02575	-5.51629e-10	2.26084e-05	-1.23629	-5.51629e-10
41431881	chr20:41431881:G:A	2.26605e-06	-2.06257e-10	-0.858031	2.68282e-05	-2.06257e-10	-1.06515
41433068	chr20:41433068:A:G	1.99852e-06	-2.06257e-10	-0.983663	2.48569e-05	-2.06257e-10	-1.14148
41433075	chr20:41433075:TA:T	1.97968e-06	-0.993134	-5.51629e-10	2.31666e-05	-1.2119	-5.51629e-10
41433143	chr20:41433143:T:G	1.08834e-06	-1.59142	-5.51629e-10	1.63183e-05	-1.56232	-5.51629e-10
41433487	chr20:41433487:C:T	1.87767e-06	-1.04604	-5.51629e-10	2.22333e-05	-1.25302	-5.51629e-10
41433570	chr20:41433570:C:T	6.94264e-06	1.2558	-0.994184	1.11078e-05	-0.914406	-1.03256
41434315	chr20:41434315:C:T	4.52017e-06	-2.06257e-10	-0.16752	7.36188e-05	-2.06257e-10	-0.0557095
41434431	chr20:41434431:C:T	5.42204e-07	-1.01378	-1.2744	6.49163e-06	-1.21426	-1.26984
41434502	chr20:41434502:C:A	1.13692e-06	-0.425633	-1.12212	5.91191e-06	-1.38444	-1.1932
41434971	chr20:41434971:G:A	1.23474e-06	-1.46521	-5.51629e-10	1.61501e-05	-1.57268	-5.51629e-10
41435064	chr20:41435064:C:T	2.64633e-06	-2.06257e-10	-0.702896	4.17316e-05	-2.06257e-10	-0.623351
41435146	chr20:41435146:A:T	1.98174e-06	-0.992097	-5.51629e-10	2.31642e-05	-1.212	-5.51629e-10
41435729	chr20:41435729:C:T	4.28043e-05	2.43428	-0.353714	3.95795e-05	0.322081	-0.998379
41435910	chr20:41435910:CAAAT:C	4.01578e-05	3.28621	-1.26946	0.000120177	1.67094	-1.23658
41435919	chr20:41435919:A:G	3.57473e-07	-1.4585	-1.24627	4.93117e-06	-1.56682	-1.19222
41436115	chr20:41436115:G:A	2.4474e-06	-0.781041	-5.51629e-10	2.75743e-05	-1.03773	-5.51629e-10
41436170	chr20:41436170:C:T	3.21613e-06	-0.507891	-5.51629e-10	3.40511e-05	-0.826746	-5.51629e-10
41436306	chr20:41436306:G:A	2.00467e-06	-0.980588	-5.51629e-10	2.34031e-05	-1.20174	-5.51629e-10
41436965	chr20:41436965:G:T	2.71171e-06	-2.06257e-10	-0.678492	3.16834e-05	-2.06257e-10	-0.898818
41437400	chr20:41437400:C:T	2.85136e-06	-2.06257e-10	-0.628275	3.85674e-05	-2.06257e-10	-0.702203
41437477	chr20:41437477:T:A	0.000922026	4.49381	0.656692	5.26849e-05	-0.11236	-0.27792
41437712	chr20:41437712:A:G	2.15263e-06	-0.909379	-5.51629e-10	2.48281e-05	-1.14263	-5.51629e-10
41438130	chr20:41438130:G:A	6.95012e-06	1.34228	-1.07959	9.67947e-06	-0.937391	-1.14721
41438776	chr20:41438776:C:T	1.64765e-06	-2.06257e-10	-1.17672	2.17847e-05	-2.06257e-10	-1.2734
41439287	chr20:41439287:C:T	1.09126e-06	-0.666132	-0.922607	6.22949e-06	-1.47826	-1.04705
41439768	chr20:41439768:A:G	1.84865e-06	0.00870712	-1.07032	7.20624e-06	-1.16457	-1.21509
41439869	chr20:41439869:C:T	1.18516e-05	0.796391	-5.51629e-10	0.000121594	0.446079	-5.51629e-10
41440595	chr20:41440595:C:T	2.28665e-06	-2.06257e-10	-0.848983	2.83997e-05	-2.06257e-10	-1.00823
41440841	chr20:41440841:C:T	2.10254e-06	-2.06257e-10	-0.932925	3.15835e-05	-2.06257e-10	-0.901975
41441249	chr20:41441249:C:T	0.000112609	3.42376	-0.375903	2.17648e-05	-0.496402	-0.777913
41441375	chr20:41441375:G:A	3.03225e-06	-2.06257e-10	-0.566766	4.08481e-05	-2.06257e-10	-0.644748
41441606	chr20:41441606:T:C	1.58132e-05	1.00499	0.0797897	3.87829e-05	-0.492039	-0.204591
41443086	chr20:41443086:C:T	2.66093e-06	-2.06257e-10	-0.697395	4.19865e-05	-2.06257e-10	-0.617261
41443144	chr20:41443144:G:T	7.05672e-06	1.39125	-1.11334	1.5598e-05	-0.365862	-1.2416
41443190	chr20:41443190:A:C	3.40122e-07	-1.58433	-1.17019	4.77519e-06	-1.58582	-1.20536
41443242	chr20:41443242:G:A	5.30506e-05	1.38017	0.915007	2.4407e-05	-1.11839	-0.0413494
41443297	chr20:41443297:C:G	0.000157213	3.15076	0.230775	8.14379e-05	0.779465	-0.734234
41443508	chr20:41443508:C:T	3.75074e-07	-1.59159	-1.06511	5.26832e-06	-1.5912	-1.1017
41443765	chr20:41443765:C:G	3.95884e-05	1.28996	0.712501	2.02397e-05	-1.1556	-0.191368
41443905	chr20:41443905:T:C	0.000400622	4.62574	-0.308788	2.99255e-05	-0.0323888	-0.92351
41444024	chr20:41444024:T:C	2.08153e-06	-2.06257e-10	-0.942967	2.75356e-05	-2.06257e-10	-1.03913
41444179	chr20:41444179:A:C	1.89814e-06	-1.0352	-5.51629e-10	2.24246e-05	-1.24445	-5.51629e-10
41444590	chr20:41444590:G:A	1.91551e-06	-1.02608	-5.51629e-10	2.2596e-05	-1.23684	-5.51629e-10
41444867	chr20:41444867:AT:A	6.50239e-06	-1.56663	1.76273	9.27522e-05	-1.59165	1.76697
41444990	chr20:41444990:T:C	2.65785e-06	-2.06257e-10	-0.698554	4.19355e-05	-2.06257e-10	-0.618476
41445179	chr20:41445179:A:G	0.000125274	3.63659	-0.482156	9.21469e-05	1.16043	-0.991656
41445317	chr20:41445317:T:C	1.8893e-06	-1.03987	-5.51629e-10	2.23425e-05	-1.24812	-5.51629e-10
41445448	chr20:41445448:G:A	1.89588e-06	-2.06257e-10	-1.03639	3.0041e-05	-2.06257e-10	-0.952047
41446054	chr20:41446054:G:A	2.84812e-06	-2.06257e-10	-0.629412	4.51054e-05	-2.06257e-10	-0.545608
41446398	chr20:41446398:C:T	2.46858e-06	-0.772426	-5.51629e-10	4.94756e-05	-0.453131	-5.51629e-10
41446661	chr20:41446661:T:C	1.55714e-06	-2.06257e-10	-1.23322	2.24103e-05	-2.06257e-10	-1.24509
41447412	chr20:41447412:T:C	1.68628e-06	-2.06257e-10	-1.15355	2.40387e-05	-2.06257e-10	-1.17494
41447497	chr20:41447497:A:G	6.14192e-06	0.731344	-0.592276	1.52347e-05	-0.7339	-0.897134
41447798	chr20:41447798:G:A	7.80812e-06	1.60984	-1.23074	1.78101e-05	-0.200065	-1.27478
41448645	chr20:41448645:C:T	1.56674e-06	-2.06257e-10	-1.22707	2.25366e-05	-2.06257e-10	-1.23947
41449091	chr20:41449091:T:C	2.63241e-06	-2.06257e-10	-0.70817	4.14799e-05	-2.06257e-10	-0.6294
41449187	chr20:41449187:A:G	5.56936e-07	-1.554	-0.707378	8.51612e-06	-1.59112	-0.621531
41449445	chr20:41449445:C:T	0.00264554	7.26348	-1.05892	3.32344e-05	0.320274	-1.1713
41449488	chr20:41449488:A:G	1.13113e-06	-1.55285	-5.51629e-10	1.79057e-05	-1.46949	-5.51629e-10
41449556	chr20:41449556:G:C	5.50396e-06	-2.06257e-10	0.0293978	5.90481e-05	-2.06257e-10	-0.276257
41449621	chr20:41449621:C:T	2.38959e-06	-2.06257e-10	-0.804948	2.86738e-05	-2.06257e-10	-0.998627
41449858	chr20:41449858:T:C	0.00016725	3.813	-0.369581	2.63037e-05	-0.311863	-0.773037
41450773	chr20:41450773:G:A	3.10199e-06	-2.06257e-10	-0.544026	4.16464e-05	-2.06257e-10	-0.625395
41450872	chr20:41450872:C:G	4.89782e-06	-0.08728	-5.51629e-10	0.000297925	1.34223	-5.51629e-10
41451015	chr20:41451015:G:C	1.08798e-06	-1.59174	-5.51629e-10	2.13122e-05	-1.29533	-5.51629e-10
41451457	chr20:41451457:T:C	2.00682e-06	-2.06257e-10	-0.979518	2.49117e-05	-2.06257e-10	-1.13927
41451774	chr20:41451774:G:C	1.01775e-05	-2.06257e-10	0.644107	0.000194913	-2.06257e-10	0.917944
41452201	chr20:41452201:C:T	1.85075e-06	-2.06257e-10	-1.06048	2.76493e-05	-2.06257e-10	-1.03501
41452556	chr20:41452556:G:A	1.53859e-06	-2.06257e-10	-1.2452	2.18792e-05	-2.06257e-10	-1.26907
41453034	chr20:41453034:G:C	2.13376e-06	-2.06257e-10	-0.918184	2.60504e-05	-2.06257e-10	-1.09458
41453062	chr20:41453062:C:T	1.0619e-06	-0.604096	-1.01191	7.75256e-06	-1.51081	-0.795775
41453271	chr20:41453271:G:A	2.91095e-06	-0.238424	-0.369167	9.7942e-06	-1.29174	-0.781079
41453774	chr20:41453774:T:C	1.91933e-06	-2.06257e-10	-1.02409	2.65073e-05	-2.06257e-10	-1.07719
41454050	chr20:41454050:G:T	1.45453e-06	-0.410917	-0.890467	7.0359e-06	-1.3824	-1.02118
41454808	chr20:41454808:C:G	2.36803e-06	-2.06257e-10	-0.81401	2.92175e-05	-2.06257e-10	-0.979842
41455324	chr20:41455324:G:A	5.46083e-07	-1.08194	-1.19911	6.73247e-06	-1.27671	-1.17096
41455536	chr20:41455536:A:G	1.99701e-06	-0.984418	-5.51629e-10	2.32994e-05	-1.20618	-5.51629e-10
41455544	chr20:41455544:T:C	1.27855e-06	-1.43034	-5.51629e-10	1.63894e-05	-1.55798	-5.51629e-10
41456207	chr20:41456207:C:T	1.56353e-06	-2.06257e-10	-1.22913	2.2456e-05	-2.06257e-10	-1.24305
41456852	chr20:41456852:T:C	1.68232e-06	-2.06257e-10	-1.1559	2.3632e-05	-2.06257e-10	-1.19201
41457759	chr20:41457759:C:T	1.54178e-06	-2.06257e-10	-1.24313	2.34337e-05	-2.06257e-10	-1.20043
41457872	chr20:41457872:C:A	2.89116e-06	-0.591242	-0.0231692	1.10502e-05	-1.44284	-0.509326
41458553	chr20:41458553:C:T	2.47051e-06	-0.509974	-0.261673	9.4343e-06	-1.40912	-0.701137
41459955	chr20:41459955:T:A	2.12964e-06	-0.920117	-5.51629e-10	2.46882e-05	-1.14829	-5.51629e-10
41460037	chr20:41460037:T:C	0.000247368	2.8707	0.964111	0.000101894	0.56968	-0.300354
41460045	chr20:41460045:A:C	1.06412e-05	-2.06257e-10	0.688666	0.000204353	-2.06257e-10	0.965239
41460689	chr20:41460689:C:T	3.84481e-07	-1.58967	-1.04226	5.39919e-06	-1.58861	-1.07975
41460833	chr20:41460833:G:C	1.53194e-06	-2.06257e-10	-1.24954	2.26406e-05	-2.06257e-10	-1.23487
41460876	chr20:41460876:C:T	9.18617e-06	-2.06257e-10	0.54163	0.0001503	-2.06257e-10	0.658026
41461006	chr20:41461006:T:C	4.30166e-06	-2.06257e-10	-0.217068	7.00686e-05	-2.06257e-10	-0.105135
41461189	chr20:41461189:T:C	1.10716e-05	-2.06257e-10	0.728317	0.000182699	-2.06257e-10	0.853233
41461263	chr20:41461263:G:C	2.73479e-06	-2.06257e-10	-0.670014	3.7095e-05	-2.06257e-10	-0.741127
41461655	chr20:41461655:C:T	2.42123e-06	-2.06257e-10	-0.791796	2.99892e-05	-2.06257e-10	-0.953774
41461789	chr20:41461789:G:A	1.65996e-06	-2.06257e-10	-1.16928	2.36873e-05	-2.06257e-10	-1.18967
41462447	chr20:41462447:A:G	9.16636e-06	1.81395	-1.27448	2.05945e-05	-0.0633278	-1.26626
41462474	chr20:41462474:A:G	1.64754e-06	-2.06257e-10	-1.17679	2.35678e-05	-2.06257e-10	-1.19473
41462896	chr20:41462896:T:G	1.10694e-05	-2.06257e-10	0.728112	0.000182652	-2.06257e-10	0.852973
41463378	chr20:41463378:T:A	2.03075e-06	-0.967667	-5.51629e-10	2.37439e-05	-1.18729	-5.51629e-10
41463450	chr20:41463450:G:A	1.22804e-06	-0.300643	-1.17001	4.91162e-05	0.668047	-1.12847
41463457	chr20:41463457:T:C	1.12255e-05	-2.06257e-10	0.742122	0.000184947	-2.06257e-10	0.865459
41463529	chr20:41463529:T:C	2.31173e-06	-0.838075	-5.51629e-10	1.58803e-05	-1.58953	-5.51629e-10
41464104	chr20:41464104:C:G	1.62428e-06	-2.06257e-10	-1.191	2.53261e-05	-2.06257e-10	-1.12277
41464603	chr20:41464603:A:G	1.65998e-06	-2.06257e-10	-1.16927	2.60621e-05	-2.06257e-10	-1.09413
41465074	chr20:41465074:T:C	0.000104734	1.59387	1.38149	5.75239e-05	-1.02545	0.723042
41465316	chr20:41465316:A:C	0.000363632	1.63707	2.583	0.000145503	-1.01259	1.63817
41465724	chr20:41465724:C:G	1.37198e-06	-0.713056	-0.646756	6.51781e-06	-1.49711	-0.982958
41465799	chr20:41465799:A:C	3.98215e-07	-1.58363	-1.0132	5.55551e-06	-1.58612	-1.0537
41465875	chr20:41465875:C:A	8.30847e-05	3.10394	-0.360148	1.8969e-05	-0.644752	-0.76705
41466391	chr20:41466391:G:T	8.08361e-05	3.08016	-0.363807	1.87047e-05	-0.656006	-0.769827
41466457	chr20:41466457:A:G	1.5551e-06	-2.06257e-10	-1.23453	2.30776e-05	-2.06257e-10	-1.21575
41467853	chr20:41467853:G:A	8.32269e-06	-0.339854	0.78277	2.50614e-05	-1.34664	0.213356
41468042	chr20:41468042:GTCA:G	4.09944e-06	-2.06257e-10	-0.26522	5.49438e-05	-2.06257e-10	-0.348299
41468097	chr20:41468097:C:T	1.65115e-06	-2.06257e-10	-1.1746	2.36204e-05	-2.06257e-10	-1.1925
41468212	chr20:41468212:C:T	7.208e-06	-0.945556	1.24468	3.13673e-05	-1.54536	0.636518
41468876	chr20:41468876:A:G	1.66117e-06	-2.06257e-10	-1.16855	2.32807e-05	-2.06257e-10	-1.20699
41468999	chr20:41468999:C:A	0.000138223	0.748875	2.50393	8.47285e-05	-1.34358	1.42842
41469686	chr20:41469686:A:G	2.87219e-06	-2.06257e-10	-0.620993	3.72203e-05	-2.06257e-10	-0.737755
41469870	chr20:41469870:C:A	2.84774e-06	0.0691564	-0.6987	9.36895e-06	-1.27047	-0.846741
41470325	chr20:41470325:C:T	1.02399e-05	1.31605	-0.66583	1.54554e-05	-0.914596	-0.702058
41470546	chr20:41470546:G:A	1.03906e-05	1.32016	-0.655337	1.56373e-05	-0.912663	-0.692287
41470582	chr20:41470582:A:G	1.10716e-05	-2.06257e-10	0.728317	0.000182699	-2.06257e-10	0.853233
41470605	chr20:41470605:T:C	5.51225e-06	0.0309034	-5.51629e-10	6.32636e-05	-0.207299	-5.51629e-10
41470699	chr20:41470699:C:T	1.0685e-05	1.33493	-0.642158	1.59565e-05	-0.90565	-0.679094
41471027	chr20:41471027:G:A	1.10716e-05	-2.06257e-10	0.728317	0.000182699	-2.06257e-10	0.853233
41471408	chr20:41471408:C:G	1.51204e-06	-2.06257e-10	-1.26261	2.24162e-05	-2.06257e-10	-1.24482
41471469	chr20:41471469:A:T	2.10092e-05	1.91322	-0.544327	2.26591e-05	-0.605171	-0.628877
41472045	chr20:41472045:CCA:C	8.17638e-05	2.40402	0.323743	5.12752e-05	0.266889	-0.684293
41472251	chr20:41472251:A:G	1.92526e-06	-0.121643	-0.899366	7.84055e-06	-1.2656	-1.0297
41472594	chr20:41472594:G:T	1.10848e-05	-2.06257e-10	0.729508	0.000182918	-2.06257e-10	0.854427
41472609	chr20:41472609:G:A	1.10363e-05	-2.06257e-10	0.725122	0.000182102	-2.06257e-10	0.849955
41472721	chr20:41472721:C:T	5.74074e-06	0.888869	-0.817351	1.01386e-05	-1.1122	-0.926059
41472749	chr20:41472749:A:G	7.46754e-06	1.22655	-0.892056	1.10491e-05	-0.958929	-0.993327
41472768	chr20:41472768:C:T	1.61312e-06	-2.06257e-10	-1.1979	2.27422e-05	-2.06257e-10	-1.23039
41472901	chr20:41472901:A:G	0.00316635	7.1745	-0.790229	3.57916e-05	0.251527	-1.02842
41472939	chr20:41472939:A:C	1.80645e-06	-0.244915	-0.83979	7.78217e-06	-1.32095	-0.981819
41473007	chr20:41473007:A:G	1.74061e-06	-0.0193401	-1.10249	9.78654e-06	-0.993497	-1.0801
41474102	chr20:41474102:T:C	2.40601e-06	-2.06257e-10	-0.7981	2.79909e-05	-2.06257e-10	-1.02273
41474465	chr20:41474465:A:G	1.7113e-06	-2.06257e-10	-1.13882	2.39704e-05	-2.06257e-10	-1.17779
41474551	chr20:41474551:C:T	6.98259e-06	-0.496779	0.76413	2.29884e-05	-1.41189	0.192275
41475617	chr20:41475617:T:C	6.51016e-07	-1.34378	-0.76151	7.67747e-06	-1.57933	-0.736993
41475841	chr20:41475841:C:T	1.52689e-06	-2.06257e-10	-1.25284	2.20234e-05	-2.06257e-10	-1.2625
41475892	chr20:41475892:T:G	1.9094e-06	-2.06257e-10	-1.02928	2.4559e-05	-2.06257e-10	-1.15353
41475964	chr20:41475964:G:A	1.10716e-05	-2.06257e-10	0.728317	0.000182699	-2.06257e-10	0.853233
41476573	chr20:41476573:T:C	5.19005e-06	-2.06257e-10	-0.0293259	8.06763e-05	-2.06257e-10	0.0358353
41477154	chr20:41477154:T:C	4.05264e-07	-1.58412	-0.995171	5.65054e-06	-1.58578	-1.03708
41477991	chr20:41477991:A:G	7.77965e-07	-0.672967	-1.25418	9.3169e-06	-0.935824	-1.18696
41478069	chr20:41478069:G:A	2.16229e-06	-2.06257e-10	-0.904904	2.74764e-05	-2.06257e-10	-1.04128
41478710	chr20:41478710:G:A	1.74423e-05	1.06016	0.12267	2.36563e-05	-1.01866	-0.172326
41478991	chr20:41478991:AAAAAG:A	2.15612e-06	-2.06257e-10	-0.90776	2.59345e-05	-2.06257e-10	-1.09904
41479036	chr20:41479036:T:C	1.66382e-06	-2.06257e-10	-1.16695	2.22851e-05	-2.06257e-10	-1.25069
41479351	chr20:41479351:T:C	2.04753e-06	-0.959437	-5.51629e-10	2.59407e-05	-1.09879	-5.51629e-10
41479529	chr20:41479529:G:A	1.10462e-05	-2.06257e-10	0.726014	0.000182262	-2.06257e-10	0.850838
41479927	chr20:41479927:C:T	1.39414e-06	-0.25571	-1.08808	8.7013e-06	-1.12605	-1.06509
41480286	chr20:41480286:C:T	1.69845e-06	-2.06257e-10	-1.14635	2.38126e-05	-2.06257e-10	-1.18439
41480305	chr20:41480305:G:C	2.88338e-06	-2.06257e-10	-0.617106	3.8975e-05	-2.06257e-10	-0.691689
41480723	chr20:41480723:T:C	2.82444e-05	2.78467	-1.11984	1.06371e-05	-0.737408	-1.25285
41480980	chr20:41480980:A:G	7.00718e-05	2.88222	-0.308766	1.79394e-05	-0.738191	-0.72942
41481121	chr20:41481121:AT:A	7.13579e-07	-1.00604	-1.00749	8.14759e-06	-1.22523	-1.03166
41481124	chr20:41481124:T:A	2.34109e-06	-0.825451	-5.51629e-10	2.6428e-05	-1.08019	-5.51629e-10
41481215	chr20:41481215:C:T	7.0452e-05	2.92316	-0.344303	1.77826e-05	-0.720352	-0.756035
41481506	chr20:41481506:G:T	1.46807e-06	-0.29563	-0.996494	5.95415e-06	-1.37288	-1.19764
41482883	chr20:41482883:T:C	1.62479e-06	-2.06257e-10	-1.19069	2.32819e-05	-2.06257e-10	-1.20693
41483097	chr20:41483097:T:C	1.69831e-06	-2.06257e-10	-1.14643	2.37025e-05	-2.06257e-10	-1.18903
41483796	chr20:41483796:G:GA	2.34726e-06	-2.06257e-10	-0.822823	2.66328e-05	-2.06257e-10	-1.07247
41483848	chr20:41483848:G:A	1.46354e-06	-0.329242	-0.965971	5.96827e-06	-1.38682	-1.18133
41484117	chr20:41484117:G:A	2.87944e-06	-2.06257e-10	-0.618475	3.43712e-05	-2.06257e-10	-0.817391
41485747	chr20:41485747:G:A	1.10716e-05	-2.06257e-10	0.728317	0.000182699	-2.06257e-10	0.853233
41486172	chr20:41486172:G:A	2.06003e-06	-0.953351	-5.51629e-10	2.39225e-05	-1.17979	-5.51629e-10
41486407	chr20:41486407:T:A	1.10716e-05	-2.06257e-10	0.728317	0.000182699	-2.06257e-10	0.853233
41486818	chr20:41486818:A:G	2.684e-06	-0.688762	-5.51629e-10	2.67881e-05	-1.06665	-5.51629e-10
41486874	chr20:41486874:C:T	1.94144e-06	-1.01264	-5.51629e-10	2.28121e-05	-1.22732	-5.51629e-10
41487504	chr20:41487504:G:A	3.8087e-06	-2.06257e-10	-0.338783	4.27335e-05	-2.06257e-10	-0.599627
41487567	chr20:41487567:G:A	4.40976e-05	3.30827	-1.19793	3.09387e-05	0.324105	-1.24671
41487827	chr20:41487827:C:T	1.92914e-06	-0.214808	-0.804186	1.26517e-05	-1.09868	-0.718139
41488111	chr20:41488111:C:T	2.35049e-06	-2.06257e-10	-0.821448	2.83204e-05	-2.06257e-10	-1.01103
41488113	chr20:41488113:T:C	2.35242e-06	-2.06257e-10	-0.820625	2.8337e-05	-2.06257e-10	-1.01044
41489265	chr20:41489265:A:G	3.83375e-07	-1.48491	-1.1499	5.20974e-06	-1.53849	-1.16559
41489346	chr20:41489346:C:T	8.37656e-07	-1.1075	-0.74572	9.76247e-06	-1.30188	-0.774183
41490356	chr20:41490356:G:A	1.63956e-06	-0.262096	-0.919543	7.25884e-06	-1.33029	-1.0421
41490436	chr20:41490436:A:G	1.61505e-06	-0.269377	-0.927329	7.19122e-06	-1.33351	-1.04824
41490538	chr20:41490538:C:T	1.0881e-06	-1.59163	-5.51629e-10	1.58501e-05	-1.59143	-5.51629e-10
41490940	chr20:41490940:TA:T	2.07892e-06	-0.944219	-5.51629e-10	2.4101e-05	-1.17236	-5.51629e-10
41491571	chr20:41491571:C:T	1.33734e-05	1.63633	-0.719134	1.57523e-05	-0.815778	-0.781846
41491629	chr20:41491629:T:C	1.40351e-06	-1.33709	-5.51629e-10	2.10286e-05	-1.30873	-5.51629e-10
41491869	chr20:41491869:G:A	1.66494e-06	-2.06257e-10	-1.16628	2.72669e-05	-2.06257e-10	-1.04893
41492032	chr20:41492032:A:C	8.39729e-06	-2.06257e-10	0.451839	0.00013697	-2.06257e-10	0.56515
41492102	chr20:41492102:A:C	1.54848e-06	-1.2388	-5.51629e-10	1.62995e-05	-1.56347	-5.51629e-10
41492362	chr20:41492362:T:C	2.53532e-05	2.68379	-1.12695	1.01519e-05	-0.781436	-1.25551
41493278	chr20:41493278:G:A	2.28231e-06	-2.06257e-10	-0.850882	3.16584e-05	-2.06257e-10	-0.899607
41493363	chr20:41493363:C:T	4.18284e-06	-2.06257e-10	-0.245079	4.63326e-05	-2.06257e-10	-0.518765
41493448	chr20:41493448:C:G	1.8487e-06	-1.06159	-5.51629e-10	2.2005e-05	-1.26334	-5.51629e-10
41494898	chr20:41494898:A:G	2.07966e-06	-0.0189336	-0.924932	8.06392e-06	-1.21673	-1.05048
41495391	chr20:41495391:T:C	1.69979e-06	-2.06257e-10	-1.14557	2.38373e-05	-2.06257e-10	-1.18336
41495623	chr20:41495623:G:A	1.71789e-06	-0.175417	-0.959554	7.26432e-06	-1.29158	-1.08005
41495717	chr20:41495717:C:T	2.03985e-06	-0.963194	-5.51629e-10	2.37794e-05	-1.18579	-5.51629e-10
41496184	chr20:41496184:G:A	4.62396e-06	-2.06257e-10	-0.144818	7.02394e-05	-2.06257e-10	-0.1027
41496438	chr20:41496438:G:A	4.63753e-06	-2.06257e-10	-0.141888	7.04467e-05	-2.06257e-10	-0.0997525
41496572	chr20:41496572:T:C	1.11482e-05	-2.06257e-10	0.735207	0.000184002	-2.06257e-10	0.860335
41496648	chr20:41496648:C:T	1.25365e-05	-2.06257e-10	0.852573	0.000207651	-2.06257e-10	0.981247
41496941	chr20:41496941:A:G	4.62396e-06	-2.06257e-10	-0.144818	7.02394e-05	-2.06257e-10	-0.1027
41497408	chr20:41497408:G:A	1.3792e-06	-1.35456	-5.51629e-10	1.88335e-05	-1.41897	-5.51629e-10
41498015	chr20:41498015:G:A	1.78611e-06	-1.09603	-5.51629e-10	2.14452e-05	-1.28911	-5.51629e-10
41498039	chr20:41498039:T:A	5.70678e-05	2.7712	-0.403024	1.58768e-05	-0.78704	-0.802713
41498446	chr20:41498446:C:T	3.74637e-07	-1.59145	-1.06642	5.26796e-06	-1.59172	-1.10124
41498465	chr20:41498465:G:A	4.6318e-06	-2.06257e-10	-0.143124	7.03598e-05	-2.06257e-10	-0.100988
41498561	chr20:41498561:A:C	4.62396e-06	-2.06257e-10	-0.144818	7.02394e-05	-2.06257e-10	-0.1027
41498964	chr20:41498964:T:C	2.365e-06	-1.01855	0.203253	1.33052e-05	-1.59109	-0.17536
41499029	chr20:41499029:G:C	1.89895e-06	-1.03477	-5.51629e-10	2.24773e-05	-1.2421	-5.51629e-10
41499055	chr20:41499055:G:A	4.62396e-06	-2.06257e-10	-0.144818	7.02394e-05	-2.06257e-10	-0.1027
41499934	chr20:41499934:G:A	1.7748e-06	-0.178657	-0.923724	7.47193e-06	-1.29201	-1.05145
41500408	chr20:41500408:T:C	1.10801e-05	-2.06257e-10	0.729084	0.000182835	-2.06257e-10	0.853974
41500548	chr20:41500548:C:T	2.58082e-06	-2.06257e-10	-0.727963	3.573e-05	-2.06257e-10	-0.77862
41500555	chr20:41500555:G:C	2.87265e-05	2.94359	-1.26183	9.03177e-05	1.36819	-1.21946
41500590	chr20:41500590:G:C	1.95535e-06	-0.0263324	-0.979167	7.68521e-06	-1.21985	-1.09547
41500637	chr20:41500637:C:T	4.6681e-06	-2.06257e-10	-0.135318	7.09241e-05	-2.06257e-10	-0.0929991
41501247	chr20:41501247:T:C	1.34646e-06	-1.37859	-5.51629e-10	2.60565e-05	-1.09434	-5.51629e-10
41501255	chr20:41501255:A:T	4.62396e-06	-2.06257e-10	-0.144818	7.02394e-05	-2.06257e-10	-0.1027
41501268	chr20:41501268:C:T	4.62396e-06	-2.06257e-10	-0.144818	7.02394e-05	-2.06257e-10	-0.1027
41501446	chr20:41501446:G:A	1.35142e-05	1.98942	-1.06175	1.3149e-05	-0.645115	-1.13315
41501621	chr20:41501621:C:G	1.26283e-06	-1.11584	-0.326881	1.49718e-05	-1.30588	-0.342566
41501694	chr20:41501694:T:C	4.62608e-06	-2.06257e-10	-0.14436	7.02716e-05	-2.06257e-10	-0.102242
41501704	chr20:41501704:A:C	4.62396e-06	-2.06257e-10	-0.144818	7.02394e-05	-2.06257e-10	-0.1027
41501890	chr20:41501890:AAC:A	2.02827e-06	-0.072064	-0.896824	8.02762e-06	-1.24208	-1.02964
41501995	chr20:41501995:CTAATT:C	2.01946e-06	-0.973239	-5.51629e-10	2.35606e-05	-1.19503	-5.51629e-10
41502342	chr20:41502342:G:T	4.43973e-06	-2.06257e-10	-0.185476	6.73914e-05	-2.06257e-10	-0.144092
41502464	chr20:41502464:G:A	1.7905e-06	-0.170799	-0.922775	7.5049e-06	-1.28854	-1.05051
41502792	chr20:41502792:G:C	1.77862e-06	-2.06257e-10	-1.10023	3.04233e-05	-2.06257e-10	-0.939401
41502980	chr20:41502980:G:A	1.57889e-06	-2.06257e-10	-1.21935	2.18535e-05	-2.06257e-10	-1.27025
41503719	chr20:41503719:T:C	1.44665e-05	-2.06257e-10	0.995763	0.000278912	-2.06257e-10	1.27629
41504573	chr20:41504573:C:G	1.14339e-06	-1.54207	-5.51629e-10	2.99862e-05	-0.953871	-5.51629e-10
41504684	chr20:41504684:T:C	1.88306e-06	-1.04317	-5.51629e-10	2.23438e-05	-1.24806	-5.51629e-10
41504709	chr20:41504709:G:A	1.52622e-06	0.00788395	-1.26116	6.58228e-06	-1.19658	-1.27365
41505215	chr20:41505215:T:C	4.62396e-06	-2.06257e-10	-0.144818	7.02394e-05	-2.06257e-10	-0.1027
41506020	chr20:41506020:C:T	4.62396e-06	-2.06257e-10	-0.144818	7.02394e-05	-2.06257e-10	-0.1027
41506083	chr20:41506083:T:C	5.82768e-05	2.76359	-0.374459	1.61688e-05	-0.790345	-0.781181
41506117	chr20:41506117:A:G	5.91339e-05	2.78183	-0.378092	1.6249e-05	-0.782628	-0.783948
41506263	chr20:41506263:C:T	6.75509e-07	-1.12311	-0.945245	7.26735e-06	-1.58681	-0.78441
41506661	chr20:41506661:T:C	4.64629e-06	-2.06257e-10	-0.14	7.0583e-05	-2.06257e-10	-0.0978201
41507012	chr20:41507012:C:T	4.6294e-06	-2.06257e-10	-0.143643	7.03237e-05	-2.06257e-10	-0.101501
41507143	chr20:41507143:T:C	4.62137e-06	-2.06257e-10	-0.145378	7.01972e-05	-2.06257e-10	-0.103301
41507441	chr20:41507441:G:C	0.000223024	4.05327	-0.32206	2.60734e-05	-0.177933	-0.915762
41507451	chr20:41507451:T:C	1.56633e-06	-2.06257e-10	-1.22733	2.39942e-05	-2.06257e-10	-1.1768
41507831	chr20:41507831:A:G	1.76044e-06	-2.06257e-10	-1.1105	2.45658e-05	-2.06257e-10	-1.15325
41508078	chr20:41508078:A:G	4.63305e-06	-2.06257e-10	-0.142854	7.03738e-05	-2.06257e-10	-0.100789
41508984	chr20:41508984:T:G	7.77634e-05	2.96542	-0.287822	1.88647e-05	-0.700429	-0.716889
41509024	chr20:41509024:G:C	2.76897e-06	-2.06257e-10	-0.657594	3.75185e-05	-2.06257e-10	-0.729775
41509187	chr20:41509187:C:T	6.22062e-06	-2.06257e-10	0.151801	9.33462e-05	-2.06257e-10	0.181706
41509221	chr20:41509221:A:G	3.15355e-06	-2.06257e-10	-0.52754	4.041e-05	-2.06257e-10	-0.655532
41510070	chr20:41510070:C:T	9.62754e-05	3.78835	-0.897204	1.8212e-05	-0.310864	-1.14167
41510384	chr20:41510384:C:T	5.18556e-06	-2.06257e-10	-0.030192	7.76908e-05	-2.06257e-10	-0.00187222
41510565	chr20:41510565:G:A	3.50115e-05	2.97273	-1.09312	1.16529e-05	-0.656179	-1.24287
41510630	chr20:41510630:T:C	3.31868e-05	2.9086	-1.08252	1.1389e-05	-0.683628	-1.23833
41510676	chr20:41510676:A:C	5.18556e-06	-2.06257e-10	-0.030192	7.76908e-05	-2.06257e-10	-0.00187222
41511080	chr20:41511080:G:A	8.5492e-06	0.469768	-5.51629e-10	6.67135e-05	-0.154202	-5.51629e-10
41511356	chr20:41511356:T:C	2.85358e-05	0.93504	0.74005	1.80306e-05	-1.28494	-0.177606
41512410	chr20:41512410:A:C	1.80402e-06	-2.06257e-10	-1.08605	2.50951e-05	-2.06257e-10	-1.13194
41512482	chr20:41512482:G:A	1.87826e-06	-2.06257e-10	-1.04572	2.38586e-05	-2.06257e-10	-1.18247
41512521	chr20:41512521:TC:T	3.85889e-07	-1.58747	-1.04081	5.40985e-06	-1.58877	-1.07762
41512656	chr20:41512656:G:A	7.9118e-05	3.46322	-0.768353	1.69491e-05	-0.464642	-1.05975
41512686	chr20:41512686:TC:T	1.96066e-06	-1.00279	-5.51629e-10	2.67386e-05	-1.0685	-5.51629e-10
41513185	chr20:41513185:G:A	4.07452e-06	-2.06257e-10	-0.271317	6.59095e-05	-2.06257e-10	-0.166326
41513218	chr20:41513218:T:C	1.05439e-06	-1.44645	-0.176654	8.64402e-06	-1.58837	-0.609372
41513533	chr20:41513533:G:C	3.39558e-05	1.0243	0.824695	1.98331e-05	-1.25367	-0.113583
41513998	chr20:41513998:C:T	1.97289e-06	-2.06257e-10	-0.996569	2.75851e-05	-2.06257e-10	-1.03734
41514115	chr20:41514115:G:C	0.000103238	3.8277	-0.866736	1.89083e-05	-0.293188	-1.12182
41514318	chr20:41514318:T:C	5.19009e-06	-2.06257e-10	-0.0293186	7.77539e-05	-2.06257e-10	-0.00106126
41514332	chr20:41514332:C:T	5.18556e-06	-2.06257e-10	-0.030192	7.76908e-05	-2.06257e-10	-0.00187222
41515358	chr20:41515358:C:T	0.000109542	3.83058	-0.810342	1.96525e-05	-0.290049	-1.08636
41515640	chr20:41515640:C:T	9.13387e-05	2.97644	-0.137936	2.12177e-05	-0.697862	-0.601914
41515656	chr20:41515656:T:C	1.68457e-06	-2.06257e-10	-1.15456	2.32506e-05	-2.06257e-10	-1.20828
41516012	chr20:41516012:C:T	0.000111843	3.84074	-0.799709	1.98859e-05	-0.285143	-1.07946
41516014	chr20:41516014:C:T	0.00328575	7.00228	-0.580999	3.85665e-05	0.175394	-0.87762
41516224	chr20:41516224:C:T	9.79691e-05	3.76735	-0.858771	1.84542e-05	-0.321188	-1.11813
41516320	chr20:41516320:T:C	0.000103991	3.77329	-0.805061	1.91662e-05	-0.318477	-1.08299
41516407	chr20:41516407:CAA:C	2.60433e-06	-2.06257e-10	-0.718893	3.18516e-05	-2.06257e-10	-0.893522
41516550	chr20:41516550:A:C	2.79048e-06	-2.06257e-10	-0.649855	3.13435e-05	-2.06257e-10	-0.909601
41516998	chr20:41516998:G:A	1.09036e-06	-1.58956	-5.51629e-10	1.59247e-05	-1.58674	-5.51629e-10
41517674	chr20:41517674:T:C	1.11922e-06	-1.56343	-5.51629e-10	1.75524e-05	-1.48942	-5.51629e-10
41517875	chr20:41517875:G:GT	1.85153e-06	-2.06257e-10	-1.06005	2.56775e-05	-2.06257e-10	-1.109
41518098	chr20:41518098:T:G	0.00020903	4.87729	-1.21088	1.17431e-05	-0.619471	-1.27188
41518133	chr20:41518133:C:A	2.56602e-06	-2.06257e-10	-0.733714	3.47141e-05	-2.06257e-10	-0.807463
41518300	chr20:41518300:G:A	2.94112e-05	2.68491	-0.9796	1.06475e-05	-0.802487	-1.1868
41518302	chr20:41518302:G:A	1.55012e-06	-2.06257e-10	-1.23774	2.36173e-05	-2.06257e-10	-1.19263
41518455	chr20:41518455:AG:A	9.93759e-06	-2.06257e-10	0.620255	0.000163306	-2.06257e-10	0.741016
41518548	chr20:41518548:A:C	1.0886e-06	-1.59118	-5.51629e-10	1.59815e-05	-1.58318	-5.51629e-10
41518755	chr20:41518755:C:T	9.87477e-06	-2.06257e-10	0.613914	0.000162227	-2.06257e-10	0.73439
41519060	chr20:41519060:C:T	1.63636e-06	-2.06257e-10	-1.1836	2.31442e-05	-2.06257e-10	-1.21287
41519153	chr20:41519153:C:T	1.08951e-06	-1.59034	-5.51629e-10	1.5946e-05	-1.5854	-5.51629e-10
41519232	chr20:41519232:C:G	0.00026014	4.96366	-1.07851	1.19089e-05	-0.620613	-1.25671
41519956	chr20:41519956:C:T	4.79425e-06	-2.06257e-10	-0.108652	7.17237e-05	-2.06257e-10	-0.0817877
41520169	chr20:41520169:C:T	4.7977e-06	-2.06257e-10	-0.107933	7.17796e-05	-2.06257e-10	-0.0810085
41520398	chr20:41520398:T:C	1.90026e-06	-1.03408	-5.51629e-10	2.25339e-05	-1.23959	-5.51629e-10
41520563	chr20:41520563:C:T	1.18642e-06	-1.50513	-5.51629e-10	1.93378e-05	-1.39255	-5.51629e-10
41520567	chr20:41520567:A:G	1.16648e-06	-1.52208	-5.51629e-10	1.88818e-05	-1.41641	-5.51629e-10
41520796	chr20:41520796:C:T	5.07315e-06	-2.06257e-10	-0.0521075	7.58989e-05	-2.06257e-10	-0.0252069
41520948	chr20:41520948:A:G	1.22783e-06	-1.47082	-5.51629e-10	1.66887e-05	-1.53988	-5.51629e-10
41520977	chr20:41520977:CAG:C	3.38271e-05	2.49943	-0.654238	3.77461e-05	0.364869	-1.0886
41521056	chr20:41521056:G:A	3.61512e-05	2.98952	-1.07788	1.19469e-05	-0.637916	-1.23622
41521241	chr20:41521241:T:C	1.08935e-06	-1.59049	-5.51629e-10	1.65993e-05	-1.54525	-5.51629e-10
41521913	chr20:41521913:A:G	0.000237217	4.93424	-1.14133	1.16589e-05	-0.626684	-1.27186
41521947	chr20:41521947:C:T	0.000127577	3.91539	-0.74274	9.56329e-06	-0.999432	-1.09725
41522186	chr20:41522186:G:A	8.87314e-06	-2.06257e-10	0.506959	0.000168035	-2.06257e-10	0.769565
41522450	chr20:41522450:T:C	1.4789e-06	-0.714126	-0.570646	1.11317e-05	-1.51337	-0.431443
41523537	chr20:41523537:T:A	3.06894e-05	2.7106	-0.962749	1.08655e-05	-0.791363	-1.17766
41523844	chr20:41523844:G:A	3.12701e-05	2.74135	-0.974758	1.09372e-05	-0.778201	-1.18424
41523908	chr20:41523908:T:C	5.7938e-05	2.81774	-0.434439	5.25625e-05	0.571397	-0.964003
41524533	chr20:41524533:A:G	0.000110125	2.51937	0.506169	6.72092e-05	0.348812	-0.495611
41524543	chr20:41524543:A:C	4.69308e-05	3.21076	-1.03816	1.33723e-05	-0.544517	-1.21691
41525069	chr20:41525069:C:T	3.59452e-06	-2.06257e-10	-0.39666	4.1666e-05	-2.06257e-10	-0.624925
41525991	chr20:41525991:A:G	2.82238e-06	-2.06257e-10	-0.638489	3.81973e-05	-2.06257e-10	-0.711844
41526210	chr20:41526210:T:C	4.18062e-07	-1.54848	-0.999714	6.37264e-06	-1.56683	-0.93577
41526366	chr20:41526366:C:T	0.000127431	3.95046	-0.778954	9.46235e-06	-0.989273	-1.11802
41526514	chr20:41526514:G:A	6.59625e-07	-0.917851	-1.1743	9.32595e-06	-1.0703	-1.05151
41526736	chr20:41526736:C:T	0.000217906	4.8335	-1.1255	1.12593e-05	-0.664628	-1.26879
41527496	chr20:41527496:T:C	1.74251e-06	-2.06257e-10	-1.12074	2.43453e-05	-2.06257e-10	-1.16227
41528778	chr20:41528778:A:C	1.85416e-06	-2.06257e-10	-1.05864	2.56963e-05	-2.06257e-10	-1.10826
41529070	chr20:41529070:G:A	7.27411e-06	1.44592	-1.13767	1.56707e-05	-0.350676	-1.25214
41529705	chr20:41529705:G:A	0.000240929	4.92759	-1.11915	1.16668e-05	-0.630355	-1.26751
41529728	chr20:41529728:G:A	3.76497e-06	-2.06257e-10	-0.35033	5.62615e-05	-2.06257e-10	-0.324598
41530115	chr20:41530115:A:G	0.000194021	4.68601	-1.09411	1.07276e-05	-0.720571	-1.26122
41530210	chr20:41530210:T:C	1.70137e-06	-2.06257e-10	-1.14463	2.38525e-05	-2.06257e-10	-1.18272
41530557	chr20:41530557:T:C	2.06406e-06	-2.06257e-10	-0.951396	2.87858e-05	-2.06257e-10	-0.994729
41530860	chr20:41530860:T:C	0.000259307	4.03626	-0.15432	2.48912e-05	-0.307295	-0.8328
41531145	chr20:41531145:G:A	1.24243e-05	-2.06257e-10	0.843586	0.000205683	-2.06257e-10	0.971727
41531233	chr20:41531233:T:C	0.000195179	4.8145	-1.21665	1.15725e-05	-0.635487	-1.27049
41531568	chr20:41531568:T:C	4.40438e-07	-1.28725	-1.2088	4.90535e-06	-1.49142	-1.27286
41531764	chr20:41531764:G:C	1.37669e-06	-1.35638	-5.51629e-10	2.66585e-05	-1.0715	-5.51629e-10
41531831	chr20:41531831:GCATTCTTAA:G	5.62018e-06	-2.06257e-10	0.0502945	8.42611e-05	-2.06257e-10	0.0793111
41533045	chr20:41533045:C:T	1.2339e-05	-2.06257e-10	0.836698	0.000204285	-2.06257e-10	0.964905
41533340	chr20:41533340:T:A	1.24081e-05	-2.06257e-10	0.842277	0.000205402	-2.06257e-10	0.970358
41533423	chr20:41533423:G:C	1.08923e-06	-1.5906	-5.51629e-10	1.62174e-05	-1.56852	-5.51629e-10
41534098	chr20:41534098:C:A	1.1655e-06	-1.52292	-5.51629e-10	1.88206e-05	-1.41965	-5.51629e-10
41534271	chr20:41534271:C:T	6.14039e-06	-2.06257e-10	0.138819	9.21478e-05	-2.06257e-10	0.168784
41534272	chr20:41534272:A:G	5.7087e-05	3.43432	-1.06582	7.06038e-06	-1.15231	-1.2478
41534816	chr20:41534816:G:A	0.000254876	4.93121	-1.0665	1.2211e-05	-0.595028	-1.25724
41535304	chr20:41535304:C:T	3.94874e-06	-0.302672	-5.51629e-10	3.24729e-05	-0.874203	-5.51629e-10
41535405	chr20:41535405:T:C	0.000187212	4.76761	-1.21144	1.1331e-05	-0.655269	-1.27179
41535496	chr20:41535496:T:C	1.76611e-06	-2.06257e-10	-1.10729	2.23471e-05	-2.06257e-10	-1.24791
41535600	chr20:41535600:T:G	1.96111e-06	-1.00256	-5.51629e-10	2.3084e-05	-1.21547	-5.51629e-10
41536053	chr20:41536053:T:TA	0.000239921	2.72107	1.08317	9.8789e-05	0.460285	-0.221908
41536507	chr20:41536507:A:G	1.55852e-06	-2.06257e-10	-1.23234	2.38027e-05	-2.06257e-10	-1.18481
41536587	chr20:41536587:C:T	5.24183e-06	-2.06257e-10	-0.0193983	7.84973e-05	-2.06257e-10	0.00845473
41537258	chr20:41537258:GGA:G	5.49812e-06	-2.06257e-10	0.0283374	8.2267e-05	-2.06257e-10	0.0553606
41537345	chr20:41537345:T:C	3.1957e-06	-2.06257e-10	-0.514265	4.29867e-05	-2.06257e-10	-0.593718
41538238	chr20:41538238:C:G	6.67859e-07	-0.818177	-1.26157	7.58345e-06	-1.0547	-1.27395
41538305	chr20:41538305:C:T	4.05378e-06	-2.06257e-10	-0.276419	5.43887e-05	-2.06257e-10	-0.358452
41539745	chr20:41539745:A:G	7.47201e-05	2.98741	-0.349731	1.53987e-05	-0.670202	-0.950122
41539859	chr20:41539859:C:A	1.84596e-06	-2.06257e-10	-1.06307	2.44138e-05	-2.06257e-10	-1.15946
41539866	chr20:41539866:A:G	3.25682e-05	2.06217	-0.254899	1.42929e-05	-1.00596	-0.688891
41539879	chr20:41539879:G:A	1.10863e-06	-1.57294	-5.51629e-10	1.87656e-05	-1.42258	-5.51629e-10
41539959	chr20:41539959:T:TA	3.059e-06	-2.06257e-10	-0.557982	3.61555e-05	-2.06257e-10	-0.766781
41541310	chr20:41541310:G:A	2.27908e-05	1.90832	-0.458033	1.0985e-05	-1.11868	-0.839396
41542234	chr20:41542234:A:G	0.000392164	4.48813	-0.192522	0.000141326	1.50817	-0.911708
41542307	chr20:41542307:T:C	4.38882e-06	-0.577149	0.38014	1.06566e-05	-1.57826	-0.410168
41543017	chr20:41543017:T:C	1.94273e-05	2.25603	-0.965419	1.00319e-05	-0.876046	-1.1728
41543415	chr20:41543415:C:G	1.44819e-06	-1.30575	-5.51629e-10	1.95886e-05	-1.37966	-5.51629e-10
41543425	chr20:41543425:T:C	4.05458e-06	-2.06257e-10	-0.276224	5.50499e-05	-2.06257e-10	-0.34637
41544068	chr20:41544068:T:C	3.70305e-05	2.23676	-0.301092	1.48771e-05	-0.931926	-0.72286
41544205	chr20:41544205:A:G	1.20018e-05	-2.06257e-10	0.808985	0.000198055	-2.06257e-10	0.933935
41544444	chr20:41544444:T:A	2.34405e-06	-2.06257e-10	-0.824189	3.1712e-05	-2.06257e-10	-0.897914
41544538	chr20:41544538:T:A	3.624e-07	-1.58644	-1.10463	5.11385e-06	-1.58782	-1.13484
41544960	chr20:41544960:C:T	1.63713e-06	-2.06257e-10	-1.18312	2.21286e-05	-2.06257e-10	-1.25774
41545165	chr20:41545165:T:C	2.12372e-06	-2.06257e-10	-0.922902	2.58942e-05	-2.06257e-10	-1.10059
41545236	chr20:41545236:C:A	1.76054e-06	-1.11045	-5.51629e-10	2.96224e-05	-0.96608	-5.51629e-10
41545662	chr20:41545662:C:T	3.90514e-07	-1.59138	-1.02498	5.83667e-06	-1.59159	-0.998856
41545743	chr20:41545743:C:T	1.00383e-05	1.55491	-0.924573	7.59279e-06	-1.19423	-1.13318
41546248	chr20:41546248:T:C	1.56681e-05	0.480326	0.59523	1.557e-05	-1.35311	-0.256152
41546513	chr20:41546513:A:G	3.65512e-05	2.24613	-0.323488	1.46778e-05	-0.928632	-0.739641
41546577	chr20:41546577:A:G	4.16221e-05	3.26776	-1.2152	4.374e-05	0.696418	-1.27277
41547747	chr20:41547747:T:C	2.26579e-06	-2.06257e-10	-0.858145	3.14094e-05	-2.06257e-10	-0.907502
41548087	chr20:41548087:T:C	0.000127777	4.07352	-0.899306	2.11767e-05	-0.159476	-1.14223
41548542	chr20:41548542:T:C	2.01234e-06	-0.976773	-5.51629e-10	2.35513e-05	-1.19543	-5.51629e-10
41549020	chr20:41549020:C:T	1.89744e-06	-1.03557	-5.51629e-10	2.22698e-05	-1.25138	-5.51629e-10
41549154	chr20:41549154:A:G	1.01797e-05	-2.06257e-10	0.644326	0.000195078	-2.06257e-10	0.918792
41550178	chr20:41550178:C:T	1.52248e-06	-2.06257e-10	-1.25573	2.24663e-05	-2.06257e-10	-1.2426
41550274	chr20:41550274:G:A	4.2834e-06	-0.221322	-5.51629e-10	5.03633e-05	-0.435348	-5.51629e-10
41550501	chr20:41550501:T:C	9.71063e-05	2.99197	-0.0922342	2.22426e-05	-0.683738	-0.568863
41550634	chr20:41550634:C:T	2.05876e-06	-0.953967	-5.51629e-10	2.39276e-05	-1.17958	-5.51629e-10
41551122	chr20:41551122:C:T	1.94059e-06	-2.06257e-10	-1.01308	2.43527e-05	-2.06257e-10	-1.16197
41551142	chr20:41551142:A:G	8.81061e-06	-0.0961063	0.595993	1.27873e-05	-1.52905	-0.277107
41551281	chr20:41551281:C:T	0.000112919	3.8171	-0.766496	2.01964e-05	-0.288935	-1.06017
41552453	chr20:41552453:T:C	0.000277268	3.98717	-0.0382531	2.50719e-05	-0.339073	-0.793789
41553336	chr20:41553336:C:A	2.36975e-05	1.73968	-0.250379	1.20471e-05	-1.17967	-0.68612
41553477	chr20:41553477:C:G	1.24081e-05	-2.06257e-10	0.842277	0.000205402	-2.06257e-10	0.970358
41554238	chr20:41554238:T:C	1.23573e-05	-2.06257e-10	0.838178	0.000204538	-2.06257e-10	0.966145
41554427	chr20:41554427:G:T	1.57223e-06	-1.22357	-5.51629e-10	2.6546e-05	-1.07573	-5.51629e-10
41555554	chr20:41555554:A:G	1.14712e-06	-1.53881	-5.51629e-10	1.58909e-05	-1.58886	-5.51629e-10
41555594	chr20:41555594:C:T	9.04473e-05	3.35964	-0.530938	1.89069e-05	-0.517792	-0.89729
41555924	chr20:41555924:G:A	1.093e-06	-1.58714	-5.51629e-10	1.67089e-05	-1.53867	-5.51629e-10
41556138	chr20:41556138:G:A	1.5756e-06	-2.06257e-10	-1.22143	2.18284e-05	-2.06257e-10	-1.2714
41556625	chr20:41556625:A:G	3.18796e-05	1.12127	0.664625	1.83006e-05	-1.21596	-0.231719
41556773	chr20:41556773:A:G	1.24081e-05	-2.06257e-10	0.842277	0.000205402	-2.06257e-10	0.970358
41556870	chr20:41556870:A:G	1.35641e-05	-2.06257e-10	0.931358	0.000224818	-2.06257e-10	1.06068
41557513	chr20:41557513:A:T	9.84801e-05	3.70821	-0.794426	1.86586e-05	-0.349556	-1.07875
41558378	chr20:41558378:T:C	1.8423e-06	-2.06257e-10	-1.06505	2.55516e-05	-2.06257e-10	-1.11391
41558417	chr20:41558417:A:G	1.51385e-06	-1.26141	-5.51629e-10	1.79805e-05	-1.46532	-5.51629e-10
41558992	chr20:41558992:C:T	1.66706e-06	-2.06257e-10	-1.16501	2.34518e-05	-2.06257e-10	-1.19966
41559363	chr20:41559363:A:G	1.92291e-06	-2.06257e-10	-1.02223	2.42197e-05	-2.06257e-10	-1.16744
41559801	chr20:41559801:A:G	2.87094e-06	-2.06257e-10	-0.62143	4.80341e-05	-2.06257e-10	-0.482699
41560052	chr20:41560052:C:T	2.85136e-06	-2.06257e-10	-0.628275	3.85674e-05	-2.06257e-10	-0.702203
41560277	chr20:41560277:T:C	0.000116154	3.8959	-0.817054	2.04524e-05	-0.244779	-1.09173
41560553	chr20:41560553:T:C	0.000130069	2.74968	0.442314	3.34666e-05	-0.796649	-0.047413
41560900	chr20:41560900:C:A	0.000111252	3.96185	-0.926122	1.9529e-05	-0.225055	-1.15765
41561248	chr20:41561248:T:C	1.65257e-06	-2.06257e-10	-1.17374	2.69517e-05	-2.06257e-10	-1.06056
41562255	chr20:41562255:C:G	1.01788e-05	0.644236	-5.51629e-10	6.76364e-05	-0.140463	-5.51629e-10
41562847	chr20:41562847:A:C	1.70175e-05	0.865087	0.293084	1.36279e-05	-1.30075	-0.441741
41563915	chr20:41563915:AAC:A	2.26868e-06	-0.856873	-5.51629e-10	2.43534e-05	-1.16194	-5.51629e-10
41564654	chr20:41564654:G:A	2.31439e-05	2.14485	-0.679191	1.0511e-05	-1.01187	-0.990319
41564754	chr20:41564754:C:T	6.48168e-05	2.91262	-0.417123	1.67065e-05	-0.724721	-0.814088
41565158	chr20:41565158:G:A	1.85456e-06	-2.06257e-10	-1.05842	2.36548e-05	-2.06257e-10	-1.19104
41566410	chr20:41566410:G:T	1.82187e-06	-1.0762	-5.51629e-10	2.15193e-05	-1.28566	-5.51629e-10
41567190	chr20:41567190:T:C	1.349e-05	1.26574	-0.339862	1.00192e-05	-1.1589	-0.89121
41567415	chr20:41567415:T:C	2.57907e-05	2.15247	-0.578528	1.12474e-05	-1.00768	-0.926795
41567522	chr20:41567522:C:T	2.08064e-06	-0.943392	-5.51629e-10	2.4131e-05	-1.17111	-5.51629e-10
41568145	chr20:41568145:AAGAT:A	1.22742e-06	-0.400226	-1.07093	7.52184e-06	-1.46374	-0.873054
41568237	chr20:41568237:T:C	2.51633e-06	-2.06257e-10	-0.753267	2.99297e-05	-2.06257e-10	-0.955758
41568251	chr20:41568251:C:T	0.00014406	3.97569	-0.68153	2.29144e-05	-0.218718	-1.00413
41568435	chr20:41568435:A:G	1.37708e-05	0.946478	-5.51629e-10	5.59132e-05	-0.330809	-5.51629e-10
41569289	chr20:41569289:T:G	1.32664e-06	-1.39342	-5.51629e-10	1.81979e-05	-1.4533	-5.51629e-10
41569590	chr20:41569590:A:G	0.000100361	3.06127	-0.128564	2.23791e-05	-0.658357	-0.588124
41569631	chr20:41569631:C:T	3.10611e-07	-1.59108	-1.2542	4.47824e-06	-1.59146	-1.26392
41569834	chr20:41569834:G:C	0.000114817	3.83932	-0.772046	2.01915e-05	-0.285609	-1.06374
41569873	chr20:41569873:A:G	1.10716e-05	-2.06257e-10	0.728317	0.000182699	-2.06257e-10	0.853233
41571286	chr20:41571286:T:A	9.82882e-05	2.95786	-0.04603	2.25612e-05	-0.704526	-0.533851
41571477	chr20:41571477:C:T	1.49532e-06	-2.06257e-10	-1.27373	2.19596e-05	-2.06257e-10	-1.26541
41572207	chr20:41572207:C:G	9.28507e-05	2.91067	-0.0557431	2.19599e-05	-0.724119	-0.541272
41572896	chr20:41572896:A:G	4.90189e-06	0.934414	-1.02086	1.19817e-05	-0.664505	-1.20672
41573053	chr20:41573053:T:G	2.71652e-05	2.40042	-0.774548	1.07573e-05	-0.942651	-1.03637
41574658	chr20:41574658:C:T	1.51606e-06	-2.06257e-10	-1.25996	2.22429e-05	-2.06257e-10	-1.25259
41574941	chr20:41574941:A:G	6.60886e-05	2.6675	-0.152575	2.15808e-05	-0.670356	-0.612447
41575326	chr20:41575326:T:C	2.4291e-06	-2.06257e-10	-0.788547	2.72402e-05	-2.06257e-10	-1.04992
41576568	chr20:41576568:C:G	2.41784e-06	-2.06257e-10	-0.793193	3.97465e-05	-2.06257e-10	-0.672089
41577253	chr20:41577253:G:A	0.000152175	3.50287	-0.153915	3.26347e-05	-0.251224	-0.618009
41577257	chr20:41577257:T:C	0.000148098	3.49521	-0.173403	3.20376e-05	-0.254635	-0.633063
41577464	chr20:41577464:T:A	1.53506e-06	-2.06257e-10	-1.2475	2.25693e-05	-2.06257e-10	-1.23802
41578557	chr20:41578557:A:G	6.18147e-05	2.57723	-0.12916	2.10631e-05	-0.71259	-0.594498
41579109	chr20:41579109:A:G	0.000101826	2.7854	0.161798	3.05805e-05	-0.575492	-0.358756
41580720	chr20:41580720:G:C	1.61717e-06	-2.06257e-10	-1.19539	2.20169e-05	-2.06257e-10	-1.2628
41580791	chr20:41580791:A:G	6.03385e-05	2.71859	-0.294686	1.40638e-05	-0.791493	-0.919514
41580897	chr20:41580897:C:T	3.37927e-07	-1.59111	-1.16988	4.801e-06	-1.5915	-1.19429
41581422	chr20:41581422:A:G	2.48781e-06	-0.885891	0.121224	1.24042e-05	-1.58843	-0.24814
41581577	chr20:41581577:A:AG	1.96312e-06	-1.00154	-5.51629e-10	2.30931e-05	-1.21507	-5.51629e-10
41581608	chr20:41581608:G:A	5.48927e-06	1.13874	-1.11201	1.32774e-05	-0.529497	-1.23905
41582152	chr20:41582152:T:C	5.53074e-06	-2.06257e-10	0.0342523	8.2854e-05	-2.06257e-10	0.0624708
41582546	chr20:41582546:A:G	1.93452e-06	-1.01621	-5.51629e-10	2.28261e-05	-1.22671	-5.51629e-10
41582908	chr20:41582908:T:C	3.66283e-06	-0.377834	-5.51629e-10	6.82057e-05	-0.132081	-5.51629e-10
41583556	chr20:41583556:T:G	1.94851e-06	-1.00901	-5.51629e-10	2.29641e-05	-1.22068	-5.51629e-10
41584238	chr20:41584238:G:A	0.000110573	2.02352	1.00608	5.85319e-05	-0.00571193	-0.279326
41584254	chr20:41584254:A:G	6.57542e-05	2.84087	-0.331012	1.72444e-05	-0.75498	-0.752141
41584369	chr20:41584369:C:T	1.9015e-05	2.18391	-0.914757	9.00435e-06	-1.02777	-1.12913
41584979	chr20:41584979:G:A	1.53263e-06	-2.06257e-10	-1.24909	2.26609e-05	-2.06257e-10	-1.23397
41585458	chr20:41585458:A:G	1.68601e-06	-2.06257e-10	-1.1537	2.36696e-05	-2.06257e-10	-1.19042
41585479	chr20:41585479:G:C	1.96374e-06	-2.06257e-10	-1.00122	2.7425e-05	-2.06257e-10	-1.04315
41585720	chr20:41585720:C:T	1.73609e-06	-2.06257e-10	-1.12443	2.42723e-05	-2.06257e-10	-1.16527
41585754	chr20:41585754:C:T	7.69265e-06	0.364196	-5.51629e-10	3.25189e-05	-0.872789	-5.51629e-10
41585957	chr20:41585957:A:G	6.76592e-06	-2.06257e-10	0.235829	0.000101897	-2.06257e-10	0.269355
41586095	chr20:41586095:T:C	3.75187e-05	3.01638	-1.06761	1.20494e-05	-0.633767	-1.23183
41586318	chr20:41586318:T:C	6.1748e-06	-2.06257e-10	0.144406	9.28994e-05	-2.06257e-10	0.176908
41586381	chr20:41586381:C:T	4.26725e-07	-1.59176	-0.935925	6.40791e-06	-1.5917	-0.905377
41586720	chr20:41586720:C:G	3.56462e-07	-1.58491	-1.12269	5.02877e-06	-1.58619	-1.15324
41586791	chr20:41586791:A:G	2.06764e-06	-0.949662	-5.51629e-10	2.40721e-05	-1.17356	-5.51629e-10
41586944	chr20:41586944:T:A	1.77498e-06	-2.06257e-10	-1.10228	2.37298e-05	-2.06257e-10	-1.18788
41587615	chr20:41587615:T:A	1.97499e-06	-2.06257e-10	-0.995506	2.78913e-05	-2.06257e-10	-1.0263
41587824	chr20:41587824:A:G	1.93631e-06	-1.01529	-5.51629e-10	2.17599e-05	-1.27454	-5.51629e-10
41587829	chr20:41587829:C:A	2.07461e-06	-0.946295	-5.51629e-10	2.23182e-05	-1.24921	-5.51629e-10
41588306	chr20:41588306:C:T	2.08651e-06	-0.940575	-5.51629e-10	2.42289e-05	-1.16706	-5.51629e-10
41588507	chr20:41588507:G:A	0.000115437	3.951	-0.878339	2.002e-05	-0.227343	-1.13054
41588612	chr20:41588612:G:A	2.93618e-05	2.43871	-0.735081	1.1148e-05	-0.92399	-1.01936
41588969	chr20:41588969:TA:T	2.18413e-06	-2.06257e-10	-0.894853	2.55252e-05	-2.06257e-10	-1.11494
41589009	chr20:41589009:C:G	1.40091e-06	-1.33895	-5.51629e-10	1.74177e-05	-1.49712	-5.51629e-10
41589087	chr20:41589087:T:C	1.05778e-05	0.51147	0.171223	1.0901e-05	-1.41631	-0.549448
41589089	chr20:41589089:G:T	1.15111e-05	0.630078	0.137163	1.10305e-05	-1.38098	-0.572961
41589259	chr20:41589259:T:G	4.4696e-06	-2.06257e-10	-0.17877	6.68119e-05	-2.06257e-10	-0.152729
41589348	chr20:41589348:G:T	1.78844e-06	-2.06257e-10	-1.09472	2.49083e-05	-2.06257e-10	-1.13941
41589447	chr20:41589447:G:A	2.7755e-06	0.335439	-0.990677	8.62112e-06	-1.00864	-1.19176
41589460	chr20:41589460:T:C	2.11137e-06	-2.06257e-10	-0.928733	3.26385e-05	-2.06257e-10	-0.869118
41589481	chr20:41589481:T:C	1.56191e-06	-2.06257e-10	-1.23016	2.38942e-05	-2.06257e-10	-1.18097
41589484	chr20:41589484:A:G	1.66668e-06	-2.06257e-10	-1.16524	2.3697e-05	-2.06257e-10	-1.18926
41589654	chr20:41589654:C:T	9.21759e-05	3.04961	-0.201977	2.08704e-05	-0.663369	-0.652908
41589957	chr20:41589957:T:G	1.67352e-06	-1.16114	-5.51629e-10	1.77538e-05	-1.47801	-5.51629e-10
41589974	chr20:41589974:G:C	1.42895e-06	-1.31913	-5.51629e-10	1.64493e-05	-1.55433	-5.51629e-10
41590272	chr20:41590272:C:T	1.38956e-06	-1.34708	-5.51629e-10	2.08293e-05	-1.31825	-5.51629e-10
41590290	chr20:41590290:G:A	1.41135e-06	-1.33153	-5.51629e-10	1.74841e-05	-1.49332	-5.51629e-10
41590430	chr20:41590430:C:T	8.44618e-05	3.11834	-0.358112	1.90987e-05	-0.631922	-0.773067
41590498	chr20:41590498:A:C	2.22293e-06	-0.877243	-5.51629e-10	4.15017e-05	-0.628876	-5.51629e-10
41590587	chr20:41590587:C:A	3.93435e-05	3.02834	-1.03208	1.23284e-05	-0.627971	-1.21474
41590947	chr20:41590947:T:C	0.000101577	3.18613	-0.241381	2.15573e-05	-0.600791	-0.683105
41591409	chr20:41591409:T:C	1.01487e-05	-2.06257e-10	0.641272	0.000168057	-2.06257e-10	0.769696
41591575	chr20:41591575:A:C	4.74992e-07	-1.30757	-1.11295	5.10895e-06	-1.59125	-1.13237
41591625	chr20:41591625:G:A	5.24575e-06	-2.06257e-10	-0.0186521	7.8258e-05	-2.06257e-10	0.00540113
41592054	chr20:41592054:G:A	0.000129888	4.03421	-0.843606	2.13075e-05	-0.186171	-1.10938
41592228	chr20:41592228:C:T	1.07849e-05	-2.06257e-10	0.702075	0.000177446	-2.06257e-10	0.824056
41592267	chr20:41592267:A:T	1.50618e-06	-2.06257e-10	-1.26649	2.17863e-05	-2.06257e-10	-1.27333
41592556	chr20:41592556:T:C	9.17942e-05	3.20036	-0.356882	1.98405e-05	-0.594655	-0.772229
41593608	chr20:41593608:G:A	3.91489e-05	3.01219	-1.02089	1.23156e-05	-0.635003	-1.20874
41594148	chr20:41594148:C:T	2.02838e-06	-0.968834	-5.51629e-10	2.36674e-05	-1.19051	-5.51629e-10
41594765	chr20:41594765:G:A	1.62862e-06	-1.18834	-5.51629e-10	1.74983e-05	-1.49251	-5.51629e-10
41595203	chr20:41595203:G:A	1.24403e-06	-1.45772	-5.51629e-10	1.58444e-05	-1.5918	-5.51629e-10
41595404	chr20:41595404:T:G	1.76607e-06	-1.10731	-5.51629e-10	2.05589e-05	-1.33131	-5.51629e-10
41595697	chr20:41595697:C:T	0.000157021	4.16124	-0.780934	2.3619e-05	-0.125039	-1.06752
41596052	chr20:41596052:C:T	1.18328e-05	-2.06257e-10	0.794803	0.000194091	-2.06257e-10	0.913715
41596218	chr20:41596218:C:T	1.67207e-06	-2.06257e-10	-1.16201	2.33963e-05	-2.06257e-10	-1.20203
41596604	chr20:41596604:G:A	2.00883e-06	-0.978519	-5.51629e-10	2.34272e-05	-1.20071	-5.51629e-10
41596671	chr20:41596671:C:T	2.50236e-06	-2.06257e-10	-0.758836	2.58284e-05	-2.06257e-10	-1.10313
41596673	chr20:41596673:A:G	2.96694e-06	-2.06257e-10	-0.588537	3.99868e-05	-2.06257e-10	-0.666059
41596985	chr20:41596985:G:A	7.2207e-06	-1.50475	1.80564	0.000108789	-1.5765	1.9113
41597515	chr20:41597515:G:C	1.87956e-06	-2.06257e-10	-1.04503	2.38563e-05	-2.06257e-10	-1.18256
41597796	chr20:41597796:C:T	3.83206e-06	-2.06257e-10	-0.332666	4.83148e-05	-2.06257e-10	-0.476872
41597904	chr20:41597904:T:G	2.8462e-06	-2.06257e-10	-0.630085	3.18159e-05	-2.06257e-10	-0.894642
41597914	chr20:41597914:G:A	0.000118325	3.93198	-0.834619	2.03114e-05	-0.240417	-1.10301
41597970	chr20:41597970:C:T	2.52198e-05	2.44264	-0.891075	1.01164e-05	-0.926419	-1.11403
41598218	chr20:41598218:G:A	6.58249e-06	-2.06257e-10	0.208343	0.000106502	-2.06257e-10	0.313554
41598873	chr20:41598873:G:A	2.13696e-06	-2.06257e-10	-0.916687	2.64548e-05	-2.06257e-10	-1.07917
41599699	chr20:41599699:T:G	2.68524e-06	-2.06257e-10	-0.688299	3.05177e-05	-2.06257e-10	-0.936302
41601081	chr20:41601081:G:A	4.48391e-05	3.16469	-1.03768	1.31008e-05	-0.564678	-1.21726
41601580	chr20:41601580:G:A	0.00013429	4.02609	-0.802154	2.17058e-05	-0.193508	-1.08352
41602274	chr20:41602274:C:T	2.12692e-06	-0.921395	-5.51629e-10	2.45797e-05	-1.15269	-5.51629e-10
41603310	chr20:41603310:C:G	1.73231e-06	-2.06257e-10	-1.12661	2.33246e-05	-2.06257e-10	-1.2051
41603436	chr20:41603436:T:C	1.89903e-06	-2.06257e-10	-1.03473	2.62427e-05	-2.06257e-10	-1.08722
41603956	chr20:41603956:G:A	6.8775e-06	-2.06257e-10	0.252185	7.60049e-05	-2.06257e-10	-0.0238111
41604057	chr20:41604057:G:A	1.08604e-05	0.709058	-5.51629e-10	5.54229e-05	-0.339617	-5.51629e-10
41604335	chr20:41604335:G:C	1.07748e-05	-2.06257e-10	0.701143	0.000177282	-2.06257e-10	0.823134
41604447	chr20:41604447:A:T	1.73447e-06	-2.06257e-10	-1.12537	2.4244e-05	-2.06257e-10	-1.16644
41605103	chr20:41605103:T:A	9.59812e-05	3.01214	-0.124056	2.23594e-05	-0.678148	-0.569214
41605625	chr20:41605625:A:G	7.64412e-05	2.87445	-0.213995	1.95996e-05	-0.739405	-0.639694
41606278	chr20:41606278:A:G	0.00357018	7.49707	-0.992764	3.80741e-05	0.411516	-1.12659
41607678	chr20:41607678:C:T	1.84545e-06	-2.06257e-10	-1.06335	2.43995e-05	-2.06257e-10	-1.16005
41608065	chr20:41608065:G:C	1.64255e-06	-1.17982	-5.51629e-10	2.05217e-05	-1.33313	-5.51629e-10
41608123	chr20:41608123:C:T	2.00906e-06	-0.978401	-5.51629e-10	2.26939e-05	-1.23251	-5.51629e-10
41608840	chr20:41608840:C:T	2.10868e-06	-2.06257e-10	-0.930005	2.4953e-05	-2.06257e-10	-1.13762
41609294	chr20:41609294:CA:C	2.20396e-06	-2.06257e-10	-0.885814	3.03702e-05	-2.06257e-10	-0.941146
41609549	chr20:41609549:T:C	9.90345e-05	3.70661	-0.787214	1.90998e-05	-0.346416	-1.05851
41610112	chr20:41610112:T:A	2.22238e-06	-2.06257e-10	-0.877493	3.446e-05	-2.06257e-10	-0.814809
41610688	chr20:41610688:G:A	1.10716e-05	-2.06257e-10	0.728317	0.000182699	-2.06257e-10	0.853233
41610689	chr20:41610689:C:T	2.0442e-06	-0.961065	-5.51629e-10	2.37975e-05	-1.18503	-5.51629e-10
41610985	chr20:41610985:A:G	1.57217e-06	-1.22362	-5.51629e-10	2.65445e-05	-1.07579	-5.51629e-10
41611182	chr20:41611182:G:A	1.24316e-06	-1.45841	-5.51629e-10	1.639e-05	-1.55794	-5.51629e-10
41611249	chr20:41611249:C:T	4.27793e-07	-1.29079	-1.2344	4.89452e-06	-1.49152	-1.27497
41611353	chr20:41611353:G:T	9.05897e-05	3.0102	-0.179927	2.10299e-05	-0.680416	-0.628248
41611744	chr20:41611744:T:G	3.42288e-05	2.95646	-1.09946	1.16405e-05	-0.66003	-1.24009
41612121	chr20:41612121:A:G	1.95188e-06	-1.00727	-5.51629e-10	2.29098e-05	-1.22305	-5.51629e-10
41612253	chr20:41612253:A:G	0.000196142	2.76761	0.835161	8.65736e-05	0.490362	-0.383976
41612428	chr20:41612428:T:C	2.27536e-06	-2.06257e-10	-0.853933	2.82122e-05	-2.06257e-10	-1.01485
41613052	chr20:41613052:T:C	9.80168e-05	3.7142	-0.80513	1.89242e-05	-0.344088	-1.07008
41613187	chr20:41613187:T:C	2.25072e-06	-2.06257e-10	-0.864821	2.58847e-05	-2.06257e-10	-1.10096
41613382	chr20:41613382:T:C	1.89482e-06	-2.06257e-10	-1.03695	2.61971e-05	-2.06257e-10	-1.08896
41614487	chr20:41614487:C:T	1.38351e-06	-1.35145	-5.51629e-10	1.80504e-05	-1.46144	-5.51629e-10
41615023	chr20:41615023:T:C	8.53068e-05	3.01482	-0.244636	2.0375e-05	-0.678119	-0.662183
41615077	chr20:41615077:A:C	1.07921e-05	-2.06257e-10	0.702742	0.000177575	-2.06257e-10	0.824785
41615298	chr20:41615298:A:C	4.05923e-05	2.99001	-0.962501	1.25076e-05	-0.650263	-1.17801
41615376	chr20:41615376:G:A	1.09547e-06	-1.58489	-5.51629e-10	1.5884e-05	-1.5893	-5.51629e-10
41615613	chr20:41615613:G:A	3.1286e-05	2.49991	-0.732811	1.14369e-05	-0.900354	-1.01741
41615854	chr20:41615854:C:T	1.87914e-06	-2.06257e-10	-1.04526	2.29943e-05	-2.06257e-10	-1.21936
41616450	chr20:41616450:C:G	4.12493e-07	-1.58959	-0.972014	6.45943e-06	-1.58473	-0.904337
41616853	chr20:41616853:T:C	2.02419e-06	-0.970899	-5.51629e-10	2.35853e-05	-1.19399	-5.51629e-10
41617420	chr20:41617420:CAAAT:C	1.83374e-06	-1.06971	-5.51629e-10	2.1863e-05	-1.26981	-5.51629e-10
41617843	chr20:41617843:G:A	3.15489e-06	-2.06257e-10	-0.527116	4.08908e-05	-2.06257e-10	-0.643704
41618037	chr20:41618037:G:T	1.04223e-05	-2.06257e-10	0.66788	0.000170999	-2.06257e-10	0.787047
41618114	chr20:41618114:C:T	1.08876e-05	-2.06257e-10	0.711554	0.000178915	-2.06257e-10	0.8323
41618666	chr20:41618666:T:G	5.45437e-06	0.893613	-0.873266	6.08825e-06	-1.43622	-1.11202
41618797	chr20:41618797:T:G	3.51587e-05	2.88041	-0.996606	1.18315e-05	-0.695088	-1.18875
41618882	chr20:41618882:C:A	3.49726e-05	2.93345	-1.05495	1.17535e-05	-0.67075	-1.21971
41619921	chr20:41619921:T:C	1.66129e-06	-2.06257e-10	-1.16847	2.36335e-05	-2.06257e-10	-1.19195
41620098	chr20:41620098:A:G	7.34571e-07	-0.996485	-0.988053	8.40646e-06	-1.21568	-1.00993
41620504	chr20:41620504:G:A	1.99463e-06	-0.985611	-5.51629e-10	2.3303e-05	-1.20603	-5.51629e-10
41620634	chr20:41620634:A:G	9.54449e-05	3.01777	-0.135295	2.20749e-05	-0.678778	-0.581392
41620703	chr20:41620703:G:A	1.94182e-06	-1.01245	-5.51629e-10	2.28182e-05	-1.22705	-5.51629e-10
41621383	chr20:41621383:G:A	1.99497e-06	-0.985438	-5.51629e-10	2.33149e-05	-1.20552	-5.51629e-10
41621915	chr20:41621915:G:A	1.49929e-06	-2.06257e-10	-1.27107	2.19532e-05	-2.06257e-10	-1.2657
41622016	chr20:41622016:A:G	1.72587e-06	-2.06257e-10	-1.13034	2.41566e-05	-2.06257e-10	-1.17005
41622163	chr20:41622163:C:T	1.72505e-06	-2.06257e-10	-1.13082	2.41509e-05	-2.06257e-10	-1.17029
41623027	chr20:41623027:C:G	1.01051e-05	-2.06257e-10	0.636975	0.000165921	-2.06257e-10	0.756901
41623246	chr20:41623246:T:C	0.00295006	7.33136	-1.01785	3.47298e-05	0.337252	-1.14426
41623273	chr20:41623273:G:A	0.00693733	4.79939	2.36921	0.000108269	0.0455015	0.284508
41623287	chr20:41623287:T:C	1.71998e-06	-2.06257e-10	-1.13376	2.40529e-05	-2.06257e-10	-1.17435
41624268	chr20:41624268:G:A	5.25157e-05	2.85865	-0.573605	9.3898e-06	-1.04322	-1.07176
41624422	chr20:41624422:C:T	3.96209e-07	-1.54627	-1.05561	5.03584e-06	-1.52692	-1.21111
41624469	chr20:41624469:G:A	3.37431e-07	-1.49154	-1.27093	5.05124e-06	-1.4771	-1.25788
41625029	chr20:41625029:A:T	4.56645e-07	-1.21442	-1.2455	5.53324e-06	-1.3903	-1.25354
41625048	chr20:41625048:A:C	0.000131028	2.05339	1.14595	5.83942e-05	-0.0195174	-0.267876
41625087	chr20:41625087:G:A	1.64052e-06	-2.06257e-10	-1.18106	2.24574e-05	-2.06257e-10	-1.24299
41625271	chr20:41625271:A:G	3.97164e-07	-1.3844	-1.21507	4.99935e-06	-1.48773	-1.25757
41625380	chr20:41625380:A:T	2.33296e-06	-2.06257e-10	-0.828932	2.64784e-05	-2.06257e-10	-1.07828
41625483	chr20:41625483:C:T	1.62312e-06	-2.06257e-10	-1.19172	2.2911e-05	-2.06257e-10	-1.22299
41625540	chr20:41625540:C:T	1.93772e-06	-2.06257e-10	-1.01456	2.39943e-05	-2.06257e-10	-1.17679
41625880	chr20:41625880:C:T	2.19151e-06	-2.06257e-10	-0.891477	3.06573e-05	-2.06257e-10	-0.93174
41626096	chr20:41626096:C:T	0.000221944	4.77623	-1.04987	1.13941e-05	-0.683166	-1.23835
41626126	chr20:41626126:G:A	1.69805e-05	-0.317171	1.47316	2.44602e-05	-1.15993	0.00236634
41626282	chr20:41626282:A:G	1.60111e-06	-2.06257e-10	-1.20537	2.26676e-05	-2.06257e-10	-1.23367
41626631	chr20:41626631:G:A	3.42088e-06	-2.06257e-10	-0.446173	5.84422e-05	-2.06257e-10	-0.286571
41626849	chr20:41626849:C:T	5.91312e-05	2.40369	-5.51629e-10	0.000295984	1.3357	-5.51629e-10
41627055	chr20:41627055:A:T	0.00108586	5.15365	0.160404	2.22508e-05	-0.524969	-0.727262
41628190	chr20:41628190:A:G	1.72582e-06	-1.13037	-5.51629e-10	2.8952e-05	-0.98897	-5.51629e-10
41628333	chr20:41628333:G:T	1.59372e-06	-2.06257e-10	-1.21	2.17607e-05	-2.06257e-10	-1.2745
41628391	chr20:41628391:A:G	1.64149e-06	-1.18046	-5.51629e-10	2.33537e-05	-1.20385	-5.51629e-10
41628583	chr20:41628583:A:T	1.90587e-06	-2.06257e-10	-1.03113	2.61292e-05	-2.06257e-10	-1.09156
41628923	chr20:41628923:T:C	1.53397e-06	-2.06257e-10	-1.24821	2.19602e-05	-2.06257e-10	-1.26538
41629315	chr20:41629315:T:G	0.0154826	6.11303	1.85837	5.0301e-05	-0.212673	-0.223911
41630227	chr20:41630227:A:C	3.44917e-07	-1.52366	-1.21686	4.81726e-06	-1.50785	-1.27456
41630667	chr20:41630667:G:A	3.40121e-07	-1.57313	-1.18139	4.6209e-06	-1.55925	-1.26477
41630810	chr20:41630810:G:A	3.57364e-07	-1.56527	-1.1398	4.72372e-06	-1.54907	-1.25295
41630946	chr20:41630946:C:G	1.62278e-06	-2.06257e-10	-1.19193	2.29045e-05	-2.06257e-10	-1.22328
41631093	chr20:41631093:A:G	0.0153251	6.15713	1.80405	4.97399e-05	-0.191146	-0.256656
41631296	chr20:41631296:G:A	0.0128555	6.06585	1.71961	4.53965e-05	-0.233919	-0.305255
41631446	chr20:41631446:G:A	0.019286	6.2585	1.93257	5.56874e-05	-0.152679	-0.182177
41632765	chr20:41632765:C:T	1.9274e-06	-2.06257e-10	-1.0199	2.39037e-05	-2.06257e-10	-1.18058
41632820	chr20:41632820:C:T	4.0302e-05	2.44004	-0.419711	8.65722e-06	-1.19232	-1.0039
41632909	chr20:41632909:G:T	1.961e-06	-1.00262	-5.51629e-10	1.84153e-05	-1.44143	-5.51629e-10
41632916	chr20:41632916:G:A	1.18585e-06	-1.50561	-5.51629e-10	1.7587e-05	-1.48745	-5.51629e-10
41632940	chr20:41632940:T:C	0.000990307	5.20119	0.0207598	2.09046e-05	-0.502256	-0.812384
41633519	chr20:41633519:A:G	1.08886e-06	-1.59094	-5.51629e-10	1.59576e-05	-1.58467	-5.51629e-10
41634177	chr20:41634177:T:C	0.00195992	5.87224	0.032347	2.63039e-05	-0.29766	-0.787231
41634341	chr20:41634341:T:C	4.80924e-06	-2.06257e-10	-0.10553	7.87508e-05	-2.06257e-10	0.0116784
41634640	chr20:41634640:A:G	1.91386e-06	-2.06257e-10	-1.02695	2.37966e-05	-2.06257e-10	-1.18507
41635033	chr20:41635033:T:C	3.33481e-07	-1.56765	-1.20659	4.91851e-06	-1.57131	-1.1903
41635070	chr20:41635070:C:T	2.08762e-06	-0.940047	-5.51629e-10	2.42396e-05	-1.16662	-5.51629e-10
41635215	chr20:41635215:A:G	1.60472e-06	-2.06257e-10	-1.20312	2.3325e-05	-2.06257e-10	-1.20508
41635843	chr20:41635843:CA:C	1.27618e-06	-1.4322	-5.51629e-10	1.58538e-05	-1.5912	-5.51629e-10
41636443	chr20:41636443:A:G	0.0389483	9.25897	-0.365046	0.000100578	1.10214	-0.84581
41637198	chr20:41637198:A:G	3.50698e-07	-1.54574	-1.17816	4.76618e-06	-1.52642	-1.26664
41637487	chr20:41637487:T:C	0.226997	7.82874	2.82788	0.000194527	0.558802	0.357158
41637564	chr20:41637564:C:A	1.59699e-06	-2.06257e-10	-1.20795	2.26229e-05	-2.06257e-10	-1.23565
41637861	chr20:41637861:C:A	2.32578e-06	-2.06257e-10	-0.832012	2.64281e-05	-2.06257e-10	-1.08018
41637900	chr20:41637900:G:A	3.07166e-06	-2.06257e-10	-0.553853	5.16437e-05	-2.06257e-10	-0.410242
41637918	chr20:41637918:T:C	3.47317e-07	-1.56203	-1.17156	4.68001e-06	-1.54669	-1.26462
41638042	chr20:41638042:G:A	0.0735589	6.9972	2.53258	0.00011277	0.127963	0.242782
41638431	chr20:41638431:A:G	7.94318e-07	-1.33152	-0.574826	7.37695e-06	-1.46534	-0.890908
41638529	chr20:41638529:A:G	3.43176e-07	-1.5553	-1.19029	4.69777e-06	-1.5376	-1.26992
41639219	chr20:41639219:G:A	0.00218711	7.03075	-1.01648	2.47321e-05	0.0809195	-1.22743
41639378	chr20:41639378:T:A	0.0276589	6.63072	1.92091	6.58399e-05	-0.0314417	-0.135941
41640775	chr20:41640775:G:A	1.61533e-06	-2.06257e-10	-1.19653	2.28237e-05	-2.06257e-10	-1.22681
41640885	chr20:41640885:A:G	2.30145e-06	-0.842532	-5.51629e-10	2.66219e-05	-1.07287	-5.51629e-10
41640977	chr20:41640977:T:C	2.28924e-06	-0.847849	-5.51629e-10	8.70774e-05	0.112187	-5.51629e-10
41641201	chr20:41641201:C:T	2.05876e-05	1.04749	0.301131	1.45995e-05	-1.24802	-0.4256
41641410	chr20:41641410:C:T	1.5041e-06	-2.06257e-10	-1.26787	2.17588e-05	-2.06257e-10	-1.27459
41641769	chr20:41641769:T:C	2.38217e-06	-2.06257e-10	-0.808058	3.20312e-05	-2.06257e-10	-0.887899
41642443	chr20:41642443:A:G	1.49365e-06	-2.06257e-10	-1.27485	2.17532e-05	-2.06257e-10	-1.27485
41642658	chr20:41642658:A:G	2.01582e-06	-2.06257e-10	-0.975042	3.69707e-05	-2.06257e-10	-0.744484
41642729	chr20:41642729:G:C	3.29964e-07	-1.54586	-1.23898	4.99992e-06	-1.50321	-1.24198
41642808	chr20:41642808:A:G	1.50717e-06	-2.06257e-10	-1.26584	2.18153e-05	-2.06257e-10	-1.272
41643500	chr20:41643500:A:C	2.45103e-06	-2.06257e-10	-0.779563	3.26323e-05	-2.06257e-10	-0.869308
41643795	chr20:41643795:A:G	1.61552e-06	-2.06257e-10	-1.19641	2.65463e-05	-2.06257e-10	-1.07572
41643953	chr20:41643953:C:T	3.84471e-06	-2.06257e-10	-0.329371	6.57663e-05	-2.06257e-10	-0.168502
41644282	chr20:41644282:A:G	1.71563e-06	-2.06257e-10	-1.13629	2.42766e-05	-2.06257e-10	-1.1651
41644506	chr20:41644506:A:G	1.59938e-06	0.0605361	-1.26699	1.477e-05	-0.4126	-1.24941
41644511	chr20:41644511:T:G	5.63645e-07	-0.995882	-1.25352	6.2494e-06	-1.27243	-1.24969
41644561	chr20:41644561:T:G	1.49388e-06	-2.06257e-10	-1.27469	2.1752e-05	-2.06257e-10	-1.27491
41644732	chr20:41644732:G:A	1.5287e-06	-2.06257e-10	-1.25165	2.28618e-05	-2.06257e-10	-1.22514
41645648	chr20:41645648:C:T	1.55309e-06	-2.06257e-10	-1.23583	2.23089e-05	-2.06257e-10	-1.24962
41645651	chr20:41645651:G:C	1.67526e-06	-1.1601	-5.51629e-10	2.09744e-05	-1.31131	-5.51629e-10
41645767	chr20:41645767:G:A	1.49809e-06	-2.06257e-10	-1.27188	2.17496e-05	-2.06257e-10	-1.27502
41645865	chr20:41645865:G:A	1.28127e-06	-0.176329	-1.25189	1.24624e-05	-0.606243	-1.22565
41645968	chr20:41645968:T:TG	3.20281e-07	-1.53966	-1.27497	4.7458e-06	-1.55979	-1.23756
41645987	chr20:41645987:G:T	5.81206e-07	-1.03536	-1.18336	6.78712e-06	-1.29476	-1.14482
41646083	chr20:41646083:G:C	1.73325e-06	-2.06257e-10	-1.12607	2.57057e-05	-2.06257e-10	-1.1079
41646611	chr20:41646611:A:T	1.10117e-06	-1.5797	-5.51629e-10	1.59643e-05	-1.58425	-5.51629e-10
41646678	chr20:41646678:A:G	1.52492e-06	-2.06257e-10	-1.25413	2.23583e-05	-2.06257e-10	-1.24741
41647249	chr20:41647249:A:G	1.55282e-06	-2.06257e-10	-1.236	2.23058e-05	-2.06257e-10	-1.24976
41647461	chr20:41647461:C:T	3.40108e-06	-2.06257e-10	-0.451977	4.59121e-05	-2.06257e-10	-0.527881
41647674	chr20:41647674:T:C	1.81051e-06	0.144508	-1.22697	8.57576e-06	-0.971634	-1.23404
41648019	chr20:41648019:T:C	1.49338e-06	-2.06257e-10	-1.27503	2.1864e-05	-2.06257e-10	-1.26977
41648096	chr20:41648096:G:A	1.03596e-06	-0.367943	-1.2728	1.81209e-05	-0.183807	-1.27374
41648495	chr20:41648495:T:C	1.74838e-06	0.156604	-1.27398	1.5736e-05	-0.332991	-1.26567
41648500	chr20:41648500:A:G	2.56605e-06	-0.338797	-0.394904	1.42874e-05	-1.18259	-0.512641
41648506	chr20:41648506:C:T	2.70055e-06	-0.682613	-5.51629e-10	2.77017e-05	-1.03312	-5.51629e-10
41648555	chr20:41648555:C:T	1.1652e-06	-0.290254	-1.23293	1.09591e-05	-0.714083	-1.24636
41648560	chr20:41648560:A:G	1.67859e-06	-2.06257e-10	-1.15812	2.34957e-05	-2.06257e-10	-1.19779
41648837	chr20:41648837:C:T	1.63474e-06	-2.06257e-10	-1.18458	2.28444e-05	-2.06257e-10	-1.2259
41649142	chr20:41649142:T:C	2.0075e-06	-2.06257e-10	-0.979181	2.63275e-05	-2.06257e-10	-1.084
41649344	chr20:41649344:A:G	3.65748e-06	-2.06257e-10	-0.379294	6.23936e-05	-2.06257e-10	-0.221147
41649453	chr20:41649453:G:C	1.58649e-06	-2.06257e-10	-1.21454	2.24211e-05	-2.06257e-10	-1.24461
41649718	chr20:41649718:G:C	3.76712e-07	-1.42502	-1.22733	6.78289e-06	-1.19464	-1.24557
41649826	chr20:41649826:T:C	1.65994e-06	-2.06257e-10	-1.16929	2.4036e-05	-2.06257e-10	-1.17506
41649844	chr20:41649844:G:A	1.37246e-05	0.943118	-5.51629e-10	0.000211969	1.00183	-5.51629e-10
41649956	chr20:41649956:A:G	1.24783e-06	-0.207167	-1.2475	1.1749e-05	-0.641838	-1.24901
41650034	chr20:41650034:T:C	4.28063e-07	-1.25111	-1.27345	5.04015e-06	-1.46282	-1.27435
41650470	chr20:41650470:A:G	3.20199e-07	-1.56394	-1.25094	4.48789e-06	-1.57931	-1.27392
41650580	chr20:41650580:A:T	1.09632e-06	-1.58411	-5.51629e-10	1.70409e-05	-1.51899	-5.51629e-10
41650764	chr20:41650764:A:G	4.07292e-07	-1.362	-1.21229	5.02028e-06	-1.52225	-1.21888
41650780	chr20:41650780:G:A	4.91006e-06	0.184768	-0.269551	2.24512e-05	-0.850756	-0.392511
41650784	chr20:41650784:A:T	6.71318e-06	0.228003	-5.51629e-10	6.27265e-05	-0.215825	-5.51629e-10
41651142	chr20:41651142:T:C	1.93416e-05	1.28619	-5.51629e-10	0.000157618	0.705566	-5.51629e-10
41651520	chr20:41651520:C:G	1.19949e-06	-1.49417	-5.51629e-10	1.59127e-05	-1.58749	-5.51629e-10
41651876	chr20:41651876:C:T	8.75457e-07	-1.39274	-0.416341	1.00505e-05	-1.53644	-0.510551
41652260	chr20:41652260:T:G	1.23988e-06	-1.46105	-5.51629e-10	1.98797e-05	-1.36491	-5.51629e-10
41652407	chr20:41652407:G:A	1.11085e-06	-1.57095	-5.51629e-10	1.59567e-05	-1.58473	-5.51629e-10
41653040	chr20:41653040:T:C	1.49513e-06	-2.06257e-10	-1.27386	2.17713e-05	-2.06257e-10	-1.27401
41653591	chr20:41653591:T:C	3.41606e-07	-1.58385	-1.16632	4.78719e-06	-1.58733	-1.20133
41653595	chr20:41653595:A:G	3.3173e-07	-1.58779	-1.19171	4.72747e-06	-1.59035	-1.21087
41654037	chr20:41654037:C:T	1.13989e-06	-0.320349	-1.22479	1.37666e-05	-0.530181	-1.20218
41654371	chr20:41654371:C:T	1.09122e-06	-1.58878	-5.51629e-10	1.61366e-05	-1.57352	-5.51629e-10
41654602	chr20:41654602:A:G	2.87711e-06	-2.06257e-10	-0.619284	3.94043e-05	-2.06257e-10	-0.680736
41654704	chr20:41654704:A:G	3.50966e-07	-1.57578	-1.14735	4.89613e-06	-1.58097	-1.1852
41655142	chr20:41655142:C:T	3.05795e-07	-1.58667	-1.27424	4.43282e-06	-1.59057	-1.275
41655397	chr20:41655397:G:A	3.26177e-07	-1.57545	-1.22094	4.80367e-06	-1.57126	-1.21397
41655652	chr20:41655652:G:A	1.50838e-06	-2.06257e-10	-1.26503	2.23886e-05	-2.06257e-10	-1.24606
41656414	chr20:41656414:T:A	2.02157e-06	-2.06257e-10	-0.972198	2.66465e-05	-2.06257e-10	-1.07195
41656612	chr20:41656612:A:G	4.01519e-07	-1.35	-1.23857	5.46126e-06	-1.40001	-1.25692
41656867	chr20:41656867:A:G	6.0627e-07	-0.988735	-1.18776	7.35065e-06	-1.15703	-1.20279
41657203	chr20:41657203:G:A	2.07587e-06	-2.06257e-10	-0.94569	2.72312e-05	-2.06257e-10	-1.05025
41657215	chr20:41657215:T:C	3.4093e-07	-1.58351	-1.16864	4.78368e-06	-1.59175	-1.19765
41657512	chr20:41657512:A:G	4.8128e-07	-1.14683	-1.26055	6.13318e-06	-1.28181	-1.25908
41657902	chr20:41657902:C:T	1.73452e-06	-2.06257e-10	-1.12534	2.4986e-05	-2.06257e-10	-1.13629
41658163	chr20:41658163:A:T	5.16738e-07	-1.15734	-1.17895	6.28449e-06	-1.31071	-1.20582
41658184	chr20:41658184:A:G	2.49315e-06	-2.06257e-10	-0.762523	3.74694e-05	-2.06257e-10	-0.731084
41658245	chr20:41658245:C:T	1.51057e-06	-2.06257e-10	-1.26359	2.1755e-05	-2.06257e-10	-1.27477
41658363	chr20:41658363:C:G	1.61826e-06	-2.06257e-10	-1.19472	2.33048e-05	-2.06257e-10	-1.20595
41658557	chr20:41658557:T:C	1.73654e-06	-2.06257e-10	-1.12418	2.50189e-05	-2.06257e-10	-1.13498
41658892	chr20:41658892:C:T	3.28924e-07	-1.59151	-1.19649	4.70794e-06	-1.58285	-1.22251
41659269	chr20:41659269:T:C	5.33196e-06	0.482659	-0.485009	2.33104e-05	-0.616366	-0.589345
41659453	chr20:41659453:A:C	1.61758e-06	-2.06257e-10	-1.19514	2.32956e-05	-2.06257e-10	-1.20635
41659521	chr20:41659521:T:C	1.3231e-06	-1.39609	-5.51629e-10	1.79701e-05	-1.4659	-5.51629e-10
41659534	chr20:41659534:T:G	3.55842e-07	-1.49267	-1.21666	4.88579e-06	-1.53305	-1.23523
41659616	chr20:41659616:A:G	1.71827e-06	-2.06257e-10	-1.13475	2.44466e-05	-2.06257e-10	-1.15812
41659655	chr20:41659655:A:C	4.05972e-06	-2.06257e-10	-0.274957	5.36582e-05	-2.06257e-10	-0.371974
41659685	chr20:41659685:T:C	1.1062e-06	-1.57514	-5.51629e-10	1.65678e-05	-1.54715	-5.51629e-10
41660080	chr20:41660080:G:A	5.76558e-07	-0.968493	-1.25826	5.78803e-06	-1.33151	-1.26731
41660144	chr20:41660144:A:C	6.04341e-07	-0.913612	-1.26607	5.93011e-06	-1.3018	-1.27276
41660233	chr20:41660233:C:G	1.65317e-06	-2.06257e-10	-1.17338	2.34924e-05	-2.06257e-10	-1.19793
41660626	chr20:41660626:TCAC:T	3.41546e-07	-1.59098	-1.15936	4.87684e-06	-1.58036	-1.18976
41660744	chr20:41660744:C:T	2.96593e-06	-0.58888	-5.51629e-10	5.11685e-05	-0.419485	-5.51629e-10
41661218	chr20:41661218:G:A	1.73704e-06	-2.06257e-10	-1.12389	2.50256e-05	-2.06257e-10	-1.13471
41661620	chr20:41661620:TG:T	1.64678e-06	-2.06257e-10	-1.17725	2.34844e-05	-2.06257e-10	-1.19827
41661666	chr20:41661666:T:A	1.95592e-06	-2.06257e-10	-1.00521	2.59177e-05	-2.06257e-10	-1.09968
41661822	chr20:41661822:T:C	4.96419e-07	-1.11584	-1.26057	6.17399e-06	-1.27738	-1.25688
41663019	chr20:41663019:C:T	1.49799e-06	-2.06257e-10	-1.27195	2.19982e-05	-2.06257e-10	-1.26365
41663377	chr20:41663377:C:T	3.56098e-07	-1.43433	-1.27429	5.04966e-06	-1.46045	-1.27484
41663884	chr20:41663884:C:T	8.24018e-06	-2.06257e-10	0.432952	8.71466e-05	-2.06257e-10	0.112982
41664081	chr20:41664081:A:C	1.95473e-06	-2.06257e-10	-1.00582	2.59142e-05	-2.06257e-10	-1.09982
41665006	chr20:41665006:A:G	3.41386e-06	-0.448225	-5.51629e-10	5.98154e-05	-0.263346	-5.51629e-10
41665274	chr20:41665274:G:A	1.49462e-06	-2.06257e-10	-1.2742	2.17778e-05	-2.06257e-10	-1.27372
41665968	chr20:41665968:C:T	2.83793e-06	0.634568	-1.26756	1.68556e-05	-0.256888	-1.27304
41666114	chr20:41666114:C:G	3.74718e-07	-1.38483	-1.27282	5.29754e-06	-1.41595	-1.27141
41666545	chr20:41666545:A:G	1.89289e-06	-2.06257e-10	-1.03797	2.66775e-05	-2.06257e-10	-1.07079
41666768	chr20:41666768:A:T	1.70763e-06	-2.06257e-10	-1.14096	2.46416e-05	-2.06257e-10	-1.15017
41667420	chr20:41667420:A:G	1.75728e-06	-2.06257e-10	-1.1123	2.44754e-05	-2.06257e-10	-1.15694
41667425	chr20:41667425:T:C	1.50575e-06	-2.06257e-10	-1.26678	2.18353e-05	-2.06257e-10	-1.27108
41667467	chr20:41667467:G:T	1.76832e-06	-2.06257e-10	-1.10604	2.54667e-05	-2.06257e-10	-1.11724
41667538	chr20:41667538:G:A	3.81487e-07	-1.56576	-1.07398	5.26519e-06	-1.57963	-1.11386
41667594	chr20:41667594:A:G	2.48352e-06	-2.06257e-10	-0.766392	3.24926e-05	-2.06257e-10	-0.873597
41667607	chr20:41667607:T:C	6.11997e-07	-1.17294	-0.994156	7.55459e-06	-1.29148	-1.04097
41667611	chr20:41667611:T:C	1.8596e-06	0.131315	-1.18702	1.28765e-05	-0.594305	-1.2049
41667786	chr20:41667786:G:T	3.86362e-06	-0.324465	-5.51629e-10	6.83916e-05	-0.129359	-5.51629e-10
41667978	chr20:41667978:G:A	6.01909e-07	-1.19279	-0.99093	7.43838e-06	-1.31017	-1.03779
41668708	chr20:41668708:T:TAGATTATGAACTTCCA	1.35858e-06	-1.36963	-5.51629e-10	1.83677e-05	-1.44402	-5.51629e-10
41668890	chr20:41668890:G:A	3.78661e-07	-1.56456	-1.08262	5.22943e-06	-1.5788	-1.1215
41669025	chr20:41669025:A:G	1.52052e-06	-2.06257e-10	-1.25701	2.24492e-05	-2.06257e-10	-1.24335
41669154	chr20:41669154:C:T	1.28294e-06	-1.42692	-5.51629e-10	1.75939e-05	-1.48706	-5.51629e-10
41669372	chr20:41669372:A:C	2.51028e-06	-2.06257e-10	-0.755675	3.33144e-05	-2.06257e-10	-0.84862
41669481	chr20:41669481:T:C	2.11529e-06	-2.06257e-10	-0.926876	2.9635e-05	-2.06257e-10	-0.965653
41669683	chr20:41669683:A:G	2.22082e-06	-2.06257e-10	-0.878192	2.94598e-05	-2.06257e-10	-0.971583
41669799	chr20:41669799:C:T	1.71827e-06	-2.06257e-10	-1.13475	2.47884e-05	-2.06257e-10	-1.14424
41670113	chr20:41670113:C:T	2.5327e-06	-2.06257e-10	-0.746783	3.3049e-05	-2.06257e-10	-0.856617
41670140	chr20:41670140:T:C	2.2414e-06	-2.06257e-10	-0.868968	2.96951e-05	-2.06257e-10	-0.963627
41670269	chr20:41670269:A:T	1.71869e-06	-2.06257e-10	-1.13451	2.47939e-05	-2.06257e-10	-1.14401
41670540	chr20:41670540:T:C	2.01994e-06	-2.06257e-10	-0.973003	2.66298e-05	-2.06257e-10	-1.07258
41670696	chr20:41670696:C:T	2.23497e-05	1.01253	0.418216	7.5143e-05	-0.247522	0.212305
41671215	chr20:41671215:C:T	1.96206e-06	-2.06257e-10	-1.00208	2.70499e-05	-2.06257e-10	-1.05693
41671358	chr20:41671358:G:A	2.02899e-06	-2.06257e-10	-0.968534	2.67229e-05	-2.06257e-10	-1.06909
41671593	chr20:41671593:A:G	3.18505e-06	0.747454	-1.26506	1.08237e-05	-0.700091	-1.27278
41672230	chr20:41672230:T:C	3.7168e-07	-1.56299	-1.1028	5.14099e-06	-1.57779	-1.13957
41672375	chr20:41672375:C:T	1.54557e-06	-2.06257e-10	-1.24068	2.20657e-05	-2.06257e-10	-1.26059
41673065	chr20:41673065:G:A	1.99769e-06	-2.06257e-10	-0.984078	2.64849e-05	-2.06257e-10	-1.07803
41673492	chr20:41673492:A:G	1.5239e-06	-2.06257e-10	-1.2548	2.20155e-05	-2.06257e-10	-1.26286
41673514	chr20:41673514:T:C	3.09164e-06	0.550401	-1.09777	4.11751e-05	0.385342	-1.02212
41673809	chr20:41673809:T:A	1.10015e-06	-1.58062	-5.51629e-10	1.59819e-05	-1.58316	-5.51629e-10
41673955	chr20:41673955:C:T	1.70021e-06	-2.06257e-10	-1.14532	2.45682e-05	-2.06257e-10	-1.15316
41673980	chr20:41673980:G:C	1.72684e-06	-2.06257e-10	-1.12978	2.49378e-05	-2.06257e-10	-1.13822
41673985	chr20:41673985:C:G	1.72794e-06	-2.06257e-10	-1.12914	2.49537e-05	-2.06257e-10	-1.13759
41674000	chr20:41674000:T:C	3.93145e-07	-1.3481	-1.26155	4.6376e-06	-1.55848	-1.26193
41674204	chr20:41674204:G:A	5.89902e-06	1.36264	-1.26393	1.66086e-05	-0.334158	-1.21053
41674438	chr20:41674438:C:T	6.84206e-07	-0.975332	-1.08023	8.98766e-06	-1.0827	-1.07606
41674674	chr20:41674674:T:C	1.71663e-06	-2.06257e-10	-1.13571	2.4799e-05	-2.06257e-10	-1.14381
41675667	chr20:41675667:T:C	1.47322e-06	-1.28862	-5.51629e-10	1.97862e-05	-1.36963	-5.51629e-10
41676069	chr20:41676069:C:G	5.55504e-07	-1.38356	-0.880389	6.98479e-06	-1.57309	-0.837786
41676268	chr20:41676268:T:C	5.18504e-07	-1.36975	-0.963129	6.18481e-06	-1.56957	-0.96294
41676344	chr20:41676344:T:C	6.04002e-06	-2.06257e-10	0.122338	7.97444e-05	-2.06257e-10	0.0242169
41676634	chr20:41676634:A:T	2.2274e-06	-2.06257e-10	-0.875233	2.88135e-05	-2.06257e-10	-0.993765
41676712	chr20:41676712:A:G	5.05771e-07	-1.3646	-0.993137	6.12561e-06	-1.56747	-0.974661
41677759	chr20:41677759:A:C	5.23545e-07	-1.35211	-0.97109	6.29348e-06	-1.5634	-0.951697
41678278	chr20:41678278:GT:G	5.09388e-07	-1.37244	-0.978172	6.20024e-06	-1.5701	-0.959923
41678375	chr20:41678375:C:T	3.58586e-07	-1.5142	-1.18746	5.10191e-06	-1.55627	-1.16872
41678644	chr20:41678644:A:G	1.69577e-06	-2.06257e-10	-1.14793	2.59025e-05	-2.06257e-10	-1.10027
41678874	chr20:41678874:G:A	7.38931e-07	-0.7112	-1.26742	6.45721e-06	-1.22557	-1.26384
41678990	chr20:41678990:G:C	2.06004e-06	-2.06257e-10	-0.953345	2.70145e-05	-2.06257e-10	-1.05823
41679070	chr20:41679070:A:G	5.13339e-07	-1.31462	-1.02827	6.0049e-06	-1.54948	-1.01255
41679193	chr20:41679193:A:G	1.10339e-06	-0.338621	-1.23906	2.24341e-05	-0.0151548	-1.22887
41679608	chr20:41679608:G:T	2.36467e-06	-2.06257e-10	-0.81543	3.03607e-05	-2.06257e-10	-0.941461
41679941	chr20:41679941:G:T	5.12814e-07	-1.45139	-0.892522	6.94384e-06	-1.58871	-0.82804
41679950	chr20:41679950:T:C	8.43473e-06	0.823881	-0.367593	3.73767e-05	-0.375959	-0.357603
41680049	chr20:41680049:CATT:C	9.92254e-06	-2.06257e-10	0.61874	0.000130289	-2.06257e-10	0.515146
41680084	chr20:41680084:T:TA	1.76057e-06	-1.13099	0.0205595	1.99981e-05	-1.34237	-0.0166023
41680246	chr20:41680246:C:T	1.65677e-06	-2.06257e-10	-1.1712	2.46981e-05	-2.06257e-10	-1.14789
41680247	chr20:41680247:G:A	3.34721e-06	-2.06257e-10	-0.467943	4.45054e-05	-2.06257e-10	-0.559
41680373	chr20:41680373:G:A	1.5993e-06	-2.06257e-10	-1.2065	2.33898e-05	-2.06257e-10	-1.20231
41680591	chr20:41680591:A:G	4.50605e-07	-1.45761	-1.01563	5.94309e-06	-1.58966	-0.982724
41680675	chr20:41680675:T:C	3.35308e-06	-2.06257e-10	-0.466192	4.45812e-05	-2.06257e-10	-0.557298
41680725	chr20:41680725:G:T	3.61268e-07	-1.42837	-1.26583	4.53754e-06	-1.58399	-1.25823
41681251	chr20:41681251:G:A	3.02207e-06	-0.570126	-5.51629e-10	2.78924e-05	-1.02626	-5.51629e-10
41681564	chr20:41681564:C:G	3.25897e-06	-1.20627	0.711615	3.17538e-05	-1.26411	0.367511
41681617	chr20:41681617:A:T	2.51511e-06	0.266191	-1.01994	5.33001e-05	0.628392	-1.00706
41681705	chr20:41681705:A:G	3.65708e-07	-1.41162	-1.27037	4.52596e-06	-1.58026	-1.26451
41681952	chr20:41681952:C:G	5.90791e-07	-1.14608	-1.05628	7.71185e-06	-1.24728	-1.06458
41681953	chr20:41681953:T:A	5.61963e-07	-1.20317	-1.04922	7.38621e-06	-1.29733	-1.05767
41682348	chr20:41682348:G:C	3.76128e-07	-1.38592	-1.26797	4.57525e-06	-1.57295	-1.261
41682356	chr20:41682356:T:C	1.91168e-06	-2.06257e-10	-1.02809	2.69203e-05	-2.06257e-10	-1.06173
41682377	chr20:41682377:G:A	1.63294e-06	-2.06257e-10	-1.18569	2.37485e-05	-2.06257e-10	-1.18709
41682756	chr20:41682756:T:C	1.82061e-06	-2.06257e-10	-1.0769	2.57274e-05	-2.06257e-10	-1.10705
41682939	chr20:41682939:C:A	2.72955e-06	-2.06257e-10	-0.671931	3.63632e-05	-2.06257e-10	-0.761052
41683067	chr20:41683067:A:C	8.50672e-06	0.824641	-0.359854	3.75516e-05	-0.379797	-0.349096
41683393	chr20:41683393:T:C	4.59188e-06	-2.06257e-10	-0.15178	6.04433e-05	-2.06257e-10	-0.252904
41684042	chr20:41684042:A:G	4.00765e-07	-1.40665	-1.1838	4.94627e-06	-1.57978	-1.17619
41684718	chr20:41684718:T:C	2.88789e-06	-2.06257e-10	-0.615542	3.87678e-05	-2.06257e-10	-0.69702
41685398	chr20:41685398:G:A	7.76704e-06	0.737133	-0.363313	3.51946e-05	-0.441699	-0.352019
41685850	chr20:41685850:C:T	1.49383e-06	-2.06257e-10	-1.27473	2.17744e-05	-2.06257e-10	-1.27388
41687256	chr20:41687256:G:A	4.47292e-07	-1.33418	-1.14644	4.94193e-06	-1.55556	-1.20129
41687334	chr20:41687334:A:G	4.39879e-07	-1.45705	-1.04028	5.79229e-06	-1.58967	-1.00841
41687432	chr20:41687432:C:A	6.75179e-07	-0.931541	-1.13731	6.44076e-06	-1.37021	-1.12175
41687566	chr20:41687566:C:A	4.37975e-07	-1.34845	-1.15322	4.89056e-06	-1.56081	-1.2065
41687888	chr20:41687888:C:T	1.67694e-06	-2.06257e-10	-1.1591	2.47341e-05	-2.06257e-10	-1.14643
41688435	chr20:41688435:T:C	5.56522e-07	-1.5152	-0.746922	7.80203e-06	-1.59072	-0.709509
41688518	chr20:41688518:G:A	1.50236e-06	-2.06257e-10	-1.26903	2.21479e-05	-2.06257e-10	-1.25687
41688560	chr20:41688560:T:C	4.66573e-07	-1.38093	-1.05748	5.83117e-06	-1.47079	-1.1206
41688623	chr20:41688623:A:G	3.29795e-07	-1.58908	-1.19627	5.22044e-06	-1.53861	-1.16342
41688908	chr20:41688908:T:C	5.17623e-07	-1.55069	-0.783884	7.66419e-06	-1.5807	-0.737346
41689070	chr20:41689070:G:T	1.51029e-06	-2.06257e-10	-1.26377	2.18816e-05	-2.06257e-10	-1.26896
41689172	chr20:41689172:G:A	1.13632e-06	-1.54827	-5.51629e-10	1.64751e-05	-1.55276	-5.51629e-10
41689259	chr20:41689259:A:T	1.57943e-06	-2.06257e-10	-1.219	2.29822e-05	-2.06257e-10	-1.21989
41689260	chr20:41689260:AC:A	1.65386e-06	-2.06257e-10	-1.17296	2.40718e-05	-2.06257e-10	-1.17357
41689275	chr20:41689275:T:C	3.71794e-07	-1.40701	-1.25847	4.54382e-06	-1.57282	-1.26802
41689630	chr20:41689630:G:A	1.18283e-06	-1.50816	-5.51629e-10	1.99527e-05	-1.36125	-5.51629e-10
41689714	chr20:41689714:C:T	9.98178e-07	-0.986399	-0.691494	1.07688e-05	-1.32575	-0.652203
41690000	chr20:41690000:T:C	1.64616e-06	-2.06257e-10	-1.17763	2.39579e-05	-2.06257e-10	-1.17831
41690094	chr20:41690094:C:T	2.24449e-06	-2.06257e-10	-0.867591	3.59781e-05	-2.06257e-10	-0.771699
41690106	chr20:41690106:T:C	1.51047e-06	-2.06257e-10	-1.26365	2.18827e-05	-2.06257e-10	-1.26891
41690587	chr20:41690587:A:G	1.66657e-06	-2.06257e-10	-1.1653	2.42465e-05	-2.06257e-10	-1.16634
41691215	chr20:41691215:A:C	2.23223e-06	-2.06257e-10	-0.873068	3.06716e-05	-2.06257e-10	-0.931273
41691281	chr20:41691281:A:G	1.51014e-06	-2.06257e-10	-1.26387	2.18792e-05	-2.06257e-10	-1.26907
41691399	chr20:41691399:C:T	1.59476e-06	-2.06257e-10	-1.20935	2.24256e-05	-2.06257e-10	-1.2444
41691578	chr20:41691578:C:T	4.68466e-06	-0.133321	0.00154596	2.9068e-05	-1.00455	0.019582
41691640	chr20:41691640:G:A	9.43881e-07	-0.912817	-0.821008	1.22287e-05	-1.01156	-0.839264
41691864	chr20:41691864:C:T	1.67869e-06	0.0913945	-1.24945	3.55832e-05	0.45907	-1.24181
41692209	chr20:41692209:T:A	1.60255e-06	-2.06257e-10	-1.20447	2.312e-05	-2.06257e-10	-1.21391
41692571	chr20:41692571:G:A	1.67132e-06	-2.06257e-10	-1.16246	2.43602e-05	-2.06257e-10	-1.16166
41692648	chr20:41692648:A:C	7.57853e-07	-0.805292	-1.14804	7.296e-06	-1.18863	-1.17865
41692895	chr20:41692895:G:T	1.60122e-06	-2.06257e-10	-1.2053	2.31021e-05	-2.06257e-10	-1.21469
41693409	chr20:41693409:A:G	7.35601e-07	-0.822901	-1.16024	7.13897e-06	-1.2	-1.18904
41693511	chr20:41693511:C:CT	1.04466e-06	-0.870114	-0.762267	1.34648e-05	-0.972389	-0.782144
41693910	chr20:41693910:G:A	1.11488e-06	-1.56732	-5.51629e-10	1.60822e-05	-1.57689	-5.51629e-10
41694657	chr20:41694657:G:C	7.23139e-07	-0.847849	-1.15237	7.06686e-06	-1.21747	-1.18173
41694665	chr20:41694665:A:G	1.51012e-06	-2.06257e-10	-1.26388	2.1879e-05	-2.06257e-10	-1.26908
41695034	chr20:41695034:T:C	1.25226e-06	-0.842726	-0.608394	1.58135e-05	-0.94853	-0.645214
41695723	chr20:41695723:T:C	1.7358e-06	-2.06257e-10	-1.1246	2.52275e-05	-2.06257e-10	-1.12668
41696087	chr20:41696087:A:C	7.55552e-07	-0.776413	-1.17996	7.2626e-06	-1.16543	-1.20644
41696564	chr20:41696564:T:TTCAGATGCCC	1.51022e-06	-2.06257e-10	-1.26381	2.188e-05	-2.06257e-10	-1.26904
41697080	chr20:41697080:C:G	1.60325e-06	-2.06257e-10	-1.20404	2.30698e-05	-2.06257e-10	-1.21609
41697176	chr20:41697176:CCTT:C	2.55246e-06	-2.06257e-10	-0.73901	3.7715e-05	-2.06257e-10	-0.724552
41697412	chr20:41697412:G:A	1.61748e-06	-2.06257e-10	-1.1952	2.32076e-05	-2.06257e-10	-1.21013
41697473	chr20:41697473:T:C	5.54815e-07	-1.05495	-1.21024	5.61814e-06	-1.36099	-1.26762
41697779	chr20:41697779:C:G	1.86284e-06	-2.06257e-10	-1.05397	2.86641e-05	-2.06257e-10	-0.998963
41698035	chr20:41698035:ACTC:A	3.5275e-05	1.8871	-5.51629e-10	0.000243473	1.1404	-5.51629e-10
41698068	chr20:41698068:A:G	1.80929e-06	-2.06257e-10	-1.08313	2.75906e-05	-2.06257e-10	-1.03713
41698071	chr20:41698071:A:G	2.99119e-06	-0.303293	-0.277106	1.7349e-05	-1.10509	-0.395981
41698373	chr20:41698373:C:A	1.54612e-06	-2.06257e-10	-1.24032	2.23758e-05	-2.06257e-10	-1.24663
41698434	chr20:41698434:C:T	1.52019e-06	-2.06257e-10	-1.25723	2.18911e-05	-2.06257e-10	-1.26853
41698469	chr20:41698469:G:T	3.15191e-06	-2.06257e-10	-0.528061	4.20759e-05	-2.06257e-10	-0.615135
41700018	chr20:41700018:G:C	1.71583e-06	-2.06257e-10	-1.13617	2.5164e-05	-2.06257e-10	-1.12919
41700215	chr20:41700215:C:G	1.55475e-06	-2.06257e-10	-1.23475	2.31732e-05	-2.06257e-10	-1.21161
41700385	chr20:41700385:C:T	1.66374e-06	-2.06257e-10	-1.167	2.43809e-05	-2.06257e-10	-1.16081
41700565	chr20:41700565:C:T	1.7264e-06	-2.06257e-10	-1.13003	2.5332e-05	-2.06257e-10	-1.12254
41700808	chr20:41700808:C:A	1.57028e-06	-2.06257e-10	-1.22482	2.3021e-05	-2.06257e-10	-1.2182
41700932	chr20:41700932:T:C	1.53468e-06	-2.06257e-10	-1.24775	2.21012e-05	-2.06257e-10	-1.25898
41700992	chr20:41700992:G:GT	1.65293e-06	-2.06257e-10	-1.17352	2.42216e-05	-2.06257e-10	-1.16736
41701170	chr20:41701170:C:T	1.52939e-06	-2.06257e-10	-1.2512	2.2043e-05	-2.06257e-10	-1.26161
41701349	chr20:41701349:T:G	1.45524e-05	1.99033	-0.988645	0.000174985	1.7357	-0.925608
41701465	chr20:41701465:C:A	1.49548e-06	-2.06257e-10	-1.27362	2.17724e-05	-2.06257e-10	-1.27397
41701480	chr20:41701480:A:G	1.4634e-05	1.98816	-0.980881	0.00017616	1.73398	-0.917198
41701647	chr20:41701647:T:C	1.45801e-05	2.01247	-1.00889	0.000174829	1.75736	-0.94816
41701716	chr20:41701716:A:G	1.64978e-06	-2.06257e-10	-1.17543	2.41728e-05	-2.06257e-10	-1.16938
41701723	chr20:41701723:T:C	1.61152e-06	-0.192044	-1.00685	8.32794e-06	-1.2158	-1.01919
41701798	chr20:41701798:T:C	1.73604e-06	0.148436	-1.2729	2.19161e-05	0.00726642	-1.27466
41702002	chr20:41702002:T:C	2.71408e-06	-0.677618	-5.51629e-10	4.61974e-05	-0.521687	-5.51629e-10
41702078	chr20:41702078:A:G	1.88789e-06	-2.06257e-10	-1.04061	2.79008e-05	-2.06257e-10	-1.02595
41702296	chr20:41702296:A:C	1.62636e-06	-2.06257e-10	-1.18973	2.38255e-05	-2.06257e-10	-1.18385
41702345	chr20:41702345:C:T	2.0397e-06	-2.06257e-10	-0.963266	3.17205e-05	-2.06257e-10	-0.897645
41702359	chr20:41702359:C:T	1.8952e-06	-2.06257e-10	-1.03675	2.80116e-05	-2.06257e-10	-1.02199
41702432	chr20:41702432:T:C	2.42694e-06	-2.06257e-10	-0.789437	3.22852e-05	-2.06257e-10	-0.880002
41702471	chr20:41702471:G:T	2.74029e-06	-2.06257e-10	-0.668007	4.45903e-05	-2.06257e-10	-0.557093
41702494	chr20:41702494:A:T	1.34022e-05	1.88633	-0.966986	0.000162316	1.63676	-0.901823
41703578	chr20:41703578:T:A	1.11396e-05	1.60593	-0.871489	0.000133135	1.34369	-0.806938
41703793	chr20:41703793:G:A	3.24199e-07	-1.52745	-1.27502	4.99918e-06	-1.47391	-1.27142
41704383	chr20:41704383:T:C	3.89832e-06	-0.315523	-5.51629e-10	5.17282e-05	-0.408606	-5.51629e-10
41705248	chr20:41705248:G:C	4.77461e-06	-2.06257e-10	-0.112758	6.93099e-05	-2.06257e-10	-0.116022
41705621	chr20:41705621:A:G	1.92416e-06	-2.06257e-10	-1.02158	2.95778e-05	-2.06257e-10	-0.967586
41705733	chr20:41705733:T:A	4.4888e-06	-2.06257e-10	-0.174484	6.50962e-05	-2.06257e-10	-0.178744
41705854	chr20:41705854:C:T	4.87627e-06	-2.06257e-10	-0.0916895	7.72185e-05	-2.06257e-10	-0.00797045
41706189	chr20:41706189:AGGC:A	1.88223e-06	-2.06257e-10	-1.04361	2.89104e-05	-2.06257e-10	-0.990408
41706253	chr20:41706253:A:G	3.22962e-06	0.658536	-1.16224	2.71048e-05	0.118195	-1.1731
41706312	chr20:41706312:A:C	5.06345e-06	-2.06257e-10	-0.0540211	8.02627e-05	-2.06257e-10	0.0306961
41706346	chr20:41706346:T:C	5.132e-06	-2.06257e-10	-0.0405751	8.1527e-05	-2.06257e-10	0.0463248
41706349	chr20:41706349:G:A	1.95473e-06	-2.06257e-10	-1.00582	3.01435e-05	-2.06257e-10	-0.948639
41706571	chr20:41706571:G:T	1.13138e-06	-1.55264	-5.51629e-10	1.69315e-05	-1.52544	-5.51629e-10
41706629	chr20:41706629:A:G	2.30871e-06	-0.510969	-0.328414	2.60167e-05	-0.83215	-0.263719
41706915	chr20:41706915:G:A	5.08881e-06	-2.06257e-10	-0.0490256	7.39041e-05	-2.06257e-10	-0.0518411
41707745	chr20:41707745:G:A	6.65761e-06	-2.06257e-10	0.21969	0.00010473	-2.06257e-10	0.296772
41708250	chr20:41708250:C:T	3.21226e-07	-1.57644	-1.23524	4.6142e-06	-1.58983	-1.23564
41708555	chr20:41708555:A:C	1.42004e-06	-0.316361	-1.00902	2.48858e-05	-0.119351	-1.02096
41709585	chr20:41709585:T:C	1.84511e-06	-2.06257e-10	-1.06353	2.83015e-05	-2.06257e-10	-1.01169
41709715	chr20:41709715:T:C	4.62695e-06	-2.06257e-10	-0.144171	6.15223e-05	-2.06257e-10	-0.23521
41709736	chr20:41709736:T:A	2.55759e-06	0.203015	-0.940021	2.57915e-05	-0.224264	-0.880302
41710060	chr20:41710060:G:A	2.58233e-06	0.138332	-0.865709	4.90342e-05	0.408668	-0.870759
41710336	chr20:41710336:C:G	1.14737e-06	-1.53859	-5.51629e-10	1.78791e-05	-1.47098	-5.51629e-10
41710497	chr20:41710497:G:A	5.58892e-06	-2.06257e-10	0.044716	8.89578e-05	-2.06257e-10	0.133552
41710877	chr20:41710877:G:A	1.95473e-06	-2.06257e-10	-1.00582	3.01435e-05	-2.06257e-10	-0.948639
41711379	chr20:41711379:C:T	1.2171e-06	-1.4796	-5.51629e-10	1.87699e-05	-1.42235	-5.51629e-10
41711439	chr20:41711439:G:T	9.03312e-07	-0.672507	-1.10525	1.51808e-05	-0.551076	-1.08351
41711734	chr20:41711734:C:A	4.78371e-06	-2.06257e-10	-0.110854	6.93252e-05	-2.06257e-10	-0.115801
41711878	chr20:41711878:C:T	1.32187e-06	-1.39702	-5.51629e-10	1.89021e-05	-1.41534	-5.51629e-10
41712483	chr20:41712483:G:A	4.61465e-06	-2.06257e-10	-0.146833	6.68293e-05	-2.06257e-10	-0.152468
41712719	chr20:41712719:A:C	4.66023e-06	-2.06257e-10	-0.137004	7.37434e-05	-2.06257e-10	-0.0540184
41713438	chr20:41713438:C:T	4.59222e-06	-2.06257e-10	-0.151706	6.64772e-05	-2.06257e-10	-0.157751
41713450	chr20:41713450:A:G	4.40541e-06	-2.06257e-10	-0.193237	6.38034e-05	-2.06257e-10	-0.198804
41713532	chr20:41713532:G:A	1.49343e-06	-2.06257e-10	-1.275	2.17742e-05	-2.06257e-10	-1.27388
41713916	chr20:41713916:C:T	5.12903e-06	-2.06257e-10	-0.0411535	8.14018e-05	-2.06257e-10	0.0447875
41714098	chr20:41714098:C:T	5.41964e-06	-2.06257e-10	0.0139598	8.61721e-05	-2.06257e-10	0.101737
41714339	chr20:41714339:T:C	5.08487e-06	-2.06257e-10	-0.0497994	8.0717e-05	-2.06257e-10	0.0363402
41714505	chr20:41714505:T:G	7.4459e-07	-0.878385	-1.09261	1.23273e-05	-0.773012	-1.06978
41714702	chr20:41714702:C:T	4.10039e-07	-1.29339	-1.27418	4.64173e-06	-1.54625	-1.27328
41715082	chr20:41715082:A:G	5.12586e-06	-2.06257e-10	-0.0417709	8.1397e-05	-2.06257e-10	0.0447285
41715254	chr20:41715254:C:T	4.59917e-06	-2.06257e-10	-0.150193	6.66916e-05	-2.06257e-10	-0.15453
41715338	chr20:41715338:T:C	4.50339e-06	-2.06257e-10	-0.171238	6.52959e-05	-2.06257e-10	-0.17568
41715441	chr20:41715441:G:A	5.16196e-06	-2.06257e-10	-0.0347539	8.19399e-05	-2.06257e-10	0.0513763
41715618	chr20:41715618:C:T	4.59244e-06	-2.06257e-10	-0.151657	6.65127e-05	-2.06257e-10	-0.157216
41715903	chr20:41715903:T:C	5.16196e-06	-2.06257e-10	-0.0347539	8.19399e-05	-2.06257e-10	0.0513763
41715967	chr20:41715967:A:G	5.06637e-06	-2.06257e-10	-0.0534457	8.0371e-05	-2.06257e-10	0.032044
41715993	chr20:41715993:G:GC	4.57002e-05	2.14603	-5.51629e-10	0.000296666	1.338	-5.51629e-10
41716106	chr20:41716106:A:T	5.16196e-06	-2.06257e-10	-0.0347539	8.19399e-05	-2.06257e-10	0.0513763
41716186	chr20:41716186:T:C	1.19233e-06	-0.927788	-0.57237	1.43063e-05	-1.18091	-0.513006
41716376	chr20:41716376:G:C	1.5041e-06	-2.06257e-10	-1.26788	2.18051e-05	-2.06257e-10	-1.27247
41716725	chr20:41716725:T:C	4.81523e-06	-2.06257e-10	-0.104285	7.62138e-05	-2.06257e-10	-0.0210664
41716965	chr20:41716965:T:C	4.88865e-06	-2.06257e-10	-0.0891544	7.73912e-05	-2.06257e-10	-0.00573613
41716985	chr20:41716985:A:G	4.61419e-06	-2.06257e-10	-0.146933	7.29067e-05	-2.06257e-10	-0.0654291
41717078	chr20:41717078:C:T	4.94197e-06	-2.06257e-10	-0.0783051	7.82384e-05	-2.06257e-10	0.00515094
41717208	chr20:41717208:T:C	5.01109e-07	-1.49423	-0.872769	7.30802e-06	-1.56171	-0.803928
41717209	chr20:41717209:G:A	1.14758e-06	-1.53841	-5.51629e-10	1.88072e-05	-1.42037	-5.51629e-10
41717317	chr20:41717317:T:G	1.1272e-06	-1.55633	-5.51629e-10	1.8329e-05	-1.44612	-5.51629e-10
41717444	chr20:41717444:G:A	1.15235e-06	-1.53426	-5.51629e-10	1.89522e-05	-1.41269	-5.51629e-10
41717666	chr20:41717666:C:G	1.77924e-06	0.17481	-1.27469	1.59292e-05	-0.311674	-1.27478
41717683	chr20:41717683:C:T	1.24238e-06	-1.45904	-5.51629e-10	1.98905e-05	-1.36437	-5.51629e-10
41717828	chr20:41717828:T:C	3.91092e-07	-1.58779	-1.0271	5.8373e-06	-1.58408	-1.00626
41717912	chr20:41717912:C:T	3.81459e-07	-1.58626	-1.05357	5.66666e-06	-1.58578	-1.03423
41718070	chr20:41718070:C:T	3.79759e-07	-1.58082	-1.06347	5.58692e-06	-1.58961	-1.04458
41718139	chr20:41718139:T:G	3.92913e-07	-1.58064	-1.02959	5.78995e-06	-1.58974	-1.00874
41718564	chr20:41718564:A:G	5.79415e-07	-1.23372	-0.988081	1.03683e-05	-1.05606	-0.959799
41718642	chr20:41718642:T:C	1.61369e-06	-2.06257e-10	-1.19754	2.29109e-05	-2.06257e-10	-1.223
41718680	chr20:41718680:T:C	5.68305e-07	-1.21467	-1.02649	1.01972e-05	-1.03231	-1.00019
41718681	chr20:41718681:G:A	6.43148e-07	-0.956562	-1.16089	1.07609e-05	-0.838366	-1.14032
41718972	chr20:41718972:A:AT	5.72933e-07	-1.22628	-1.00678	1.02692e-05	-1.04601	-0.979443
41719298	chr20:41719298:GCTT:G	2.4259e-06	0.47551	-1.26538	2.0849e-05	-0.0515024	-1.2658
41719425	chr20:41719425:T:C	6.08368e-07	-1.11305	-1.05999	1.10608e-05	-0.904748	-1.04645
41719589	chr20:41719589:A:G	5.62854e-07	-1.23993	-1.01087	1.00447e-05	-1.06246	-0.985109
41719634	chr20:41719634:T:C	5.49348e-07	-1.23086	-1.04424	9.82305e-06	-1.05104	-1.01883
41720532	chr20:41720532:T:A	6.64926e-07	-0.93866	-1.14549	1.08513e-05	-0.812102	-1.15822
41720906	chr20:41720906:C:T	9.8865e-07	-0.912795	-0.77469	1.84938e-05	-0.681355	-0.75582
41722128	chr20:41722128:C:T	9.2821e-07	-0.826718	-0.92385	1.76837e-05	-0.584048	-0.897919
41722134	chr20:41722134:A:C	4.78312e-06	1.04391	-1.15488	5.63956e-05	0.816825	-1.13904
41722181	chr20:41722181:T:A	1.55992e-06	-2.06257e-10	-1.23144	2.23523e-05	-2.06257e-10	-1.24768
41722422	chr20:41722422:T:G	1.03603e-06	-0.834529	-0.806148	1.96389e-05	-0.590126	-0.78697
41722534	chr20:41722534:C:T	6.9867e-07	-0.844093	-1.19055	1.18835e-05	-0.706897	-1.17256
41722669	chr20:41722669:G:A	4.77434e-07	-1.4347	-0.980702	8.58095e-06	-1.24799	-0.957079
41722819	chr20:41722819:G:C	8.9938e-07	-0.858269	-0.92385	1.70519e-05	-0.620426	-0.897919
41723031	chr20:41723031:T:C	8.67703e-07	-0.87139	-0.946585	1.64003e-05	-0.635815	-0.921493
41723035	chr20:41723035:A:G	1.52283e-06	-2.06257e-10	-1.2555	2.21401e-05	-2.06257e-10	-1.25722
41723041	chr20:41723041:C:T	1.31015e-06	-1.54645	0.140521	2.5468e-05	-1.26789	0.150702
41723095	chr20:41723095:T:A	1.50519e-06	-2.06257e-10	-1.26715	2.29394e-05	-2.06257e-10	-1.22175
41723359	chr20:41723359:G:A	1.39299e-06	-1.34461	-5.51629e-10	2.42276e-05	-1.16712	-5.51629e-10
41723476	chr20:41723476:C:T	1.36452e-06	-1.36527	-5.51629e-10	2.35813e-05	-1.19416	-5.51629e-10
41723728	chr20:41723728:G:C	2.00539e-06	-2.06257e-10	-0.980231	3.02624e-05	-2.06257e-10	-0.944702
41723828	chr20:41723828:A:T	2.94629e-06	-2.06257e-10	-0.595524	4.31098e-05	-2.06257e-10	-0.590858
41723904	chr20:41723904:G:C	1.5278e-06	-2.06257e-10	-1.25224	2.18835e-05	-2.06257e-10	-1.26888
41724450	chr20:41724450:A:G	1.87582e-06	-1.04703	-5.51629e-10	2.43345e-05	-1.16271	-5.51629e-10
41724451	chr20:41724451:T:C	8.50018e-07	-0.907917	-0.930651	1.59959e-05	-0.676898	-0.90538
41724640	chr20:41724640:A:G	4.76926e-07	-1.4163	-1.00016	8.68677e-06	-1.21492	-0.977892
41724811	chr20:41724811:C:G	1.70109e-06	0.0988782	-1.24368	1.56251e-05	-0.358642	-1.24709
41724933	chr20:41724933:C:T	4.10119e-05	2.03779	-5.51629e-10	0.000272203	1.25194	-5.51629e-10
41724999	chr20:41724999:C:A	7.33283e-07	-0.712196	-1.2741	8.05461e-06	-0.994482	-1.27388
41725159	chr20:41725159:A:G	1.9017e-06	0.224002	-1.25733	1.68884e-05	-0.268387	-1.25959
41725522	chr20:41725522:C:T	1.27798e-06	-1.43079	-5.51629e-10	2.16145e-05	-1.28124	-5.51629e-10
41726034	chr20:41726034:T:C	1.50425e-06	-2.06257e-10	-1.26777	2.19439e-05	-2.06257e-10	-1.26612
41726204	chr20:41726204:TGTG:T	3.45449e-07	-1.52407	-1.21491	5.47423e-06	-1.43102	-1.22354
41726448	chr20:41726448:A:G	3.42455e-07	-1.52557	-1.22212	5.42113e-06	-1.43401	-1.2303
41726485	chr20:41726485:C:T	1.10512e-06	-1.57612	-5.51629e-10	1.67129e-05	-1.53843	-5.51629e-10
41726601	chr20:41726601:C:A	1.57043e-06	0.0339474	-1.25867	1.43706e-05	-0.428656	-1.26077
41726611	chr20:41726611:T:C	2.80945e-06	-2.06257e-10	-0.643081	3.39768e-05	-2.06257e-10	-0.828932
41726642	chr20:41726642:A:C	1.33212e-06	-1.3893	-5.51629e-10	2.28373e-05	-1.22621	-5.51629e-10
41727545	chr20:41727545:C:T	3.17321e-07	-1.57551	-1.2484	4.61958e-06	-1.58566	-1.23864
41727708	chr20:41727708:C:G	8.66018e-07	-0.907693	-0.912226	1.62039e-05	-0.673457	-0.895899
41728007	chr20:41728007:T:C	1.51728e-06	-2.06257e-10	-1.25915	2.19034e-05	-2.06257e-10	-1.26797
41728325	chr20:41728325:T:C	3.07827e-06	-2.06257e-10	-0.5517	4.50914e-05	-2.06257e-10	-0.545917
41728387	chr20:41728387:T:G	8.74161e-07	-0.85413	-0.956431	1.65831e-05	-0.614959	-0.931269
41728748	chr20:41728748:C:T	8.12831e-06	-2.06257e-10	0.419283	0.000103878	-2.06257e-10	0.28861
41729174	chr20:41729174:T:C	8.20239e-07	-0.897201	-0.977028	1.54749e-05	-0.664465	-0.950927
41729443	chr20:41729443:C:G	8.82017e-07	-0.848954	-0.95266	1.67469e-05	-0.609124	-0.927274
41729475	chr20:41729475:T:C	8.84699e-07	-0.848819	-0.949758	1.67986e-05	-0.609014	-0.924298
41729657	chr20:41729657:T:C	5.79048e-07	-0.949956	-1.27248	9.51099e-06	-0.827572	-1.27459
41730448	chr20:41730448:G:A	8.65371e-07	-0.861001	-0.959666	1.64095e-05	-0.622031	-0.934718
41730619	chr20:41730619:C:T	9.03916e-07	-0.824429	-0.95266	1.72232e-05	-0.581078	-0.927274
41730821	chr20:41730821:A:G	1.958e-06	-2.06257e-10	-1.00414	2.87253e-05	-2.06257e-10	-0.996831
41731015	chr20:41731015:C:T	1.19396e-06	-1.4988	-5.51629e-10	1.64316e-05	-1.55541	-5.51629e-10
41731023	chr20:41731023:T:C	6.13285e-07	-1.47351	-0.691488	1.00496e-05	-1.36319	-0.68389
41731047	chr20:41731047:A:G	3.02627e-06	-2.06257e-10	-0.568739	4.4309e-05	-2.06257e-10	-0.563422
41731608	chr20:41731608:C:T	8.7897e-07	-0.852414	-0.95266	1.66803e-05	-0.613106	-0.927274
41731994	chr20:41731994:T:C	5.63698e-07	-0.981574	-1.26773	9.21191e-06	-0.862247	-1.27186
41732047	chr20:41732047:C:CA	8.91374e-07	-0.838401	-0.95266	1.69479e-05	-0.597193	-0.927274
41732145	chr20:41732145:G:T	1.37407e-06	-0.0863751	-1.27192	1.21922e-05	-0.58192	-1.2719
41732202	chr20:41732202:CAAGG:C	5.56032e-07	-0.995679	-1.26732	9.07435e-06	-0.877565	-1.27159
41732337	chr20:41732337:T:C	8.82583e-07	-0.854032	-0.94694	1.67449e-05	-0.615179	-0.921334
41732344	chr20:41732344:G:A	5.96969e-07	-0.924639	-1.26732	9.80408e-06	-0.800218	-1.27159
41732361	chr20:41732361:A:G	9.04982e-07	-0.805111	-0.970799	1.7275e-05	-0.559077	-0.946274
41732692	chr20:41732692:C:T	6.14051e-07	-1.47522	-0.688523	1.00543e-05	-1.36558	-0.681027
41732699	chr20:41732699:G:A	1.55979e-06	-2.06257e-10	-1.23152	2.27131e-05	-2.06257e-10	-1.23167
41732893	chr20:41732893:C:T	5.72881e-07	-0.966404	-1.26674	9.36918e-06	-0.845979	-1.2712
41733384	chr20:41733384:T:C	6.2591e-07	-1.45342	-0.691201	1.03326e-05	-1.33557	-0.683732
41733787	chr20:41733787:A:G	2.08363e-06	-2.06257e-10	-0.941957	3.28346e-05	-2.06257e-10	-0.863126
41733857	chr20:41733857:T:A	7.18784e-07	-0.871672	-1.13459	1.18358e-05	-0.737822	-1.14566
41734090	chr20:41734090:G:A	1.36596e-06	-1.36421	-5.51629e-10	2.3606e-05	-1.19311	-5.51629e-10
41734208	chr20:41734208:T:C	1.6338e-06	-2.06257e-10	-1.18516	2.32471e-05	-2.06257e-10	-1.20843
41735436	chr20:41735436:A:T	1.55222e-06	0.0369528	-1.27334	1.41479e-05	-0.43148	-1.27356
41735681	chr20:41735681:T:C	6.31253e-06	-2.06257e-10	0.166467	0.000101944	-2.06257e-10	0.269818
41735765	chr20:41735765:C:T	3.34053e-07	-1.50458	-1.26795	4.6684e-06	-1.54908	-1.26471
41736064	chr20:41736064:G:A	1.36935e-06	-1.36173	-5.51629e-10	2.36987e-05	-1.18919	-5.51629e-10
41736147	chr20:41736147:A:C	1.49918e-06	-2.06257e-10	-1.27115	2.19221e-05	-2.06257e-10	-1.26711
41736486	chr20:41736486:AGGAT:A	6.19343e-07	-0.883511	-1.27166	1.02366e-05	-0.754405	-1.27423
41736564	chr20:41736564:AAAAACC:A	8.76747e-07	-0.713986	-1.09362	1.46285e-05	-0.564729	-1.10691
41736594	chr20:41736594:T:C	1.93378e-06	-0.889525	-0.127071	3.04957e-05	-0.608994	-0.328031
41737138	chr20:41737138:T:C	6.12344e-07	-0.892004	-1.27453	1.01344e-05	-0.763692	-1.27498
41737142	chr20:41737142:T:C	5.94255e-06	1.25958	-1.15351	6.89223e-05	1.02989	-1.15152
41737295	chr20:41737295:A:G	4.96041e-07	-1.33506	-1.0421	5.43359e-06	-1.57728	-1.08473
41737418	chr20:41737418:G:C	1.90379e-06	-2.06257e-10	-1.03222	2.6901e-05	-2.06257e-10	-1.06245
41737568	chr20:41737568:A:G	6.25921e-07	-0.869699	-1.2749	1.03771e-05	-0.740341	-1.27467
41737639	chr20:41737639:A:C	1.36542e-06	-1.3646	-5.51629e-10	2.36084e-05	-1.19301	-5.51629e-10
41738096	chr20:41738096:G:A	7.51568e-07	-0.693575	-1.26809	1.44131e-05	-0.414166	-1.27231
41738226	chr20:41738226:T:C	3.98158e-07	-1.32483	-1.27215	6.77331e-06	-1.18165	-1.25997
41738566	chr20:41738566:A:C	1.49407e-06	-2.06257e-10	-1.27457	2.17655e-05	-2.06257e-10	-1.27429
41739015	chr20:41739015:T:G	6.65157e-07	-0.815765	-1.26804	1.10374e-05	-0.681101	-1.27222
41739665	chr20:41739665:C:T	1.52912e-06	-2.06257e-10	-1.25138	2.1902e-05	-2.06257e-10	-1.26803
41741241	chr20:41741241:C:T	1.53154e-06	-2.06257e-10	-1.2498	2.20741e-05	-2.06257e-10	-1.2602
41741439	chr20:41741439:A:G	5.59519e-07	-0.985762	-1.27098	9.22183e-06	-0.859567	-1.27347
41741916	chr20:41741916:T:C	1.5511e-06	-2.06257e-10	-1.2371	2.22798e-05	-2.06257e-10	-1.25093
41742066	chr20:41742066:G:A	5.98493e-06	-1.35978	1.47295	5.26104e-05	-1.59158	1.19988
41742142	chr20:41742142:G:A	5.39019e-07	-1.02528	-1.2688	8.84111e-06	-0.903202	-1.272
41742396	chr20:41742396:T:G	7.00239e-07	-0.884223	-1.14818	1.16512e-05	-0.745394	-1.15381
41742427	chr20:41742427:G:T	1.30557e-06	-1.40943	-5.51629e-10	2.22105e-05	-1.25404	-5.51629e-10
41742899	chr20:41742899:C:T	1.55125e-06	-2.06257e-10	-1.23701	2.2066e-05	-2.06257e-10	-1.26057
41742902	chr20:41742902:A:G	1.27939e-06	-1.42968	-5.51629e-10	2.16108e-05	-1.28141	-5.51629e-10
41742991	chr20:41742991:C:G	1.53718e-06	-2.06257e-10	-1.24612	2.26094e-05	-2.06257e-10	-1.23625
41743059	chr20:41743059:A:C	6.15103e-06	1.37349	-1.23294	7.13096e-05	1.14468	-1.23226
41743176	chr20:41743176:T:C	1.85194e-06	-2.06257e-10	-1.05984	2.70413e-05	-2.06257e-10	-1.05724
41744215	chr20:41744215:C:T	1.56299e-06	-2.06257e-10	-1.22947	2.24335e-05	-2.06257e-10	-1.24406
41744341	chr20:41744341:T:C	2.18894e-06	-2.06257e-10	-0.892652	3.19216e-05	-2.06257e-10	-0.891328
41745171	chr20:41745171:A:G	3.13937e-06	0.646968	-1.17902	3.32809e-05	0.320386	-1.17001
41745569	chr20:41745569:T:C	2.20018e-06	-2.06257e-10	-0.88753	3.2098e-05	-2.06257e-10	-0.885816
41746545	chr20:41746545:C:T	5.69392e-07	-1.01035	-1.2289	9.22129e-06	-0.891608	-1.24149
41746628	chr20:41746628:G:T	6.56261e-07	-0.857783	-1.23948	1.0913e-05	-0.721636	-1.24302
41746792	chr20:41746792:A:G	1.89135e-06	-2.06257e-10	-1.03878	2.5576e-05	-2.06257e-10	-1.11296
41747261	chr20:41747261:T:G	1.5119e-06	-2.06257e-10	-1.2627	2.19907e-05	-2.06257e-10	-1.26399
41747449	chr20:41747449:G:T	1.15144e-06	-1.53506	-5.51629e-10	1.59325e-05	-1.58625	-5.51629e-10
41747457	chr20:41747457:G:A	1.86415e-06	0.220639	-1.2739	1.67937e-05	-0.260275	-1.27333
41747473	chr20:41747473:T:A	1.60956e-06	-1.20011	-5.51629e-10	2.35964e-05	-1.19351	-5.51629e-10
41747933	chr20:41747933:G:A	1.59445e-06	-2.06257e-10	-1.20954	2.2489e-05	-2.06257e-10	-1.24158
41748289	chr20:41748289:C:T	6.00047e-07	-0.945221	-1.2416	9.82843e-06	-0.818212	-1.25112
41748336	chr20:41748336:G:A	5.80013e-07	-0.945984	-1.27479	9.64089e-06	-0.813565	-1.27503
41748746	chr20:41748746:C:G	1.12997e-06	-1.55388	-5.51629e-10	1.63469e-05	-1.56057	-5.51629e-10
41748806	chr20:41748806:A:G	1.55995e-06	-2.06257e-10	-1.23142	2.21515e-05	-2.06257e-10	-1.2567
41750120	chr20:41750120:A:T	7.66876e-07	-1.5681	-0.373404	1.41984e-05	-1.29401	-0.407467
41750224	chr20:41750224:T:C	4.73772e-07	-1.36324	-1.05986	5.77046e-06	-1.52852	-1.07333
41750261	chr20:41750261:C:G	1.36126e-06	-0.525014	-0.842647	1.95657e-05	-0.525472	-0.855358
41750493	chr20:41750493:GGTT:G	1.23456e-06	-0.839513	-0.625844	9.73158e-06	-1.33007	-0.749158
41751429	chr20:41751429:C:T	4.77389e-07	-1.14061	-1.27488	4.95719e-06	-1.47879	-1.27498
41752604	chr20:41752604:T:A	1.94001e-06	-0.0426931	-0.970681	1.47633e-05	-0.639643	-1.02282
41752739	chr20:41752739:T:G	3.58591e-07	-1.43025	-1.27139	5.08099e-06	-1.46051	-1.26859
41752779	chr20:41752779:C:T	3.17953e-07	-1.55382	-1.2681	4.6468e-06	-1.54375	-1.27468
41752851	chr20:41752851:T:C	1.62763e-06	-0.226357	-0.962587	1.23243e-05	-0.829336	-1.0137
41753601	chr20:41753601:A:C	7.62617e-07	-0.98611	-0.96096	1.08093e-05	-1.03294	-0.941267
41753705	chr20:41753705:G:A	3.2661e-06	-2.06257e-10	-0.492474	4.61788e-05	-2.06257e-10	-0.522088
41754185	chr20:41754185:C:T	1.119e-06	-1.56364	-5.51629e-10	1.58581e-05	-1.59093	-5.51629e-10
41754563	chr20:41754563:A:G	1.50822e-06	-2.06257e-10	-1.26514	2.20881e-05	-2.06257e-10	-1.25957
41754818	chr20:41754818:T:A	1.58701e-06	-2.06257e-10	-1.21422	2.30663e-05	-2.06257e-10	-1.21624
41754950	chr20:41754950:T:C	2.32087e-06	0.344791	-1.17892	1.59678e-05	-0.382459	-1.20157
41755033	chr20:41755033:T:C	1.59119e-06	-2.06257e-10	-1.21159	2.25696e-05	-2.06257e-10	-1.238
41755705	chr20:41755705:C:A	1.11483e-06	-1.56736	-5.51629e-10	1.61877e-05	-1.57036	-5.51629e-10
41755741	chr20:41755741:G:C	2.47303e-05	1.53196	-5.51629e-10	0.000211257	0.998467	-5.51629e-10
41755772	chr20:41755772:T:C	2.49011e-06	-2.06257e-10	-0.763744	3.329e-05	-2.06257e-10	-0.849354
41755825	chr20:41755825:A:G	4.40642e-06	0.650938	-0.843946	2.80172e-05	-0.11462	-0.907172
41755934	chr20:41755934:G:A	1.67572e-06	-2.06257e-10	-1.15983	2.39126e-05	-2.06257e-10	-1.18021
41756028	chr20:41756028:A:G	3.67473e-07	-1.49143	-1.18574	5.22291e-06	-1.46571	-1.23585
41756035	chr20:41756035:T:A	8.33076e-07	-1.58977	-0.268929	1.30695e-05	-1.47869	-0.305641
41756102	chr20:41756102:T:G	2.58449e-06	0.475803	-1.20234	1.76736e-05	-0.260205	-1.22233
41756189	chr20:41756189:T:C	3.48122e-07	-1.53851	-1.19276	4.92527e-06	-1.51969	-1.24054
41756767	chr20:41756767:C:T	4.19304e-07	-1.28201	-1.26322	5.84369e-06	-1.33006	-1.25919
41757135	chr20:41757135:C:T	3.31633e-07	-1.58361	-1.19618	4.89577e-06	-1.58694	-1.1793
41757399	chr20:41757399:A:G	2.92961e-06	-0.691266	0.0900657	2.52973e-05	-1.07478	-0.049128
41757475	chr20:41757475:C:A	1.53256e-06	-2.06257e-10	-1.24913	2.20042e-05	-2.06257e-10	-1.26338
41757842	chr20:41757842:G:A	5.98601e-07	-1.55944	-0.62979	8.50009e-06	-1.56185	-0.652681
41757876	chr20:41757876:G:A	3.5602e-07	-1.55218	-1.15666	4.93541e-06	-1.5422	-1.21598
41757932	chr20:41757932:G:T	4.97395e-07	-1.57063	-0.803812	7.2224e-06	-1.5495	-0.827922
41758059	chr20:41758059:C:G	1.56302e-06	-2.06257e-10	-1.22945	2.26238e-05	-2.06257e-10	-1.23561
41758344	chr20:41758344:C:T	1.69835e-06	-2.06257e-10	-1.14641	2.45132e-05	-2.06257e-10	-1.1554
41758772	chr20:41758772:T:C	3.98188e-07	-1.58276	-1.01414	5.99768e-06	-1.5863	-0.976932
41759439	chr20:41759439:A:G	1.50274e-06	-2.06257e-10	-1.26878	2.19384e-05	-2.06257e-10	-1.26637
41759553	chr20:41759553:C:T	3.73366e-07	-1.42778	-1.23348	4.92594e-06	-1.49498	-1.26512
41759736	chr20:41759736:A:G	3.69007e-07	-1.43955	-1.23346	4.88243e-06	-1.50392	-1.26504
41759752	chr20:41759752:T:A	3.56818e-06	-0.404013	-5.51629e-10	4.89702e-05	-0.463397	-5.51629e-10
41759783	chr20:41759783:G:A	1.11186e-06	-1.57003	-5.51629e-10	1.58471e-05	-1.59162	-5.51629e-10
41759806	chr20:41759806:A:G	2.21235e-06	-0.882014	-5.51629e-10	3.58989e-05	-0.773902	-5.51629e-10
41759915	chr20:41759915:TG:T	2.4275e-06	-2.06257e-10	-0.789207	3.66986e-05	-2.06257e-10	-0.751871
41759995	chr20:41759995:G:T	6.10209e-07	-1.57142	-0.5986	8.86161e-06	-1.54689	-0.625995
41760178	chr20:41760178:C:T	1.56181e-06	-2.06257e-10	-1.23022	2.2178e-05	-2.06257e-10	-1.25551
41760404	chr20:41760404:T:G	4.02319e-07	-1.46421	-1.12237	5.19049e-06	-1.52487	-1.18291
41760547	chr20:41760547:C:T	3.05243e-06	-2.06257e-10	-0.560132	4.03061e-05	-2.06257e-10	-0.658107
41760968	chr20:41760968:T:C	3.40128e-07	-1.47947	-1.27503	4.4276e-06	-1.59175	-1.275
41761025	chr20:41761025:T:C	4.59241e-07	-1.41741	-1.03684	5.75361e-06	-1.48596	-1.11882
41761356	chr20:41761356:G:A	3.20113e-07	-1.5415	-1.27365	4.4934e-06	-1.57801	-1.27399
41761738	chr20:41761738:G:A	1.64597e-06	-2.06257e-10	-1.17774	2.42805e-05	-2.06257e-10	-1.16494
41761901	chr20:41761901:C:T	1.10374e-06	-1.57737	-5.51629e-10	1.62183e-05	-1.56847	-5.51629e-10
41761988	chr20:41761988:G:A	3.45158e-07	-1.47522	-1.2646	4.46247e-06	-1.5918	-1.26711
41762520	chr20:41762520:A:G	3.38512e-07	-1.4851	-1.27416	4.43068e-06	-1.59159	-1.27447
41762794	chr20:41762794:A:G	1.21524e-06	-1.31318	-0.167952	1.37002e-05	-1.50099	-0.236212
41762797	chr20:41762797:A:C	2.61993e-06	-2.06257e-10	-0.71292	3.76422e-05	-2.06257e-10	-0.726485
41763149	chr20:41763149:G:C	3.33346e-07	-1.5159	-1.25874	4.50444e-06	-1.58742	-1.26213
41763484	chr20:41763484:T:C	3.96646e-07	-1.52628	-1.0745	5.09829e-06	-1.57449	-1.15122
41763669	chr20:41763669:G:A	3.67568e-07	-1.58053	-1.09638	5.12707e-06	-1.54639	-1.17368
41763709	chr20:41763709:A:G	1.57574e-06	-1.19489	-0.0264499	1.52548e-05	-1.44042	-0.1893
41763721	chr20:41763721:A:G	3.28563e-07	-1.52564	-1.26346	4.49987e-06	-1.58448	-1.26608
41764129	chr20:41764129:G:A	3.37414e-07	-1.50322	-1.25929	4.48783e-06	-1.58989	-1.26335
41764306	chr20:41764306:A:G	1.72451e-06	-1.1815	0.0503728	1.69995e-05	-1.4334	-0.0880243
41764416	chr20:41764416:A:G	1.56324e-06	-2.06257e-10	-1.22931	2.23857e-05	-2.06257e-10	-1.24619
41764665	chr20:41764665:T:A	2.52142e-06	-2.06257e-10	-0.751246	3.13586e-05	-2.06257e-10	-0.909121
41764740	chr20:41764740:C:A	3.27507e-07	-1.53743	-1.25489	4.55489e-06	-1.57987	-1.25854
41764769	chr20:41764769:T:C	2.72188e-06	-2.06257e-10	-0.674747	3.37378e-05	-2.06257e-10	-0.835992
41764825	chr20:41764825:A:G	3.37021e-07	-1.58628	-1.1774	5.00528e-06	-1.58851	-1.15561
41765007	chr20:41765007:C:T	3.47608e-07	-1.47572	-1.25703	4.49121e-06	-1.5918	-1.26069
41765012	chr20:41765012:C:T	3.48815e-07	-1.47677	-1.25251	4.50951e-06	-1.59179	-1.25663
41765100	chr20:41765100:C:T	3.52858e-07	-1.55972	-1.15803	4.89443e-06	-1.54929	-1.21723
41765281	chr20:41765281:T:C	1.69048e-06	-1.13239	-0.0186673	1.64955e-05	-1.40121	-0.15031
41765351	chr20:41765351:C:A	1.85928e-06	-2.06257e-10	-1.05588	2.60898e-05	-2.06257e-10	-1.09307
41765431	chr20:41765431:T:C	3.19519e-07	-1.54877	-1.26824	4.52527e-06	-1.57275	-1.27218
41765670	chr20:41765670:A:G	3.23606e-07	-1.53849	-1.26581	4.50586e-06	-1.57853	-1.2707
41765843	chr20:41765843:C:T	3.10815e-07	-1.57716	-1.26746	4.67309e-06	-1.54097	-1.27182
41765968	chr20:41765968:A:T	1.23783e-06	-1.46271	-5.51629e-10	1.83417e-05	-1.44543	-5.51629e-10
41766023	chr20:41766023:C:G	6.63066e-07	-1.2694	-0.817549	7.28749e-06	-1.48631	-0.882141
41766032	chr20:41766032:A:C	1.8995e-06	-1.18447	0.149989	1.8696e-05	-1.4332	0.00690705
41766100	chr20:41766100:A:C	1.74627e-06	-2.06257e-10	-1.11859	2.46699e-05	-2.06257e-10	-1.14903
41766212	chr20:41766212:T:A	3.31726e-07	-1.5385	-1.24102	4.98218e-06	-1.53145	-1.21729
41766325	chr20:41766325:G:A	1.70312e-06	-2.06257e-10	-1.14361	2.53739e-05	-2.06257e-10	-1.12089
41766356	chr20:41766356:A:G	4.54927e-06	-2.06257e-10	-0.161102	6.51404e-05	-2.06257e-10	-0.178064
41766449	chr20:41766449:C:T	1.67401e-06	-1.19229	0.0314358	1.65683e-05	-1.44016	-0.106962
41766471	chr20:41766471:C:T	3.2312e-07	-1.53715	-1.26865	4.4947e-06	-1.57927	-1.27244
41766547	chr20:41766547:A:G	5.5289e-07	-1.55656	-0.712107	7.81852e-06	-1.56478	-0.73334
41766722	chr20:41766722:A:G	3.27827e-07	-1.52429	-1.26705	4.4764e-06	-1.58439	-1.2714
41767149	chr20:41767149:G:T	1.60639e-06	-2.06257e-10	-1.20208	2.2705e-05	-2.06257e-10	-1.23203
41767200	chr20:41767200:G:A	3.26404e-07	-1.52852	-1.26717	4.48243e-06	-1.58297	-1.27147
41767229	chr20:41767229:C:T	1.29913e-06	-1.30064	-0.113735	1.45325e-05	-1.49375	-0.184471
41767349	chr20:41767349:C:T	1.55771e-06	-2.06257e-10	-1.23285	2.26843e-05	-2.06257e-10	-1.23294
41767514	chr20:41767514:T:A	1.13021e-06	-1.55366	-5.51629e-10	1.6078e-05	-1.57716	-5.51629e-10
41767744	chr20:41767744:C:T	3.38298e-07	-1.57917	-1.18073	4.71226e-06	-1.58514	-1.2193
41768099	chr20:41768099:T:C	5.4922e-07	-1.0345	-1.24083	7.88494e-06	-1.03303	-1.25663
41768114	chr20:41768114:C:T	3.3413e-07	-1.53346	-1.23884	4.50154e-06	-1.59096	-1.25923
41768171	chr20:41768171:C:T	5.96059e-07	-1.27661	-0.916878	6.61172e-06	-1.49134	-0.974424
41768648	chr20:41768648:T:A	3.73729e-07	-1.49296	-1.16734	4.74755e-06	-1.5809	-1.21608
41768893	chr20:41768893:G:A	3.29399e-07	-1.56855	-1.218	4.7881e-06	-1.5542	-1.23427
41769056	chr20:41769056:A:C	5.84006e-07	-1.57254	-0.64137	8.53695e-06	-1.54629	-0.663912
41769325	chr20:41769325:C:T	3.29752e-07	-1.54655	-1.23894	4.49752e-06	-1.5918	-1.25929
41769497	chr20:41769497:T:C	2.56875e-06	-2.06257e-10	-0.732649	3.22277e-05	-2.06257e-10	-0.881783
41770445	chr20:41770445:C:G	3.04265e-06	-2.06257e-10	-0.56334	4.17111e-05	-2.06257e-10	-0.623842
41770618	chr20:41770618:T:C	4.24404e-07	-1.53888	-0.994258	6.31292e-06	-1.52918	-0.982835
41770646	chr20:41770646:G:A	3.51138e-07	-1.56172	-1.16092	4.88047e-06	-1.55151	-1.21786
41770802	chr20:41770802:G:A	3.22358e-07	-1.53605	-1.27211	4.43003e-06	-1.59124	-1.27496
41770865	chr20:41770865:C:T	3.33816e-07	-1.57018	-1.20306	4.8639e-06	-1.55206	-1.22071
41770907	chr20:41770907:C:T	3.52414e-07	-1.5714	-1.14762	5.25186e-06	-1.56788	-1.12815
41771006	chr20:41771006:T:A	7.55989e-07	-1.40369	-0.552106	1.12776e-05	-1.38618	-0.54561
41771100	chr20:41771100:C:T	2.99041e-06	-2.06257e-10	-0.58066	4.07541e-05	-2.06257e-10	-0.647053
41771108	chr20:41771108:A:G	7.65644e-07	-1.39365	-0.549462	1.14388e-05	-1.37566	-0.541945
41771318	chr20:41771318:C:G	1.50404e-06	-2.06257e-10	-1.26792	2.17504e-05	-2.06257e-10	-1.27498
41771381	chr20:41771381:T:C	1.60388e-06	-1.30739	0.103751	1.81293e-05	-1.49835	0.041273
41771558	chr20:41771558:A:C	1.8204e-06	-2.06257e-10	-1.07701	2.73214e-05	-2.06257e-10	-1.04694
41771940	chr20:41771940:C:T	3.51107e-07	-1.56646	-1.15628	5.22564e-06	-1.56246	-1.13857
41772001	chr20:41772001:T:C	4.84211e-06	-2.06257e-10	-0.0987185	6.71354e-05	-2.06257e-10	-0.147897
41772061	chr20:41772061:T:G	5.50607e-07	-1.47139	-0.801413	8.45449e-06	-1.4598	-0.760115
41772631	chr20:41772631:T:C	3.58559e-05	-2.06257e-10	1.90344	0.000469743	-2.06257e-10	1.79758
41772640	chr20:41772640:A:G	1.89799e-06	0.147869	-1.18314	1.77193e-05	-0.264478	-1.21547
41772971	chr20:41772971:TG:T	3.06371e-07	-1.58538	-1.27365	4.88712e-06	-1.50501	-1.26299
41773171	chr20:41773171:G:T	1.52292e-06	-2.06257e-10	-1.25544	2.25081e-05	-2.06257e-10	-1.24074
41773252	chr20:41773252:C:T	6.09346e-06	0.0122994	0.118848	4.40905e-05	-0.570597	0.0022328
41773438	chr20:41773438:A:G	6.48664e-07	-1.59123	-0.517679	1.01957e-05	-1.48562	-0.547027
41773542	chr20:41773542:A:C	7.24861e-07	-1.37364	-0.624203	1.01419e-05	-1.32871	-0.709234
41773678	chr20:41773678:T:C	9.46763e-06	-2.06257e-10	0.571809	0.000123987	-2.06257e-10	0.465567
41773800	chr20:41773800:TC:T	1.11975e-06	-1.56296	-5.51629e-10	1.65054e-05	-1.55092	-5.51629e-10
41773948	chr20:41773948:A:G	1.08851e-06	-1.59126	-5.51629e-10	1.58464e-05	-1.59167	-5.51629e-10
41774011	chr20:41774011:A:G	6.5331e-07	-1.57945	-0.522327	9.69237e-06	-1.53538	-0.547893
41774193	chr20:41774193:C:T	1.95796e-06	-2.06257e-10	-1.00417	2.74173e-05	-2.06257e-10	-1.04344
41774451	chr20:41774451:G:A	1.69876e-06	-2.06257e-10	-1.14617	2.40684e-05	-2.06257e-10	-1.17371
41774938	chr20:41774938:G:A	5.2098e-07	-1.29694	-1.03118	8.00701e-06	-1.23171	-1.04259
41775166	chr20:41775166:G:C	6.56424e-07	-1.56701	-0.530011	9.40296e-06	-1.5557	-0.557886
41775191	chr20:41775191:G:A	5.22482e-07	-1.29245	-1.03278	8.03271e-06	-1.22702	-1.04407
41775199	chr20:41775199:G:A	4.09057e-06	-2.06257e-10	-0.267384	5.82758e-05	-2.06257e-10	-0.289423
41775415	chr20:41775415:G:A	3.34504e-06	-2.06257e-10	-0.468591	4.47982e-05	-2.06257e-10	-0.552441
41775588	chr20:41775588:T:G	1.00423e-06	-0.477694	-1.19416	1.02388e-05	-0.826166	-1.20225
41775850	chr20:41775850:A:C	6.64083e-07	-1.56026	-0.525162	9.40419e-06	-1.56278	-0.550678
41777154	chr20:41777154:G:A	1.62641e-06	-2.06257e-10	-1.18969	2.28278e-05	-2.06257e-10	-1.22663
41777370	chr20:41777370:G:A	1.83737e-06	-2.06257e-10	-1.06773	2.54022e-05	-2.06257e-10	-1.11977
41777720	chr20:41777720:C:T	4.70722e-06	-0.126973	-5.51629e-10	7.38873e-05	-0.0520682	-5.51629e-10
41777886	chr20:41777886:G:A	5.15744e-06	-0.00753039	-0.0280993	3.75019e-05	-0.593329	-0.13689
41778308	chr20:41778308:G:C	3.61634e-06	-2.06257e-10	-0.390607	5.48403e-05	-2.06257e-10	-0.350183
41778783	chr20:41778783:C:T	2.45171e-06	-0.779285	-5.51629e-10	3.72716e-05	-0.736377	-5.51629e-10
41778840	chr20:41778840:C:T	6.49217e-07	-1.57661	-0.531453	9.54107e-06	-1.54129	-0.557711
41779140	chr20:41779140:G:T	1.55063e-06	-2.06257e-10	-1.23741	2.22442e-05	-2.06257e-10	-1.25253
41779262	chr20:41779262:C:CAGAT	5.71342e-06	0.205875	-0.139126	4.01114e-05	-0.41834	-0.244609
41780140	chr20:41780140:A:G	8.55997e-07	-1.18075	-0.650811	1.2267e-05	-1.11272	-0.734979
41780255	chr20:41780255:C:T	3.59936e-06	-0.395314	-5.51629e-10	4.54299e-05	-0.53844	-5.51629e-10
41780309	chr20:41780309:G:A	5.96592e-07	-1.02441	-1.16818	8.08685e-06	-1.09681	-1.16756
41780523	chr20:41780523:G:A	1.94257e-06	0.20763	-1.21969	1.81581e-05	-0.229123	-1.22637
41780696	chr20:41780696:T:G	3.62041e-06	-2.06257e-10	-0.389482	5.16831e-05	-2.06257e-10	-0.409478
41780915	chr20:41780915:A:G	6.6177e-06	0.213678	-5.51629e-10	8.79476e-05	0.122132	-5.51629e-10
41781319	chr20:41781319:G:T	2.914e-05	1.69604	-5.51629e-10	0.000262976	1.21745	-5.51629e-10
41781376	chr20:41781376:C:T	1.49353e-06	-2.06257e-10	-1.27493	2.17861e-05	-2.06257e-10	-1.27334
41781666	chr20:41781666:G:A	1.53514e-06	-2.06257e-10	-1.24745	2.27593e-05	-2.06257e-10	-1.22964
41782380	chr20:41782380:G:A	6.35834e-07	-1.07545	-1.05344	1.01256e-05	-0.98564	-1.0539
41782577	chr20:41782577:C:T	6.49273e-07	-1.58369	-0.524285	9.72231e-06	-1.52552	-0.554671
41782609	chr20:41782609:T:C	1.92086e-06	-2.06257e-10	-1.0233	2.75446e-05	-2.06257e-10	-1.0388
41782696	chr20:41782696:T:G	1.92086e-06	-2.06257e-10	-1.0233	2.75446e-05	-2.06257e-10	-1.0388
41782742	chr20:41782742:T:C	1.08048e-06	-1.09138	-0.507288	1.53973e-05	-1.01874	-0.601675
41782853	chr20:41782853:A:C	1.49368e-06	-2.06257e-10	-1.27483	2.17821e-05	-2.06257e-10	-1.27352
41783079	chr20:41783079:A:G	7.74229e-07	-0.76366	-1.1683	1.03829e-05	-0.857099	-1.15735
41783123	chr20:41783123:G:A	1.92086e-06	-2.06257e-10	-1.0233	2.75446e-05	-2.06257e-10	-1.0388
41783496	chr20:41783496:C:T	1.60037e-06	-1.20583	-5.51629e-10	2.59941e-05	-1.09674	-5.51629e-10
41783510	chr20:41783510:C:T	6.31649e-07	-1.58623	-0.54926	9.59137e-06	-1.51636	-0.577382
41783586	chr20:41783586:A:G	7.44325e-06	-2.06257e-10	0.331238	9.24172e-05	-2.06257e-10	0.171703
41784449	chr20:41784449:G:C	2.18409e-06	-2.06257e-10	-0.894871	3.10501e-05	-2.06257e-10	-0.919008
41785496	chr20:41785496:G:A	1.72808e-06	-2.06257e-10	-1.12906	2.54433e-05	-2.06257e-10	-1.11816
41785549	chr20:41785549:C:T	6.29448e-06	-2.06257e-10	0.163604	8.19958e-05	-2.06257e-10	0.0520586
41785875	chr20:41785875:C:T	1.50671e-06	-2.06257e-10	-1.26614	2.18704e-05	-2.06257e-10	-1.26947
41786285	chr20:41786285:T:C	6.70976e-07	-0.898908	-1.17618	9.19189e-06	-0.97142	-1.16487
41786405	chr20:41786405:G:A	1.9209e-06	0.251291	-1.27457	1.8834e-05	-0.146123	-1.27282
41787145	chr20:41787145:A:C	2.8056e-06	-2.06257e-10	-0.644452	3.55674e-05	-2.06257e-10	-0.783181
41787289	chr20:41787289:C:T	5.45902e-07	-1.53677	-0.744614	7.42376e-06	-1.57906	-0.77086
41787392	chr20:41787392:TTGA:T	4.48578e-05	2.12743	-5.51629e-10	0.000808032	2.33999	-5.51629e-10
41788264	chr20:41788264:T:A	2.33018e-06	-2.06257e-10	-0.830124	3.50155e-05	-2.06257e-10	-0.79882
41788318	chr20:41788318:G:A	1.65829e-06	-2.06257e-10	-1.17028	2.33292e-05	-2.06257e-10	-1.2049
41788435	chr20:41788435:A:G	2.29577e-06	-2.06257e-10	-0.845	3.44981e-05	-2.06257e-10	-0.813705
41788527	chr20:41788527:C:T	3.12747e-06	-0.253208	-0.282638	1.60795e-05	-0.969451	-0.607612
41789381	chr20:41789381:C:G	1.71604e-06	0.129845	-1.2659	1.63169e-05	-0.292269	-1.27014
41790913	chr20:41790913:AC:A	6.23346e-07	-1.0729	-1.07583	1.06736e-05	-0.912962	-1.07388
41791095	chr20:41791095:A:T	3.30748e-07	-1.52697	-1.25549	4.53047e-06	-1.57757	-1.26621
41791157	chr20:41791157:C:A	6.31223e-07	-1.58322	-0.552944	9.46588e-06	-1.52598	-0.580938
41791187	chr20:41791187:C:A	6.33847e-07	-1.57907	-0.552944	9.37194e-06	-1.53595	-0.580938
41791718	chr20:41791718:G:A	1.49634e-06	-2.06257e-10	-1.27305	2.17701e-05	-2.06257e-10	-1.27407
41792335	chr20:41792335:A:T	1.83529e-06	-2.06257e-10	-1.06886	2.43889e-05	-2.06257e-10	-1.16048
41792851	chr20:41792851:G:A	1.09643e-05	1.13732	-0.418742	7.17538e-05	0.399191	-0.48056
41792975	chr20:41792975:G:A	3.26218e-07	-1.57405	-1.22221	4.62035e-06	-1.56651	-1.25763
41793193	chr20:41793193:A:G	1.58923e-06	-2.06257e-10	-1.21282	2.26048e-05	-2.06257e-10	-1.23645
41793261	chr20:41793261:T:C	2.12794e-06	-2.06257e-10	-0.920917	2.81817e-05	-2.06257e-10	-1.01594
41794659	chr20:41794659:T:C	3.6389e-06	-0.166986	-0.217402	2.91716e-05	-0.661459	-0.319953
41794819	chr20:41794819:A:T	5.3564e-07	-1.44152	-0.858841	8.10432e-06	-1.3916	-0.870613
41794913	chr20:41794913:A:T	8.59746e-07	-0.660293	-1.16689	9.25783e-06	-0.95131	-1.17783
41795082	chr20:41795082:C:G	3.48813e-07	-1.57793	-1.15135	5.23069e-06	-1.57281	-1.12726
41795762	chr20:41795762:A:G	1.91361e-06	-2.06257e-10	-1.02708	2.59424e-05	-2.06257e-10	-1.09873
41796143	chr20:41796143:C:T	8.56335e-07	-0.992756	-0.838407	1.16121e-05	-1.08257	-0.82
41796847	chr20:41796847:G:A	3.08264e-06	-2.06257e-10	-0.550282	4.591e-05	-2.06257e-10	-0.527927
41796865	chr20:41796865:A:C	8.26506e-07	-0.776602	-1.09002	1.4812e-05	-0.561293	-1.09788
41796967	chr20:41796967:A:G	2.32102e-06	-2.06257e-10	-0.834063	3.61031e-05	-2.06257e-10	-0.76823
41797807	chr20:41797807:C:T	8.64913e-06	0.48139	-5.51629e-10	0.000115716	0.396532	-5.51629e-10
41798205	chr20:41798205:T:C	3.30077e-07	-1.57072	-1.21378	4.98627e-06	-1.55299	-1.19494
41798583	chr20:41798583:G:A	3.48637e-06	0.540705	-0.967914	3.41487e-05	0.114728	-0.938612
41798714	chr20:41798714:A:G	1.79977e-06	-2.06257e-10	-1.08841	2.50357e-05	-2.06257e-10	-1.13431
41799271	chr20:41799271:T:C	1.68032e-06	-2.06257e-10	-1.15708	2.35886e-05	-2.06257e-10	-1.19385
41799832	chr20:41799832:T:C	3.65143e-06	-2.06257e-10	-0.380951	4.86633e-05	-2.06257e-10	-0.469685
41800318	chr20:41800318:G:A	1.55244e-06	-2.06257e-10	-1.23624	2.22542e-05	-2.06257e-10	-1.25208
41801345	chr20:41801345:C:T	1.99846e-06	-2.06257e-10	-0.983695	2.75676e-05	-2.06257e-10	-1.03797
41801571	chr20:41801571:G:C	1.54333e-06	-2.06257e-10	-1.24213	2.23239e-05	-2.06257e-10	-1.24895
41801699	chr20:41801699:G:T	1.25561e-06	-1.44845	-5.51629e-10	1.79659e-05	-1.46613	-5.51629e-10
41802176	chr20:41802176:T:C	1.76534e-06	-2.06257e-10	-1.10773	2.95552e-05	-2.06257e-10	-0.96835
41802304	chr20:41802304:T:C	1.63814e-06	-2.06257e-10	-1.18251	2.30734e-05	-2.06257e-10	-1.21593
41802673	chr20:41802673:C:T	1.61557e-06	-1.19638	-5.51629e-10	2.26424e-05	-1.23478	-5.51629e-10
41802710	chr20:41802710:T:A	6.07359e-07	-1.16688	-1.00782	8.35473e-06	-1.24047	-0.991315
41803023	chr20:41803023:G:A	1.88563e-06	-1.04181	-5.51629e-10	2.37325e-05	-1.18776	-5.51629e-10
41803482	chr20:41803482:T:TGAGAGTTTTTA	3.42039e-07	-1.59042	-1.15849	5.14488e-06	-1.57712	-1.13948
41803534	chr20:41803534:T:A	4.25651e-07	-1.25716	-1.27304	6.99929e-06	-1.13682	-1.27198
41803806	chr20:41803806:G:A	3.2959e-07	-1.57329	-1.21268	5.00899e-06	-1.54959	-1.19378
41804117	chr20:41804117:G:A	3.33134e-07	-1.56928	-1.206	5.01942e-06	-1.55491	-1.18638
41804788	chr20:41804788:G:A	1.50087e-06	-2.06257e-10	-1.27003	2.18237e-05	-2.06257e-10	-1.27161
41804792	chr20:41804792:G:A	5.72055e-07	-1.17399	-1.0606	7.8531e-06	-1.24798	-1.04572
41805372	chr20:41805372:G:A	2.26464e-06	-2.06257e-10	-0.858654	3.09812e-05	-2.06257e-10	-0.921229
41805451	chr20:41805451:G:C	1.9178e-05	1.2777	-5.51629e-10	0.000175275	0.811749	-5.51629e-10
41805534	chr20:41805534:C:T	1.49541e-06	-2.06257e-10	-1.27367	2.18262e-05	-2.06257e-10	-1.2715
41805669	chr20:41805669:T:A	1.495e-06	-2.06257e-10	-1.27394	2.17579e-05	-2.06257e-10	-1.27463
41806220	chr20:41806220:T:C	1.49504e-06	-2.06257e-10	-1.27392	2.17583e-05	-2.06257e-10	-1.27462
41806650	chr20:41806650:C:T	1.57713e-06	-2.06257e-10	-1.22046	2.35126e-05	-2.06257e-10	-1.19707
41806773	chr20:41806773:C:G	1.50398e-06	-2.06257e-10	-1.26796	2.21209e-05	-2.06257e-10	-1.25809
41807065	chr20:41807065:T:G	4.46447e-05	1.9869	0.135762	0.000214529	1.00355	0.0102837
41807193	chr20:41807193:A:T	1.52846e-06	-2.06257e-10	-1.25181	2.1922e-05	-2.06257e-10	-1.26712
41807235	chr20:41807235:C:T	8.84784e-06	-2.06257e-10	0.504104	0.000116888	-2.06257e-10	0.406604
41807255	chr20:41807255:G:A	6.15894e-07	-1.46858	-0.692167	7.9164e-06	-1.59177	-0.693906
41807387	chr20:41807387:G:A	1.49337e-06	-2.06257e-10	-1.27503	2.17776e-05	-2.06257e-10	-1.27373
41807421	chr20:41807421:T:A	1.60205e-06	-2.06257e-10	-1.20478	2.28717e-05	-2.06257e-10	-1.22471
41808115	chr20:41808115:C:T	1.54263e-06	-2.06257e-10	-1.24258	2.19566e-05	-2.06257e-10	-1.26554
41808575	chr20:41808575:A:G	8.87149e-07	-1.47151	-0.324306	1.22623e-05	-1.43421	-0.41387
41810007	chr20:41810007:G:T	1.88398e-06	-2.06257e-10	-1.04268	2.79817e-05	-2.06257e-10	-1.02306
41810078	chr20:41810078:T:C	1.86204e-06	-2.06257e-10	-1.0544	2.57678e-05	-2.06257e-10	-1.10549
41810092	chr20:41810092:A:C	2.24742e-06	-2.06257e-10	-0.866287	3.11603e-05	-2.06257e-10	-0.915465
41811378	chr20:41811378:A:C	2.24742e-06	-2.06257e-10	-0.866287	3.11603e-05	-2.06257e-10	-0.915465
41812000	chr20:41812000:C:T	3.12055e-06	-2.06257e-10	-0.538059	3.91936e-05	-2.06257e-10	-0.686096
41812076	chr20:41812076:G:A	4.26258e-05	2.07639	-5.51629e-10	0.000294809	1.33172	-5.51629e-10
41812161	chr20:41812161:T:A	1.57788e-06	-2.06257e-10	-1.21999	2.22575e-05	-2.06257e-10	-1.25193
41812482	chr20:41812482:T:G	4.7663e-06	-2.06257e-10	-0.114499	7.46737e-05	-2.06257e-10	-0.0414818
41812613	chr20:41812613:CAG:C	3.32346e-07	-1.55915	-1.2185	4.92932e-06	-1.56918	-1.19023
41813035	chr20:41813035:T:C	5.50753e-07	-1.52148	-0.751058	7.36674e-06	-1.58565	-0.771985
41813082	chr20:41813082:G:T	1.55836e-06	-2.06257e-10	-1.23244	2.23233e-05	-2.06257e-10	-1.24898
41813231	chr20:41813231:C:T	3.06784e-06	-2.06257e-10	-0.555095	4.01108e-05	-2.06257e-10	-0.662963
41813602	chr20:41813602:T:C	5.67396e-07	-1.36696	-0.875803	8.63082e-06	-1.26765	-0.931622
41813898	chr20:41813898:T:C	2.28755e-06	-2.06257e-10	-0.848589	3.02074e-05	-2.06257e-10	-0.946522
41813908	chr20:41813908:G:A	1.49345e-06	-2.06257e-10	-1.27498	2.17853e-05	-2.06257e-10	-1.27337
41814496	chr20:41814496:A:G	3.13308e-07	-1.56192	-1.27472	4.5398e-06	-1.57151	-1.27022
41814550	chr20:41814550:C:G	1.74975e-06	-2.06257e-10	-1.1166	2.43976e-05	-2.06257e-10	-1.16012
41815004	chr20:41815004:A:G	4.09142e-07	-1.42799	-1.14178	6.25152e-06	-1.37859	-1.14319
41815589	chr20:41815589:A:G	2.04503e-06	-2.06257e-10	-0.960659	3.00761e-05	-2.06257e-10	-0.950877
41815723	chr20:41815723:C:T	1.50964e-06	-2.06257e-10	-1.2642	2.23648e-05	-2.06257e-10	-1.24712
41815936	chr20:41815936:C:G	1.2186e-06	-1.47836	-5.51629e-10	1.60743e-05	-1.57739	-5.51629e-10
41816521	chr20:41816521:G:C	1.78612e-06	-2.06257e-10	-1.09602	2.63769e-05	-2.06257e-10	-1.08212
41817055	chr20:41817055:C:T	2.33912e-06	-2.06257e-10	-0.826295	3.23248e-05	-2.06257e-10	-0.878774
41817186	chr20:41817186:G:A	6.61305e-07	-1.47515	-0.614456	8.53652e-06	-1.59179	-0.61847
41817423	chr20:41817423:C:A	1.81131e-05	1.22056	-5.51629e-10	0.000261265	1.21093	-5.51629e-10
41818206	chr20:41818206:G:T	1.5003e-06	-2.06257e-10	-1.2704	2.2137e-05	-2.06257e-10	-1.25736
41818850	chr20:41818850:A:G	2.15155e-06	-2.06257e-10	-0.909882	3.07793e-05	-2.06257e-10	-0.927768
41819039	chr20:41819039:T:G	4.70018e-07	-1.53424	-0.896814	6.62053e-06	-1.50978	-0.954655
41819601	chr20:41819601:C:G	4.0663e-06	-0.127536	-0.1458	3.05614e-05	-0.677373	-0.257497
41819882	chr20:41819882:A:G	1.45858e-06	-1.29861	-5.51629e-10	1.74419e-05	-1.49573	-5.51629e-10
41820094	chr20:41820094:C:G	2.61595e-06	-2.06257e-10	-0.714442	3.29388e-05	-2.06257e-10	-0.85996
41820420	chr20:41820420:C:G	1.50385e-06	-1.52802	0.259981	1.95535e-05	-1.58266	0.201205
41820588	chr20:41820588:C:G	1.90969e-06	-2.06257e-10	-1.02913	2.65602e-05	-2.06257e-10	-1.0752
41820616	chr20:41820616:G:T	1.57866e-06	-2.06257e-10	-1.21949	2.23959e-05	-2.06257e-10	-1.24573
41821168	chr20:41821168:G:A	2.04293e-06	-2.06257e-10	-0.961686	3.58616e-05	-2.06257e-10	-0.774943
41821287	chr20:41821287:C:T	3.78915e-05	1.95866	-5.51629e-10	0.00067825	2.16491	-5.51629e-10
41821826	chr20:41821826:T:G	7.14083e-07	-0.949528	-1.0633	9.49839e-06	-1.05444	-1.04905
41822710	chr20:41822710:A:G	1.58827e-06	-2.06257e-10	-1.21342	2.27033e-05	-2.06257e-10	-1.2321
41823152	chr20:41823152:A:G	1.58772e-06	-2.06257e-10	-1.21377	2.26967e-05	-2.06257e-10	-1.23239
41823801	chr20:41823801:C:A	6.69112e-07	-1.47506	-0.602812	8.46328e-06	-1.59178	-0.627093
41823990	chr20:41823990:C:T	9.5327e-07	-1.11924	-0.60469	1.25899e-05	-1.1915	-0.630211
41824134	chr20:41824134:G:A	2.19866e-06	-2.06257e-10	-0.88822	3.06074e-05	-2.06257e-10	-0.933367
41824580	chr20:41824580:C:T	9.9566e-06	0.622165	-5.51629e-10	0.000100194	0.252497	-5.51629e-10
41825089	chr20:41825089:C:T	6.11126e-07	-1.26921	-0.899311	9.46047e-06	-1.15285	-0.95464
41825166	chr20:41825166:G:T	1.59232e-06	-2.06257e-10	-1.21088	2.34206e-05	-2.06257e-10	-1.20099
41825314	chr20:41825314:C:T	2.30736e-06	-2.06257e-10	-0.839966	3.4348e-05	-2.06257e-10	-0.818066
41825517	chr20:41825517:C:T	5.08647e-06	0.459956	-0.509442	3.41473e-05	-0.238418	-0.585508
41825519	chr20:41825519:G:A	3.84195e-06	-0.305296	-0.024792	2.98382e-05	-0.818381	-0.140438
41825550	chr20:41825550:T:C	4.64703e-07	-1.55908	-0.883348	6.72308e-06	-1.56551	-0.883552
41825675	chr20:41825675:T:C	1.09018e-06	-1.58972	-5.51629e-10	1.68033e-05	-1.53303	-5.51629e-10
41826026	chr20:41826026:T:G	5.25977e-07	-1.53427	-0.784298	7.37291e-06	-1.5093	-0.847501
41826271	chr20:41826271:T:C	6.16372e-07	-1.49896	-0.661017	8.00673e-06	-1.59007	-0.684252
41826725	chr20:41826725:G:A	1.60622e-06	-2.06257e-10	-1.20219	2.41469e-05	-2.06257e-10	-1.17045
41826772	chr20:41826772:A:G	1.62083e-06	-2.06257e-10	-1.19313	2.30897e-05	-2.06257e-10	-1.21522
41826914	chr20:41826914:C:T	3.73832e-07	-1.59159	-1.06842	5.67672e-06	-1.59115	-1.02708
41826932	chr20:41826932:T:C	1.60077e-06	-2.06257e-10	-1.20559	2.28518e-05	-2.06257e-10	-1.22558
41827306	chr20:41827306:C:T	9.27381e-06	0.745883	-0.194759	5.91287e-05	0.000490959	-0.275384
41827669	chr20:41827669:C:T	1.49365e-06	-2.06257e-10	-1.27484	2.18105e-05	-2.06257e-10	-1.27222
41827859	chr20:41827859:A:G	6.29567e-07	-1.51308	-0.625709	8.30535e-06	-1.58753	-0.650182
41827880	chr20:41827880:G:A	2.36191e-06	-2.06257e-10	-0.816599	3.21714e-05	-2.06257e-10	-0.883533
41828525	chr20:41828525:A:G	2.00885e-06	0.269136	-1.24764	1.96978e-05	-0.138527	-1.23558
41828551	chr20:41828551:C:T	1.2885e-06	-0.948728	-0.473866	1.70246e-05	-1.04214	-0.477813
41828777	chr20:41828777:G:A	1.49356e-06	-2.06257e-10	-1.27491	2.17735e-05	-2.06257e-10	-1.27391
41828799	chr20:41828799:TGGACCTTG:T	1.75857e-06	-2.06257e-10	-1.11157	2.48453e-05	-2.06257e-10	-1.14194
41828873	chr20:41828873:C:T	1.65687e-06	-1.17114	-5.51629e-10	1.95109e-05	-1.38364	-5.51629e-10
41829076	chr20:41829076:G:T	1.49651e-06	-2.06257e-10	-1.27293	2.2019e-05	-2.06257e-10	-1.2627
41829636	chr20:41829636:G:C	1.55478e-06	-2.06257e-10	-1.23473	2.31179e-05	-2.06257e-10	-1.214
41829898	chr20:41829898:A:T	5.40332e-07	-1.20262	-1.08902	7.34209e-06	-1.27398	-1.087
41829992	chr20:41829992:A:G	1.50187e-06	-2.06257e-10	-1.26936	2.18013e-05	-2.06257e-10	-1.27264
41830081	chr20:41830081:C:T	1.51859e-06	-2.06257e-10	-1.25829	2.17885e-05	-2.06257e-10	-1.27323
41830170	chr20:41830170:ATG:A	2.80901e-06	0.617124	-1.26036	2.56441e-05	0.141267	-1.25156
41830228	chr20:41830228:A:G	6.23043e-07	-1.5205	-0.628707	8.2967e-06	-1.58562	-0.653128
41830523	chr20:41830523:A:T	2.3381e-06	-2.06257e-10	-0.826732	3.15862e-05	-2.06257e-10	-0.901888
41830561	chr20:41830561:T:C	1.66364e-06	-2.06257e-10	-1.16706	2.42135e-05	-2.06257e-10	-1.1677
41830680	chr20:41830680:C:G	2.10059e-06	-2.06257e-10	-0.933853	2.9276e-05	-2.06257e-10	-0.97784
41831161	chr20:41831161:A:C	3.1773e-06	0.729744	-1.24978	2.85473e-05	0.23557	-1.23862
41831226	chr20:41831226:A:G	1.52761e-06	-2.06257e-10	-1.25237	2.23839e-05	-2.06257e-10	-1.24627
41831402	chr20:41831402:C:A	1.49348e-06	-2.06257e-10	-1.27496	2.17776e-05	-2.06257e-10	-1.27373
41831660	chr20:41831660:C:T	1.49356e-06	-2.06257e-10	-1.27491	2.17735e-05	-2.06257e-10	-1.27391
41832192	chr20:41832192:G:A	6.48315e-07	-1.50763	-0.601815	8.49749e-06	-1.58871	-0.626129
41832238	chr20:41832238:GAT:G	3.50728e-06	0.835202	-1.25643	3.28972e-05	0.385399	-1.24662
41832575	chr20:41832575:A:G	2.28429e-06	-2.06257e-10	-0.850014	3.12486e-05	-2.06257e-10	-0.912636
41833121	chr20:41833121:T:C	1.78088e-06	-2.06257e-10	-1.09896	2.62174e-05	-2.06257e-10	-1.08819
41833471	chr20:41833471:C:G	2.28317e-06	-2.06257e-10	-0.850505	3.3566e-05	-2.06257e-10	-0.841097
41833609	chr20:41833609:C:T	2.03689e-06	-2.06257e-10	-0.964644	2.8527e-05	-2.06257e-10	-1.00376
41833636	chr20:41833636:G:T	3.10136e-07	-1.58956	-1.25725	4.57833e-06	-1.59161	-1.24167
41833708	chr20:41833708:A:T	1.11358e-06	-1.56849	-5.51629e-10	1.76524e-05	-1.48374	-5.51629e-10
41834003	chr20:41834003:T:C	8.05404e-07	-1.43983	-0.452651	9.77247e-06	-1.59027	-0.484772
41834009	chr20:41834009:C:A	6.38162e-07	-1.2398	-0.885437	9.91e-06	-1.12015	-0.940912
41835295	chr20:41835295:A:G	1.65054e-06	-2.06257e-10	-1.17496	2.31455e-05	-2.06257e-10	-1.21281
41835324	chr20:41835324:A:G	5.34299e-07	-1.09011	-1.21276	1.04391e-05	-0.8086	-1.20045
41836093	chr20:41836093:T:C	1.18359e-06	-0.247736	-1.25979	1.16703e-05	-0.636692	-1.26087
41836604	chr20:41836604:T:G	6.02052e-07	-1.50604	-0.677441	7.87692e-06	-1.58907	-0.701598
41836638	chr20:41836638:A:C	2.47156e-06	-2.06257e-10	-0.771219	3.64802e-05	-2.06257e-10	-0.757839
41837034	chr20:41837034:C:T	1.1886e-06	-1.58888	0.0855909	1.45648e-05	-1.59084	-0.0851597
41837178	chr20:41837178:T:C	4.70207e-07	-1.34475	-1.0859	5.8421e-06	-1.5185	-1.07102
41837426	chr20:41837426:A:G	1.79121e-06	-2.06257e-10	-1.09318	2.48806e-05	-2.06257e-10	-1.14052
41837539	chr20:41837539:A:G	7.07148e-06	1.5377	-1.2577	6.12794e-05	1.00865	-1.24781
41838174	chr20:41838174:C:A	5.29543e-06	-2.06257e-10	-0.00922531	8.41204e-05	-2.06257e-10	0.07764
41838776	chr20:41838776:T:A	1.78385e-06	-2.06257e-10	-1.0973	2.53971e-05	-2.06257e-10	-1.11997
41839051	chr20:41839051:G:A	1.5731e-06	-2.06257e-10	-1.22302	2.25538e-05	-2.06257e-10	-1.23871
41839167	chr20:41839167:A:G	8.93003e-07	-0.663028	-1.12621	1.8718e-05	-0.328891	-1.09623
41839482	chr20:41839482:G:A	7.00843e-06	1.26844	-0.997392	6.86677e-05	0.842492	-0.967823
41839709	chr20:41839709:C:T	1.09126e-06	-1.58874	-5.51629e-10	1.58773e-05	-1.58972	-5.51629e-10
41839782	chr20:41839782:C:T	2.39715e-06	0.37688	-1.17867	3.73168e-05	0.466855	-1.20202
41840145	chr20:41840145:A:C	6.26362e-07	-0.919992	-1.2239	1.1912e-05	-0.67127	-1.20579
41840253	chr20:41840253:G:A	1.68099e-06	-1.15669	-5.51629e-10	1.83078e-05	-1.44728	-5.51629e-10
41840626	chr20:41840626:C:T	2.07055e-06	0.225159	-1.17341	3.2032e-05	0.309467	-1.19734
41841510	chr20:41841510:A:C	1.59843e-06	-2.06257e-10	-1.20705	2.35208e-05	-2.06257e-10	-1.19673
41842021	chr20:41842021:T:C	4.62354e-06	1.00184	-1.14675	4.52193e-05	0.588541	-1.13163
41842460	chr20:41842460:A:G	1.62658e-06	-2.06257e-10	-1.18959	2.27987e-05	-2.06257e-10	-1.22791
41842667	chr20:41842667:A:G	5.85785e-06	1.12047	-1.02875	5.78032e-05	0.703402	-1.00097
41842911	chr20:41842911:C:G	7.87286e-07	-0.696952	-1.21828	1.56919e-05	-0.3993	-1.20217
41842964	chr20:41842964:A:G	5.64821e-07	-1.59119	-0.656128	8.84421e-06	-1.49297	-0.681875
41842982	chr20:41842982:C:T	3.14774e-06	0.532155	-1.06154	5.14472e-05	0.696937	-1.11099
41843223	chr20:41843223:G:A	1.85879e-05	1.24644	-5.51629e-10	8.24452e-05	0.057524	-5.51629e-10
41843284	chr20:41843284:C:T	4.45051e-07	-1.46517	-1.02046	6.75505e-06	-1.47972	-0.964604
41843414	chr20:41843414:G:A	3.87376e-07	-1.45698	-1.16745	5.98154e-06	-1.46981	-1.09613
41843474	chr20:41843474:T:C	6.58019e-07	-0.831381	-1.26321	1.12356e-05	-0.681889	-1.25363
41843662	chr20:41843662:A:G	5.64595e-07	-1.59159	-0.656128	8.90126e-06	-1.48654	-0.681875
41843665	chr20:41843665:C:G	8.41594e-07	-0.656751	-1.19178	1.69434e-05	-0.352388	-1.17234
41843885	chr20:41843885:G:A	5.65689e-07	-1.58965	-0.656128	8.7291e-06	-1.50607	-0.681875
41844196	chr20:41844196:C:G	1.86586e-06	-2.06257e-10	-1.05235	2.6447e-05	-2.06257e-10	-1.07947
41844641	chr20:41844641:G:T	3.65241e-06	-2.06257e-10	-0.380684	4.73103e-05	-2.06257e-10	-0.497882
41845131	chr20:41845131:T:A	1.6766e-06	-2.06257e-10	-1.1593	2.37911e-05	-2.06257e-10	-1.1853
41845132	chr20:41845132:C:T	1.6766e-06	-2.06257e-10	-1.1593	2.37911e-05	-2.06257e-10	-1.1853
41845142	chr20:41845142:T:A	1.57999e-06	-2.06257e-10	-1.21865	2.3309e-05	-2.06257e-10	-1.20577
41845393	chr20:41845393:A:G	3.24709e-07	-1.58265	-1.21824	4.53739e-06	-1.59114	-1.25111
41845408	chr20:41845408:T:C	3.04473e-07	-1.59116	-1.27409	4.44976e-06	-1.59061	-1.27115
41845518	chr20:41845518:C:T	2.32814e-06	-2.06257e-10	-0.831	3.15371e-05	-2.06257e-10	-0.903446
41845556	chr20:41845556:T:C	3.04215e-07	-1.5917	-1.27439	4.4525e-06	-1.58927	-1.27187
41845774	chr20:41845774:A:G	6.60449e-07	-0.93061	-1.16029	1.27241e-05	-0.683426	-1.12769
41846052	chr20:41846052:A:T	1.80152e-06	-2.06257e-10	-1.08744	2.43943e-05	-2.06257e-10	-1.16026
41846531	chr20:41846531:T:A	7.34908e-07	-0.782121	-1.20196	1.45429e-05	-0.500988	-1.17652
41846536	chr20:41846536:T:A	1.59301e-06	-2.06257e-10	-1.21044	2.27612e-05	-2.06257e-10	-1.22955
41846612	chr20:41846612:T:A	1.23495e-06	-0.192373	-1.27267	1.46796e-05	-0.393134	-1.27502
41846884	chr20:41846884:TATC:T	1.26696e-05	2.10316	-1.24002	7.54476e-05	1.23418	-1.26535
41847274	chr20:41847274:T:C	3.88377e-07	-1.52134	-1.10051	6.11852e-06	-1.53058	-1.01271
41847678	chr20:41847678:A:G	1.58951e-06	-0.411147	-0.801498	2.98404e-05	-0.127128	-0.831618
41847741	chr20:41847741:T:C	5.17462e-07	-1.59059	-0.744303	8.04201e-06	-1.49994	-0.769992
41848041	chr20:41848041:C:T	1.43543e-05	2.21635	-1.22837	8.28249e-05	1.32282	-1.2607
41848377	chr20:41848377:G:A	5.66474e-07	-1.59023	-0.654166	8.77823e-06	-1.50238	-0.679959
41848506	chr20:41848506:C:T	6.22948e-07	-1.59168	-0.557679	1.00497e-05	-1.46778	-0.57929
41848966	chr20:41848966:A:T	3.10002e-06	0.6393	-1.18396	3.15475e-05	0.268169	-1.17129
41849465	chr20:41849465:C:T	4.29717e-07	-1.46347	-1.05723	6.7908e-06	-1.47716	-0.961881
41849868	chr20:41849868:G:A	1.6784e-06	-2.06257e-10	-1.15823	2.3813e-05	-2.06257e-10	-1.18438
41850117	chr20:41850117:G:A	1.78165e-06	-0.159238	-0.939293	3.1621e-05	0.0261044	-0.926892
41850214	chr20:41850214:A:G	7.97699e-07	-0.705012	-1.19708	1.58165e-05	-0.421902	-1.17165
41850329	chr20:41850329:T:G	4.17654e-07	-1.47221	-1.07696	6.56851e-06	-1.4878	-0.984525
41850745	chr20:41850745:C:T	5.64366e-07	-1.59117	-0.656956	9.13832e-06	-1.45946	-0.682671
41850863	chr20:41850863:G:A	6.58741e-06	1.48314	-1.27405	0.00013856	1.84602	-1.26933
41851331	chr20:41851331:G:A	3.26186e-06	-2.06257e-10	-0.493771	4.17251e-05	-2.06257e-10	-0.623506
41851389	chr20:41851389:C:T	1.97795e-06	0.182026	-1.17604	3.02137e-05	0.258882	-1.2052
41851481	chr20:41851481:A:G	4.46747e-07	-1.58982	-0.892014	7.17338e-06	-1.51035	-0.873881
41851682	chr20:41851682:T:C	5.64569e-07	-1.59163	-0.656128	8.9096e-06	-1.48561	-0.681875
41851751	chr20:41851751:G:A	7.13134e-07	-0.739123	-1.27503	1.39002e-05	-0.448956	-1.27375
41852068	chr20:41852068:C:T	0.000105506	4.16945	-1.18676	0.000527895	3.14467	-1.23038
41852297	chr20:41852297:G:A	1.58261e-06	-2.06257e-10	-1.217	2.46982e-05	-2.06257e-10	-1.14788
41852451	chr20:41852451:T:C	3.46246e-07	-1.46185	-1.27482	4.86602e-06	-1.49946	-1.27288
41852721	chr20:41852721:A:G	5.65236e-07	-1.5911	-0.655478	8.83297e-06	-1.49425	-0.681873
41852748	chr20:41852748:G:A	4.31616e-07	-1.25402	-1.26227	5.67102e-06	-1.34519	-1.27405
41852993	chr20:41852993:G:A	5.83733e-07	-1.59076	-0.62362	9.08036e-06	-1.49784	-0.650656
41853945	chr20:41853945:C:T	7.66699e-07	-1.07672	-0.865009	7.18585e-06	-1.51687	-0.865627
41854069	chr20:41854069:C:T	1.49503e-05	2.21749	-1.18883	6.85054e-05	1.04581	-1.17351
41854263	chr20:41854263:G:A	1.77471e-06	-2.06257e-10	-1.10244	2.54329e-05	-2.06257e-10	-1.11857
41854688	chr20:41854688:A:G	1.77212e-06	-1.10389	-5.51629e-10	2.44285e-05	-1.15886	-5.51629e-10
41854764	chr20:41854764:C:A	1.26767e-06	-1.43889	-5.51629e-10	2.22197e-05	-1.25363	-5.51629e-10
41854780	chr20:41854780:T:C	1.33276e-06	-0.615622	-0.773195	1.04884e-05	-1.28665	-0.717684
41855191	chr20:41855191:G:A	3.69605e-06	-2.06257e-10	-0.368805	5.04641e-05	-2.06257e-10	-0.433347
41855258	chr20:41855258:G:A	3.19737e-07	-1.55874	-1.25758	5.07667e-06	-1.47126	-1.2587
41855609	chr20:41855609:T:G	1.14791e-06	-1.53813	-5.51629e-10	1.73638e-05	-1.50022	-5.51629e-10
41855783	chr20:41855783:G:A	5.73346e-07	-1.44524	-0.787091	7.41159e-06	-1.53051	-0.821057
41856246	chr20:41856246:A:G	4.27794e-07	-1.57125	-0.953934	6.10146e-06	-1.58774	-0.958338
41856713	chr20:41856713:T:A	6.25241e-07	-1.54174	-0.603944	8.65339e-06	-1.59114	-0.605514
41857007	chr20:41857007:T:C	1.55315e-06	-2.06257e-10	-1.23579	2.22881e-05	-2.06257e-10	-1.25056
41857075	chr20:41857075:G:A	3.92007e-07	-1.46091	-1.15164	5.99236e-06	-1.43896	-1.12516
41857282	chr20:41857282:ACTC:A	1.60001e-06	-2.06257e-10	-1.20606	2.26911e-05	-2.06257e-10	-1.23264
41857666	chr20:41857666:G:A	6.0113e-07	-1.5918	-0.593217	8.67594e-06	-1.57143	-0.62263
41857781	chr20:41857781:C:T	1.77956e-06	-2.06257e-10	-1.09971	2.53755e-05	-2.06257e-10	-1.12083
41857790	chr20:41857790:G:A	5.63006e-07	-1.5908	-0.659729	8.0994e-06	-1.57958	-0.683241
41858232	chr20:41858232:G:A	2.05636e-06	-2.06257e-10	-0.955131	2.90857e-05	-2.06257e-10	-0.984362
41858459	chr20:41858459:T:G	1.60001e-06	-2.06257e-10	-1.20606	2.37251e-05	-2.06257e-10	-1.18808
41858606	chr20:41858606:A:G	1.52331e-06	-2.06257e-10	-1.25518	2.33073e-05	-2.06257e-10	-1.20584
41858688	chr20:41858688:A:G	1.52574e-06	-2.06257e-10	-1.25359	2.24183e-05	-2.06257e-10	-1.24473
41858777	chr20:41858777:C:T	1.49556e-06	-2.06257e-10	-1.27357	2.18431e-05	-2.06257e-10	-1.27073
41859509	chr20:41859509:G:A	1.65125e-06	-2.06257e-10	-1.17454	2.36748e-05	-2.06257e-10	-1.1902
41859893	chr20:41859893:A:G	2.9406e-06	-1.15231	0.55485	3.35634e-05	-1.39716	0.555982
41860240	chr20:41860240:T:C	5.63398e-07	-1.56473	-0.685113	7.57796e-06	-1.59179	-0.737576
41860676	chr20:41860676:A:T	8.07646e-07	-1.53283	-0.356874	1.11132e-05	-1.58736	-0.359115
41860682	chr20:41860682:A:G	1.49356e-06	-2.06257e-10	-1.27491	2.17534e-05	-2.06257e-10	-1.27484
41861676	chr20:41861676:T:C	3.72763e-07	-1.44397	-1.21891	5.5682e-06	-1.4123	-1.22524
41862466	chr20:41862466:C:G	1.55893e-06	-2.06257e-10	-1.23207	2.28523e-05	-2.06257e-10	-1.22556
41863111	chr20:41863111:C:T	3.06858e-07	-1.58588	-1.27156	4.43742e-06	-1.58965	-1.27488
41863254	chr20:41863254:G:GA	3.2666e-07	-1.57985	-1.21505	4.56437e-06	-1.59165	-1.24468
41863426	chr20:41863426:G:GT	8.21935e-07	-1.28022	-0.591945	8.62184e-06	-1.47169	-0.728616
41864146	chr20:41864146:A:G	1.6279e-06	-2.06257e-10	-1.18878	2.33734e-05	-2.06257e-10	-1.20301
41864178	chr20:41864178:T:C	1.551e-06	-2.06257e-10	-1.23717	2.28643e-05	-2.06257e-10	-1.22503
41864218	chr20:41864218:A:G	7.30074e-07	-1.14986	-0.84082	7.42252e-06	-1.40433	-0.945761
41864432	chr20:41864432:A:G	7.43243e-07	-1.30721	-0.665595	9.30631e-06	-1.41861	-0.70531
41864875	chr20:41864875:T:C	3.33863e-06	-2.06257e-10	-0.470509	4.52842e-05	-2.06257e-10	-0.541652
41865001	chr20:41865001:T:C	1.49886e-06	-2.06257e-10	-1.27136	2.18715e-05	-2.06257e-10	-1.26942
41865172	chr20:41865172:G:A	3.36641e-07	-1.55542	-1.20939	4.9156e-06	-1.54858	-1.21361
41865179	chr20:41865179:C:T	5.06124e-07	-1.33467	-1.02237	6.60027e-06	-1.4376	-1.0299
41865243	chr20:41865243:G:A	1.65262e-06	-2.06257e-10	-1.17371	2.36963e-05	-2.06257e-10	-1.18929
41865263	chr20:41865263:G:A	6.58631e-06	-2.06257e-10	0.208923	9.44104e-05	-2.06257e-10	0.193042
41865309	chr20:41865309:G:C	1.65433e-06	-2.06257e-10	-1.17267	2.37186e-05	-2.06257e-10	-1.18835
41865403	chr20:41865403:A:T	1.65184e-06	-2.06257e-10	-1.17418	2.36857e-05	-2.06257e-10	-1.18974
41865946	chr20:41865946:T:C	1.52714e-06	-2.06257e-10	-1.25267	2.30027e-05	-2.06257e-10	-1.219
41866072	chr20:41866072:A:G	2.08018e-06	-2.06257e-10	-0.943615	2.96226e-05	-2.06257e-10	-0.966073
41866171	chr20:41866171:C:T	6.53953e-07	-1.39157	-0.709224	8.36881e-06	-1.4832	-0.746899
41866321	chr20:41866321:G:A	2.11715e-06	-2.06257e-10	-0.925998	2.89234e-05	-2.06257e-10	-0.989958
41866568	chr20:41866568:A:G	1.65262e-06	-2.06257e-10	-1.17371	2.36963e-05	-2.06257e-10	-1.18929
41866608	chr20:41866608:A:G	1.65403e-06	-2.06257e-10	-1.17286	2.37148e-05	-2.06257e-10	-1.18851
41866677	chr20:41866677:G:A	1.65219e-06	-2.06257e-10	-1.17397	2.36905e-05	-2.06257e-10	-1.18953
41866786	chr20:41866786:C:T	6.66518e-07	-1.31369	-0.768064	7.62018e-06	-1.50638	-0.817426
41866803	chr20:41866803:GATA:G	4.10299e-07	-1.29544	-1.27149	5.59763e-06	-1.36367	-1.2686
41867139	chr20:41867139:G:A	1.65262e-06	-2.06257e-10	-1.17371	2.36963e-05	-2.06257e-10	-1.18929
41867308	chr20:41867308:G:A	1.65262e-06	-2.06257e-10	-1.17371	2.36963e-05	-2.06257e-10	-1.18929
41867541	chr20:41867541:C:T	1.65227e-06	-2.06257e-10	-1.17392	2.36918e-05	-2.06257e-10	-1.18948
41867594	chr20:41867594:A:G	1.58894e-06	-2.06257e-10	-1.213	2.28679e-05	-2.06257e-10	-1.22488
41867784	chr20:41867784:A:G	3.7514e-06	-2.06257e-10	-0.353941	5.93914e-05	-2.06257e-10	-0.270459
41867794	chr20:41867794:A:T	3.43985e-07	-1.53765	-1.20557	5.06888e-06	-1.5184	-1.21309
41867821	chr20:41867821:C:G	7.14786e-07	-1.33437	-0.677468	9.0183e-06	-1.4392	-0.716149
41868535	chr20:41868535:G:A	1.86365e-06	-2.06257e-10	-1.05353	2.64851e-05	-2.06257e-10	-1.07803
41868556	chr20:41868556:T:A	5.1382e-07	-1.56649	-0.775461	7.39932e-06	-1.56716	-0.786059
41868613	chr20:41868613:G:A	2.9528e-06	-2.06257e-10	-0.593316	4.63253e-05	-2.06257e-10	-0.518921
41868709	chr20:41868709:A:G	7.33174e-06	0.316144	-5.51629e-10	4.99534e-05	-0.443519	-5.51629e-10
41868996	chr20:41868996:T:G	7.67433e-07	-1.15276	-0.788014	7.67703e-06	-1.4251	-0.891276
41869119	chr20:41869119:G:T	1.67428e-06	-0.701607	-0.459076	1.58477e-05	-1.10367	-0.48792
41869130	chr20:41869130:C:T	1.65014e-06	-2.06257e-10	-1.17521	2.3664e-05	-2.06257e-10	-1.19066
41869213	chr20:41869213:T:C	4.78023e-06	-2.06257e-10	-0.111581	5.99846e-05	-2.06257e-10	-0.260521
41869260	chr20:41869260:T:A	1.65091e-06	-2.06257e-10	-1.17474	2.36734e-05	-2.06257e-10	-1.19026
41869804	chr20:41869804:G:C	2.30062e-06	-2.06257e-10	-0.84289	3.46868e-05	-2.06257e-10	-0.80825
41869905	chr20:41869905:A:C	4.83603e-07	-1.56444	-0.838122	6.03844e-06	-1.59163	-0.964829
41870058	chr20:41870058:TACG:T	3.82585e-06	-2.06257e-10	-0.334289	6.12768e-05	-2.06257e-10	-0.239208
41870060	chr20:41870060:C:T	4.10027e-07	-1.30749	-1.26011	5.26409e-06	-1.46505	-1.22866
41870339	chr20:41870339:C:A	3.6916e-07	-1.56942	-1.10318	5.36813e-06	-1.5646	-1.10952
41870365	chr20:41870365:C:T	1.4947e-06	-2.06257e-10	-1.27414	2.19258e-05	-2.06257e-10	-1.26695
41870586	chr20:41870586:A:G	2.22208e-06	-2.06257e-10	-0.877627	3.01122e-05	-2.06257e-10	-0.94968
41871618	chr20:41871618:T:C	3.34324e-07	-1.51038	-1.26133	4.98798e-06	-1.50573	-1.24185
41871746	chr20:41871746:T:A	3.29269e-07	-1.53028	-1.25667	4.91961e-06	-1.52638	-1.23501
41871933	chr20:41871933:C:T	1.49538e-06	-2.06257e-10	-1.27369	2.19487e-05	-2.06257e-10	-1.2659
41871948	chr20:41871948:C:CT	1.53094e-06	-2.06257e-10	-1.25019	2.21322e-05	-2.06257e-10	-1.25758
41872308	chr20:41872308:C:T	1.52854e-06	-2.06257e-10	-1.25176	2.21023e-05	-2.06257e-10	-1.25893
41872437	chr20:41872437:G:T	1.67122e-06	-2.06257e-10	-1.16251	2.39513e-05	-2.06257e-10	-1.17859
41872452	chr20:41872452:A:G	1.67475e-06	-2.06257e-10	-1.1604	2.39638e-05	-2.06257e-10	-1.17807
41872485	chr20:41872485:C:T	3.50758e-06	-0.421142	-5.51629e-10	4.82661e-05	-0.47788	-5.51629e-10
41872491	chr20:41872491:A:G	3.3593e-07	-1.51883	-1.24809	5.06571e-06	-1.50956	-1.22256
41872614	chr20:41872614:G:A	3.40352e-07	-1.50509	-1.24876	5.13581e-06	-1.49489	-1.22348
41872714	chr20:41872714:C:T	7.18676e-07	-1.32076	-0.685658	9.04057e-06	-1.42858	-0.724307
41872715	chr20:41872715:T:C	7.14214e-07	-1.32698	-0.685658	8.99744e-06	-1.43336	-0.724307
41872753	chr20:41872753:G:C	2.70268e-06	-0.681826	-5.51629e-10	4.06389e-05	-0.649884	-5.51629e-10
41873248	chr20:41873248:G:A	3.96897e-07	-1.35724	-1.2429	6.0455e-06	-1.34004	-1.21526
41873281	chr20:41873281:A:G	3.42418e-07	-1.49853	-1.24926	5.16419e-06	-1.48855	-1.22431
41873285	chr20:41873285:TC:T	2.13445e-06	-2.06257e-10	-0.917861	3.21488e-05	-2.06257e-10	-0.884235
41873632	chr20:41873632:C:G	3.41318e-07	-1.5051	-1.2459	5.15139e-06	-1.49581	-1.21954
41873712	chr20:41873712:T:G	1.14739e-06	-1.53858	-5.51629e-10	1.60443e-05	-1.57926	-5.51629e-10
41873721	chr20:41873721:T:C	1.50987e-06	-2.06257e-10	-1.26405	2.20158e-05	-2.06257e-10	-1.26285
41873752	chr20:41873752:C:A	3.40652e-07	-1.50698	-1.24599	5.14176e-06	-1.49758	-1.21963
41873763	chr20:41873763:A:C	3.35516e-07	-1.5167	-1.25145	5.05058e-06	-1.50791	-1.2272
41873941	chr20:41873941:A:G	3.35916e-07	-1.51196	-1.25501	5.04921e-06	-1.50295	-1.23243
41874346	chr20:41874346:G:A	3.15175e-07	-1.57376	-1.25694	4.44625e-06	-1.59166	-1.27089
41874643	chr20:41874643:G:A	3.46574e-07	-1.47393	-1.2618	5.23339e-06	-1.45683	-1.24272
41874769	chr20:41874769:G:A	3.49193e-07	-1.46418	-1.26402	5.27089e-06	-1.44623	-1.24618
41874799	chr20:41874799:C:T	4.91489e-05	2.21879	-5.51629e-10	0.000924589	2.47474	-5.51629e-10
41875847	chr20:41875847:T:C	3.25145e-07	-1.54562	-1.25394	4.89637e-06	-1.53533	-1.23079
41875898	chr20:41875898:T:G	1.58442e-06	-2.06257e-10	-1.21585	2.28118e-05	-2.06257e-10	-1.22733
41875999	chr20:41875999:A:G	5.29951e-07	-1.54931	-0.761732	7.40151e-06	-1.57982	-0.773104
41876199	chr20:41876199:T:C	3.28484e-07	-1.52965	-1.25969	4.94195e-06	-1.51777	-1.23908
41876357	chr20:41876357:T:C	3.26309e-07	-1.54071	-1.25527	4.91336e-06	-1.52996	-1.23269
41876369	chr20:41876369:G:A	3.27314e-07	-1.54166	-1.25125	4.93785e-06	-1.53087	-1.22681
41876480	chr20:41876480:G:A	3.25669e-07	-1.5388	-1.25914	4.89936e-06	-1.5276	-1.2379
41876673	chr20:41876673:A:T	4.57351e-07	-1.44893	-1.00944	6.5535e-06	-1.42336	-1.05125
41877556	chr20:41877556:C:T	3.13366e-07	-1.59091	-1.24554	4.55413e-06	-1.58968	-1.24889
41877659	chr20:41877659:A:G	1.52654e-06	-2.06257e-10	-1.25307	2.2299e-05	-2.06257e-10	-1.25007
41877667	chr20:41877667:G:C	3.36246e-07	-1.50006	-1.26592	5.08169e-06	-1.47972	-1.24925
41877777	chr20:41877777:G:A	1.23748e-05	-2.06257e-10	0.839595	0.000158419	-2.06257e-10	0.710631
41878120	chr20:41878120:G:A	3.51897e-07	-1.58292	-1.13757	5.18736e-06	-1.53667	-1.17172
41878411	chr20:41878411:T:TA	3.98515e-07	-1.37252	-1.22356	5.92574e-06	-1.34405	-1.23125
41878752	chr20:41878752:G:T	1.17522e-06	-1.51461	-5.51629e-10	1.72456e-05	-1.50705	-5.51629e-10
41878797	chr20:41878797:A:C	4.98646e-07	-1.4636	-0.908331	7.44416e-06	-1.44885	-0.898327
41878887	chr20:41878887:C:T	1.25086e-06	-0.529601	-0.922639	1.35783e-05	-0.857892	-0.888243
41878897	chr20:41878897:C:T	4.48707e-07	-1.45551	-1.02195	6.70138e-06	-1.44092	-1.01137
41879143	chr20:41879143:C:T	1.36493e-06	-1.35345	-0.0115179	2.09171e-05	-1.3326	0.0185531
41879155	chr20:41879155:T:C	9.9938e-07	-1.1958	-0.480894	1.46687e-05	-1.18184	-0.487047
41879168	chr20:41879168:A:C	1.49846e-06	-2.06257e-10	-1.27163	2.17599e-05	-2.06257e-10	-1.27454
41879194	chr20:41879194:G:A	3.30505e-06	0.397739	-0.878358	3.25926e-05	-0.0291516	-0.841373
41879228	chr20:41879228:T:G	9.09874e-06	0.532066	-5.51629e-10	9.80406e-05	0.230772	-5.51629e-10
41879642	chr20:41879642:T:C	1.08483e-05	-2.06257e-10	0.70794	0.000157976	-2.06257e-10	0.707834
41880111	chr20:41880111:C:T	2.25955e-06	0.0579501	-0.918855	2.47077e-05	-0.224335	-0.92316
41880179	chr20:41880179:C:T	2.2065e-06	0.098054	-0.982717	2.4283e-05	-0.178617	-0.986217
41880222	chr20:41880222:A:G	1.61964e-06	-1.19386	-5.51629e-10	2.44174e-05	-1.15931	-5.51629e-10
41880371	chr20:41880371:T:C	1.49877e-06	-2.06257e-10	-1.27143	2.20717e-05	-2.06257e-10	-1.26031
41880396	chr20:41880396:G:A	0.000101041	3.93502	-0.995564	0.00151432	3.98852	-1.02041
41880571	chr20:41880571:C:T	1.49462e-06	-2.06257e-10	-1.27419	2.17536e-05	-2.06257e-10	-1.27483
41880980	chr20:41880980:T:C	6.33173e-06	-2.06257e-10	0.169504	9.14778e-05	-2.06257e-10	0.161486
41881004	chr20:41881004:C:T	2.29653e-06	0.131481	-0.976151	2.52055e-05	-0.147833	-0.979715
41881026	chr20:41881026:G:A	1.1172e-06	-1.56524	-5.51629e-10	1.67233e-05	-1.53781	-5.51629e-10
41881106	chr20:41881106:T:C	7.60711e-05	2.6556	-5.51629e-10	0.00176426	3.12087	-5.51629e-10
41881410	chr20:41881410:A:G	2.05388e-06	0.0324536	-0.988791	2.27024e-05	-0.239841	-0.992299
41881483	chr20:41881483:G:A	1.50207e-06	-2.06257e-10	-1.26923	2.17538e-05	-2.06257e-10	-1.27482
41881892	chr20:41881892:T:TTATC	3.88456e-06	0.895201	-1.21426	2.66561e-05	0.130113	-1.2017
41881920	chr20:41881920:C:T	4.66518e-06	-2.06257e-10	-0.135943	6.17419e-05	-2.06257e-10	-0.231647
41882200	chr20:41882200:G:A	2.17802e-06	0.0750983	-0.972753	2.39928e-05	-0.200755	-0.976102
41882360	chr20:41882360:A:AATTTT	2.80834e-06	0.588343	-1.23182	2.2113e-05	-0.0373953	-1.22105
41882434	chr20:41882434:A:G	1.42401e-06	-0.425083	-0.897513	2.10927e-05	-0.477552	-0.828131
41882885	chr20:41882885:G:C	3.55097e-05	2.99702	-1.10329	0.000339205	2.62844	-1.15645
41882890	chr20:41882890:G:C	7.76511e-07	-0.654682	-1.27433	1.54854e-05	-0.34565	-1.26906
41883084	chr20:41883084:C:T	4.01948e-06	-0.284918	-5.51629e-10	7.61815e-05	-0.0214912	-5.51629e-10
41883169	chr20:41883169:T:C	2.72548e-06	-0.266333	-0.407091	4.30925e-05	-0.309805	-0.281454
41883175	chr20:41883175:G:A	3.08944e-06	0.632075	-1.18015	2.22369e-05	-0.0870614	-1.1658
41883200	chr20:41883200:C:T	4.78588e-06	-2.06257e-10	-0.1104	6.54277e-05	-2.06257e-10	-0.173664
41883252	chr20:41883252:A:T	4.65969e-06	1.0711	-1.20822	4.94315e-05	0.71796	-1.17198
41883422	chr20:41883422:A:G	3.07998e-07	-1.58669	-1.26704	4.69765e-06	-1.53252	-1.27503
41883474	chr20:41883474:C:T	1.65895e-06	-2.06257e-10	-1.16989	2.52044e-05	-2.06257e-10	-1.12759
41883716	chr20:41883716:T:C	8.93053e-06	1.61652	-1.10312	7.98816e-05	1.17589	-1.14996
41883770	chr20:41883770:A:T	2.14933e-06	-2.06257e-10	-0.910915	3.02699e-05	-2.06257e-10	-0.944455
41883893	chr20:41883893:C:T	1.5835e-06	-2.06257e-10	-1.21643	2.37657e-05	-2.06257e-10	-1.18637
41884126	chr20:41884126:T:G	1.84013e-06	-0.598608	-0.467628	2.78223e-05	-0.665303	-0.363469
41884202	chr20:41884202:G:T	4.40323e-06	-2.06257e-10	-0.193732	5.91631e-05	-2.06257e-10	-0.274311
41884546	chr20:41884546:G:C	2.38334e-06	-2.06257e-10	-0.807565	3.29792e-05	-2.06257e-10	-0.858733
41884593	chr20:41884593:A:AT	2.14667e-06	-0.349468	-0.562686	2.9687e-05	-0.448179	-0.51572
41884652	chr20:41884652:G:A	2.31783e-06	-2.06257e-10	-0.83544	3.15952e-05	-2.06257e-10	-0.901604
41884751	chr20:41884751:C:T	1.14223e-06	-1.54309	-5.51629e-10	1.78913e-05	-1.4703	-5.51629e-10
41884931	chr20:41884931:C:T	2.96095e-06	-0.254848	-0.335711	4.01573e-05	-0.36172	-0.300086
41885221	chr20:41885221:C:T	2.05308e-06	-0.386013	-0.570715	2.68473e-05	-0.473277	-0.591165
41885267	chr20:41885267:A:G	1.30658e-06	-0.134121	-1.27453	1.14676e-05	-0.640632	-1.27445
41885638	chr20:41885638:T:C	5.74307e-07	-1.20608	-1.02458	6.86557e-06	-1.37716	-1.05093
41885802	chr20:41885802:T:C	2.42731e-06	-2.06257e-10	-0.789287	3.28749e-05	-2.06257e-10	-0.861901
41885879	chr20:41885879:G:A	4.74727e-07	-1.22512	-1.19597	5.94304e-06	-1.36501	-1.20738
41886005	chr20:41886005:CAT:C	2.51803e-06	-0.277631	-0.47496	3.46087e-05	-0.368199	-0.442305
41886058	chr20:41886058:A:T	4.19723e-07	-1.40966	-1.13457	5.41631e-06	-1.51582	-1.14937
41886126	chr20:41886126:G:A	7.95296e-07	-1.21839	-0.686722	9.43874e-06	-1.37595	-0.733842
41886176	chr20:41886176:T:C	5.02338e-07	-1.29026	-1.07429	6.22337e-06	-1.43286	-1.09344
41886416	chr20:41886416:T:C	7.35553e-06	-0.396132	0.715515	9.94384e-05	-0.467429	0.712359
41886500	chr20:41886500:C:T	2.71245e-06	-2.06257e-10	-0.678217	3.75984e-05	-2.06257e-10	-0.727647
41886689	chr20:41886689:T:C	6.33738e-06	-0.429636	0.600032	8.55678e-05	-0.499558	0.594257
41886712	chr20:41886712:A:G	1.65301e-06	-2.06257e-10	-1.17347	2.44904e-05	-2.06257e-10	-1.15633
41886842	chr20:41886842:C:T	3.74258e-06	-0.356295	-5.51629e-10	5.09713e-05	-0.423346	-5.51629e-10
41887109	chr20:41887109:T:A	1.37438e-06	-0.0851325	-1.27294	1.20544e-05	-0.591608	-1.27357
41887167	chr20:41887167:G:A	5.56356e-07	-1.00074	-1.26168	6.74558e-06	-1.17408	-1.27165
41887386	chr20:41887386:C:T	1.52568e-06	-2.06257e-10	-1.25363	2.20217e-05	-2.06257e-10	-1.26258
41887405	chr20:41887405:C:T	2.78657e-06	-2.06257e-10	-0.651258	4.34194e-05	-2.06257e-10	-0.583703
41887414	chr20:41887414:A:G	8.00323e-07	-0.781086	-1.11772	9.27299e-06	-0.972275	-1.15523
41887439	chr20:41887439:C:T	2.11372e-06	-2.06257e-10	-0.927622	2.95415e-05	-2.06257e-10	-0.968812
41887580	chr20:41887580:G:C	1.59735e-06	-2.06257e-10	-1.20773	2.32798e-05	-2.06257e-10	-1.20703
41887761	chr20:41887761:G:A	1.49793e-06	-2.06257e-10	-1.27198	2.17609e-05	-2.06257e-10	-1.2745
41888021	chr20:41888021:A:T	1.57404e-06	-2.06257e-10	-1.22243	2.32499e-05	-2.06257e-10	-1.20831
41888382	chr20:41888382:T:C	3.09615e-06	-2.06257e-10	-0.545912	4.47377e-05	-2.06257e-10	-0.553794
41888656	chr20:41888656:C:T	1.62153e-06	-2.06257e-10	-1.1927	2.39061e-05	-2.06257e-10	-1.18048
41889058	chr20:41889058:AG:A	2.21567e-06	-2.06257e-10	-0.880517	3.0303e-05	-2.06257e-10	-0.943362
41890311	chr20:41890311:TTGTTC:T	1.1647e-06	-0.249182	-1.27443	1.07178e-05	-0.708261	-1.27444
41890316	chr20:41890316:C:T	1.56756e-06	-2.06257e-10	-1.22655	2.29972e-05	-2.06257e-10	-1.21924
41890330	chr20:41890330:TCAAA:T	4.18035e-07	-1.30119	-1.24707	5.53194e-06	-1.40312	-1.24095
41890348	chr20:41890348:C:T	2.80744e-05	1.65879	-5.51629e-10	0.000652045	2.1255	-5.51629e-10
41890385	chr20:41890385:A:G	2.40562e-06	0.472596	-1.27086	2.38514e-05	0.0784545	-1.26122
41890899	chr20:41890899:T:G	1.62675e-06	-2.06257e-10	-1.18948	2.30919e-05	-2.06257e-10	-1.21513
41890924	chr20:41890924:C:T	6.07247e-07	-1.19801	-0.976884	7.89352e-06	-1.33696	-0.951606
41890928	chr20:41890928:T:C	1.57092e-06	-2.06257e-10	-1.22441	2.30818e-05	-2.06257e-10	-1.21556
41891129	chr20:41891129:G:A	2.07208e-06	-2.06257e-10	-0.947518	2.85826e-05	-2.06257e-10	-1.00181
41891246	chr20:41891246:T:C	1.68232e-06	-1.1559	-5.51629e-10	2.72275e-05	-1.05038	-5.51629e-10
41891462	chr20:41891462:A:C	2.8772e-06	-2.06257e-10	-0.619251	4.4972e-05	-2.06257e-10	-0.548569
41891753	chr20:41891753:A:C	5.39938e-06	-1.12943	1.13964	8.38844e-05	-1.15563	1.23046
41891971	chr20:41891971:C:T	1.74891e-06	-2.06257e-10	-1.11708	2.55611e-05	-2.06257e-10	-1.11354
41892061	chr20:41892061:T:TG	3.74547e-07	-1.40118	-1.25693	5.05728e-06	-1.48946	-1.24432
41892172	chr20:41892172:A:G	9.22835e-07	-1.14906	-0.607315	1.22057e-05	-1.28049	-0.572215
41892606	chr20:41892606:A:G	2.54691e-06	0.525082	-1.26627	1.96992e-05	-0.107656	-1.26638
41893065	chr20:41893065:C:T	1.71564e-06	-2.06257e-10	-1.13629	2.49136e-05	-2.06257e-10	-1.13919
41893153	chr20:41893153:G:A	1.60348e-06	-2.06257e-10	-1.20389	2.37364e-05	-2.06257e-10	-1.1876
41893390	chr20:41893390:G:T	1.20191e-06	-1.49215	-5.51629e-10	1.83603e-05	-1.44442	-5.51629e-10
41895174	chr20:41895174:C:T	1.69706e-06	-2.06257e-10	-1.14717	2.5365e-05	-2.06257e-10	-1.12124
41895580	chr20:41895580:A:G	2.0173e-06	-0.97431	-5.51629e-10	2.64033e-05	-1.08112	-5.51629e-10
41895678	chr20:41895678:C:T	1.55843e-06	-2.06257e-10	-1.23239	2.20446e-05	-2.06257e-10	-1.26154
41895832	chr20:41895832:A:C	2.39603e-06	0.461683	-1.26394	2.20329e-05	-0.00225504	-1.25982
41896191	chr20:41896191:C:T	1.65677e-06	-2.06257e-10	-1.1712	2.45965e-05	-2.06257e-10	-1.15201
41896200	chr20:41896200:C:T	2.75043e-05	1.63827	-5.51629e-10	0.000632338	2.09481	-5.51629e-10
41896299	chr20:41896299:C:T	1.52357e-06	-2.06257e-10	-1.25501	2.23134e-05	-2.06257e-10	-1.24942
41896333	chr20:41896333:A:T	2.85877e-06	-1.10604	0.480358	4.52232e-05	-1.13022	0.587217
41896343	chr20:41896343:T:G	2.57664e-06	0.508389	-1.23797	2.49245e-05	0.0676693	-1.20643
41896459	chr20:41896459:T:C	2.92376e-06	-1.08356	0.480358	4.62324e-05	-1.10814	0.587217
41896487	chr20:41896487:A:G	1.74852e-06	-2.06257e-10	-1.1173	2.40188e-05	-2.06257e-10	-1.17577
41897239	chr20:41897239:C:T	5.1823e-06	1.15524	-1.18606	3.61223e-05	0.419667	-1.18737
41897924	chr20:41897924:G:A	3.47851e-06	0.845256	-1.27472	2.67693e-05	0.207524	-1.27488
41898428	chr20:41898428:A:C	5.44946e-07	-1.58761	-0.695528	8.41512e-06	-1.57274	-0.651836
41898436	chr20:41898436:G:T	1.12903e-06	-1.55471	-5.51629e-10	1.60652e-05	-1.57795	-5.51629e-10
41899869	chr20:41899869:C:G	3.78725e-06	-0.902525	0.558095	5.97695e-05	-0.93255	0.668436
41900523	chr20:41900523:C:A	1.74575e-06	-2.06257e-10	-1.11889	2.48521e-05	-2.06257e-10	-1.14167
41900713	chr20:41900713:A:G	2.03709e-06	-2.06257e-10	-0.964548	2.80909e-05	-2.06257e-10	-1.01917
41900934	chr20:41900934:C:T	2.07589e-06	-2.06257e-10	-0.94568	3.01248e-05	-2.06257e-10	-0.949261
41900994	chr20:41900994:C:T	6.21698e-06	-1.09359	1.24481	9.75906e-05	-1.12228	1.34845
41901034	chr20:41901034:T:C	1.17262e-06	-1.51683	-5.51629e-10	1.77779e-05	-1.47665	-5.51629e-10
41901079	chr20:41901079:G:T	2.17098e-06	-1.15457	0.253676	3.43452e-05	-1.1672	0.349051
41901155	chr20:41901155:A:G	1.51259e-06	-1.26225	-5.51629e-10	2.08999e-05	-1.31486	-5.51629e-10
41901225	chr20:41901225:G:C	3.27778e-06	-1.09866	0.609759	5.1917e-05	-1.12439	0.719428
41901615	chr20:41901615:A:T	5.09084e-06	-1.09594	1.04732	7.88688e-05	-1.1239	1.13707
41901688	chr20:41901688:T:G	7.66676e-07	-1.11098	-0.830782	1.04181e-05	-1.19982	-0.811249
41901936	chr20:41901936:C:T	1.55427e-06	-2.06257e-10	-1.23506	2.22839e-05	-2.06257e-10	-1.25074
41902034	chr20:41902034:G:C	8.36218e-06	0.982728	-0.535078	0.00021356	1.5111	-0.50179
41902301	chr20:41902301:T:A	1.93777e-06	-2.06257e-10	-1.01453	2.68403e-05	-2.06257e-10	-1.06471
41902423	chr20:41902423:T:C	2.26899e-06	-2.06257e-10	-0.856737	3.29237e-05	-2.06257e-10	-0.860418
41902646	chr20:41902646:A:G	7.91259e-07	-1.03476	-0.875444	1.03056e-05	-1.14278	-0.879148
41902686	chr20:41902686:C:T	4.96585e-06	-1.1158	1.04232	7.70015e-05	-1.14273	1.13194
41902843	chr20:41902843:T:C	1.14699e-06	-1.53892	-5.51629e-10	1.70117e-05	-1.52071	-5.51629e-10
41903161	chr20:41903161:G:A	1.85653e-06	-2.06257e-10	-1.05736	2.58294e-05	-2.06257e-10	-1.1031
41903166	chr20:41903166:A:C	1.49815e-06	-2.06257e-10	-1.27184	2.2022e-05	-2.06257e-10	-1.26257
41903373	chr20:41903373:T:C	3.7076e-06	-2.06257e-10	-0.365686	5.82376e-05	-2.06257e-10	-0.290077
41903456	chr20:41903456:G:A	4.10558e-06	0.976913	-1.24064	3.85532e-05	0.529742	-1.23231
41903519	chr20:41903519:G:A	1.56077e-06	-2.06257e-10	-1.23089	2.3348e-05	-2.06257e-10	-1.2041
41903837	chr20:41903837:T:C	4.12698e-06	1.00152	-1.26004	3.0039e-05	0.314163	-1.26627
41903917	chr20:41903917:C:G	1.89353e-05	1.26496	-5.51629e-10	0.000426642	1.70134	-5.51629e-10
41904065	chr20:41904065:A:G	2.15296e-06	-2.06257e-10	-0.909224	3.12666e-05	-2.06257e-10	-0.912061
41904126	chr20:41904126:C:A	9.50785e-06	-2.06257e-10	0.576048	0.000125464	-2.06257e-10	0.477406
41904540	chr20:41904540:C:T	1.90679e-05	1.27194	-5.51629e-10	0.000153703	0.680414	-5.51629e-10
41904801	chr20:41904801:G:A	2.15443e-06	-2.06257e-10	-0.908541	3.12407e-05	-2.06257e-10	-0.912888
41904830	chr20:41904830:T:C	2.51719e-06	-2.06257e-10	-0.752926	3.42799e-05	-2.06257e-10	-0.82005
41904912	chr20:41904912:T:C	2.1214e-06	0.333494	-1.25749	1.70433e-05	-0.254614	-1.26424
41904964	chr20:41904964:CAGCAG:C	1.61835e-06	-2.06257e-10	-1.19466	2.32038e-05	-2.06257e-10	-1.21029
41905110	chr20:41905110:T:C	1.73491e-06	-2.06257e-10	-1.12512	2.43486e-05	-2.06257e-10	-1.16213
41905261	chr20:41905261:T:C	1.13227e-06	-1.55185	-5.51629e-10	1.71494e-05	-1.51265	-5.51629e-10
41905513	chr20:41905513:T:C	1.91901e-06	0.22185	-1.24611	1.81268e-05	-0.236945	-1.22028
41905526	chr20:41905526:A:G	1.84541e-06	-2.06257e-10	-1.06337	2.57069e-05	-2.06257e-10	-1.10785
41905562	chr20:41905562:G:A	5.11265e-06	1.22947	-1.27382	5.13522e-05	0.856736	-1.27264
41906125	chr20:41906125:C:T	1.68951e-06	-0.618311	-0.533319	2.25056e-05	-0.687596	-0.553249
41906140	chr20:41906140:G:T	1.64756e-06	-2.06257e-10	-1.17677	2.43266e-05	-2.06257e-10	-1.16304
41906204	chr20:41906204:T:C	3.5583e-07	-1.48154	-1.22783	4.93486e-06	-1.53146	-1.22682
41906390	chr20:41906390:G:A	4.48759e-06	-2.06257e-10	-0.174754	7.31059e-05	-2.06257e-10	-0.0627011
41907071	chr20:41907071:G:C	1.7582e-06	-2.06257e-10	-1.11178	2.63685e-05	-2.06257e-10	-1.08244
41907227	chr20:41907227:A:T	3.98868e-06	0.942599	-1.23521	3.85963e-05	0.522537	-1.22399
41907313	chr20:41907313:G:A	1.59243e-06	-2.06257e-10	-1.21081	2.34305e-05	-2.06257e-10	-1.20057
41907319	chr20:41907319:C:T	1.36424e-05	-2.06257e-10	0.937113	0.000182979	-2.06257e-10	0.854761
41907367	chr20:41907367:C:T	8.57018e-07	-1.26927	-0.5611	1.02656e-05	-1.41572	-0.610096
41907689	chr20:41907689:A:AC	5.86816e-06	0.0934709	-5.51629e-10	7.89413e-05	0.0140948	-5.51629e-10
41907692	chr20:41907692:CAA:C	2.32303e-06	-2.06257e-10	-0.833195	3.38276e-05	-2.06257e-10	-0.833334
41908268	chr20:41908268:A:G	1.72995e-06	-2.06257e-10	-1.12797	2.45386e-05	-2.06257e-10	-1.15436
41908425	chr20:41908425:A:G	4.01478e-06	-2.06257e-10	-0.286088	5.41349e-05	-2.06257e-10	-0.363131
41909052	chr20:41909052:T:G	1.96836e-06	-2.06257e-10	-0.998871	2.96574e-05	-2.06257e-10	-0.964899
41909217	chr20:41909217:T:C	3.40099e-07	-1.51721	-1.23738	4.64432e-06	-1.56013	-1.25883
41909452	chr20:41909452:C:T	8.36521e-07	-1.08633	-0.768246	1.13738e-05	-1.17597	-0.747329
41909693	chr20:41909693:G:A	3.71926e-06	0.82166	-1.18421	3.76158e-05	0.413403	-1.14059
41910368	chr20:41910368:A:G	5.81323e-06	-2.06257e-10	0.0840672	9.6071e-05	-2.06257e-10	0.210477
41910392	chr20:41910392:A:G	1.58026e-06	-2.06257e-10	-1.21848	2.32408e-05	-2.06257e-10	-1.2087
41910632	chr20:41910632:G:A	1.23464e-06	-0.724885	-0.740402	1.68515e-05	-0.792532	-0.737637
41911067	chr20:41911067:G:A	1.00024e-06	-0.723378	-0.952456	1.42038e-05	-0.769569	-0.931529
41911068	chr20:41911068:T:G	2.78156e-06	-2.06257e-10	-0.653059	3.77054e-05	-2.06257e-10	-0.724806
41911115	chr20:41911115:T:C	1.22281e-06	-0.624431	-0.850484	1.66764e-05	-0.692635	-0.847983
41911233	chr20:41911233:G:A	1.76139e-06	-2.06257e-10	-1.10997	2.642e-05	-2.06257e-10	-1.08049
41911799	chr20:41911799:A:C	2.55336e-06	-2.06257e-10	-0.738661	3.96382e-05	-2.06257e-10	-0.674817
41912338	chr20:41912338:AATC:A	5.06947e-06	-2.06257e-10	-0.0528341	8.23614e-05	-2.06257e-10	0.0565076
41912429	chr20:41912429:AACTTCCACCTCCCGGGTTCAAGCAATTCTCCTTCCTCAGCCTCCCGAGTAGCTGGG:A	2.10461e-06	0.165402	-1.09734	1.76135e-05	-0.386666	-1.09928
41912689	chr20:41912689:G:A	1.80957e-06	-0.66912	-0.413858	2.34584e-05	-0.723357	-0.476024
41913319	chr20:41913319:G:T	1.62899e-06	-2.06257e-10	-1.18811	2.32937e-05	-2.06257e-10	-1.20643
41913743	chr20:41913743:T:G	2.42435e-06	-2.06257e-10	-0.790505	3.51334e-05	-2.06257e-10	-0.795456
41914138	chr20:41914138:T:G	1.71976e-06	-2.06257e-10	-1.13389	2.44533e-05	-2.06257e-10	-1.15785
41914273	chr20:41914273:C:T	1.81444e-06	-2.06257e-10	-1.08029	2.57152e-05	-2.06257e-10	-1.10753
41914687	chr20:41914687:T:C	1.06219e-06	-0.353339	-1.2624	1.40102e-05	-0.447886	-1.26694
41914710	chr20:41914710:T:G	2.00452e-06	0.251069	-1.23174	2.09666e-05	-0.110816	-1.20086
41915075	chr20:41915075:A:T	1.08735e-06	-0.318756	-1.27357	1.44314e-05	-0.410863	-1.27434
41915288	chr20:41915288:C:G	2.58813e-06	-2.06257e-10	-0.725135	3.55166e-05	-2.06257e-10	-0.78461
41915294	chr20:41915294:T:C	1.79722e-06	-2.06257e-10	-1.08983	2.52823e-05	-2.06257e-10	-1.12451
41915549	chr20:41915549:A:G	1.53777e-06	-2.06257e-10	-1.24574	2.24015e-05	-2.06257e-10	-1.24548
41915833	chr20:41915833:G:A	1.51852e-06	-2.06257e-10	-1.25833	2.25583e-05	-2.06257e-10	-1.23851
41916004	chr20:41916004:A:T	1.51311e-06	-2.06257e-10	-1.2619	2.27183e-05	-2.06257e-10	-1.23144
41916012	chr20:41916012:C:T	4.53895e-06	-0.163375	-5.51629e-10	6.07557e-05	-0.247749	-5.51629e-10
41916493	chr20:41916493:G:A	1.79821e-06	-2.06257e-10	-1.08928	2.55039e-05	-2.06257e-10	-1.11578
41917144	chr20:41917144:A:G	1.38377e-06	-0.0827822	-1.26848	1.21134e-05	-0.587909	-1.27238
41917224	chr20:41917224:A:T	7.21435e-07	-0.922677	-1.07991	8.71278e-06	-1.08956	-1.10026
41917473	chr20:41917473:A:G	1.84392e-06	-2.06257e-10	-1.06418	2.60944e-05	-2.06257e-10	-1.09289
41917840	chr20:41917840:C:T	4.07882e-07	-1.37787	-1.19498	5.26574e-06	-1.48569	-1.2077
41918640	chr20:41918640:C:T	5.71066e-07	-1.00066	-1.23567	7.47504e-06	-1.14348	-1.19956
41918665	chr20:41918665:G:T	2.50625e-06	-0.75728	-5.51629e-10	2.7452e-05	-1.04217	-5.51629e-10
41918676	chr20:41918676:C:T	5.84572e-07	-0.975204	-1.23774	7.63099e-06	-1.12004	-1.20235
41918717	chr20:41918717:A:G	2.21507e-05	1.4218	-5.51629e-10	0.00050416	1.86829	-5.51629e-10
41918748	chr20:41918748:G:C	2.49851e-06	-0.760375	-5.51629e-10	3.20769e-05	-0.886472	-5.51629e-10
41919038	chr20:41919038:A:G	1.64592e-06	-2.06257e-10	-1.17777	2.34995e-05	-2.06257e-10	-1.19763
41919239	chr20:41919239:C:T	1.40884e-06	-0.0750553	-1.25824	1.23049e-05	-0.580056	-1.26456
41919382	chr20:41919382:C:T	2.74512e-06	0.54855	-1.21479	2.79029e-05	0.151731	-1.17761
41919449	chr20:41919449:C:T	1.55043e-06	-2.06257e-10	-1.23754	2.3084e-05	-2.06257e-10	-1.21547
41920540	chr20:41920540:A:T	1.25099e-06	-0.185329	-1.26681	1.64225e-05	-0.285667	-1.27029
41920619	chr20:41920619:A:G	2.2275e-06	-2.06257e-10	-0.875188	3.15998e-05	-2.06257e-10	-0.901459
41920710	chr20:41920710:G:A	5.77972e-07	-0.989867	-1.23443	7.62798e-06	-1.12621	-1.19657
41920727	chr20:41920727:T:C	1.68855e-06	-2.06257e-10	-1.1522	2.40533e-05	-2.06257e-10	-1.17434
41921114	chr20:41921114:C:T	4.08847e-06	-0.267898	-5.51629e-10	5.49538e-05	-0.348117	-5.51629e-10
41921129	chr20:41921129:C:T	4.21894e-07	-1.34399	-1.19508	5.65668e-06	-1.47061	-1.15116
41921257	chr20:41921257:C:T	1.87859e-06	-0.235391	-0.810158	1.57169e-05	-0.757864	-0.842008
41921634	chr20:41921634:T:C	3.58575e-06	-2.06257e-10	-0.399103	5.7296e-05	-2.06257e-10	-0.306378
41921668	chr20:41921668:T:C	2.10201e-06	-2.06257e-10	-0.933174	3.28128e-05	-2.06257e-10	-0.863792
41921906	chr20:41921906:ACAAT:A	3.77773e-07	-1.38768	-1.26185	5.0438e-06	-1.49456	-1.24189
41921945	chr20:41921945:C:G	1.94863e-06	-2.06257e-10	-1.00894	2.75017e-05	-2.06257e-10	-1.04036
41921957	chr20:41921957:C:G	1.08833e-06	-1.59143	-5.51629e-10	1.591e-05	-1.58766	-5.51629e-10
41922174	chr20:41922174:T:C	4.11855e-07	-1.31899	-1.24416	5.43429e-06	-1.4462	-1.21568
41922228	chr20:41922228:G:A	3.95234e-07	-1.35771	-1.24664	5.26308e-06	-1.47487	-1.21902
41922434	chr20:41922434:A:G	3.90279e-06	0.86662	-1.181	4.25385e-05	0.528326	-1.13253
41922762	chr20:41922762:A:T	1.94424e-06	-2.06257e-10	-1.0112	2.8593e-05	-2.06257e-10	-1.00145
41922768	chr20:41922768:T:C	1.68428e-06	-2.06257e-10	-1.15473	2.39956e-05	-2.06257e-10	-1.17674
41923048	chr20:41923048:T:C	1.53639e-06	-2.06257e-10	-1.24663	2.20116e-05	-2.06257e-10	-1.26304
41923252	chr20:41923252:A:G	3.43743e-06	0.783934	-1.22528	3.46079e-05	0.377101	-1.18763
41923502	chr20:41923502:T:C	1.17984e-06	-1.51069	-5.51629e-10	1.7943e-05	-1.46741	-5.51629e-10
41923719	chr20:41923719:C:T	1.76969e-06	-1.10526	-5.51629e-10	2.39768e-05	-1.17752	-5.51629e-10
41924020	chr20:41924020:G:A	6.0231e-07	-1.45604	-0.727008	1.00697e-05	-1.39284	-0.652236
41924775	chr20:41924775:G:A	1.18342e-06	-1.50766	-5.51629e-10	1.80016e-05	-1.46415	-5.51629e-10
41925149	chr20:41925149:T:C	9.28994e-06	1.68654	-1.13368	5.9416e-05	0.847936	-1.11798
41925159	chr20:41925159:C:T	5.40057e-07	-1.14816	-1.14399	6.69534e-06	-1.31195	-1.14125
41925384	chr20:41925384:G:A	7.69531e-06	-2.06257e-10	0.364542	0.000130498	-2.06257e-10	0.516748
41925470	chr20:41925470:C:A	2.12508e-06	-2.06257e-10	-0.92226	3.08236e-05	-2.06257e-10	-0.926329
41925516	chr20:41925516:A:G	3.61587e-06	0.846382	-1.23712	3.57943e-05	0.425958	-1.20278
41925972	chr20:41925972:A:G	1.52885e-06	-2.06257e-10	-1.25156	2.18723e-05	-2.06257e-10	-1.26939
41925998	chr20:41925998:C:T	6.12283e-06	-2.06257e-10	0.135955	0.000101186	-2.06257e-10	0.262352
41926029	chr20:41926029:T:G	2.2122e-06	-0.619316	-0.262767	2.77739e-05	-0.70743	-0.323083
41926128	chr20:41926128:A:G	4.29106e-06	-2.06257e-10	-0.219535	6.77171e-05	-2.06257e-10	-0.139271
41927014	chr20:41927014:T:C	1.59607e-06	-2.06257e-10	-1.20853	2.28721e-05	-2.06257e-10	-1.22469
41927084	chr20:41927084:A:G	2.05275e-06	-0.34984	-0.60705	2.56496e-05	-0.445951	-0.664129
41927221	chr20:41927221:C:A	2.46825e-06	-0.419748	-0.352811	3.07321e-05	-0.513745	-0.415557
41927222	chr20:41927222:A:G	1.99888e-06	-2.06257e-10	-0.983482	2.77819e-05	-2.06257e-10	-1.03023
41927254	chr20:41927254:G:C	1.69355e-06	0.0814357	-1.23068	1.46474e-05	-0.42838	-1.24196
41927280	chr20:41927280:C:G	1.64794e-06	0.0845337	-1.26108	1.42574e-05	-0.435944	-1.26139
41927323	chr20:41927323:G:A	1.50006e-06	-2.06257e-10	-1.27056	2.17499e-05	-2.06257e-10	-1.275
41927462	chr20:41927462:T:A	1.19815e-06	-1.49529	-5.51629e-10	1.82952e-05	-1.44797	-5.51629e-10
41927797	chr20:41927797:G:A	2.26685e-05	1.44491	-5.51629e-10	0.000503562	1.8671	-5.51629e-10
41927865	chr20:41927865:G:A	1.75817e-06	-0.488827	-0.622967	2.19269e-05	-0.590632	-0.676265
41928104	chr20:41928104:C:T	2.22334e-06	-2.06257e-10	-0.877059	3.30828e-05	-2.06257e-10	-0.855597
41928295	chr20:41928295:A:G	1.5736e-06	-2.06257e-10	-1.22271	2.2755e-05	-2.06257e-10	-1.22982
41928546	chr20:41928546:C:T	3.13144e-06	-2.06257e-10	-0.534576	4.2546e-05	-2.06257e-10	-0.604025
41928643	chr20:41928643:G:A	3.3821e-06	0.751027	-1.2086	3.50112e-05	0.366533	-1.16547
41928681	chr20:41928681:G:C	1.5037e-06	-2.06257e-10	-1.26814	2.17701e-05	-2.06257e-10	-1.27407
41929211	chr20:41929211:T:G	3.96867e-06	-2.06257e-10	-0.297638	5.33583e-05	-2.06257e-10	-0.377581
41929502	chr20:41929502:C:A	7.75793e-06	-2.06257e-10	0.372645	0.000130411	-2.06257e-10	0.516082
41929616	chr20:41929616:A:G	1.40161e-06	-1.33845	-5.51629e-10	2.41768e-05	-1.16922	-5.51629e-10
41929660	chr20:41929660:T:G	1.59628e-06	-2.06257e-10	-1.20839	2.28747e-05	-2.06257e-10	-1.22458
41929866	chr20:41929866:A:C	1.22846e-06	-1.47031	-5.51629e-10	1.88402e-05	-1.41862	-5.51629e-10
41930377	chr20:41930377:A:G	1.61411e-06	-2.06257e-10	-1.19728	2.41381e-05	-2.06257e-10	-1.17082
41930407	chr20:41930407:A:G	1.93615e-06	-2.06257e-10	-1.01537	2.73192e-05	-2.06257e-10	-1.04702
41930646	chr20:41930646:A:C	1.64272e-06	-0.618131	-0.561588	2.11511e-05	-0.716046	-0.586873
41931299	chr20:41931299:T:C	1.49411e-06	-2.06257e-10	-1.27454	2.19816e-05	-2.06257e-10	-1.2644
41931475	chr20:41931475:G:T	1.74944e-06	-2.06257e-10	-1.11677	2.48859e-05	-2.06257e-10	-1.14031
41931625	chr20:41931625:G:A	1.51368e-06	-2.06257e-10	-1.26152	2.18598e-05	-2.06257e-10	-1.26996
41931710	chr20:41931710:T:A	2.08979e-06	-0.579149	-0.359857	2.59535e-05	-0.676423	-0.421882
41931765	chr20:41931765:T:C	2.76074e-06	0.290649	-0.951222	2.52656e-05	-0.249819	-0.875346
41931971	chr20:41931971:T:C	9.61622e-07	-0.480757	-1.23445	8.35307e-06	-1.00587	-1.22611
41932117	chr20:41932117:T:C	1.73044e-06	-2.06257e-10	-1.1277	2.3916e-05	-2.06257e-10	-1.18006
41932203	chr20:41932203:T:C	6.02264e-07	-1.10325	-1.07988	7.86313e-06	-1.31305	-0.97937
41932239	chr20:41932239:T:C	1.61965e-06	-2.06257e-10	-1.19386	2.35214e-05	-2.06257e-10	-1.1967
41932260	chr20:41932260:G:A	3.51306e-06	0.559877	-0.979459	3.27808e-05	0.0263993	-0.891165
41932433	chr20:41932433:G:A	2.07474e-06	-0.530818	-0.415415	2.57268e-05	-0.630771	-0.476306
41932535	chr20:41932535:C:A	1.85199e-06	-2.06257e-10	-1.05981	2.52893e-05	-2.06257e-10	-1.12423
41932565	chr20:41932565:T:A	1.19609e-06	-1.49701	-5.51629e-10	1.82462e-05	-1.45066	-5.51629e-10
41932984	chr20:41932984:A:T	2.59818e-06	0.295699	-1.01696	2.58659e-05	-0.16936	-0.932323
41933015	chr20:41933015:C:T	3.81053e-06	-2.06257e-10	-0.338301	5.95971e-05	-2.06257e-10	-0.267002
41933259	chr20:41933259:A:G	1.49471e-06	-2.06257e-10	-1.27414	2.20118e-05	-2.06257e-10	-1.26303
41933307	chr20:41933307:G:T	2.66182e-06	0.209992	-0.907053	2.73986e-05	-0.236372	-0.807747
41933587	chr20:41933587:C:T	1.7392e-06	-0.492258	-0.630384	2.20999e-05	-0.594451	-0.664584
41933692	chr20:41933692:A:G	1.61909e-06	-2.06257e-10	-1.1942	2.31474e-05	-2.06257e-10	-1.21273
41934011	chr20:41934011:C:T	1.45578e-06	-0.59795	-0.702579	1.90919e-05	-0.699198	-0.706146
41934386	chr20:41934386:A:G	2.46664e-06	-2.06257e-10	-0.773214	3.59566e-05	-2.06257e-10	-0.772297
41934438	chr20:41934438:T:A	3.18694e-07	-1.56121	-1.25839	4.87513e-06	-1.51185	-1.25861
41934504	chr20:41934504:G:T	4.38197e-07	-1.37794	-1.12321	6.11275e-06	-1.44107	-1.10316
41934638	chr20:41934638:A:G	1.66332e-06	-2.06257e-10	-1.16725	2.32803e-05	-2.06257e-10	-1.207
41934927	chr20:41934927:C:T	1.09458e-06	-1.5857	-5.51629e-10	1.58452e-05	-1.59175	-5.51629e-10
41935240	chr20:41935240:A:C	1.09883e-06	-1.58182	-5.51629e-10	1.58472e-05	-1.59162	-5.51629e-10
41935248	chr20:41935248:C:T	2.32845e-06	-0.824269	-0.00659702	3.19837e-05	-0.855598	-0.0337838
41935401	chr20:41935401:G:A	3.69288e-07	-1.40243	-1.26981	5.09339e-06	-1.45186	-1.27481
41935411	chr20:41935411:T:C	1.08974e-06	-1.59013	-5.51629e-10	1.58757e-05	-1.58982	-5.51629e-10
41935565	chr20:41935565:G:A	1.61223e-06	-2.06257e-10	-1.19845	2.28843e-05	-2.06257e-10	-1.22416
41937085	chr20:41937085:C:A	7.64341e-07	-0.938424	-1.00639	9.49157e-06	-1.12874	-0.975463
41937594	chr20:41937594:G:C	1.52735e-06	-2.06257e-10	-1.25254	2.18396e-05	-2.06257e-10	-1.27088
41937764	chr20:41937764:G:C	1.50733e-06	-2.06257e-10	-1.26573	2.20557e-05	-2.06257e-10	-1.26104
41937935	chr20:41937935:G:A	1.70896e-06	-1.14018	-5.51629e-10	2.56548e-05	-1.10988	-5.51629e-10
41938483	chr20:41938483:A:G	4.23418e-07	-1.40917	-1.1263	6.0863e-06	-1.41025	-1.13832
41938519	chr20:41938519:G:A	7.3528e-07	-0.709128	-1.27445	9.34385e-06	-0.845554	-1.27434
41938616	chr20:41938616:A:T	2.88636e-06	-2.06257e-10	-0.616075	3.93851e-05	-2.06257e-10	-0.681222
41938785	chr20:41938785:G:A	7.7623e-07	-0.957236	-0.97214	9.66862e-06	-1.11078	-0.974947
41939204	chr20:41939204:T:A	1.10943e-06	-0.440362	-1.13186	1.1304e-05	-0.771093	-1.15836
41939570	chr20:41939570:A:AG	2.00446e-06	-2.06257e-10	-0.980693	3.00398e-05	-2.06257e-10	-0.952086
41939670	chr20:41939670:C:T	1.99605e-06	-2.06257e-10	-0.9849	2.99083e-05	-2.06257e-10	-0.956475
41939816	chr20:41939816:T:G	9.88776e-07	-0.538728	-1.14863	1.0244e-05	-0.85337	-1.17455
41940310	chr20:41940310:G:A	1.57501e-06	-0.185959	-1.03585	1.87778e-05	-0.375725	-1.04621
41940383	chr20:41940383:T:C	1.29254e-06	-1.41946	-5.51629e-10	2.15563e-05	-1.28394	-5.51629e-10
41940746	chr20:41940746:T:C	1.59117e-06	-2.06257e-10	-1.2116	2.36141e-05	-2.06257e-10	-1.19276
41940947	chr20:41940947:A:G	1.62819e-06	-2.06257e-10	-1.1886	2.28522e-05	-2.06257e-10	-1.22556
41941016	chr20:41941016:G:C	1.85193e-06	-2.06257e-10	-1.05984	2.54007e-05	-2.06257e-10	-1.11983
41941348	chr20:41941348:A:G	1.59117e-06	-2.06257e-10	-1.2116	2.36141e-05	-2.06257e-10	-1.19276
41941421	chr20:41941421:C:T	3.06002e-07	-1.59067	-1.26957	4.54733e-06	-1.57159	-1.26848
41941442	chr20:41941442:A:G	5.62877e-07	-0.975765	-1.275	7.27895e-06	-1.09465	-1.27497
41941596	chr20:41941596:G:T	2.38121e-06	-2.06257e-10	-0.808459	3.39105e-05	-2.06257e-10	-0.830884
41942049	chr20:41942049:G:C	1.0094e-06	-0.676288	-0.990424	1.60573e-05	-0.568462	-1.00998
41942492	chr20:41942492:A:G	1.58242e-06	-0.0992785	-1.11784	1.73734e-05	-0.384356	-1.11531
41942615	chr20:41942615:T:G	1.76694e-06	-2.06257e-10	-1.10682	2.49088e-05	-2.06257e-10	-1.13939
41942770	chr20:41942770:G:A	1.23515e-06	-1.46488	-5.51629e-10	1.95968e-05	-1.37924	-5.51629e-10
41942782	chr20:41942782:T:C	1.76945e-06	-2.06257e-10	-1.1054	2.63518e-05	-2.06257e-10	-1.08307
41942877	chr20:41942877:G:A	5.25521e-07	-1.25824	-1.0612	7.88081e-06	-1.1957	-1.09448
41943574	chr20:41943574:G:T	5.31311e-07	-1.03963	-1.26885	6.56197e-06	-1.20556	-1.26776
41943698	chr20:41943698:C:T	5.32283e-07	-1.38096	-0.925694	7.36454e-06	-1.43264	-0.925292
41943789	chr20:41943789:C:T	3.14318e-07	-1.58621	-1.24721	4.54882e-06	-1.59148	-1.24826
41943804	chr20:41943804:AAC:A	5.8565e-07	-0.944422	-1.26668	7.12665e-06	-1.12534	-1.26543
41943968	chr20:41943968:TATATA:T	3.35189e-07	-1.53135	-1.23778	4.75574e-06	-1.54645	-1.24881
41944217	chr20:41944217:T:A	1.08918e-06	-1.59064	-5.51629e-10	1.66514e-05	-1.54212	-5.51629e-10
41944722	chr20:41944722:G:A	3.70811e-07	-1.48827	-1.17986	5.06552e-06	-1.55612	-1.17603
41944749	chr20:41944749:G:A	5.13448e-07	-1.09645	-1.24622	7.62281e-06	-1.07078	-1.25268
41944882	chr20:41944882:C:T	1.43509e-06	-0.0738202	-1.24102	1.86673e-05	-0.186563	-1.24127
41945651	chr20:41945651:A:G	1.06983e-06	-0.695144	-0.913427	1.65934e-05	-0.650673	-0.894933
41945772	chr20:41945772:G:T	1.52891e-06	-2.06257e-10	-1.25151	2.20514e-05	-2.06257e-10	-1.26124
41945894	chr20:41945894:T:C	1.5116e-06	-2.06257e-10	-1.2629	2.18655e-05	-2.06257e-10	-1.2697
41945970	chr20:41945970:A:T	9.02071e-07	-0.515808	-1.26332	1.16177e-05	-0.633445	-1.26863
41946231	chr20:41946231:C:A	2.77996e-06	-2.06257e-10	-0.653634	3.585e-05	-2.06257e-10	-0.775265
41946380	chr20:41946380:T:C	1.54177e-06	-2.06257e-10	-1.24314	2.23978e-05	-2.06257e-10	-1.24564
41946597	chr20:41946597:A:C	7.06327e-07	-0.748712	-1.27503	8.3191e-06	-0.961102	-1.27495
41946851	chr20:41946851:A:G	3.85332e-06	-2.06257e-10	-0.327135	5.17615e-05	-2.06257e-10	-0.407962
41946950	chr20:41946950:A:AGGACAGTC	1.71867e-06	-2.06257e-10	-1.13452	2.47107e-05	-2.06257e-10	-1.14737
41946965	chr20:41946965:TGACTGTCC:T	1.68957e-06	-2.06257e-10	-1.1516	2.43124e-05	-2.06257e-10	-1.16362
41947231	chr20:41947231:T:C	7.58722e-07	-0.677277	-1.27491	8.90881e-06	-0.892921	-1.27465
41947452	chr20:41947452:T:C	7.47904e-07	-0.895212	-1.07134	1.14601e-05	-0.859559	-1.05618
41947952	chr20:41947952:C:G	2.03976e-06	-2.06257e-10	-0.963235	2.92221e-05	-2.06257e-10	-0.979684
41948139	chr20:41948139:A:C	1.6563e-06	-2.06257e-10	-1.17149	2.43877e-05	-2.06257e-10	-1.16053
41948219	chr20:41948219:G:T	2.40988e-06	-2.06257e-10	-0.796492	3.44061e-05	-2.06257e-10	-0.816374
41948579	chr20:41948579:A:G	1.71287e-06	-1.1379	-5.51629e-10	2.33486e-05	-1.20407	-5.51629e-10
41949066	chr20:41949066:C:T	2.36636e-06	-0.814715	-5.51629e-10	3.38064e-05	-0.833958	-5.51629e-10
41949106	chr20:41949106:A:G	3.47497e-06	0.844549	-1.27503	4.22438e-05	0.663803	-1.27496
41949164	chr20:41949164:G:A	1.51927e-06	-2.06257e-10	-1.25784	2.1968e-05	-2.06257e-10	-1.26502
41949165	chr20:41949165:A:G	1.82405e-06	-2.06257e-10	-1.07501	2.61114e-05	-2.06257e-10	-1.09224
41949224	chr20:41949224:G:A	4.8234e-07	-1.3497	-1.05548	7.00982e-06	-1.35291	-1.05439
41949238	chr20:41949238:A:G	4.93952e-07	-1.37331	-1.00808	7.10841e-06	-1.38744	-1.00589
41949627	chr20:41949627:C:T	1.27162e-06	-1.43577	-5.51629e-10	1.75555e-05	-1.48924	-5.51629e-10
41949731	chr20:41949731:G:A	2.77876e-06	-2.06257e-10	-0.654064	3.59196e-05	-2.06257e-10	-0.773326
41949818	chr20:41949818:C:T	1.61998e-06	-2.06257e-10	-1.19366	2.36235e-05	-2.06257e-10	-1.19237
41949819	chr20:41949819:G:A	5.91832e-07	-0.929837	-1.27076	7.16933e-06	-1.11306	-1.27174
41950163	chr20:41950163:A:G	1.59858e-06	-2.06257e-10	-1.20695	2.31036e-05	-2.06257e-10	-1.21462
41950328	chr20:41950328:C:G	1.41546e-06	-1.32861	-5.51629e-10	1.93913e-05	-1.38979	-5.51629e-10
41950370	chr20:41950370:C:T	1.77214e-06	-1.10388	-5.51629e-10	2.42055e-05	-1.16803	-5.51629e-10
41950681	chr20:41950681:A:G	8.97955e-07	-0.554154	-1.22955	1.37115e-05	-0.517774	-1.2186
41950756	chr20:41950756:G:T	6.85692e-07	-0.77837	-1.27503	8.14746e-06	-0.981999	-1.2749
41950765	chr20:41950765:A:G	1.507e-06	-2.06257e-10	-1.26595	2.19568e-05	-2.06257e-10	-1.26553
41950781	chr20:41950781:G:A	3.86604e-06	0.915479	-1.23932	4.70863e-05	0.746497	-1.24912
41950911	chr20:41950911:C:A	6.68744e-07	-0.80351	-1.27491	7.97236e-06	-1.00398	-1.27465
41950969	chr20:41950969:T:C	7.25353e-07	-0.821226	-1.17594	1.04758e-05	-0.819085	-1.18646
41950984	chr20:41950984:G:A	3.07364e-06	0.699309	-1.25252	3.7935e-05	0.541216	-1.25995
41951236	chr20:41951236:G:A	1.63851e-06	-2.06257e-10	-1.18228	2.37057e-05	-2.06257e-10	-1.1889
41951611	chr20:41951611:A:G	5.17974e-07	-1.32353	-1.01037	7.5169e-06	-1.33033	-1.00712
41952062	chr20:41952062:T:C	7.35826e-07	-0.71214	-1.27069	8.70337e-06	-0.922505	-1.26839
41952064	chr20:41952064:AGT:A	2.44922e-06	-2.06257e-10	-0.780298	3.19612e-05	-2.06257e-10	-0.890085
41952391	chr20:41952391:A:G	2.61438e-06	-2.06257e-10	-0.715044	3.39073e-05	-2.06257e-10	-0.83098
41952426	chr20:41952426:A:G	6.61769e-07	-0.816933	-1.27197	7.89031e-06	-1.01614	-1.27283
41952439	chr20:41952439:C:T	1.05758e-06	-0.413078	-1.20701	1.5679e-05	-0.383421	-1.21887
41952526	chr20:41952526:A:C	1.69674e-06	-2.06257e-10	-1.14736	2.52959e-05	-2.06257e-10	-1.12397
41952860	chr20:41952860:A:G	3.38388e-06	0.812083	-1.26913	4.29243e-05	0.672595	-1.26777
41952989	chr20:41952989:T:C	1.35992e-06	-1.36864	-5.51629e-10	1.87289e-05	-1.42454	-5.51629e-10
41953275	chr20:41953275:T:A	1.59382e-06	-2.06257e-10	-1.20994	2.34215e-05	-2.06257e-10	-1.20096
41953662	chr20:41953662:G:A	1.9085e-06	-2.06257e-10	-1.02975	2.65922e-05	-2.06257e-10	-1.07399
41953741	chr20:41953741:G:C	4.31392e-07	-1.45847	-1.05834	6.26601e-06	-1.46376	-1.05571
41954196	chr20:41954196:A:T	5.52497e-07	-1.12273	-1.14665	6.6979e-06	-1.31256	-1.14025
41954245	chr20:41954245:C:T	1.69234e-06	-2.06257e-10	-1.14996	2.43496e-05	-2.06257e-10	-1.16209
41954320	chr20:41954320:T:C	1.51001e-06	-2.06257e-10	-1.26395	2.18505e-05	-2.06257e-10	-1.27039
41954427	chr20:41954427:G:A	1.67514e-06	-2.06257e-10	-1.16017	2.41734e-05	-2.06257e-10	-1.16936
41954524	chr20:41954524:T:G	6.78468e-07	-0.801466	-1.26252	8.08244e-06	-1.00059	-1.26432
41954607	chr20:41954607:T:C	1.00631e-06	-0.604126	-1.06565	1.5566e-05	-0.562141	-1.04738
41954890	chr20:41954890:A:C	1.94612e-06	0.264377	-1.27461	2.3523e-05	0.0779598	-1.27459
41954964	chr20:41954964:A:G	1.22865e-06	-0.207488	-1.26266	1.91038e-05	-0.135795	-1.26893
41955280	chr20:41955280:A:G	2.37307e-06	0.461509	-1.2734	2.82256e-05	0.260639	-1.27502
41955392	chr20:41955392:G:A	5.6397e-07	-0.976521	-1.2723	6.88911e-06	-1.15156	-1.27311
41955975	chr20:41955975:C:G	3.09357e-07	-1.59179	-1.25754	4.56933e-06	-1.57235	-1.26289
41956309	chr20:41956309:C:T	1.49593e-06	-2.06257e-10	-1.27332	2.1827e-05	-2.06257e-10	-1.27146
41956486	chr20:41956486:C:T	6.95722e-07	-0.81503	-1.22385	8.41943e-06	-0.986965	-1.2371
41957049	chr20:41957049:C:T	3.71946e-07	-1.43416	-1.23092	5.12607e-06	-1.50128	-1.21899
41957067	chr20:41957067:G:A	4.02588e-07	-1.47383	-1.11208	6.04793e-06	-1.42846	-1.12644
41957068	chr20:41957068:T:C	9.68702e-07	-1.02405	-0.683822	1.29082e-05	-1.14984	-0.646905
41958395	chr20:41958395:G:T	1.56929e-06	-2.06257e-10	-1.22545	2.26257e-05	-2.06257e-10	-1.23552
41958508	chr20:41958508:A:C	1.64959e-06	-2.06257e-10	-1.17554	2.39869e-05	-2.06257e-10	-1.1771
41959011	chr20:41959011:T:C	4.31905e-07	-1.52806	-0.98756	6.249e-06	-1.53836	-0.983825
41959020	chr20:41959020:G:T	3.8116e-07	-1.38806	-1.25255	5.61473e-06	-1.38377	-1.24545
41959907	chr20:41959907:C:T	5.6286e-07	-1.56952	-0.681271	8.4895e-06	-1.56101	-0.654772
41960014	chr20:41960014:T:G	1.83726e-06	-0.72418	-0.343616	2.36346e-05	-0.806684	-0.385215
41960021	chr20:41960021:C:T	1.71164e-06	-1.13862	-5.51629e-10	2.16227e-05	-1.28087	-5.51629e-10
41960028	chr20:41960028:G:A	1.5758e-05	1.83389	-0.752616	0.000119393	1.20579	-0.777981
41960063	chr20:41960063:C:T	1.50001e-06	-2.06257e-10	-1.2706	2.18043e-05	-2.06257e-10	-1.2725
41960561	chr20:41960561:A:G	1.09158e-06	-1.58845	-5.51629e-10	1.60655e-05	-1.57794	-5.51629e-10
41960930	chr20:41960930:T:C	4.09598e-06	-2.06257e-10	-0.266065	5.76854e-05	-2.06257e-10	-0.299606
41961150	chr20:41961150:A:G	2.24532e-06	-2.06257e-10	-0.867219	3.30292e-05	-2.06257e-10	-0.857218
41961450	chr20:41961450:A:G	9.57085e-07	-1.53057	-0.189367	1.43929e-05	-1.54289	-0.144984
41961670	chr20:41961670:A:T	1.56715e-06	-2.06257e-10	-1.22681	2.2939e-05	-2.06257e-10	-1.22177
41962118	chr20:41962118:G:A	1.95492e-06	-1.37509	0.36937	2.91944e-05	-1.40343	0.4228
41962342	chr20:41962342:T:C	1.53575e-06	-1.24705	-5.51629e-10	1.97265e-05	-1.37265	-5.51629e-10
41962785	chr20:41962785:A:G	1.1595e-06	-1.52808	-5.51629e-10	1.79542e-05	-1.46679	-5.51629e-10
41963121	chr20:41963121:ACCT:A	3.85411e-06	-2.06257e-10	-0.32693	6.19976e-05	-2.06257e-10	-0.227514
41963713	chr20:41963713:G:A	1.54141e-06	-2.06257e-10	-1.24337	2.24825e-05	-2.06257e-10	-1.24187
41963756	chr20:41963756:T:C	9.44525e-07	-1.59164	-0.141507	1.41916e-05	-1.58917	-0.112783
41964358	chr20:41964358:A:C	6.63874e-06	0.783028	-0.566175	0.00010492	0.861369	-0.562777
41964434	chr20:41964434:G:A	3.98629e-06	-2.06257e-10	-0.293209	6.38071e-05	-2.06257e-10	-0.198745
41964884	chr20:41964884:A:G	2.32907e-06	-2.06257e-10	-0.830599	3.25794e-05	-2.06257e-10	-0.87093
41965200	chr20:41965200:C:T	2.86192e-06	-2.06257e-10	-0.624575	3.64397e-05	-2.06257e-10	-0.758951
41965938	chr20:41965938:T:C	1.67069e-06	-2.06257e-10	-1.16283	2.48149e-05	-2.06257e-10	-1.14316
41966258	chr20:41966258:G:T	4.11827e-07	-1.29504	-1.26818	5.0055e-06	-1.47176	-1.27231
41966483	chr20:41966483:TA:T	1.36521e-06	-1.36476	-5.51629e-10	2.07522e-05	-1.32196	-5.51629e-10
41966989	chr20:41966989:T:C	1.90449e-06	-2.06257e-10	-1.03186	2.82815e-05	-2.06257e-10	-1.0124
41967244	chr20:41967244:T:C	1.38546e-06	-1.35004	-5.51629e-10	1.82236e-05	-1.45189	-5.51629e-10
41967257	chr20:41967257:T:C	2.90924e-06	-2.06257e-10	-0.608176	4.35463e-05	-2.06257e-10	-0.580786
41967463	chr20:41967463:C:T	1.82639e-06	-2.06257e-10	-1.07373	2.69315e-05	-2.06257e-10	-1.06131
41967603	chr20:41967603:T:C	1.6618e-06	-2.06257e-10	-1.16817	2.43755e-05	-2.06257e-10	-1.16103
41967604	chr20:41967604:C:T	2.45355e-06	-2.06257e-10	-0.778534	3.39805e-05	-2.06257e-10	-0.828823
41967644	chr20:41967644:G:A	1.83085e-06	-2.06257e-10	-1.07129	2.67671e-05	-2.06257e-10	-1.06744
41967798	chr20:41967798:G:C	2.22383e-06	-2.06257e-10	-0.87684	3.28227e-05	-2.06257e-10	-0.863491
41968072	chr20:41968072:C:T	1.83035e-06	-1.58189	0.510329	2.68178e-05	-1.56211	0.496566
41968332	chr20:41968332:T:C	8.75604e-07	-0.560833	-1.24808	9.01414e-06	-0.910752	-1.24506
41968436	chr20:41968436:A:G	4.51231e-07	-1.21744	-1.25441	5.86786e-06	-1.32667	-1.25845
41968832	chr20:41968832:G:A	2.13636e-06	-2.06257e-10	-0.916964	3.0439e-05	-2.06257e-10	-0.938884
41968934	chr20:41968934:A:G	1.6395e-06	-1.18168	-5.51629e-10	2.0978e-05	-1.31113	-5.51629e-10
41969209	chr20:41969209:G:A	1.49946e-06	-1.27791	0.0069491	1.80863e-05	-1.411	-0.0484591
41969406	chr20:41969406:C:T	1.89736e-06	-2.06257e-10	-1.03561	2.71528e-05	-2.06257e-10	-1.05313
41970042	chr20:41970042:T:A	1.69563e-06	-2.06257e-10	-1.14801	2.51363e-05	-2.06257e-10	-1.1303
41970510	chr20:41970510:G:A	3.58654e-07	-1.48375	-1.21772	5.3074e-06	-1.48126	-1.20424
41970523	chr20:41970523:C:T	6.6847e-07	-1.38161	-0.69722	8.2917e-06	-1.51085	-0.728505
41970955	chr20:41970955:T:C	4.77762e-07	-1.29064	-1.12407	5.77893e-06	-1.45045	-1.14994
41970974	chr20:41970974:C:A	3.54036e-07	-1.44064	-1.27378	4.81258e-06	-1.50894	-1.27444
41971578	chr20:41971578:T:A	1.57838e-06	-2.06257e-10	-1.21967	2.2857e-05	-2.06257e-10	-1.22535
41971755	chr20:41971755:C:A	2.23539e-06	-2.06257e-10	-0.871652	3.1322e-05	-2.06257e-10	-0.91029
41971835	chr20:41971835:C:G	1.05843e-05	0.265429	0.417872	0.000112661	-0.129543	0.499321
41971948	chr20:41971948:A:G	2.13356e-06	-2.06257e-10	-0.918279	2.9979e-05	-2.06257e-10	-0.954111
41972229	chr20:41972229:G:A	6.85555e-06	-1.46029	1.70928	0.000103367	-1.51659	1.80027
41972381	chr20:41972381:C:T	9.1058e-07	-1.08335	-0.686396	1.08695e-05	-1.23065	-0.737998
41972437	chr20:41972437:A:G	1.93798e-06	-1.01442	-5.51629e-10	2.41068e-05	-1.17212	-5.51629e-10
41972498	chr20:41972498:C:T	5.02605e-07	-1.18378	-1.18024	6.57091e-06	-1.27777	-1.19419
41972608	chr20:41972608:T:C	2.30416e-05	0.0760582	1.38517	0.000268658	-0.254975	1.49381
41972744	chr20:41972744:C:A	3.36225e-05	0.923793	0.915334	0.000330024	0.466073	0.978484
41973081	chr20:41973081:C:T	3.54661e-06	-2.06257e-10	-0.410078	5.62913e-05	-2.06257e-10	-0.324069
41973429	chr20:41973429:G:A	3.7976e-06	-2.06257e-10	-0.3417	5.60877e-05	-2.06257e-10	-0.327693
41973601	chr20:41973601:A:G	1.85643e-06	-2.06257e-10	-1.05742	2.6947e-05	-2.06257e-10	-1.06074
41973874	chr20:41973874:CTGAGCCTAG:C	5.0123e-06	-0.29708	0.232905	5.33565e-05	-0.593886	0.216272
41973924	chr20:41973924:G:A	2.47158e-06	-0.771212	-5.51629e-10	3.53408e-05	-0.78957	-5.51629e-10
41973956	chr20:41973956:C:T	1.78923e-06	-1.09429	-5.51629e-10	2.25325e-05	-1.23965	-5.51629e-10
41974113	chr20:41974113:A:C	3.42527e-07	-1.52232	-1.22516	5.20605e-06	-1.46701	-1.23777
41974375	chr20:41974375:G:A	1.00203e-06	-0.585385	-1.08865	1.09394e-05	-0.848886	-1.11335
41974565	chr20:41974565:G:T	3.37422e-07	-1.57904	-1.18345	4.97826e-06	-1.58854	-1.16099
41974644	chr20:41974644:C:T	1.91189e-06	-2.06257e-10	-1.02798	2.73702e-05	-2.06257e-10	-1.04515
41974729	chr20:41974729:T:C	8.50089e-06	-1.59178	2.05588	0.000142541	-1.58415	2.18917
41975615	chr20:41975615:T:C	1.68664e-06	-1.15333	-5.51629e-10	2.14592e-05	-1.28846	-5.51629e-10
41975730	chr20:41975730:G:A	2.16967e-06	-2.06257e-10	-0.901493	3.20802e-05	-2.06257e-10	-0.88637
41975937	chr20:41975937:G:C	3.34526e-07	-1.52145	-1.24966	4.69093e-06	-1.55456	-1.25442
41976190	chr20:41976190:C:T	4.64483e-06	-1.35899	1.21868	8.31382e-05	-1.24776	1.31366
41976583	chr20:41976583:G:A	3.56008e-06	-2.06257e-10	-0.406287	5.6618e-05	-2.06257e-10	-0.318283
41977192	chr20:41977192:C:A	6.8147e-07	-0.928411	-1.13116	8.72786e-06	-1.09417	-1.09392
41977358	chr20:41977358:C:T	1.89184e-06	-2.06257e-10	-1.03852	2.707e-05	-2.06257e-10	-1.05618
41977472	chr20:41977472:A:G	1.44856e-06	-1.3055	-5.51629e-10	2.21592e-05	-1.25636	-5.51629e-10
41977481	chr20:41977481:C:G	3.58859e-06	-0.576322	0.178011	4.34387e-05	-0.823062	0.239805
41977580	chr20:41977580:C:T	4.55231e-06	-2.06257e-10	-0.160435	6.29825e-05	-2.06257e-10	-0.211752
41977709	chr20:41977709:C:T	1.04528e-05	-2.06257e-10	0.670805	0.000161627	-2.06257e-10	0.73068
41977841	chr20:41977841:T:C	7.85655e-06	-0.186242	0.571521	8.21266e-05	-0.498405	0.552057
41977891	chr20:41977891:A:G	9.99756e-06	-0.102911	0.729182	0.000102601	-0.434685	0.710927
41977986	chr20:41977986:C:T	3.38818e-06	-2.06257e-10	-0.455778	5.37125e-05	-2.06257e-10	-0.370963
41978018	chr20:41978018:A:G	1.69958e-06	-1.14569	-5.51629e-10	2.16156e-05	-1.2812	-5.51629e-10
41978387	chr20:41978387:G:A	1.67703e-06	-1.15905	-5.51629e-10	2.14091e-05	-1.29079	-5.51629e-10
41978495	chr20:41978495:A:T	1.66183e-06	-1.16815	-5.51629e-10	2.12482e-05	-1.29834	-5.51629e-10
41978534	chr20:41978534:G:A	3.8566e-06	-0.579392	0.253108	4.37669e-05	-0.843536	0.267805
41978538	chr20:41978538:G:A	1.65986e-06	-1.16934	-5.51629e-10	2.12253e-05	-1.29942	-5.51629e-10
41978688	chr20:41978688:T:A	1.76615e-05	-0.40107	1.59639	0.000200634	-0.638087	1.58496
41979056	chr20:41979056:T:C	5.36184e-06	-2.06257e-10	0.00323783	8.30654e-05	-2.06257e-10	0.0650191
41979058	chr20:41979058:C:T	5.36184e-06	-2.06257e-10	0.00323783	8.30654e-05	-2.06257e-10	0.0650191
41979321	chr20:41979321:C:T	7.04441e-06	-2.06257e-10	0.276164	0.000109434	-2.06257e-10	0.340709
41979521	chr20:41979521:T:G	4.18762e-06	-2.06257e-10	-0.243938	6.19959e-05	-2.06257e-10	-0.227542
41979540	chr20:41979540:A:G	7.0824e-06	-2.06257e-10	0.281544	0.000110039	-2.06257e-10	0.346221
41979625	chr20:41979625:G:A	3.96388e-06	-2.06257e-10	-0.298847	5.71839e-05	-2.06257e-10	-0.308337
41979837	chr20:41979837:A:G	7.58016e-07	-0.740296	-1.21282	1.10065e-05	-0.754108	-1.20201
41979930	chr20:41979930:T:C	2.3976e-06	-1.575	0.773402	3.85964e-05	-1.59081	0.889362
41979989	chr20:41979989:T:C	3.77261e-07	-1.53627	-1.11462	5.62792e-06	-1.51985	-1.10702
41980101	chr20:41980101:C:T	1.68978e-06	-2.06257e-10	-1.15147	2.4258e-05	-2.06257e-10	-1.16587
41980331	chr20:41980331:C:A	5.84688e-06	-0.032594	0.122432	6.07998e-05	-0.349933	0.10291
41980444	chr20:41980444:C:T	1.84483e-05	1.27903	-0.0401259	0.0001542	0.688121	-0.00448217
41980549	chr20:41980549:A:C	1.69482e-06	-1.14849	-5.51629e-10	2.15348e-05	-1.28494	-5.51629e-10
41980803	chr20:41980803:A:G	9.26512e-07	-0.924336	-0.828062	1.16373e-05	-1.12301	-0.777386
41980833	chr20:41980833:T:G	3.66713e-07	-1.53852	-1.14072	5.47933e-06	-1.52028	-1.13335
41980915	chr20:41980915:C:T	3.69973e-06	0.482452	-0.850261	3.44715e-05	0.000883003	-0.815359
41981051	chr20:41981051:A:G	7.93532e-06	0.395255	-5.51629e-10	8.01437e-05	0.0292121	-5.51629e-10
41981209	chr20:41981209:A:G	4.75799e-05	-0.329554	2.51589	0.00097817	-0.173091	2.70417
41981224	chr20:41981224:A:G	1.44504e-06	-1.30793	-5.51629e-10	1.95631e-05	-1.38097	-5.51629e-10
41981345	chr20:41981345:A:G	1.58396e-06	-1.35225	0.136104	2.46215e-05	-1.34252	0.191536
41981347	chr20:41981347:G:T	1.81972e-06	0.0364896	-1.11387	1.64984e-05	-0.417613	-1.13373
41981357	chr20:41981357:A:T	5.09611e-07	-1.4925	-0.857676	7.64813e-06	-1.45716	-0.862993
41981373	chr20:41981373:A:G	3.54104e-06	-2.06257e-10	-0.411649	5.17175e-05	-2.06257e-10	-0.408813
41981556	chr20:41981556:C:T	5.2265e-07	-1.45644	-0.868479	7.89618e-06	-1.41583	-0.872399
41981835	chr20:41981835:A:G	1.47932e-06	-1.28449	-5.51629e-10	1.93064e-05	-1.39417	-5.51629e-10
41982100	chr20:41982100:C:T	1.2406e-06	-1.46047	-5.51629e-10	1.72601e-05	-1.50621	-5.51629e-10
41982205	chr20:41982205:A:G	1.53421e-06	-1.24805	-5.51629e-10	2.42188e-05	-1.16748	-5.51629e-10
41982620	chr20:41982620:C:T	1.47477e-06	-1.28757	-5.51629e-10	1.92297e-05	-1.39815	-5.51629e-10
41982944	chr20:41982944:C:T	2.24769e-06	-2.06257e-10	-0.866165	3.34087e-05	-2.06257e-10	-0.845794
41983048	chr20:41983048:C:T	1.37138e-05	-0.370162	1.31249	0.000158226	-0.608862	1.31828
41983329	chr20:41983329:C:T	7.60466e-07	-1.07326	-0.876631	9.01266e-06	-1.30648	-0.849503
41983539	chr20:41983539:C:T	2.13524e-05	-0.203064	1.58816	0.000240458	-0.460763	1.5887
41984240	chr20:41984240:A:G	5.68377e-05	-0.234579	2.59871	0.001183	-0.0696938	2.7909
41984921	chr20:41984921:G:A	3.35381e-06	-2.06257e-10	-0.465972	5.30892e-05	-2.06257e-10	-0.382635
41985181	chr20:41985181:G:T	1.83456e-06	-2.06257e-10	-1.06927	2.6307e-05	-2.06257e-10	-1.08477
41985270	chr20:41985270:T:A	1.12684e-06	-1.55665	-5.51629e-10	1.58777e-05	-1.58969	-5.51629e-10
41985410	chr20:41985410:C:T	8.25696e-07	-0.615948	-1.25165	9.48058e-06	-0.867497	-1.23787
41985869	chr20:41985869:G:A	4.91181e-06	-0.0844263	-5.51629e-10	5.21732e-05	-0.400041	-5.51629e-10
41986125	chr20:41986125:C:T	2.53619e-05	0.726772	0.830408	0.000260824	0.310795	0.898443
41986712	chr20:41986712:A:G	1.35372e-06	-1.37321	-5.51629e-10	1.79923e-05	-1.46467	-5.51629e-10
41986807	chr20:41986807:T:C	1.35232e-06	-1.37425	-5.51629e-10	1.79702e-05	-1.4659	-5.51629e-10
41987026	chr20:41987026:C:A	3.24886e-06	-2.06257e-10	-0.497767	4.91762e-05	-2.06257e-10	-0.4592
41987163	chr20:41987163:T:A	6.53804e-06	-2.06257e-10	0.201568	0.000101616	-2.06257e-10	0.266592
41987291	chr20:41987291:T:C	1.31331e-06	-1.40352	-5.51629e-10	1.75739e-05	-1.48819	-5.51629e-10
41987376	chr20:41987376:T:C	6.69345e-06	-2.06257e-10	0.22506	9.92885e-05	-2.06257e-10	0.243421
41987393	chr20:41987393:C:T	1.12465e-06	-1.5586	-5.51629e-10	1.67084e-05	-1.5387	-5.51629e-10
41987891	chr20:41987891:T:G	1.28634e-06	-1.42427	-5.51629e-10	1.73146e-05	-1.50306	-5.51629e-10
41987918	chr20:41987918:A:G	5.75978e-07	-1.23016	-0.9976	6.97086e-06	-1.41945	-0.993418
41988294	chr20:41988294:A:T	0.000142941	0.264508	3.02186	0.00279032	0.422229	3.15707
41988584	chr20:41988584:G:A	2.24996e-06	-2.06257e-10	-0.865157	3.19875e-05	-2.06257e-10	-0.889266
41989768	chr20:41989768:G:A	1.1346e-06	-1.54979	-5.51629e-10	1.59119e-05	-1.58754	-5.51629e-10
41989860	chr20:41989860:A:T	7.80705e-07	-1.20711	-0.716515	9.63378e-06	-1.36153	-0.7278
41989996	chr20:41989996:G:T	5.89298e-07	-0.930659	-1.27423	8.48807e-06	-0.941356	-1.27459
41990605	chr20:41990605:G:A	1.63115e-06	-2.06257e-10	-1.18679	2.41341e-05	-2.06257e-10	-1.17099
41991094	chr20:41991094:T:C	1.11688e-06	-1.56553	-5.51629e-10	1.67353e-05	-1.53709	-5.51629e-10
41991613	chr20:41991613:A:T	1.53002e-06	-1.25079	-5.51629e-10	1.97843e-05	-1.36972	-5.51629e-10
41992101	chr20:41992101:GA:G	3.62905e-07	-1.43854	-1.25114	5.33091e-06	-1.43529	-1.2458
41992302	chr20:41992302:A:T	4.10993e-06	-0.262664	-5.51629e-10	4.44585e-05	-0.560053	-5.51629e-10
41993496	chr20:41993496:T:C	1.64993e-06	-2.06257e-10	-1.17534	2.4052e-05	-2.06257e-10	-1.17439
41993674	chr20:41993674:C:T	5.63244e-06	-2.06257e-10	0.0524733	8.73749e-05	-2.06257e-10	0.115599
41993708	chr20:41993708:G:C	4.62696e-06	-0.290228	0.146058	4.94542e-05	-0.587406	0.133844
41993752	chr20:41993752:G:C	9.39466e-07	-0.469452	-1.26906	1.04781e-05	-0.744618	-1.2607
41993761	chr20:41993761:T:G	1.33193e-06	-1.38944	-5.51629e-10	1.77666e-05	-1.47729	-5.51629e-10
41993935	chr20:41993935:A:AG	1.33451e-06	-1.38751	-5.51629e-10	1.77928e-05	-1.47582	-5.51629e-10
41994269	chr20:41994269:T:G	1.36369e-06	-1.36588	-5.51629e-10	1.80921e-05	-1.45913	-5.51629e-10
41994294	chr20:41994294:T:C	2.24259e-06	-2.06257e-10	-0.868437	3.27616e-05	-2.06257e-10	-0.865352
41994415	chr20:41994415:G:A	1.12414e-05	-0.74366	1.4872	0.000115895	-1.08746	1.48554
41994824	chr20:41994824:T:C	1.78878e-06	-2.06257e-10	-1.09454	2.56159e-05	-2.06257e-10	-1.11139
41995346	chr20:41995346:A:G	1.31621e-06	-1.40131	-5.51629e-10	1.76079e-05	-1.48626	-5.51629e-10
41995461	chr20:41995461:G:T	4.1836e-06	-1.55272	1.30782	6.26351e-05	-1.52077	1.30348
41995477	chr20:41995477:A:G	1.27589e-06	-1.43243	-5.51629e-10	1.72101e-05	-1.50911	-5.51629e-10
41995700	chr20:41995700:C:T	1.25581e-06	-1.44829	-5.51629e-10	1.96426e-05	-1.37691	-5.51629e-10
41996051	chr20:41996051:A:G	2.21293e-06	-2.06257e-10	-0.881752	3.13585e-05	-2.06257e-10	-0.909124
41996052	chr20:41996052:T:C	6.20629e-07	-1.56106	-0.592026	8.88665e-06	-1.59135	-0.578713
41996180	chr20:41996180:G:A	5.6601e-06	0.517294	-0.459922	7.12369e-05	0.409057	-0.497656
41996810	chr20:41996810:C:A	3.61955e-06	-1.24556	0.855841	5.2782e-05	-1.17693	0.788492
41997174	chr20:41997174:GGCCT:G	1.80559e-06	-2.06257e-10	-1.08518	2.59069e-05	-2.06257e-10	-1.1001
41997298	chr20:41997298:C:T	1.70947e-06	-2.06257e-10	-1.13989	2.45784e-05	-2.06257e-10	-1.15274
41997377	chr20:41997377:TG:T	2.37115e-05	-2.06257e-10	1.48989	0.000369214	-2.06257e-10	1.55677
41997482	chr20:41997482:CCTT:C	2.4279e-06	-2.06257e-10	-0.789044	3.54222e-05	-2.06257e-10	-0.787271
41997623	chr20:41997623:C:T	2.44197e-06	-2.06257e-10	-0.783265	3.56122e-05	-2.06257e-10	-0.78192
41997804	chr20:41997804:G:C	2.12091e-06	-2.06257e-10	-0.924225	3.10724e-05	-2.06257e-10	-0.918289
41997834	chr20:41997834:C:T	5.45708e-06	-0.818334	0.839179	8.54173e-05	-0.755388	0.848327
41998319	chr20:41998319:T:A	3.36546e-06	-2.06257e-10	-0.462504	4.99032e-05	-2.06257e-10	-0.444525
41998625	chr20:41998625:C:T	5.78438e-06	0.402962	-0.323871	7.59958e-05	0.346411	-0.370342
41998631	chr20:41998631:G:A	1.21877e-06	-1.47823	-5.51629e-10	1.80042e-05	-1.46401	-5.51629e-10
41998844	chr20:41998844:C:T	1.49505e-06	-1.27391	-5.51629e-10	1.94445e-05	-1.38705	-5.51629e-10
41998849	chr20:41998849:G:A	1.50795e-06	-2.06257e-10	-1.26532	2.18803e-05	-2.06257e-10	-1.26902
41998948	chr20:41998948:C:T	1.70784e-06	-2.06257e-10	-1.14084	2.45463e-05	-2.06257e-10	-1.15405
41999396	chr20:41999396:A:G	4.8288e-06	-0.101472	-5.51629e-10	7.19891e-05	-0.0780945	-5.51629e-10
41999436	chr20:41999436:G:A	1.83485e-06	-2.06257e-10	-1.06911	2.63072e-05	-2.06257e-10	-1.08477
41999677	chr20:41999677:A:C	1.0903e-06	-1.58961	-5.51629e-10	1.59938e-05	-1.58241	-5.51629e-10
41999932	chr20:41999932:T:C	4.87327e-05	-0.863108	3.07339	0.000930926	-0.801134	3.2827
42001108	chr20:42001108:G:A	0.00012085	-0.515559	3.63404	0.00225087	-0.451509	3.81597
42001262	chr20:42001262:G:A	1.21629e-06	-1.48027	-5.51629e-10	1.72774e-05	-1.50521	-5.51629e-10
42001363	chr20:42001363:A:G	1.28839e-06	-1.42268	-5.51629e-10	2.02651e-05	-1.34571	-5.51629e-10
42001464	chr20:42001464:G:A	1.0975e-06	-1.58304	-5.51629e-10	1.65609e-05	-1.54756	-5.51629e-10
42001902	chr20:42001902:T:G	3.77792e-06	-2.06257e-10	-0.346897	5.90412e-05	-2.06257e-10	-0.276375
42002028	chr20:42002028:A:G	1.21334e-06	-1.5166	0.0339006	1.7283e-05	-1.58398	0.0790917
42002412	chr20:42002412:T:G	1.28626e-06	-1.42433	-5.51629e-10	1.7294e-05	-1.50425	-5.51629e-10
42002566	chr20:42002566:A:G	6.85859e-05	-0.709712	3.26173	0.00127988	-0.647008	3.44692
42002675	chr20:42002675:G:A	5.4892e-07	-1.58038	-0.695495	7.81265e-06	-1.58855	-0.71032
42003039	chr20:42003039:A:C	5.41211e-06	0.0125689	-5.51629e-10	5.65425e-05	-0.319617	-5.51629e-10
42003393	chr20:42003393:G:A	3.42502e-06	-2.06257e-10	-0.444961	5.45164e-05	-2.06257e-10	-0.356107
42003870	chr20:42003870:T:C	1.29709e-06	-1.57918	0.163234	1.84112e-05	-1.58791	0.146262
42003989	chr20:42003989:A:G	1.61359e-05	-2.06257e-10	1.10498	0.000259333	-2.06257e-10	1.2035
42004113	chr20:42004113:C:T	2.00484e-06	-0.980508	-5.51629e-10	2.78701e-05	-1.02705	-5.51629e-10
42004426	chr20:42004426:T:G	3.56406e-06	-0.405169	-5.51629e-10	5.77335e-05	-0.298772	-5.51629e-10
42005122	chr20:42005122:C:A	3.96874e-07	-1.58003	-1.02018	5.56105e-06	-1.58428	-1.05454
42005308	chr20:42005308:G:A	1.30637e-05	-2.06257e-10	0.893766	0.000206994	-2.06257e-10	0.978082
42005717	chr20:42005717:C:A	1.47187e-06	-1.28954	-5.51629e-10	1.92478e-05	-1.39721	-5.51629e-10
42005890	chr20:42005890:A:G	1.25504e-06	-1.4489	-5.51629e-10	1.70387e-05	-1.51912	-5.51629e-10
42006663	chr20:42006663:GGAAGGAGA:G	7.16624e-07	-1.52122	-0.488058	1.01216e-05	-1.57741	-0.462535
42006773	chr20:42006773:C:T	5.03128e-07	-1.20549	-1.15749	7.62929e-06	-1.17224	-1.15037
42007034	chr20:42007034:G:A	2.00712e-06	-0.97937	-5.51629e-10	3.39786e-05	-0.828878	-5.51629e-10
42007351	chr20:42007351:A:G	5.59512e-07	-1.02156	-1.2352	8.2011e-06	-1.01064	-1.2397
42007550	chr20:42007550:C:T	1.08883e-06	-1.59097	-5.51629e-10	1.59165e-05	-1.58725	-5.51629e-10
42007634	chr20:42007634:C:G	1.38232e-06	-1.35231	-5.51629e-10	1.83232e-05	-1.44644	-5.51629e-10
42007883	chr20:42007883:T:C	1.26981e-06	-1.4372	-5.51629e-10	1.74278e-05	-1.49654	-5.51629e-10
42007927	chr20:42007927:G:A	1.33259e-06	-1.38895	-5.51629e-10	1.78125e-05	-1.47471	-5.51629e-10
42008171	chr20:42008171:C:T	1.52056e-06	-2.06257e-10	-1.25699	2.23428e-05	-2.06257e-10	-1.2481
42008569	chr20:42008569:A:G	1.81365e-06	-1.08073	-5.51629e-10	2.91921e-05	-0.980712	-5.51629e-10
42008939	chr20:42008939:C:T	1.06029e-06	-0.365184	-1.25234	1.87888e-05	-0.169736	-1.25161
42009000	chr20:42009000:A:G	2.06702e-06	-2.06257e-10	-0.949963	2.92584e-05	-2.06257e-10	-0.978444
42009164	chr20:42009164:A:G	3.71802e-07	-1.3912	-1.27426	5.75257e-06	-1.32993	-1.27503
42009255	chr20:42009255:C:A	2.74774e-05	-0.544011	2.1813	0.000416281	-0.478352	2.1551
42009681	chr20:42009681:T:C	1.50895e-06	-2.06257e-10	-1.26466	2.21083e-05	-2.06257e-10	-1.25866
42009689	chr20:42009689:T:C	8.06358e-06	-1.01506	1.42635	0.000119172	-0.949192	1.37515
42010065	chr20:42010065:G:A	3.31591e-06	-0.477337	-5.51629e-10	4.58581e-05	-0.529057	-5.51629e-10
42010181	chr20:42010181:C:T	6.74685e-06	0.233006	-5.51629e-10	6.97222e-05	-0.110091	-5.51629e-10
42010297	chr20:42010297:G:T	8.59383e-07	-0.631038	-1.19657	9.54911e-06	-0.888237	-1.20992
42010432	chr20:42010432:C:T	1.75193e-05	0.00469476	1.18254	0.000290332	0.120263	1.19615
42010676	chr20:42010676:G:A	7.82662e-06	-2.06257e-10	0.381461	0.00012954	-2.06257e-10	0.509379
42011004	chr20:42011004:T:C	1.49473e-06	-2.06257e-10	-1.27412	2.18294e-05	-2.06257e-10	-1.27135
42011340	chr20:42011340:G:A	1.92211e-06	-2.06257e-10	-1.02265	2.78629e-05	-2.06257e-10	-1.02731
42011793	chr20:42011793:A:G	6.90699e-07	-1.37589	-0.670226	9.02447e-06	-1.46531	-0.689356
42011946	chr20:42011946:C:T	1.08318e-05	0.706418	-5.51629e-10	0.000157289	0.703476	-5.51629e-10
42013285	chr20:42013285:C:A	4.18047e-07	-1.50293	-1.0453	5.67929e-06	-1.56496	-1.05283
42014165	chr20:42014165:T:C	2.3754e-06	-1.08194	0.271036	3.61096e-05	-1.00896	0.240909
42014461	chr20:42014461:C:T	1.73749e-06	-2.06257e-10	-1.12363	2.51316e-05	-2.06257e-10	-1.13048
42014935	chr20:42014935:T:C	1.62085e-06	-1.40493	0.211813	2.43021e-05	-1.34765	0.183597
42014949	chr20:42014949:A:G	5.96906e-06	-2.06257e-10	0.11052	8.10911e-05	-2.06257e-10	0.0409635
42015045	chr20:42015045:A:G	1.59521e-05	-0.677261	1.77078	0.000281995	-0.615569	1.90285
42015447	chr20:42015447:T:C	1.76495e-06	-2.06257e-10	-1.10795	2.67945e-05	-2.06257e-10	-1.06641
42015544	chr20:42015544:C:A	1.25654e-06	-1.44771	-5.51629e-10	1.70453e-05	-1.51874	-5.51629e-10
42015601	chr20:42015601:C:T	6.5224e-07	-0.845875	-1.25754	1.0517e-05	-0.744479	-1.25713
42015913	chr20:42015913:G:A	1.35622e-06	-1.37137	-5.51629e-10	2.01771e-05	-1.35006	-5.51629e-10
42016329	chr20:42016329:G:A	1.62729e-06	-2.06257e-10	-1.18915	2.34537e-05	-2.06257e-10	-1.19958
42016736	chr20:42016736:C:T	1.8531e-06	-2.06257e-10	-1.05921	2.68952e-05	-2.06257e-10	-1.06266
42016807	chr20:42016807:C:T	1.5307e-06	-1.25034	-5.51629e-10	2.39111e-05	-1.18026	-5.51629e-10
42017050	chr20:42017050:T:C	3.48552e-07	-1.46609	-1.26395	5.15639e-06	-1.44591	-1.26846
42017943	chr20:42017943:T:C	3.38407e-07	-1.48511	-1.27446	5.16304e-06	-1.43855	-1.27453
42017944	chr20:42017944:G:A	2.10262e-06	-2.06257e-10	-0.932887	2.96848e-05	-2.06257e-10	-0.963975
42018107	chr20:42018107:C:T	2.01135e-06	-2.06257e-10	-0.977264	2.86763e-05	-2.06257e-10	-0.998539
42018225	chr20:42018225:C:T	1.33843e-06	-1.38457	-5.51629e-10	1.88906e-05	-1.41594	-5.51629e-10
42018668	chr20:42018668:A:G	5.36083e-06	-0.968481	0.97153	9.70417e-05	-0.814408	1.03494
42018929	chr20:42018929:G:A	3.57498e-07	-1.43504	-1.26966	4.82986e-06	-1.50897	-1.27083
42019443	chr20:42019443:C:G	2.59748e-06	-2.06257e-10	-0.72153	3.77503e-05	-2.06257e-10	-0.723615
42020255	chr20:42020255:T:A	4.58697e-07	-1.57399	-0.881445	6.79311e-06	-1.56369	-0.875007
42020940	chr20:42020940:A:G	1.71217e-06	-2.06257e-10	-1.13831	2.57867e-05	-2.06257e-10	-1.10475
42020958	chr20:42020958:C:T	1.91284e-06	-1.02748	-5.51629e-10	2.51022e-05	-1.13165	-5.51629e-10
42021306	chr20:42021306:T:C	2.4321e-06	-1.59141	0.804098	3.49501e-05	-1.59173	0.791045
42021491	chr20:42021491:G:A	1.61885e-06	-2.06257e-10	-1.19435	2.33324e-05	-2.06257e-10	-1.20477
42021803	chr20:42021803:C:T	4.07534e-06	-1.20349	0.932373	6.38908e-05	-1.17857	0.981136
42021997	chr20:42021997:C:T	1.85254e-06	-2.06257e-10	-1.05951	2.65373e-05	-2.06257e-10	-1.07606
42022060	chr20:42022060:G:T	3.52279e-05	-1.54948	3.43525	0.000562991	-1.58375	3.56241
42022178	chr20:42022178:G:A	1.36042e-05	-0.183408	1.11772	0.000219184	-0.171301	1.2066
42022443	chr20:42022443:A:C	3.8027e-06	0.468086	-0.808444	4.42441e-05	0.237771	-0.802658
42022622	chr20:42022622:T:C	3.56897e-07	-1.43146	-1.27492	5.65196e-06	-1.34761	-1.275
42023647	chr20:42023647:C:G	3.36076e-07	-1.57308	-1.19341	5.01359e-06	-1.5709	-1.17156
42023959	chr20:42023959:T:C	1.60211e-06	-2.06257e-10	-1.20475	2.29378e-05	-2.06257e-10	-1.22182
42024060	chr20:42024060:T:C	3.12014e-06	-2.06257e-10	-0.538193	4.95809e-05	-2.06257e-10	-0.451003
42024128	chr20:42024128:A:G	1.49363e-06	-2.06257e-10	-1.27486	2.17556e-05	-2.06257e-10	-1.27474
42024559	chr20:42024559:T:C	1.50323e-06	-1.26845	-5.51629e-10	2.6418e-05	-1.08057	-5.51629e-10
42024646	chr20:42024646:C:T	1.5527e-06	-2.06257e-10	-1.23608	2.24344e-05	-2.06257e-10	-1.24401
42025008	chr20:42025008:A:T	3.66776e-07	-1.46928	-1.2098	5.04034e-06	-1.52075	-1.21638
42025062	chr20:42025062:G:A	1.5216e-06	-2.06257e-10	-1.25631	2.22021e-05	-2.06257e-10	-1.25442
42025170	chr20:42025170:G:T	1.27252e-06	-1.43507	-5.51629e-10	1.7211e-05	-1.50906	-5.51629e-10
42025286	chr20:42025286:G:C	4.87932e-07	-1.35212	-1.04153	7.66627e-06	-1.26996	-1.04782
42025394	chr20:42025394:G:A	1.49457e-06	-2.06257e-10	-1.27423	2.17695e-05	-2.06257e-10	-1.2741
42025445	chr20:42025445:A:G	2.00805e-06	-2.06257e-10	-0.978907	2.88142e-05	-2.06257e-10	-0.993743
42025460	chr20:42025460:T:G	1.87883e-06	-2.06257e-10	-1.04542	2.6901e-05	-2.06257e-10	-1.06245
42025484	chr20:42025484:G:C	1.74944e-06	-2.06257e-10	-1.11677	2.63971e-05	-2.06257e-10	-1.08136
42025797	chr20:42025797:TATTACATTCC:T	1.5518e-06	-2.06257e-10	-1.23665	2.24083e-05	-2.06257e-10	-1.24518
42025990	chr20:42025990:A:G	2.77776e-06	-2.06257e-10	-0.654427	4.14831e-05	-2.06257e-10	-0.629322
42026045	chr20:42026045:A:G	2.82185e-06	-2.06257e-10	-0.638677	4.00692e-05	-2.06257e-10	-0.664003
42026100	chr20:42026100:A:C	1.72704e-06	-2.06257e-10	-1.12966	2.52799e-05	-2.06257e-10	-1.1246
42026354	chr20:42026354:T:C	1.70559e-06	-2.06257e-10	-1.14216	2.44979e-05	-2.06257e-10	-1.15602
42026420	chr20:42026420:T:G	1.21605e-06	-1.48046	-5.51629e-10	1.66695e-05	-1.54103	-5.51629e-10
42026499	chr20:42026499:G:T	1.53805e-06	-2.06257e-10	-1.24555	2.22371e-05	-2.06257e-10	-1.25285
42026643	chr20:42026643:A:C	1.19271e-06	-1.49984	-5.51629e-10	1.64579e-05	-1.5538	-5.51629e-10
42027384	chr20:42027384:A:G	1.24522e-06	-1.45675	-5.51629e-10	1.74293e-05	-1.49646	-5.51629e-10
42027890	chr20:42027890:T:C	1.25358e-06	-1.45007	-5.51629e-10	1.70431e-05	-1.51886	-5.51629e-10
42028024	chr20:42028024:A:T	3.22566e-07	-1.59177	-1.21575	4.69882e-06	-1.58816	-1.21913
42028069	chr20:42028069:T:C	2.80126e-06	-2.06257e-10	-0.646	3.97608e-05	-2.06257e-10	-0.671727
42028165	chr20:42028165:T:C	8.26761e-06	-0.707411	1.14369	0.000115113	-0.712487	1.10379
42028522	chr20:42028522:G:A	2.11927e-05	0.508475	0.869112	0.000332855	0.55072	0.902376
42028628	chr20:42028628:T:A	9.36294e-06	-0.67871	1.2394	0.00013006	-0.682301	1.19568
42029110	chr20:42029110:A:T	1.71163e-06	-2.06257e-10	-1.13862	2.5254e-05	-2.06257e-10	-1.12562
42029278	chr20:42029278:A:G	2.73322e-06	-0.971614	0.301026	3.88296e-05	-0.968668	0.273241
42029332	chr20:42029332:G:A	1.16822e-06	-1.52059	-5.51629e-10	1.67386e-05	-1.53689	-5.51629e-10
42029925	chr20:42029925:C:T	1.64764e-06	-2.06257e-10	-1.17672	2.43438e-05	-2.06257e-10	-1.16233
42030212	chr20:42030212:C:T	1.27202e-05	-0.43629	1.30341	0.00024754	-0.219955	1.37692
42030281	chr20:42030281:T:G	2.57454e-06	-2.06257e-10	-0.730399	4.03609e-05	-2.06257e-10	-0.656749
42030545	chr20:42030545:T:TC	2.78104e-06	-0.898803	0.245557	3.96561e-05	-0.894485	0.22012
42030653	chr20:42030653:A:G	3.34805e-06	-0.73661	0.268919	4.80696e-05	-0.731732	0.249772
42030937	chr20:42030937:C:T	3.36766e-06	-0.818099	0.356247	4.78711e-05	-0.814144	0.328047
42031716	chr20:42031716:A:T	6.78987e-06	-2.06257e-10	0.239362	0.000106119	-2.06257e-10	0.309955
42032356	chr20:42032356:G:C	7.39035e-07	-1.55563	-0.422849	1.06061e-05	-1.54965	-0.44353
42032648	chr20:42032648:G:T	1.2093e-06	-1.48603	-5.51629e-10	1.66202e-05	-1.54399	-5.51629e-10
42033424	chr20:42033424:G:A	2.51999e-06	-2.06257e-10	-0.751817	3.507e-05	-2.06257e-10	-0.797264
42033954	chr20:42033954:A:G	3.05976e-06	-2.06257e-10	-0.557734	4.41469e-05	-2.06257e-10	-0.567087
42034219	chr20:42034219:C:T	2.62398e-06	-2.06257e-10	-0.711378	3.9366e-05	-2.06257e-10	-0.681708
42034352	chr20:42034352:CA:C	5.30775e-06	-2.06257e-10	-0.0069012	8.23655e-05	-2.06257e-10	0.0565573
42034389	chr20:42034389:A:G	5.63767e-06	0.11406	-0.0606591	8.72479e-05	0.149265	-0.0351212
42034546	chr20:42034546:G:A	3.15699e-06	-0.526451	-5.51629e-10	3.40694e-05	-0.82621	-5.51629e-10
42034570	chr20:42034570:C:T	3.27679e-07	-1.55199	-1.2398	4.64316e-06	-1.57756	-1.24166
42034726	chr20:42034726:T:A	2.73448e-06	-2.06257e-10	-0.67013	4.08782e-05	-2.06257e-10	-0.644014
42034890	chr20:42034890:T:C	2.54252e-06	-0.742913	-5.51629e-10	3.39919e-05	-0.828488	-5.51629e-10
42035106	chr20:42035106:T:C	2.60876e-06	-2.06257e-10	-0.717195	3.88954e-05	-2.06257e-10	-0.693733
42035110	chr20:42035110:C:T	1.62251e-06	-2.06257e-10	-1.1921	2.36546e-05	-2.06257e-10	-1.19105
42035457	chr20:42035457:T:A	5.81948e-06	-2.06257e-10	0.0851418	9.04757e-05	-2.06257e-10	0.150472
42035726	chr20:42035726:C:G	3.85387e-06	-0.935583	0.60859	7.01212e-05	-0.726552	0.622168
42036311	chr20:42036311:A:G	6.01217e-06	-2.06257e-10	0.117715	9.34261e-05	-2.06257e-10	0.182561
42036608	chr20:42036608:G:C	1.57905e-06	-2.06257e-10	-1.21925	2.27338e-05	-2.06257e-10	-1.23076
42036795	chr20:42036795:T:C	1.24829e-06	-1.4543	-5.51629e-10	1.69697e-05	-1.52318	-5.51629e-10
42037082	chr20:42037082:G:A	5.18203e-06	-0.0308721	-5.51629e-10	7.34222e-05	-0.0583835	-5.51629e-10
42037217	chr20:42037217:G:T	3.11674e-06	-2.06257e-10	-0.539283	4.77036e-05	-2.06257e-10	-0.489603
42037321	chr20:42037321:G:A	1.13081e-06	-1.55314	-5.51629e-10	1.65898e-05	-1.54582	-5.51629e-10
42037602	chr20:42037602:G:A	1.57691e-06	-2.06257e-10	-1.2206	2.29599e-05	-2.06257e-10	-1.22086
42037621	chr20:42037621:A:T	1.54679e-06	-2.06257e-10	-1.23989	2.29494e-05	-2.06257e-10	-1.22132
42037790	chr20:42037790:C:A	1.50738e-06	-2.06257e-10	-1.2657	2.20186e-05	-2.06257e-10	-1.26272
42037861	chr20:42037861:C:T	3.45603e-07	-1.57486	-1.16367	5.11892e-06	-1.55344	-1.16822
42038242	chr20:42038242:T:C	1.58873e-06	-2.06257e-10	-1.21313	2.29408e-05	-2.06257e-10	-1.22169
42038712	chr20:42038712:C:T	1.48769e-05	-1.12468	2.14842	0.000233096	-0.998178	2.09502
42038806	chr20:42038806:G:A	1.49452e-06	-2.06257e-10	-1.27426	2.17744e-05	-2.06257e-10	-1.27388
42038970	chr20:42038970:C:T	2.54206e-06	-0.743094	-5.51629e-10	2.85428e-05	-1.0032	-5.51629e-10
42039213	chr20:42039213:A:G	1.86865e-06	-1.05085	-5.51629e-10	3.5565e-05	-0.783247	-5.51629e-10
42039348	chr20:42039348:A:C	2.10767e-06	-0.930489	-5.51629e-10	3.21892e-05	-0.882979	-5.51629e-10
42039621	chr20:42039621:T:G	1.95956e-06	-2.06257e-10	-1.00335	2.89247e-05	-2.06257e-10	-0.989913
42040024	chr20:42040024:C:T	4.41635e-07	-1.36066	-1.13268	5.68337e-06	-1.4836	-1.13346
42040081	chr20:42040081:C:T	3.07971e-07	-1.58863	-1.26519	4.51531e-06	-1.57928	-1.26786
42040086	chr20:42040086:C:G	1.63405e-06	-2.06257e-10	-1.18501	2.35716e-05	-2.06257e-10	-1.19457
42040206	chr20:42040206:T:C	7.87938e-07	-1.02755	-0.886856	9.65861e-06	-1.18441	-0.902349
42040359	chr20:42040359:G:T	3.25874e-06	-2.06257e-10	-0.49473	4.63842e-05	-2.06257e-10	-0.51765
42040467	chr20:42040467:C:T	1.53621e-06	-2.06257e-10	-1.24675	2.27509e-05	-2.06257e-10	-1.23
42040769	chr20:42040769:A:C	1.5588e-06	-2.06257e-10	-1.23215	2.25287e-05	-2.06257e-10	-1.23982
42040778	chr20:42040778:C:A	1.42977e-06	-1.31856	-5.51629e-10	2.09065e-05	-1.31455	-5.51629e-10
42040896	chr20:42040896:G:A	1.69904e-06	-2.06257e-10	-1.14601	2.56127e-05	-2.06257e-10	-1.11152
42040962	chr20:42040962:T:C	1.7771e-06	-2.06257e-10	-1.10109	2.70222e-05	-2.06257e-10	-1.05795
42041091	chr20:42041091:G:A	1.71474e-06	-2.06257e-10	-1.13681	2.46279e-05	-2.06257e-10	-1.15073
42041200	chr20:42041200:G:A	8.76988e-07	-1.43352	-0.373809	1.29994e-05	-1.41809	-0.371619
42041224	chr20:42041224:C:A	1.70628e-06	-0.330723	-0.811028	2.07707e-05	-0.511501	-0.809567
42041374	chr20:42041374:G:A	4.22111e-07	-1.48209	-1.05647	6.59727e-06	-1.42786	-1.04009
42041422	chr20:42041422:A:G	7.49081e-07	-1.01057	-0.954406	1.15034e-05	-0.988789	-0.923181
42042021	chr20:42042021:C:T	1.84337e-06	-2.06257e-10	-1.06448	2.60199e-05	-2.06257e-10	-1.09575
42042098	chr20:42042098:A:C	9.04869e-07	-1.30138	-0.474651	1.50643e-05	-1.19174	-0.450541
42042285	chr20:42042285:T:C	1.5978e-06	-2.06257e-10	-1.20744	2.30375e-05	-2.06257e-10	-1.21749
42042634	chr20:42042634:T:C	2.01269e-06	-0.976597	-5.51629e-10	2.80133e-05	-1.02193	-5.51629e-10
42042663	chr20:42042663:T:C	5.89813e-06	-2.06257e-10	0.0985664	8.65732e-05	-2.06257e-10	0.106381
42042685	chr20:42042685:A:G	1.20399e-06	-1.49043	-5.51629e-10	1.65551e-05	-1.54792	-5.51629e-10
42043232	chr20:42043232:T:G	1.18628e-06	-1.50525	-5.51629e-10	1.64996e-05	-1.55127	-5.51629e-10
42044319	chr20:42044319:G:A	1.57855e-06	-2.06257e-10	-1.21957	2.33109e-05	-2.06257e-10	-1.20569
42044390	chr20:42044390:C:T	5.39803e-07	-1.03554	-1.25708	6.2561e-06	-1.26241	-1.25864
42044464	chr20:42044464:A:T	2.11486e-05	-1.58978	2.96528	0.000331599	-1.55418	3.0035
42044538	chr20:42044538:C:T	1.52702e-06	-2.06257e-10	-1.25275	2.22033e-05	-2.06257e-10	-1.25437
42044633	chr20:42044633:G:C	8.79459e-06	-2.06257e-10	0.498067	0.000134126	-2.06257e-10	0.54417
42045146	chr20:42045146:T:C	2.23899e-05	-1.5849	3.01744	0.000354971	-1.53631	3.05373
42045418	chr20:42045418:G:A	3.0794e-06	-2.06257e-10	-0.551334	4.88355e-05	-2.06257e-10	-0.466152
42045596	chr20:42045596:T:C	2.09385e-06	-2.06257e-10	-0.937063	2.99962e-05	-2.06257e-10	-0.95354
42045682	chr20:42045682:T:C	2.09988e-06	-2.06257e-10	-0.934191	3.00846e-05	-2.06257e-10	-0.950596
42045813	chr20:42045813:A:G	1.91219e-06	-2.06257e-10	-1.02782	2.71808e-05	-2.06257e-10	-1.0521
42046047	chr20:42046047:T:G	3.46913e-06	-0.432167	-5.51629e-10	5.0558e-05	-0.431489	-5.51629e-10
42046145	chr20:42046145:G:A	4.5612e-07	-1.24134	-1.21973	7.29937e-06	-1.14264	-1.22418
42046594	chr20:42046594:G:A	2.80107e-06	-2.06257e-10	-0.646069	4.41623e-05	-2.06257e-10	-0.566737
42046639	chr20:42046639:T:A	4.61629e-06	-2.06257e-10	-0.146479	7.16545e-05	-2.06257e-10	-0.082754
42046727	chr20:42046727:C:T	2.71614e-06	-2.06257e-10	-0.676857	4.27291e-05	-2.06257e-10	-0.59973
42047108	chr20:42047108:T:C	7.69902e-06	-2.06257e-10	0.365023	0.000112872	-2.06257e-10	0.371647
42047475	chr20:42047475:C:A	7.619e-07	-0.692026	-1.25598	8.27892e-06	-0.983424	-1.25747
42047689	chr20:42047689:A:G	4.61629e-06	-2.06257e-10	-0.146479	7.16545e-05	-2.06257e-10	-0.082754
42048008	chr20:42048008:G:A	1.866e-06	-2.06257e-10	-1.05227	2.65654e-05	-2.06257e-10	-1.075
42048089	chr20:42048089:G:T	2.52337e-06	-2.06257e-10	-0.750476	3.94945e-05	-2.06257e-10	-0.678448
42048263	chr20:42048263:G:T	3.28381e-07	-1.55383	-1.23582	4.95731e-06	-1.52806	-1.22568
42048609	chr20:42048609:AG:A	1.69158e-06	-2.06257e-10	-1.1504	2.49095e-05	-2.06257e-10	-1.13936
42048770	chr20:42048770:A:G	1.50844e-06	-2.06257e-10	-1.26499	2.20815e-05	-2.06257e-10	-1.25987
42048882	chr20:42048882:C:T	1.52693e-06	-2.06257e-10	-1.25281	2.21423e-05	-2.06257e-10	-1.25712
42048891	chr20:42048891:G:A	1.58623e-06	-2.06257e-10	-1.21471	2.32622e-05	-2.06257e-10	-1.20778
42049063	chr20:42049063:G:A	2.55428e-06	-1.21994	0.481645	4.70617e-05	-1.07754	0.574387
42049521	chr20:42049521:A:G	1.65343e-06	-2.06257e-10	-1.17321	2.37949e-05	-2.06257e-10	-1.18514
42049705	chr20:42049705:C:G	1.32883e-06	-1.39177	-5.51629e-10	1.90971e-05	-1.40507	-5.51629e-10
42049954	chr20:42049954:T:C	5.31112e-07	-1.08139	-1.22746	9.09259e-06	-0.936289	-1.21086
42050197	chr20:42050197:C:T	1.12334e-06	-1.2305	-0.32926	2.15677e-05	-1.0282	-0.255208
42050217	chr20:42050217:G:T	1.50903e-06	-2.06257e-10	-1.2646	2.20718e-05	-2.06257e-10	-1.26031
42050380	chr20:42050380:G:A	3.22162e-06	-2.06257e-10	-0.506185	5.12742e-05	-2.06257e-10	-0.417423
42050466	chr20:42050466:G:A	5.06373e-07	-1.56111	-0.795442	8.02013e-06	-1.53513	-0.737521
42050507	chr20:42050507:C:T	3.81899e-06	-0.336083	-5.51629e-10	4.18063e-05	-0.621563	-5.51629e-10
42050860	chr20:42050860:A:G	9.11608e-06	0.147404	0.386566	0.000148943	0.170503	0.478452
42051044	chr20:42051044:C:T	3.19554e-07	-1.54278	-1.27412	4.85636e-06	-1.50026	-1.27406
42051051	chr20:42051051:T:C	3.23835e-07	-1.53064	-1.27295	4.94547e-06	-1.48325	-1.27289
42051098	chr20:42051098:T:A	3.21832e-07	-1.53575	-1.27404	4.90186e-06	-1.49099	-1.27401
42051391	chr20:42051391:C:T	1.55226e-06	-2.06257e-10	-1.23636	2.24344e-05	-2.06257e-10	-1.24401
42051710	chr20:42051710:C:T	3.09392e-07	-1.57521	-1.27401	4.58716e-06	-1.55669	-1.27466
42051990	chr20:42051990:G:A	3.54079e-06	-2.06257e-10	-0.41172	5.02215e-05	-2.06257e-10	-0.438167
42052166	chr20:42052166:T:C	7.26401e-07	-0.722739	-1.27298	8.86992e-06	-0.899642	-1.2723
42052216	chr20:42052216:G:C	3.2037e-07	-1.53931	-1.27503	4.81395e-06	-1.50824	-1.27485
42052263	chr20:42052263:C:A	1.29029e-06	-1.4212	-5.51629e-10	1.73772e-05	-1.49945	-5.51629e-10
42052390	chr20:42052390:AC:A	1.12419e-06	-1.55901	-5.51629e-10	1.64832e-05	-1.55227	-5.51629e-10
42052462	chr20:42052462:G:A	1.61719e-06	-2.06257e-10	-1.19538	2.31566e-05	-2.06257e-10	-1.21233
42053031	chr20:42053031:G:A	8.23391e-07	-1.32086	-0.549533	1.12334e-05	-1.39805	-0.537671
42053258	chr20:42053258:A:C	4.62252e-07	-1.36196	-1.08576	6.25097e-06	-1.44236	-1.07951
42053501	chr20:42053501:G:A	1.29267e-06	-1.41936	-5.51629e-10	1.74049e-05	-1.49786	-5.51629e-10
42053820	chr20:42053820:G:C	1.51025e-06	-2.06257e-10	-1.26379	2.19233e-05	-2.06257e-10	-1.26706
42053914	chr20:42053914:G:A	1.5952e-06	-2.06257e-10	-1.20907	2.30603e-05	-2.06257e-10	-1.2165
42053993	chr20:42053993:T:G	5.46027e-07	-1.12154	-1.15962	7.05516e-06	-1.2479	-1.15295
42054468	chr20:42054468:TCA:T	1.52693e-06	-2.06257e-10	-1.25281	2.21319e-05	-2.06257e-10	-1.25759
42054522	chr20:42054522:T:G	2.18849e-06	-2.06257e-10	-0.89286	3.12391e-05	-2.06257e-10	-0.912941
42054954	chr20:42054954:G:A	3.67051e-06	0.597308	-0.973046	3.99435e-05	0.282374	-0.949518
42055026	chr20:42055026:T:C	1.89889e-05	-0.85575	2.12354	0.000334894	-0.68898	2.14818
42055127	chr20:42055127:C:T	1.59519e-06	-2.06257e-10	-1.20907	2.31271e-05	-2.06257e-10	-1.2136
42055133	chr20:42055133:T:C	6.27614e-07	-1.58925	-0.552647	8.7357e-06	-1.59163	-0.595564
42055813	chr20:42055813:G:C	1.22257e-06	-1.47511	-5.51629e-10	1.67341e-05	-1.53716	-5.51629e-10
42055820	chr20:42055820:A:G	1.83638e-06	-2.06257e-10	-1.06827	2.68854e-05	-2.06257e-10	-1.06303
42055853	chr20:42055853:G:C	6.1856e-07	-1.59086	-0.565569	8.89825e-06	-1.56763	-0.601127
42056165	chr20:42056165:A:G	2.94262e-06	-2.06257e-10	-0.596771	4.46298e-05	-2.06257e-10	-0.556207
42056504	chr20:42056504:T:C	3.1019e-07	-1.58501	-1.26163	4.62695e-06	-1.56449	-1.25823
42056914	chr20:42056914:C:G	3.08339e-06	-2.06257e-10	-0.550041	4.69735e-05	-2.06257e-10	-0.505027
42057228	chr20:42057228:A:G	1.22077e-06	-1.47659	-5.51629e-10	1.67187e-05	-1.53808	-5.51629e-10
42057737	chr20:42057737:C:T	5.46507e-07	-1.28169	-0.998593	8.35603e-06	-1.26327	-0.968356
42057976	chr20:42057976:A:G	1.7654e-06	-2.06257e-10	-1.10769	2.53681e-05	-2.06257e-10	-1.12112
42058871	chr20:42058871:C:T	3.21131e-06	-0.122658	-0.386734	3.96465e-05	-0.323853	-0.350755
42059077	chr20:42059077:A:G	7.90889e-06	-2.06257e-10	0.391917	0.000124447	-2.06257e-10	0.469273
42059439	chr20:42059439:A:T	6.51388e-06	-1.39866	1.59653	7.9389e-05	-1.48755	1.5073
42059536	chr20:42059536:T:C	4.20621e-06	-1.43631	1.1968	5.33998e-05	-1.51365	1.13685
42059766	chr20:42059766:T:C	1.66742e-06	-2.06257e-10	-1.16479	2.39056e-05	-2.06257e-10	-1.1805
42060092	chr20:42060092:T:C	1.63609e-06	-1.18376	-5.51629e-10	2.25636e-05	-1.23827	-5.51629e-10
42060202	chr20:42060202:A:G	1.51454e-06	-2.06257e-10	-1.26096	2.21984e-05	-2.06257e-10	-1.25459
42060353	chr20:42060353:C:T	2.5164e-06	-0.861081	0.107842	2.99471e-05	-0.968786	0.0136087
42060773	chr20:42060773:G:A	1.83453e-05	-2.06257e-10	1.23331	0.000271197	-2.06257e-10	1.24824
42061256	chr20:42061256:C:T	1.85165e-06	-0.207412	-0.852578	2.02842e-05	-0.476923	-0.867843
42061768	chr20:42061768:C:T	1.73197e-06	-2.06257e-10	-1.12681	2.48814e-05	-2.06257e-10	-1.14049
42062131	chr20:42062131:C:T	6.54844e-06	-1.47669	1.67985	0.000114604	-1.36624	1.75312
42062461	chr20:42062461:G:A	1.49478e-06	-2.06257e-10	-1.27409	2.17525e-05	-2.06257e-10	-1.27488
42062855	chr20:42062855:C:T	1.78991e-06	-1.09391	-5.51629e-10	2.26576e-05	-1.23412	-5.51629e-10
42062892	chr20:42062892:CAG:C	1.75557e-06	-2.06257e-10	-1.11328	2.55923e-05	-2.06257e-10	-1.11232
42062905	chr20:42062905:C:T	1.77949e-06	-2.06257e-10	-1.09975	2.61842e-05	-2.06257e-10	-1.08945
42063187	chr20:42063187:G:T	5.95998e-07	-1.47265	-0.720943	9.9809e-06	-1.35419	-0.699751
42063295	chr20:42063295:A:G	1.61081e-06	-2.06257e-10	-1.19933	2.31354e-05	-2.06257e-10	-1.21325
42064240	chr20:42064240:T:C	1.52816e-06	-2.06257e-10	-1.25201	2.21963e-05	-2.06257e-10	-1.25468
42065139	chr20:42065139:G:A	8.98671e-07	-1.28524	-0.497666	1.61633e-05	-1.09543	-0.476434
42065285	chr20:42065285:TATTG:T	9.27307e-07	-1.22854	-0.522997	1.69291e-05	-1.02416	-0.501418
42065635	chr20:42065635:G:A	9.58459e-07	-1.22321	-0.495292	1.75268e-05	-1.01749	-0.473392
42065920	chr20:42065920:G:C	4.95183e-07	-1.31016	-1.06874	7.12435e-06	-1.33124	-1.05985
42066184	chr20:42066184:C:T	1.08627e-05	-2.06257e-10	0.709265	0.000173498	-2.06257e-10	0.801554
42066333	chr20:42066333:C:T	4.76807e-07	-1.22867	-1.18805	7.57143e-06	-1.14071	-1.18952
42066357	chr20:42066357:A:G	5.426e-07	-1.18649	-1.10097	7.7594e-06	-1.21163	-1.09407
42066490	chr20:42066490:A:T	6.62504e-07	-1.42317	-0.66463	1.16167e-05	-1.26155	-0.64061
42066684	chr20:42066684:T:A	1.49375e-06	-2.06257e-10	-1.27478	2.17502e-05	-2.06257e-10	-1.27499
42066811	chr20:42066811:C:T	1.89716e-06	-2.06257e-10	-1.03571	2.63363e-05	-2.06257e-10	-1.08366
42067289	chr20:42067289:G:A	2.23193e-06	-2.06257e-10	-0.873205	3.2957e-05	-2.06257e-10	-0.859406
42067337	chr20:42067337:G:C	8.31524e-07	-0.958919	-0.901645	1.14364e-05	-1.01323	-0.90458
42067428	chr20:42067428:A:G	5.2072e-07	-1.33531	-0.993303	7.6034e-06	-1.34241	-0.983607
42067587	chr20:42067587:T:C	4.95119e-07	-1.3126	-1.06643	7.21835e-06	-1.31984	-1.05815
42067639	chr20:42067639:C:T	1.15283e-05	-2.06257e-10	0.768732	0.000184578	-2.06257e-10	0.863461
42067718	chr20:42067718:T:G	8.95962e-06	-2.06257e-10	0.516658	0.000142364	-2.06257e-10	0.603778
42067782	chr20:42067782:G:A	1.15112e-05	-2.06257e-10	0.767248	0.000184306	-2.06257e-10	0.861989
42067802	chr20:42067802:T:C	4.94069e-07	-1.29819	-1.08296	7.20187e-06	-1.30512	-1.07514
42067995	chr20:42067995:A:G	1.65803e-06	-1.17044	-5.51629e-10	2.12588e-05	-1.29784	-5.51629e-10
42068319	chr20:42068319:G:A	5.71944e-07	-1.51099	-0.723794	8.58171e-06	-1.53078	-0.674193
42068341	chr20:42068341:C:A	1.98433e-06	-2.06257e-10	-0.990788	2.73997e-05	-2.06257e-10	-1.04408
42068611	chr20:42068611:C:T	2.91188e-06	-2.06257e-10	-0.607272	4.36563e-05	-2.06257e-10	-0.578261
42068764	chr20:42068764:C:T	1.76944e-06	-0.708447	-0.396959	2.98934e-05	-0.581785	-0.375187
42069132	chr20:42069132:C:A	1.31724e-06	-0.870846	-0.529685	2.20766e-05	-0.754317	-0.505774
42069338	chr20:42069338:A:G	1.09988e-06	-1.58087	-5.51629e-10	1.64232e-05	-1.55591	-5.51629e-10
42069569	chr20:42069569:C:G	1.56765e-06	-2.06257e-10	-1.22649	2.28996e-05	-2.06257e-10	-1.22349
42069830	chr20:42069830:T:C	2.64223e-06	-2.06257e-10	-0.704447	4.13725e-05	-2.06257e-10	-0.631992
42070448	chr20:42070448:G:A	1.10363e-06	-1.0137	-0.563765	2.06138e-05	-0.797086	-0.531562
42070687	chr20:42070687:T:A	8.6457e-06	0.183197	0.297796	0.000110997	-0.0305072	0.385401
42070848	chr20:42070848:G:T	4.99083e-07	-1.47126	-0.89979	6.86185e-06	-1.54003	-0.888606
42070897	chr20:42070897:G:A	5.13119e-07	-1.42986	-0.913455	6.96889e-06	-1.51944	-0.893717
42071267	chr20:42071267:G:A	5.21976e-07	-1.54893	-0.777278	8.08867e-06	-1.51896	-0.745186
42071561	chr20:42071561:A:G	3.74115e-07	-1.42814	-1.23112	5.58282e-06	-1.403	-1.23192
42071679	chr20:42071679:C:T	5.11864e-07	-1.42564	-0.920124	6.93509e-06	-1.51755	-0.900463
42071986	chr20:42071986:G:A	5.04722e-07	-1.55953	-0.800292	7.31726e-06	-1.59141	-0.772961
42072607	chr20:42072607:G:A	5.01032e-07	-1.54105	-0.826104	7.15407e-06	-1.58698	-0.799948
42072618	chr20:42072618:G:A	1.54292e-06	-2.06257e-10	-1.24239	2.25295e-05	-2.06257e-10	-1.23978
42072752	chr20:42072752:T:C	1.71413e-06	-1.13716	-5.51629e-10	2.18468e-05	-1.27056	-5.51629e-10
42072806	chr20:42072806:A:C	2.67012e-06	-2.06257e-10	-0.693947	3.70727e-05	-2.06257e-10	-0.741729
42072816	chr20:42072816:G:A	3.23178e-06	-0.503036	-5.51629e-10	5.04291e-05	-0.43404	-5.51629e-10
42073328	chr20:42073328:G:A	1.16141e-06	-1.52643	-5.51629e-10	1.62627e-05	-1.56574	-5.51629e-10
42073580	chr20:42073580:T:C	1.15665e-06	-1.53054	-5.51629e-10	1.59939e-05	-1.5824	-5.51629e-10
42073624	chr20:42073624:G:GGCAAA	5.93226e-07	-0.959565	-1.23868	8.66362e-06	-0.956419	-1.23906
42073651	chr20:42073651:C:T	1.61317e-06	-2.06257e-10	-1.19787	2.36767e-05	-2.06257e-10	-1.19012
42074172	chr20:42074172:G:A	6.0347e-07	-1.47033	-0.710797	9.82212e-06	-1.38768	-0.682289
42074487	chr20:42074487:C:T	9.33524e-07	-1.56367	-0.181189	1.36246e-05	-1.53304	-0.209696
42074606	chr20:42074606:C:G	1.74326e-06	-1.12031	-5.51629e-10	2.21495e-05	-1.25679	-5.51629e-10
42075267	chr20:42075267:T:C	5.48763e-07	-1.01425	-1.26191	7.06302e-06	-1.14131	-1.25843
42075317	chr20:42075317:G:A	1.96578e-06	-1.00018	-5.51629e-10	2.45147e-05	-1.15533	-5.51629e-10
42075419	chr20:42075419:C:T	1.63211e-06	-2.06257e-10	-1.1862	2.34782e-05	-2.06257e-10	-1.19854
42075463	chr20:42075463:G:A	2.29027e-06	-0.847402	-5.51629e-10	2.89529e-05	-0.988938	-5.51629e-10
42075482	chr20:42075482:T:C	7.00833e-07	-1.42932	-0.602234	9.4548e-06	-1.48546	-0.622627
42075833	chr20:42075833:G:T	1.49376e-06	-2.06257e-10	-1.27477	2.17631e-05	-2.06257e-10	-1.27439
42076217	chr20:42076217:T:G	4.23799e-06	-2.06257e-10	-0.23198	6.39693e-05	-2.06257e-10	-0.196207
42076700	chr20:42076700:TGAACA:T	3.06126e-05	-1.1043	2.84964	0.000527773	-0.987581	2.90164
42076757	chr20:42076757:A:G	1.72927e-06	-1.12837	-5.51629e-10	2.19678e-05	-1.26503	-5.51629e-10
42077233	chr20:42077233:A:G	8.46605e-07	-1.44829	-0.394297	1.46907e-05	-1.35072	-0.316673
42077292	chr20:42077292:C:T	0.000147175	3.31555	-5.51629e-10	0.00286155	3.60451	-5.51629e-10
42077448	chr20:42077448:G:C	1.56559e-06	-2.06257e-10	-1.22781	2.26854e-05	-2.06257e-10	-1.23289
42077531	chr20:42077531:C:T	7.50523e-07	-0.819476	-1.14358	9.39034e-06	-0.970702	-1.14423
42077597	chr20:42077597:T:C	1.19943e-06	-0.934225	-0.560002	1.50367e-05	-1.0424	-0.601712
42077655	chr20:42077655:T:C	3.36813e-07	-1.56407	-1.20023	4.79665e-06	-1.59124	-1.19545
42077673	chr20:42077673:C:T	1.56267e-06	-2.06257e-10	-1.22968	2.26408e-05	-2.06257e-10	-1.23485
42077716	chr20:42077716:T:C	1.21684e-06	-0.923379	-0.55643	1.52311e-05	-1.03319	-0.598078
42077750	chr20:42077750:T:G	1.53346e-06	-1.24854	-5.51629e-10	1.96827e-05	-1.37487	-5.51629e-10
42077854	chr20:42077854:C:T	5.17685e-07	-1.44595	-0.888504	7.26563e-06	-1.45604	-0.915413
42077933	chr20:42077933:A:G	1.50725e-06	-2.06257e-10	-1.26578	2.18535e-05	-2.06257e-10	-1.27025
42078392	chr20:42078392:A:G	1.57635e-06	-2.06257e-10	-1.22096	2.29499e-05	-2.06257e-10	-1.2213
42078756	chr20:42078756:C:T	1.84236e-06	-1.06502	-5.51629e-10	2.32185e-05	-1.20966	-5.51629e-10
42079069	chr20:42079069:G:A	2.17976e-06	-0.511055	-0.385799	3.37892e-05	-0.422331	-0.412136
42079224	chr20:42079224:A:G	1.96035e-05	-0.230822	1.53046	0.000354744	-0.0519292	1.56872
42079239	chr20:42079239:C:T	3.81445e-07	-1.55887	-1.08099	5.45799e-06	-1.58858	-1.06895
42079297	chr20:42079297:T:C	5.59112e-07	-1.25034	-1.00713	8.14369e-06	-1.24276	-1.01461
42079594	chr20:42079594:C:T	3.81824e-07	-1.56285	-1.07601	5.47979e-06	-1.58964	-1.0639
42079606	chr20:42079606:C:T	1.63046e-06	-2.06257e-10	-1.18721	2.40025e-05	-2.06257e-10	-1.17645
42079703	chr20:42079703:C:T	3.83929e-07	-1.55842	-1.07495	5.49318e-06	-1.58833	-1.06277
42080132	chr20:42080132:G:A	3.94491e-07	-1.55834	-1.04789	5.64822e-06	-1.58843	-1.03484
42080224	chr20:42080224:C:T	1.53333e-06	-2.06257e-10	-1.24863	2.2306e-05	-2.06257e-10	-1.24976
42080391	chr20:42080391:G:T	2.8342e-06	-2.06257e-10	-0.634308	4.11702e-05	-2.06257e-10	-0.636895
42080855	chr20:42080855:C:T	1.76936e-06	-2.06257e-10	-1.10545	2.49949e-05	-2.06257e-10	-1.13594
42081350	chr20:42081350:T:C	6.97373e-07	-1.5781	-0.458407	9.61155e-06	-1.58919	-0.502451
42081415	chr20:42081415:G:A	3.77427e-07	-1.54653	-1.10392	5.39817e-06	-1.54603	-1.12253
42081480	chr20:42081480:T:C	2.58822e-06	-0.725101	-5.51629e-10	2.94178e-05	-0.973008	-5.51629e-10
42081576	chr20:42081576:A:T	1.74469e-06	-2.06257e-10	-1.11949	2.54072e-05	-2.06257e-10	-1.11958
42082159	chr20:42082159:C:T	2.58772e-06	-2.06257e-10	-0.725291	3.85202e-05	-2.06257e-10	-0.703426
42082418	chr20:42082418:G:A	1.10954e-06	-1.57213	-5.51629e-10	1.66677e-05	-1.54114	-5.51629e-10
42082506	chr20:42082506:C:G	3.93513e-07	-1.46902	-1.13969	5.75769e-06	-1.48925	-1.11483
42082594	chr20:42082594:T:G	5.31517e-07	-1.46794	-0.840152	7.47024e-06	-1.4763	-0.86738
42082664	chr20:42082664:C:T	1.86971e-06	-2.06257e-10	-1.05028	2.77537e-05	-2.06257e-10	-1.03124
42082707	chr20:42082707:G:A	1.55822e-06	-2.06257e-10	-1.23252	2.27554e-05	-2.06257e-10	-1.22981
42082746	chr20:42082746:A:C	4.08375e-07	-1.50726	-1.06438	6.60116e-06	-1.40927	-1.0581
42083005	chr20:42083005:G:A	3.75473e-07	-1.59107	-1.06457	5.49507e-06	-1.57676	-1.074
42083632	chr20:42083632:G:A	1.26871e-06	-1.43807	-5.51629e-10	1.74202e-05	-1.49698	-5.51629e-10
42084354	chr20:42084354:G:A	1.29297e-06	-1.41913	-5.51629e-10	1.91953e-05	-1.39995	-5.51629e-10
42084366	chr20:42084366:C:T	1.81395e-06	-1.08056	-5.51629e-10	2.29357e-05	-1.22192	-5.51629e-10
42084604	chr20:42084604:T:C	1.85925e-06	-1.05589	-5.51629e-10	2.34268e-05	-1.20073	-5.51629e-10
42084892	chr20:42084892:G:A	1.33601e-06	-1.38638	-5.51629e-10	1.84703e-05	-1.43845	-5.51629e-10
42085158	chr20:42085158:A:T	3.08588e-06	-0.443099	-0.106135	4.20948e-05	-0.529268	-0.0854169
42085183	chr20:42085183:T:A	1.49756e-06	-2.06257e-10	-1.27224	2.17645e-05	-2.06257e-10	-1.27433
42085184	chr20:42085184:C:A	1.49727e-06	-2.06257e-10	-1.27243	2.17625e-05	-2.06257e-10	-1.27442
42085357	chr20:42085357:A:G	2.65997e-06	0.349178	-1.04693	2.98527e-05	0.108878	-1.06721
42085457	chr20:42085457:G:C	4.02793e-07	-1.56518	-1.02023	6.25877e-06	-1.51121	-1.00942
42085578	chr20:42085578:G:A	1.22904e-06	-1.46984	-5.51629e-10	1.84313e-05	-1.44056	-5.51629e-10
42085665	chr20:42085665:T:C	1.44399e-06	-0.0403038	-1.26836	1.42033e-05	-0.430657	-1.27048
42085667	chr20:42085667:G:A	1.50986e-06	-0.364043	-0.900011	1.72683e-05	-0.591252	-0.914488
42085839	chr20:42085839:G:A	4.33579e-07	-1.5804	-0.931356	6.34763e-06	-1.59154	-0.914985
42085884	chr20:42085884:C:G	8.18166e-07	-1.28563	-0.591126	1.28487e-05	-1.19214	-0.609229
42085899	chr20:42085899:C:T	4.5393e-07	-1.55035	-0.915529	6.35386e-06	-1.586	-0.919552
42086542	chr20:42086542:T:G	6.15333e-07	-0.927752	-1.23391	8.99993e-06	-0.922932	-1.23446
42086569	chr20:42086569:C:T	1.52718e-06	-2.06257e-10	-1.25265	2.23134e-05	-2.06257e-10	-1.24942
42087055	chr20:42087055:T:C	1.49581e-06	-2.06257e-10	-1.2734	2.18175e-05	-2.06257e-10	-1.2719
42087147	chr20:42087147:A:G	3.64282e-07	-1.54412	-1.14178	5.12786e-06	-1.58658	-1.13334
42087253	chr20:42087253:C:T	6.96348e-07	-1.35881	-0.679164	9.07961e-06	-1.42786	-0.720717
42087813	chr20:42087813:T:C	4.5467e-07	-1.5769	-0.88735	6.34273e-06	-1.59117	-0.916134
42088396	chr20:42088396:C:T	1.55668e-06	-2.06257e-10	-1.23352	2.27558e-05	-2.06257e-10	-1.22979
42088397	chr20:42088397:G:A	9.34305e-07	-1.56516	-0.178861	1.2735e-05	-1.59002	-0.220237
42088439	chr20:42088439:C:T	6.88592e-07	-1.39991	-0.649271	8.98096e-06	-1.46602	-0.693487
42088520	chr20:42088520:GTC:G	9.27556e-07	-1.57225	-0.179024	1.27194e-05	-1.59147	-0.220015
42088989	chr20:42088989:G:A	8.44433e-07	-1.57673	-0.268432	1.1643e-05	-1.59165	-0.308249
42089005	chr20:42089005:A:G	1.25074e-05	0.850247	-5.51629e-10	0.000217661	1.02833	-5.51629e-10
42089519	chr20:42089519:G:A	7.11326e-07	-1.36905	-0.647646	1.10911e-05	-1.27824	-0.670226
42089658	chr20:42089658:C:CT	1.65481e-06	-1.17239	-5.51629e-10	2.21365e-05	-1.25738	-5.51629e-10
42090058	chr20:42090058:A:G	1.05534e-06	-0.887327	-0.734879	1.68775e-05	-0.773123	-0.755505
42090231	chr20:42090231:A:T	1.90607e-06	-1.57572	0.544694	2.58116e-05	-1.59178	0.487991
42090364	chr20:42090364:A:G	1.86009e-06	-0.943204	-0.112242	2.11219e-05	-1.15053	-0.153773
42090387	chr20:42090387:T:A	1.84994e-06	-1.58258	0.521662	2.52518e-05	-1.59114	0.46543
42090513	chr20:42090513:A:C	8.85348e-07	-1.58152	-0.216326	1.20968e-05	-1.59177	-0.269902
42090815	chr20:42090815:T:C	1.66997e-06	-1.16327	-5.51629e-10	2.13371e-05	-1.29416	-5.51629e-10
42091075	chr20:42091075:TG:T	6.77861e-06	-1.58396	1.82166	0.000104197	-1.55223	1.8439
42091234	chr20:42091234:G:A	6.21435e-07	-0.937635	-1.21416	9.27309e-06	-0.912088	-1.21541
42091297	chr20:42091297:T:A	1.51384e-06	-2.06257e-10	-1.26142	2.21465e-05	-2.06257e-10	-1.25693
42091334	chr20:42091334:G:A	1.27226e-05	-2.06257e-10	0.867312	0.000208439	-2.06257e-10	0.985037
42091339	chr20:42091339:T:C	3.41201e-07	-1.58062	-1.17074	5.12e-06	-1.57282	-1.14864
42091642	chr20:42091642:C:T	5.40931e-07	-1.08753	-1.20301	8.04697e-06	-1.06511	-1.2042
42091668	chr20:42091668:T:C	1.54339e-06	-2.06257e-10	-1.24209	2.24122e-05	-2.06257e-10	-1.24501
42091796	chr20:42091796:GGA:G	5.32929e-06	-1.58864	1.58579	8.11967e-05	-1.56415	1.60642
42091863	chr20:42091863:A:G	1.56304e-06	-2.06257e-10	-1.22944	2.26936e-05	-2.06257e-10	-1.23253
42092771	chr20:42092771:A:G	3.1307e-07	-1.56308	-1.27431	4.67554e-06	-1.53728	-1.27499
42093008	chr20:42093008:A:G	1.72831e-06	-2.06257e-10	-1.12892	2.51109e-05	-2.06257e-10	-1.13131
42093071	chr20:42093071:C:T	1.36949e-06	-0.278644	-1.08299	1.51692e-05	-0.521366	-1.11398
42093083	chr20:42093083:C:T	1.41677e-06	-0.272433	-1.05526	1.56553e-05	-0.515109	-1.08869
42093121	chr20:42093121:A:G	1.10333e-06	-0.475568	-1.10217	1.51267e-05	-0.531624	-1.10653
42093208	chr20:42093208:C:T	2.13912e-06	-2.06257e-10	-0.915677	3.09952e-05	-2.06257e-10	-0.920778
42093225	chr20:42093225:G:T	1.05152e-06	-0.509824	-1.11601	1.44341e-05	-0.56522	-1.1198
42093335	chr20:42093335:G:A	1.4502e-06	-0.241255	-1.06311	1.93272e-05	-0.32423	-1.06886
42093398	chr20:42093398:G:A	1.02021e-06	-0.557249	-1.09882	1.3939e-05	-0.616974	-1.10294
42093548	chr20:42093548:A:AG	2.33406e-06	-2.06257e-10	-0.828462	3.48246e-05	-2.06257e-10	-0.804287
42093557	chr20:42093557:T:C	2.57202e-05	-2.06257e-10	1.57121	0.000444329	-2.06257e-10	1.74196
42093762	chr20:42093762:C:T	1.02823e-06	-0.542051	-1.10618	1.40377e-05	-0.602498	-1.11037
42093786	chr20:42093786:G:A	8.01308e-06	-1.02456	1.42956	9.55905e-05	-1.173	1.37847
42093819	chr20:42093819:C:T	1.37346e-06	-1.35873	-5.51629e-10	1.98397e-05	-1.36692	-5.51629e-10
42093946	chr20:42093946:G:A	1.05843e-06	-0.523455	-1.09583	1.4456e-05	-0.583476	-1.10003
42094111	chr20:42094111:GT:G	3.66917e-07	-1.51204	-1.16665	5.37834e-06	-1.52772	-1.14451
42094194	chr20:42094194:G:C	1.57003e-06	-0.342255	-0.882719	1.97774e-05	-0.473122	-0.89695
42094200	chr20:42094200:A:G	1.8347e-05	-0.578497	1.81189	0.000314859	-0.437967	1.83548
42094257	chr20:42094257:C:G	7.55482e-06	-1.09063	1.43675	9.09966e-05	-1.22941	1.38562
42094402	chr20:42094402:C:T	1.51215e-06	-0.449415	-0.813121	1.72277e-05	-0.677375	-0.830714
42094460	chr20:42094460:C:T	1.50529e-06	-1.26708	-5.51629e-10	1.95334e-05	-1.38248	-5.51629e-10
42094632	chr20:42094632:A:G	1.17131e-06	-1.07193	-0.446019	1.47597e-05	-1.19864	-0.46407
42094636	chr20:42094636:C:T	1.23656e-06	-1.0742	-0.389536	1.55766e-05	-1.20045	-0.408386
42094920	chr20:42094920:G:A	4.72707e-06	-0.122765	-5.51629e-10	6.74208e-05	-0.143656	-5.51629e-10
42095000	chr20:42095000:G:A	1.27567e-06	-1.03798	-0.394615	1.6002e-05	-1.16858	-0.413322
42095060	chr20:42095060:A:G	1.80739e-06	-2.06257e-10	-1.08419	2.61735e-05	-2.06257e-10	-1.08986
42095404	chr20:42095404:T:C	1.67077e-06	-2.06257e-10	-1.16279	2.42615e-05	-2.06257e-10	-1.16572
42095583	chr20:42095583:T:C	7.18236e-07	-1.06437	-0.942653	9.09935e-06	-1.19474	-0.951663
42095625	chr20:42095625:T:C	6.81654e-07	-1.12796	-0.931347	8.71056e-06	-1.2493	-0.940771
42095904	chr20:42095904:A:G	1.66169e-06	-1.16824	-5.51629e-10	2.12559e-05	-1.29798	-5.51629e-10
42096171	chr20:42096171:A:G	6.36473e-07	-1.18136	-0.946521	8.20284e-06	-1.29519	-0.954936
42096347	chr20:42096347:A:G	7.22021e-07	-1.0415	-0.960268	9.19816e-06	-1.1671	-0.968504
42096441	chr20:42096441:A:T	6.52373e-07	-1.15722	-0.94599	8.37638e-06	-1.27463	-0.954568
42096577	chr20:42096577:C:T	1.63376e-06	-2.06257e-10	-1.18518	2.37508e-05	-2.06257e-10	-1.18699
42096929	chr20:42096929:C:T	2.15388e-06	-2.06257e-10	-0.908797	3.12093e-05	-2.06257e-10	-0.913892
42097104	chr20:42097104:A:G	7.4979e-07	-0.991807	-0.972225	9.49589e-06	-1.12332	-0.980427
42097159	chr20:42097159:T:A	8.11043e-06	-2.06257e-10	0.417082	0.000134789	-2.06257e-10	0.549102
42097169	chr20:42097169:G:A	4.4772e-07	-1.22893	-1.25073	6.63743e-06	-1.2106	-1.25128
42097298	chr20:42097298:A:G	2.32413e-06	-2.06257e-10	-0.832725	3.46916e-05	-2.06257e-10	-0.808112
42097505	chr20:42097505:C:A	4.67332e-07	-1.17821	-1.25858	7.07969e-06	-1.13854	-1.25884
42097705	chr20:42097705:G:A	1.67566e-06	-2.06257e-10	-1.15986	2.43537e-05	-2.06257e-10	-1.16192
42097785	chr20:42097785:T:C	1.66443e-06	-2.06257e-10	-1.16658	2.41921e-05	-2.06257e-10	-1.16858
42097795	chr20:42097795:A:G	2.39181e-06	-2.06257e-10	-0.804019	3.48019e-05	-2.06257e-10	-0.804939
42098013	chr20:42098013:G:C	1.59175e-06	-2.06257e-10	-1.21124	2.33514e-05	-2.06257e-10	-1.20395
42098028	chr20:42098028:G:T	1.87274e-05	-1.59148	2.8454	0.000282101	-1.58144	2.86909
42098187	chr20:42098187:C:T	9.54157e-07	-0.593996	-1.129	1.24973e-05	-0.698614	-1.13048
42098360	chr20:42098360:C:T	1.27642e-06	-1.2721	-0.159902	1.63896e-05	-1.40845	-0.149505
42098598	chr20:42098598:T:C	1.70872e-06	-2.06257e-10	-1.14033	2.48308e-05	-2.06257e-10	-1.14252
42098696	chr20:42098696:C:T	1.69535e-06	-2.06257e-10	-1.14818	2.46364e-05	-2.06257e-10	-1.15039
42098734	chr20:42098734:A:G	1.70872e-06	-2.06257e-10	-1.14033	2.48308e-05	-2.06257e-10	-1.14252
42098804	chr20:42098804:A:AT	1.45252e-06	-1.30277	-5.51629e-10	2.07274e-05	-1.32315	-5.51629e-10
42098917	chr20:42098917:A:G	1.7089e-06	-2.06257e-10	-1.14022	2.48325e-05	-2.06257e-10	-1.14245
42099235	chr20:42099235:G:T	3.2943e-07	-1.51616	-1.2703	4.83167e-06	-1.51006	-1.26936
42099246	chr20:42099246:A:G	3.90902e-07	-1.57321	-1.04216	5.59001e-06	-1.57941	-1.05422
42099352	chr20:42099352:G:A	4.29211e-07	-1.56156	-0.960319	5.91723e-06	-1.57833	-0.998414
42099455	chr20:42099455:A:G	3.7639e-05	-1.0873	3.03928	0.000580578	-1.07108	3.0805
42099800	chr20:42099800:A:G	3.64867e-07	-1.56562	-1.11867	5.26495e-06	-1.57248	-1.12106
42099865	chr20:42099865:A:G	2.0964e-06	-0.935846	-5.51629e-10	2.61269e-05	-1.09164	-5.51629e-10
42099979	chr20:42099979:T:A	7.72242e-06	-2.06257e-10	0.368058	0.000116658	-2.06257e-10	0.404637
42100225	chr20:42100225:G:A	1.55281e-06	-2.06257e-10	-1.236	2.24666e-05	-2.06257e-10	-1.24258
42100409	chr20:42100409:T:C	9.46463e-06	-0.652171	1.22366	0.000118586	-0.830523	1.25155
42102336	chr20:42102336:T:A	1.89558e-05	-1.51755	2.78359	0.000308109	-1.4331	2.80895
42102435	chr20:42102435:C:T	1.67975e-06	-2.06257e-10	-1.15742	2.39335e-05	-2.06257e-10	-1.17933
42102988	chr20:42102988:T:C	1.0468e-06	-0.85058	-0.779756	1.21483e-05	-1.02304	-0.834379
42103379	chr20:42103379:A:G	2.80429e-06	-2.06257e-10	-0.64492	4.09535e-05	-2.06257e-10	-0.642172
42103468	chr20:42103468:T:G	2.96955e-06	-2.06257e-10	-0.587659	4.38338e-05	-2.06257e-10	-0.574204
42103748	chr20:42103748:G:A	4.18154e-07	-1.29284	-1.25514	6.10287e-06	-1.28996	-1.25589
42104119	chr20:42104119:G:A	7.6044e-07	-1.10353	-0.846393	1.02659e-05	-1.16536	-0.860419
42104127	chr20:42104127:G:A	7.43375e-06	-1.5407	1.87066	0.000107491	-1.57985	1.90265
42104207	chr20:42104207:G:C	7.8779e-06	-2.06257e-10	0.387992	0.000130437	-2.06257e-10	0.516281
42104442	chr20:42104442:C:T	4.23074e-07	-1.33592	-1.20036	6.09306e-06	-1.34436	-1.2031
42104540	chr20:42104540:T:C	5.85159e-06	-2.06257e-10	0.0906441	9.56957e-05	-2.06257e-10	0.206564
42105729	chr20:42105729:G:A	1.58955e-06	-2.06257e-10	-1.21262	2.33134e-05	-2.06257e-10	-1.20558
42105903	chr20:42105903:A:G	2.87082e-06	-0.621472	-5.51629e-10	3.46115e-05	-0.810423	-5.51629e-10
42106082	chr20:42106082:A:T	9.01354e-06	-2.06257e-10	0.522658	0.000134384	-2.06257e-10	0.546093
42106615	chr20:42106615:C:G	1.58955e-06	-2.06257e-10	-1.21262	2.33134e-05	-2.06257e-10	-1.20558
42107221	chr20:42107221:CTCTTCTTTTT:C	7.30619e-07	-1.01689	-0.973043	9.87074e-06	-1.0793	-0.985736
42107254	chr20:42107254:C:T	2.59645e-06	-1.51998	0.798058	4.75439e-05	-1.44762	0.954661
42108024	chr20:42108024:T:C	8.95757e-07	-1.46454	-0.321611	1.24553e-05	-1.48374	-0.348727
42108044	chr20:42108044:G:A	1.48729e-06	-1.27911	-5.51629e-10	1.99437e-05	-1.3617	-5.51629e-10
42108217	chr20:42108217:C:T	1.5065e-06	-2.06257e-10	-1.26628	2.19375e-05	-2.06257e-10	-1.26641
42108459	chr20:42108459:T:G	2.3e-06	-2.06257e-10	-0.843161	3.17255e-05	-2.06257e-10	-0.897488
42108472	chr20:42108472:A:G	7.25833e-07	-0.99472	-1.00178	8.79667e-06	-1.13701	-1.04322
42108764	chr20:42108764:T:TATG	1.56125e-06	-2.06257e-10	-1.23058	2.26968e-05	-2.06257e-10	-1.23239
42108780	chr20:42108780:T:C	4.86717e-06	-2.06257e-10	-0.093557	7.32858e-05	-2.06257e-10	-0.0602426
42108906	chr20:42108906:G:A	1.23358e-05	-2.06257e-10	0.836434	0.000183955	-2.06257e-10	0.860082
42109012	chr20:42109012:T:C	0.000338905	0.0412339	4.10842	0.00623896	0.201812	4.18215
42109431	chr20:42109431:C:CAAAG	3.73896e-06	-2.06257e-10	-0.357263	5.48197e-05	-2.06257e-10	-0.35056
42109444	chr20:42109444:C:T	1.7182e-06	-2.06257e-10	-1.13479	2.49146e-05	-2.06257e-10	-1.13916
42109644	chr20:42109644:G:A	1.27424e-06	-1.43372	-5.51629e-10	1.93395e-05	-1.39246	-5.51629e-10
42109781	chr20:42109781:G:A	2.54369e-06	-2.06257e-10	-0.742454	3.66951e-05	-2.06257e-10	-0.751966
42109832	chr20:42109832:G:T	8.84197e-07	-1.57188	-0.227264	1.54141e-05	-1.51482	-0.104513
42110286	chr20:42110286:G:A	2.26677e-06	-0.857715	-5.51629e-10	3.51819e-05	-0.794077	-5.51629e-10
42110656	chr20:42110656:T:A	2.06326e-06	-0.951782	-5.51629e-10	2.56647e-05	-1.10949	-5.51629e-10
42110668	chr20:42110668:G:A	5.30204e-06	-0.000780664	-0.00719784	6.51759e-05	-0.176069	-0.00145136
42110727	chr20:42110727:T:C	3.82555e-07	-1.576	-1.06095	5.56096e-06	-1.59178	-1.04706
42110818	chr20:42110818:A:G	5.02905e-06	-2.06257e-10	-0.0608388	8.16237e-05	-2.06257e-10	0.0475105
42110834	chr20:42110834:G:A	3.72753e-07	-1.42	-1.24291	5.0253e-06	-1.49404	-1.24609
42110872	chr20:42110872:C:A	2.45925e-06	-2.06257e-10	-0.776212	3.5537e-05	-2.06257e-10	-0.784034
42110891	chr20:42110891:T:C	1.70696e-06	-1.14136	-5.51629e-10	2.38142e-05	-1.18433	-5.51629e-10
42110900	chr20:42110900:A:C	1.98409e-06	-0.99091	-5.51629e-10	2.48344e-05	-1.14238	-5.51629e-10
42110904	chr20:42110904:G:A	2.34036e-06	-2.06257e-10	-0.825766	3.49817e-05	-2.06257e-10	-0.799785
42111161	chr20:42111161:G:A	5.30907e-07	-1.50013	-0.809105	7.21545e-06	-1.54978	-0.828604
42111300	chr20:42111300:TATTC:T	5.4272e-07	-1.51174	-0.77549	7.40557e-06	-1.55781	-0.79457
42111401	chr20:42111401:C:T	5.53167e-07	-1.48582	-0.782346	7.48542e-06	-1.54031	-0.801342
42111415	chr20:42111415:G:A	5.66265e-07	-1.4819	-0.76286	7.65113e-06	-1.5375	-0.782254
42111555	chr20:42111555:C:A	5.41245e-07	-1.49378	-0.796171	7.34093e-06	-1.54576	-0.815386
42111567	chr20:42111567:G:A	6.28156e-07	-0.898644	-1.24239	8.34122e-06	-0.976849	-1.25655
42111657	chr20:42111657:C:T	5.26689e-07	-1.48858	-0.828631	7.13304e-06	-1.54218	-0.847692
42112322	chr20:42112322:C:T	3.53842e-05	-2.06257e-10	1.8902	0.00060974	-2.06257e-10	2.05842
42112438	chr20:42112438:C:T	1.49971e-06	-2.06257e-10	-1.2708	2.18384e-05	-2.06257e-10	-1.27094
42112803	chr20:42112803:A:G	1.83446e-06	-2.06257e-10	-1.06932	2.66648e-05	-2.06257e-10	-1.07127
42112848	chr20:42112848:G:T	2.6419e-05	-2.06257e-10	1.59801	0.000456223	-2.06257e-10	1.76837
42112980	chr20:42112980:T:C	5.09363e-06	-2.06257e-10	-0.0480797	7.77236e-05	-2.06257e-10	-0.00145111
42113197	chr20:42113197:G:A	3.58551e-07	-1.42816	-1.27359	5.90869e-06	-1.30347	-1.27471
42113414	chr20:42113414:G:C	4.37148e-07	-1.59179	-0.911758	6.74259e-06	-1.56673	-0.879435
42113471	chr20:42113471:C:T	1.11091e-06	-0.645599	-0.925294	1.91036e-05	-0.513721	-0.891012
42113780	chr20:42113780:G:C	6.72573e-06	-2.06257e-10	0.229871	0.000110444	-2.06257e-10	0.349902
42113933	chr20:42113933:G:A	6.64816e-06	-2.06257e-10	0.218271	0.000109181	-2.06257e-10	0.338398
42114526	chr20:42114526:C:T	3.86731e-07	-1.35154	-1.27455	6.37702e-06	-1.22688	-1.27503
42114541	chr20:42114541:C:T	1.60252e-06	-2.06257e-10	-1.20449	2.32514e-05	-2.06257e-10	-1.20825
42114801	chr20:42114801:G:A	0.000121256	-2.06257e-10	3.12183	0.00218126	-2.06257e-10	3.33305
42115105	chr20:42115105:C:T	1.2419e-06	-1.45943	-5.51629e-10	1.71882e-05	-1.51039	-5.51629e-10
42115121	chr20:42115121:A:G	1.53237e-06	-2.06257e-10	-1.24925	2.22906e-05	-2.06257e-10	-1.25044
42115189	chr20:42115189:A:G	3.91523e-06	-1.5592	1.24801	5.96536e-05	-1.56398	1.29792
42115759	chr20:42115759:C:T	1.1317e-06	-1.35441	-0.197942	1.40473e-05	-1.47148	-0.240695
42116433	chr20:42116433:C:T	1.60145e-06	-2.06257e-10	-1.20516	2.34009e-05	-2.06257e-10	-1.20184
42116468	chr20:42116468:A:G	4.13185e-07	-1.33327	-1.22666	6.03747e-06	-1.34887	-1.20776
42117157	chr20:42117157:G:A	9.40639e-06	-1.23067	1.79599	0.00013564	-1.3346	1.88999
42117251	chr20:42117251:G:A	1.63383e-06	-2.06257e-10	-1.18514	2.32841e-05	-2.06257e-10	-1.20684
42117768	chr20:42117768:T:G	4.52578e-06	-2.06257e-10	-0.16628	6.64073e-05	-2.06257e-10	-0.158803
42118214	chr20:42118214:G:T	3.23072e-06	-2.06257e-10	-0.503364	4.83033e-05	-2.06257e-10	-0.47711
42118445	chr20:42118445:G:A	5.36017e-06	-2.06257e-10	0.00292627	7.78329e-05	-2.06257e-10	-4.56315e-05
42118554	chr20:42118554:GAGA:G	3.84305e-06	-2.06257e-10	-0.329804	5.63092e-05	-2.06257e-10	-0.323751
42119172	chr20:42119172:A:G	9.076e-07	-0.565512	-1.20751	1.19269e-05	-0.678522	-1.19729
42119203	chr20:42119203:G:A	1.86754e-06	-2.06257e-10	-1.05145	2.84766e-05	-2.06257e-10	-1.00553
42119475	chr20:42119475:C:T	4.60986e-06	-2.06257e-10	-0.147873	6.74824e-05	-2.06257e-10	-0.142742
42119598	chr20:42119598:G:T	2.08914e-06	-2.06257e-10	-0.939318	3.00738e-05	-2.06257e-10	-0.950955
42119762	chr20:42119762:C:T	4.75875e-06	-2.06257e-10	-0.116085	6.96039e-05	-2.06257e-10	-0.111789
42120027	chr20:42120027:C:T	4.56168e-06	-2.06257e-10	-0.158379	6.68063e-05	-2.06257e-10	-0.152812
42120172	chr20:42120172:TTA:T	4.49363e-06	-2.06257e-10	-0.17341	6.5727e-05	-2.06257e-10	-0.1691
42120535	chr20:42120535:C:G	1.10774e-05	-2.06257e-10	0.728841	0.000162524	-2.06257e-10	0.736215
42121163	chr20:42121163:G:A	3.57719e-06	-2.06257e-10	-0.401491	5.21512e-05	-2.06257e-10	-0.400463
42121480	chr20:42121480:A:T	1.09164e-06	-1.58839	-5.51629e-10	1.62125e-05	-1.56883	-5.51629e-10
42121544	chr20:42121544:C:T	3.59838e-07	-1.56205	-1.13612	5.61586e-06	-1.49642	-1.13259
42121726	chr20:42121726:TATATATATGGATATATATGAAGAG:T	2.05443e-06	-2.06257e-10	-0.956073	2.95289e-05	-2.06257e-10	-0.969239
42121862	chr20:42121862:A:G	1.08425e-06	-1.24246	-0.352727	1.75372e-05	-1.143	-0.347288
42121878	chr20:42121878:G:A	1.44688e-06	-1.5833	0.276638	2.17526e-05	-1.54763	0.272751
42122983	chr20:42122983:T:C	5.02659e-06	-2.06257e-10	-0.0613273	7.73131e-05	-2.06257e-10	-0.00674612
42123013	chr20:42123013:T:A	2.81972e-06	-2.06257e-10	-0.639434	4.17482e-05	-2.06257e-10	-0.622952
42123067	chr20:42123067:A:T	6.58663e-07	-1.28533	-0.808279	1.07056e-05	-1.17942	-0.804428
42123194	chr20:42123194:G:T	1.75334e-06	-2.06257e-10	-1.11455	2.55306e-05	-2.06257e-10	-1.11473
42123303	chr20:42123303:G:T	2.14888e-06	-0.911123	-5.51629e-10	3.00784e-05	-0.950802	-5.51629e-10
42123341	chr20:42123341:C:T	5.4085e-07	-1.31061	-0.98007	9.04399e-06	-1.21541	-0.937103
42124097	chr20:42124097:C:T	2.44724e-06	-2.06257e-10	-0.781109	3.61991e-05	-2.06257e-10	-0.765577
42124160	chr20:42124160:C:T	2.17183e-06	-2.06257e-10	-0.900501	3.12188e-05	-2.06257e-10	-0.913589
42124651	chr20:42124651:C:T	5.36927e-06	-2.06257e-10	0.00462311	8.25556e-05	-2.06257e-10	0.0588626
42124653	chr20:42124653:T:C	1.25076e-06	-1.45232	-5.51629e-10	1.73108e-05	-1.50328	-5.51629e-10
42125091	chr20:42125091:A:C	4.70735e-06	-2.06257e-10	-0.126944	7.23194e-05	-2.06257e-10	-0.073517
42125105	chr20:42125105:T:A	6.77545e-07	-1.36333	-0.702014	1.0945e-05	-1.26684	-0.694887
42125162	chr20:42125162:C:T	6.1443e-07	-1.35655	-0.80658	9.91819e-06	-1.25878	-0.801457
42125473	chr20:42125473:A:G	1.96713e-06	-2.06257e-10	-0.999494	3.02129e-05	-2.06257e-10	-0.94634
42125540	chr20:42125540:C:T	2.02552e-06	-2.06257e-10	-0.970241	2.91653e-05	-2.06257e-10	-0.981629
42125777	chr20:42125777:T:C	4.44334e-06	-2.06257e-10	-0.184664	6.88551e-05	-2.06257e-10	-0.122606
42126229	chr20:42126229:G:A	2.5962e-06	-2.06257e-10	-0.72202	3.71952e-05	-2.06257e-10	-0.73843
42126253	chr20:42126253:G:C	2.5962e-06	-2.06257e-10	-0.72202	3.71952e-05	-2.06257e-10	-0.73843
42126370	chr20:42126370:C:T	5.6055e-07	-1.2592	-0.995709	9.41072e-06	-1.15817	-0.954592
42126529	chr20:42126529:C:T	2.23033e-06	-2.06257e-10	-0.873921	3.2053e-05	-2.06257e-10	-0.887218
42126757	chr20:42126757:T:A	1.08869e-06	-1.59109	-5.51629e-10	1.59088e-05	-1.58774	-5.51629e-10
42126815	chr20:42126815:G:A	2.9276e-06	-2.06257e-10	-0.601888	4.18603e-05	-2.06257e-10	-0.620272
42126856	chr20:42126856:T:C	6.19239e-07	-0.945523	-1.20981	7.84976e-06	-1.07239	-1.22173
42127139	chr20:42127139:C:G	3.80284e-07	-1.58918	-1.05373	5.52357e-06	-1.58699	-1.0586
42127229	chr20:42127229:T:C	4.2707e-06	-2.06257e-10	-0.224293	6.20373e-05	-2.06257e-10	-0.226874
42127232	chr20:42127232:G:A	4.28521e-06	-2.06257e-10	-0.220901	6.22399e-05	-2.06257e-10	-0.223613
42127313	chr20:42127313:T:C	4.26603e-06	-2.06257e-10	-0.225386	6.19629e-05	-2.06257e-10	-0.228074
42127384	chr20:42127384:G:T	4.26603e-06	-2.06257e-10	-0.225386	6.19629e-05	-2.06257e-10	-0.228074
42127491	chr20:42127491:G:A	1.24708e-06	-1.55321	0.0979528	1.91794e-05	-1.49575	0.0949755
42127526	chr20:42127526:G:C	2.87078e-06	-2.06257e-10	-0.621486	4.19133e-05	-2.06257e-10	-0.619007
42128036	chr20:42128036:T:C	1.69583e-06	-2.06257e-10	-1.14789	2.4427e-05	-2.06257e-10	-1.15892
42128804	chr20:42128804:C:G	2.16215e-06	-2.06257e-10	-0.904966	3.03464e-05	-2.06257e-10	-0.941933
42128878	chr20:42128878:G:A	2.27261e-06	-2.06257e-10	-0.855142	3.26584e-05	-2.06257e-10	-0.868506
42128882	chr20:42128882:C:A	5.83747e-06	-2.06257e-10	0.0882272	9.11762e-05	-2.06257e-10	0.158185
42128916	chr20:42128916:G:A	1.68829e-06	-2.06257e-10	-1.15235	2.44329e-05	-2.06257e-10	-1.15868
42129452	chr20:42129452:G:A	5.58344e-07	-1.59003	-0.668823	8.28889e-06	-1.56632	-0.673374
42129566	chr20:42129566:GAC:G	1.54671e-06	-2.06257e-10	-1.23994	2.24696e-05	-2.06257e-10	-1.24245
42129642	chr20:42129642:G:A	3.06618e-06	-2.06257e-10	-0.555639	4.37938e-05	-2.06257e-10	-0.575118
42129979	chr20:42129979:A:G	9.25984e-06	-1.29618	1.84579	0.000156819	-1.20718	1.90767
42130153	chr20:42130153:C:G	1.49338e-06	-2.06257e-10	-1.27503	2.175e-05	-2.06257e-10	-1.27499
42130439	chr20:42130439:T:C	3.1889e-06	-2.06257e-10	-0.516393	4.62442e-05	-2.06257e-10	-0.520673
42131159	chr20:42131159:G:C	5.93576e-06	-1.53205	1.63697	9.83734e-05	-1.47163	1.70579
42131450	chr20:42131450:G:A	4.99414e-07	-1.57992	-0.790469	7.37113e-06	-1.58923	-0.767806
42131596	chr20:42131596:C:A	2.3049e-06	-2.06257e-10	-0.841031	3.30989e-05	-2.06257e-10	-0.855111
42131981	chr20:42131981:G:A	4.83309e-06	-2.06257e-10	-0.100585	7.21358e-05	-2.06257e-10	-0.0760594
42132277	chr20:42132277:T:C	3.07733e-06	-2.06257e-10	-0.552008	4.46294e-05	-2.06257e-10	-0.556216
42132458	chr20:42132458:A:G	5.20547e-06	-1.53599	1.50963	8.48711e-05	-1.47565	1.56217
42132527	chr20:42132527:C:A	1.59761e-06	-2.06257e-10	-1.20756	2.31677e-05	-2.06257e-10	-1.21185
42132626	chr20:42132626:A:G	1.31148e-06	-1.40491	-5.51629e-10	1.80781e-05	-1.45991	-5.51629e-10
42133262	chr20:42133262:A:T	3.62874e-06	-2.06257e-10	-0.387184	5.61949e-05	-2.06257e-10	-0.325783
42133462	chr20:42133462:T:C	3.06815e-06	-2.06257e-10	-0.554994	4.37427e-05	-2.06257e-10	-0.576284
42133595	chr20:42133595:T:C	1.59598e-06	-2.06257e-10	-1.20858	2.32746e-05	-2.06257e-10	-1.20725
42133647	chr20:42133647:G:T	3.99669e-06	-2.06257e-10	-0.290602	6.17931e-05	-2.06257e-10	-0.230817
42133656	chr20:42133656:A:C	3.29059e-06	-2.06257e-10	-0.485003	4.77407e-05	-2.06257e-10	-0.488825
42133777	chr20:42133777:T:C	2.31769e-06	-2.06257e-10	-0.835501	3.32263e-05	-2.06257e-10	-0.851267
42133895	chr20:42133895:T:G	1.09236e-06	-1.58773	-5.51629e-10	1.60033e-05	-1.58182	-5.51629e-10
42133973	chr20:42133973:A:C	5.47787e-06	-1.56415	1.5888	8.73683e-05	-1.56094	1.67646
42133997	chr20:42133997:T:C	4.61139e-07	-1.17722	-1.27291	6.32177e-06	-1.23766	-1.27295
42134228	chr20:42134228:G:A	5.33024e-06	-0.754284	0.751611	7.73734e-05	-0.865616	0.85965
42134244	chr20:42134244:T:C	1.94921e-06	-2.06257e-10	-1.00864	2.81626e-05	-2.06257e-10	-1.01661
42135035	chr20:42135035:A:G	3.09858e-06	-2.06257e-10	-0.545126	4.42399e-05	-2.06257e-10	-0.564982
42135470	chr20:42135470:T:G	2.78489e-06	-2.06257e-10	-0.65186	3.97914e-05	-2.06257e-10	-0.670959
42135829	chr20:42135829:G:C	2.18538e-06	-2.06257e-10	-0.894278	3.14582e-05	-2.06257e-10	-0.905949
42135862	chr20:42135862:A:G	3.22617e-07	-1.58582	-1.22154	4.71039e-06	-1.5918	-1.21304
42136054	chr20:42136054:A:G	1.6244e-06	-2.06257e-10	-1.19093	2.36554e-05	-2.06257e-10	-1.19102
42136199	chr20:42136199:T:C	1.17216e-06	-0.574039	-0.943183	1.58091e-05	-0.683027	-0.910997
42136342	chr20:42136342:A:C	3.01268e-06	-2.06257e-10	-0.573241	4.30566e-05	-2.06257e-10	-0.592095
42136423	chr20:42136423:A:G	5.40029e-06	-2.06257e-10	0.0103838	7.91223e-05	-2.06257e-10	0.016385
```
