## Supplementary material for "Characterization of shared and ancestry-specific signals driving complex traits using multi-ancestry fine-mapping": susiex_nc2.cs80.summary

```
# chr20:40051181-42136442
CS_ID	CS_LENGTH	CS_PURITY	MAX_PIP_SNP	BP	REF_ALLELE	ALT_ALLELE	REF_FRQ	BETA	SE	-LOG10P	MAX_PIP	POST-HOC_PROB_POP1	POST-HOC_PROB_POP2
1	65	0.00332415	chr20:41637487:T:C	41637487	C,C	T,T	1,1	-inf,inf	inf,inf	5.04917,2.5439	0.226997	0.967287	0.416954
2	727	0	chr20:40669905:A:G	40669905	G,G	A,A	1,1	inf,inf	inf,inf	5.48357,0.343827	0.189908	0.688014	0.412107
```
