## Supplementary material for "Characterization of shared and ancestry-specific signals driving complex traits using multi-ancestry fine-mapping": susiex_nc3.cs80.cs

```
CS_ID	SNP	BP	REF_ALLELE	ALT_ALLELE	REF_FRQ	BETA	SE	-LOG10P	CS_PIP	OVRL_PIP
1	chr20:41637487:T:C	41637487	C,C	T,T	1,1	-inf,inf	inf,inf	5.04917,2.5439	0.253093	0.253434
1	chr20:41638042:G:A	41638042	A,A	G,G	1,1	-inf,inf	inf,inf	4.6643,2.3981	0.0788369	0.0790943
1	chr20:41636443:A:G	41636443	G,G	A,A	1,1	-inf,inf	inf,inf	5.68901,0.79848	0.0406243	0.0409499
1	chr20:41639378:T:A	41639378	A,A	T,T	1,1	-inf,inf	inf,inf	4.48963,2.07574	0.030139	0.0303033
1	chr20:41330209:C:T	41330209	T,T	C,C	1,1	-inf,-inf	inf,inf	5.81856,0.487927	0.0222717	0.0228165
1	chr20:41631446:G:A	41631446	A,A	G,G	1,1	-inf,inf	inf,inf	4.29374,2.08068	0.0219267	0.0220663
1	chr20:41331702:G:A	41331702	A,A	G,G	1,1	-inf,-inf	inf,inf	5.75891,0.47117	0.0192558	0.0197564
1	chr20:41629315:T:G	41629315	G,G	T,T	1,1	-inf,inf	inf,inf	4.22372,2.04177	0.0176484	0.017776
1	chr20:41631093:A:G	41631093	G,G	A,A	1,1	-inf,inf	inf,inf	4.24609,2.01284	0.0174756	0.0176019
1	chr20:41340067:C:G	41340067	G,G	C,C	1,1	-inf,inf	inf,inf	5.80671,0.226849	0.0167578	0.0171964
1	chr20:41631296:G:A	41631296	A,A	G,G	1,1	-inf,inf	inf,inf	4.20163,1.96834	0.0146809	0.0147973
1	chr20:41341904:C:G	41341904	G,G	C,C	1,1	-inf,inf	inf,inf	5.7261,0.257674	0.0146459	0.0150576
1	chr20:41341745:A:G	41341745	G,G	A,A	1,1	-inf,inf	inf,inf	5.68981,0.249776	0.0134883	0.013881
1	chr20:41049649:C:T	41049649	T,T	C,C	1,1	-inf,inf	inf,inf	4.36604,1.86593	0.0125011	0.0135613
1	chr20:41623273:G:A	41623273	A,A	G,G	1,1	-inf,inf	inf,inf	3.61047,2.31363	0.00857575	0.00886678
1	chr20:41308175:C:T	41308175	T,T	C,C	1,1	-inf,inf	inf,inf	5.44172,0.220383	0.00763025	0.00798935
1	chr20:41322165:A:T	41322165	T,T	A,A	1,1	-inf,inf	inf,inf	5.40773,0.232546	0.00724891	0.00759644
1	chr20:41192109:G:A	41192109	A,A	G,G	1,1	-inf,-inf	inf,inf	4.38592,1.72645	0.00722158	0.0102627
1	chr20:41282745:A:G	41282745	G,G	A,A	1,1	-inf,inf	inf,inf	5.12439,0.676257	0.00702506	0.00740613
1	chr20:41263168:C:G	41263168	G,G	C,C	1,1	-inf,-inf	inf,inf	4.67224,1.34972	0.00671673	0.00890079
1	chr20:41320745:C:T	41320745	T,T	C,C	1,1	-inf,inf	inf,inf	5.3674,0.242235	0.00669823	0.00703411
1	chr20:41286105:G:A	41286105	A,A	G,G	1,1	-inf,inf	inf,inf	5.26466,0.430407	0.00668807	0.00704263
1	chr20:41322647:C:T	41322647	T,T	C,C	1,1	-inf,inf	inf,inf	5.36511,0.235968	0.00665757	0.00698972
1	chr20:41318282:C:G	41318282	G,G	C,C	1,1	-inf,-inf	inf,inf	5.45161,0.116217	0.00643521	0.00671503
1	chr20:41286875:G:A	41286875	A,A	G,G	1,1	-inf,-inf	inf,inf	5.4478,0.0364487	0.00621259	0.0064784
1	chr20:41281464:C:G	41281464	G,G	C,C	1,1	-inf,inf	inf,inf	5.31458,0.223276	0.00589274	0.00620457
1	chr20:41286949:TG:T	41286949	T,T	TG,TG	1,1	-inf,-inf	inf,inf	5.39609,0.0345177	0.00559826	0.00584911
1	chr20:41326563:A:G	41326563	G,G	A,A	1,1	-inf,inf	inf,inf	5.25383,0.262088	0.00540497	0.00570172
1	chr20:41301845:G:C	41301845	C,C	G,G	1,1	-inf,-inf	inf,inf	5.37243,0.0130855	0.00532558	0.00556941
1	chr20:41180020:G:T	41180020	T,T	G,G	1,1	-inf,-inf	inf,inf	4.49536,1.36401	0.00475066	0.00652326
1	chr20:41303716:T:G	41303716	G,G	T,T	1,1	-inf,-inf	inf,inf	5.27667,0.0678771	0.00437051	0.00459252
1	chr20:41287520:T:C	41287520	C,C	T,T	1,1	-inf,-inf	inf,inf	5.27536,0.0361379	0.00435464	0.00457207
1	chr20:41268383:C:T	41268383	T,T	C,C	1,1	-inf,inf	inf,inf	5.10599,0.335422	0.00428302	0.00454767
1	chr20:41400000:T:C	41400000	C,C	T,T	1,1	-inf,inf	inf,inf	2.9453,2.64419	0.0042067	0.00446911
1	chr20:41179760:G:A	41179760	A,A	G,G	1,1	-inf,-inf	inf,inf	4.45259,1.33776	0.0041699	0.00577588
1	chr20:41400381:C:T	41400381	T,T	C,C	1,1	-inf,inf	inf,inf	2.97616,2.60704	0.00416921	0.00442594
1	chr20:41033585:G:C	41033585	C,C	G,G	1,1	-inf,inf	inf,inf	3.3284,2.53211	0.00411241	0.0111705
1	chr20:41287797:T:C	41287797	C,C	T,T	1,1	-inf,-inf	inf,inf	5.21364,0.030555	0.00383827	0.00404143
1	chr20:41326667:T:C	41326667	C,C	T,T	1,1	-inf,inf	inf,inf	5.09773,0.235319	0.00383082	0.00407484
1	chr20:41606278:A:G	41606278	G,G	A,A	1,1	-inf,inf	inf,inf	4.86347,0.388568	0.00382802	0.003965
1	chr20:41254141:G:A	41254141	A,A	G,G	1,1	-inf,inf	inf,inf	4.86075,0.634084	0.00382036	0.00409252
1	chr20:41332689:T:C	41332689	C,C	T,T	1,1	-inf,inf	inf,inf	5.12941,0.138794	0.00379786	0.00403655
1	chr20:41248409:G:A	41248409	A,A	G,G	1,1	-inf,inf	inf,inf	4.98383,0.410631	0.00364164	0.00389132
1	chr20:41285356:T:C	41285356	C,C	T,T	1,1	-inf,-inf	inf,inf	5.18742,0.0309814	0.00363563	0.0038343
1	chr20:41249105:T:C	41249105	C,C	T,T	1,1	-inf,inf	inf,inf	5.03255,0.314926	0.00360947	0.00384652
1	chr20:41274891:TA:T	41274891	T,T	TA,TA	1,1	-inf,inf	inf,inf	5.07254,0.234407	0.00360105	0.00384012
1	chr20:41516014:C:T	41516014	T,T	C,C	1,1	-inf,inf	inf,inf	4.63072,0.669409	0.00354856	0.00368576
1	chr20:41114304:T:C	41114304	C,C	T,T	1,1	-inf,inf	inf,inf	4.93937,0.451397	0.00349574	0.0037528
1	chr20:41270764:C:G	41270764	G,G	C,C	1,1	-inf,inf	inf,inf	4.95704,0.420826	0.00347281	0.0037134
1	chr20:41269493:C:T	41269493	T,T	C,C	1,1	-inf,inf	inf,inf	4.92645,0.443299	0.00340783	0.00365876
1	chr20:41273036:G:A	41273036	A,A	G,G	1,1	-inf,inf	inf,inf	5.08826,0.119152	0.00340579	0.00363066
1	chr20:41472901:A:G	41472901	G,G	A,A	1,1	-inf,inf	inf,inf	4.71336,0.525982	0.00339891	0.00352773
1	chr20:41264726:C:T	41264726	T,T	C,C	1,1	-inf,inf	inf,inf	5.01822,0.282969	0.00338219	0.00361715
1	chr20:41116010:A:G	41116010	G,G	A,A	1,1	-inf,inf	inf,inf	5.00638,0.311155	0.00337609	0.00362328
1	chr20:41305386:G:A	41305386	A,A	G,G	1,1	-inf,-inf	inf,inf	4.69191,0.896809	0.0033317	0.00445957
1	chr20:41085229:G:A	41085229	A,A	G,G	1,1	-inf,inf	inf,inf	5.0588,0.145237	0.00326444	0.00349857
1	chr20:41330479:G:A	41330479	A,A	G,G	1,1	-inf,-inf	inf,inf	4.926,0.547289	0.00320683	0.00417172
1	chr20:41259008:C:A	41259008	A,A	C,C	1,1	-inf,-inf	inf,inf	4.68704,0.886429	0.00319908	0.00430426
1	chr20:41343188:G:C	41343188	C,C	G,G	1,1	-inf,-inf	inf,inf	4.9561,0.340107	0.00318226	0.00430176
1	chr20:41623246:T:C	41623246	C,C	T,T	1,1	-inf,inf	inf,inf	4.78984,0.367271	0.00317555	0.00330014
1	chr20:41095698:T:C	41095698	C,C	T,T	1,1	-inf,inf	inf,inf	4.7797,0.594553	0.0031027	0.00334645
1	chr20:41254935:G:T	41254935	T,T	G,G	1,1	-inf,inf	inf,inf	5.00278,0.23677	0.00309879	0.00331997
1	chr20:41036025:T:C	41036025	C,C	T,T	1,1	-inf,inf	inf,inf	4.43234,1.13367	0.00309353	0.00511351
1	chr20:40998559:C:A	40998559	A,A	C,C	1,1	-inf,inf	inf,inf	4.42355,1.06899	0.00295108	0.00724962
1	chr20:41037110:A:G	41037110	G,G	A,A	1,1	-inf,inf	inf,inf	4.67997,0.674512	0.00291663	0.00318935
2	chr20:40669905:A:G	40669905	G,G	A,A	1,1	inf,inf	inf,inf	5.48357,0.343827	0.178757	0.18433
2	chr20:40513876:G:A	40513876	A,NA	G,NA	1,NA	-inf,NA	inf,NA	4.42258,NA	0.0399328	0.0688892
2	chr20:40569231:A:C	40569231	C,C	A,A	1,1	inf,inf	inf,inf	3.67695,1.67649	0.0338095	0.0360741
2	chr20:40564766:T:C	40564766	C,C	T,T	1,1	inf,inf	inf,inf	3.24496,2.07941	0.0262678	0.0286093
2	chr20:40525455:A:G	40525455	G,G	A,A	1,1	inf,inf	inf,inf	4.35186,0.675464	0.024688	0.0265557
2	chr20:40565587:T:C	40565587	C,C	T,T	1,1	inf,inf	inf,inf	3.16457,2.0633	0.0217431	0.0237837
2	chr20:40568642:A:G	40568642	G,G	A,A	1,1	inf,inf	inf,inf	3.0475,1.95224	0.0143501	0.015855
2	chr20:40530479:T:C	40530479	C,C	T,T	1,1	inf,-inf	inf,inf	4.3516,0.258263	0.0142886	0.015682
2	chr20:40537052:G:A	40537052	A,A	G,G	1,1	-inf,-inf	inf,inf	4.37034,0.384374	0.0133106	0.0231315
2	chr20:40549917:G:A	40549917	A,A	G,G	1,1	inf,inf	inf,inf	3.46759,1.33277	0.012148	0.0132149
2	chr20:40569372:C:CAT	40569372	CAT,CAT	C,C	1,1	inf,inf	inf,inf	3.47218,1.11971	0.00832813	0.00905865
2	chr20:40552606:T:A	40552606	A,A	T,T	1,1	inf,inf	inf,inf	2.99036,1.6181	0.00754678	0.00834556
2	chr20:40575633:T:C	40575633	C,C	T,T	1,1	inf,inf	inf,inf	3.5104,1.0002	0.00741373	0.00810376
2	chr20:40569828:T:C	40569828	C,C	T,T	1,1	inf,inf	inf,inf	3.44875,1.05923	0.0070634	0.00771081
2	chr20:40550039:C:T	40550039	T,T	C,C	1,1	inf,inf	inf,inf	3.34113,1.16738	0.00703366	0.00772241
2	chr20:40555309:C:T	40555309	T,T	C,C	1,1	inf,inf	inf,inf	3.05587,1.49376	0.00692107	0.00764882
2	chr20:40552430:C:G	40552430	G,G	C,C	1,1	inf,inf	inf,inf	2.95249,1.58374	0.00657081	0.0072903
2	chr20:40270034:G:A	40270034	A,A	G,G	1,1	-inf,inf	inf,inf	1.38311,3.05626	0.00593045	0.0204168
2	chr20:40551796:T:C	40551796	C,C	T,T	1,1	inf,inf	inf,inf	3.30138,1.10195	0.00580071	0.00639078
2	chr20:42109012:T:C	42109012	C,C	T,T	1,1	inf,-inf	inf,inf	1.26351,3.22833	0.00537221	0.017718
2	chr20:40551335:A:G	40551335	G,G	A,A	1,1	inf,inf	inf,inf	3.54449,0.692729	0.0049205	0.00540124
2	chr20:40663144:G:A	40663144	A,A	G,G	1,1	inf,inf	inf,inf	3.83285,0.245834	0.00458008	0.00527428
2	chr20:40548332:A:G	40548332	G,G	A,A	1,1	inf,inf	inf,inf	3.21653,0.965778	0.00387264	0.00434973
2	chr20:42077292:C:T	42077292	T,NA	C,NA	1,NA	inf,NA	inf,NA	2.8982,NA	0.00344834	0.00978835
2	chr20:40548544:T:C	40548544	C,C	T,T	1,1	inf,inf	inf,inf	3.21968,0.851587	0.00323129	0.0036368
2	chr20:40548238:T:C	40548238	C,C	T,T	1,1	inf,inf	inf,inf	3.22221,0.846845	0.00321599	0.00361988
2	chr20:40575637:T:C	40575637	C,C	T,T	1,1	inf,inf	inf,inf	3.42321,0.555835	0.0029533	0.0033095
2	chr20:40449902:C:T	40449902	T,NA	C,NA	1,NA	inf,NA	inf,NA	2.96708,NA	0.00254051	0.00538145
2	chr20:42114801:G:A	42114801	NA,A	NA,G	NA,1	NA,inf	NA,inf	NA,2.75344	0.00243753	0.00723443
2	chr20:41988294:A:T	41988294	T,T	A,A	1,1	inf,-inf	inf,inf	1.38563,2.6965	0.00237624	0.00775262
2	chr20:40325638:A:G	40325638	NA,G	NA,A	NA,1	NA,inf	NA,inf	NA,3.10694	0.00228902	0.00878364
2	chr20:40322345:A:T	40322345	NA,T	NA,A	NA,1	NA,inf	NA,inf	NA,3.08749	0.00221226	0.00848243
2	chr20:40325721:G:A	40325721	NA,A	NA,G	NA,1	NA,inf	NA,inf	NA,3.08749	0.00221226	0.00848243
2	chr20:40324641:G:A	40324641	NA,A	NA,G	NA,1	NA,inf	NA,inf	NA,3.08749	0.00221226	0.00848243
2	chr20:41033585:G:C	41033585	C,C	G,G	1,1	-inf,inf	inf,inf	3.3284,2.53211	0.00220662	0.0111705
2	chr20:40601827:T:C	40601827	C,C	T,T	1,1	inf,inf	inf,inf	3.41142,0.330548	0.00219467	0.00248608
2	chr20:40323557:G:A	40323557	NA,A	NA,G	NA,1	NA,inf	NA,inf	NA,3.08163	0.00218919	0.00839112
2	chr20:40570196:T:G	40570196	G,G	T,T	1,1	inf,inf	inf,inf	3.096,0.75769	0.00218096	0.00245289
2	chr20:40581895:T:C	40581895	NA,C	NA,T	NA,1	NA,inf	NA,inf	NA,2.65599	0.00211348	0.00561421
2	chr20:40364671:C:T	40364671	NA,T	NA,C	NA,1	NA,inf	NA,inf	NA,3.0359	0.00204794	0.00766217
2	chr20:41881106:T:C	41881106	C,NA	T,NA	1,NA	inf,NA	inf,NA	2.46707,NA	0.00204416	0.00679867
2	chr20:40587646:G:T	40587646	T,T	G,G	1,1	inf,inf	inf,inf	3.36483,0.0107811	0.0020177	0.00240179
2	chr20:42001108:G:A	42001108	A,A	G,G	1,1	inf,-inf	inf,inf	0.949422,3.01035	0.00194021	0.00636667
2	chr20:40600022:A:T	40600022	T,T	A,A	1,1	inf,inf	inf,inf	3.34668,0.32259	0.00191567	0.00217891
2	chr20:40602478:A:G	40602478	G,G	A,A	1,1	inf,inf	inf,inf	3.25785,0.453978	0.00187046	0.00213343
2	chr20:40682754:G:A	40682754	A,A	G,G	1,1	inf,-inf	inf,inf	3.28816,0.298314	0.00184932	0.00276271
2	chr20:40686030:G:A	40686030	A,A	G,G	1,1	inf,-inf	inf,inf	3.26165,0.344189	0.00184694	0.00276818
2	chr20:40534252:T:C	40534252	C,C	T,T	1,1	inf,inf	inf,inf	2.2059,1.63348	0.00174675	0.00219592
2	chr20:40572274:A:G	40572274	G,G	A,A	1,1	inf,inf	inf,inf	3.35476,0.144198	0.00172828	0.00197112
2	chr20:40602118:ATATT:A	40602118	A,A	ATATT,ATATT	1,1	inf,inf	inf,inf	3.29773,0.318551	0.0017269	0.001971
2	chr20:40544088:C:T	40544088	T,T	C,C	1,1	inf,inf	inf,inf	3.26382,0.00938922	0.00165973	0.00197987
2	chr20:40589383:C:G	40589383	G,G	C,C	1,1	inf,inf	inf,inf	3.20379,0.433493	0.00165341	0.00188419
2	chr20:41880396:G:A	41880396	A,A	G,G	1,1	inf,inf	inf,inf	3.27241,0.382535	0.00163881	0.00454242
2	chr20:40569209:C:T	40569209	T,T	C,C	1,1	inf,inf	inf,inf	3.33936,0.179827	0.00156469	0.00256883
2	chr20:40685871:A:T	40685871	T,T	A,A	1,1	inf,-inf	inf,inf	3.20838,0.284654	0.00155299	0.00233633
2	chr20:40683025:AC:A	40683025	A,A	AC,AC	1,1	inf,-inf	inf,inf	3.1846,0.312353	0.0015285	0.0023046
2	chr20:40567273:G:A	40567273	A,A	G,G	1,1	inf,inf	inf,inf	3.32532,0.158629	0.00149679	0.00246256
2	chr20:40991342:A:C	40991342	C,NA	A,NA	1,NA	inf,NA	inf,NA	1.93345,NA	0.00146174	0.00395884
2	chr20:40998559:C:A	40998559	A,A	C,C	1,1	-inf,inf	inf,inf	4.42355,1.06899	0.00136745	0.00724962
2	chr20:40361544:T:C	40361544	NA,C	NA,T	NA,1	NA,inf	NA,inf	NA,2.79584	0.00134577	0.00498056
2	chr20:40858578:G:A	40858578	A,A	G,G	1,1	inf,inf	inf,inf	2.48942,1.11449	0.0013388	0.00377886
2	chr20:40685341:G:T	40685341	T,T	G,G	1,1	inf,-inf	inf,inf	3.14343,0.252805	0.00132016	0.00199465
2	chr20:40682193:A:G	40682193	G,G	A,A	1,1	inf,-inf	inf,inf	3.08761,0.308213	0.00125432	0.00190711
2	chr20:40862237:G:A	40862237	A,A	G,G	1,1	inf,inf	inf,inf	2.60841,0.895601	0.00123386	0.00348225
2	chr20:40861233:C:T	40861233	T,T	C,C	1,1	inf,inf	inf,inf	2.55656,0.96624	0.00123288	0.00348282
2	chr20:40694664:A:G	40694664	G,G	A,A	1,1	inf,-inf	inf,inf	3.08207,0.295766	0.00122791	0.00187042
2	chr20:40861495:C:A	40861495	A,A	C,C	1,1	inf,inf	inf,inf	2.57138,0.925254	0.00119504	0.00337416
2	chr20:40503291:T:C	40503291	C,C	T,T	1,1	inf,inf	inf,inf	3.08703,0.198777	0.00116551	0.00203353
2	chr20:40510335:A:T	40510335	NA,T	NA,A	NA,1	NA,inf	NA,inf	NA,2.35988	0.00113264	0.00306732
2	chr20:42002566:A:G	42002566	G,G	A,A	1,1	inf,-inf	inf,inf	0.82565,2.81727	0.00113121	0.00370705
2	chr20:40319150:T:C	40319150	NA,C	NA,T	NA,1	NA,inf	NA,inf	NA,2.70399	0.00111394	0.00415523
2	chr20:40509591:G:A	40509591	NA,A	NA,G	NA,1	NA,inf	NA,inf	NA,2.34739	0.00110371	0.00298795
2	chr20:41874799:C:T	41874799	T,NA	C,NA	1,NA	inf,NA	inf,NA	2.24837,NA	0.00109273	0.00361796
2	chr20:40381295:AAACCT:A	40381295	NA,A	NA,AAACCT	NA,1	NA,inf	NA,inf	NA,2.67603	0.00107346	0.00393898
2	chr20:40154484:T:C	40154484	NA,C	NA,T	NA,1	NA,inf	NA,inf	NA,2.34303	0.00106596	0.00317152
2	chr20:40715328:A:G	40715328	NA,G	NA,A	NA,1	NA,-inf	NA,inf	NA,2.33764	0.00104978	0.00298525
2	chr20:40381294:A:T	40381294	NA,T	NA,A	NA,1	NA,inf	NA,inf	NA,2.66159	0.00104616	0.00383556
2	chr20:41984240:A:G	41984240	G,G	A,A	1,1	inf,-inf	inf,inf	1.10521,2.47198	0.00104462	0.0033943
2	chr20:40332980:C:G	40332980	NA,G	NA,C	NA,1	NA,inf	NA,inf	NA,2.66927	0.00104289	0.00388162
2	chr20:40349608:G:A	40349608	NA,A	NA,G	NA,1	NA,inf	NA,inf	NA,2.64774	0.00100834	0.00374418
2	chr20:40245983:TG:T	40245983	T,T	TG,TG	1,1	-inf,inf	inf,inf	2.97613,0.144509	0.000992082	0.00238533
2	chr20:41000205:C:T	41000205	T,T	C,C	1,1	-inf,inf	inf,inf	4.50741,0.586861	0.00097814	0.00470737
2	chr20:40347302:T:C	40347302	NA,C	NA,T	NA,1	NA,inf	NA,inf	NA,2.62432	0.000966407	0.00358315
2	chr20:41192109:G:A	41192109	A,A	G,G	1,1	-inf,-inf	inf,inf	4.38592,1.72645	0.000963772	0.0102627
2	chr20:41787392:TTGA:T	41787392	T,NA	TTGA,NA	1,NA	inf,NA	inf,NA	2.20018,NA	0.000959252	0.00318052
2	chr20:40374024:A:G	40374024	NA,G	NA,A	NA,1	NA,inf	NA,inf	NA,2.59194	0.000932995	0.00337201
2	chr20:40880226:A:G	40880226	G,G	A,A	1,1	inf,inf	inf,inf	1.98962,0.672689	0.000929797	0.00220352
2	chr20:40319757:T:G	40319757	NA,G	NA,T	NA,1	NA,inf	NA,inf	NA,2.59943	0.000925347	0.00342873
2	chr20:40689968:C:A	40689968	A,A	C,C	1,1	inf,inf	inf,inf	2.76521,0.107978	0.000915612	0.00131424
2	chr20:40346753:C:T	40346753	NA,T	NA,C	NA,1	NA,inf	NA,inf	NA,2.58561	0.000902561	0.00333805
2	chr20:40673017:A:C	40673017	C,C	A,A	1,1	inf,-inf	inf,inf	2.76894,0.533089	0.000895388	0.00138224
2	chr20:40995087:C:T	40995087	T,T	C,C	1,1	-inf,inf	inf,inf	4.70083,0.248002	0.000873594	0.00432302
2	chr20:41981209:A:G	41981209	G,G	A,A	1,1	inf,-inf	inf,inf	1.04848,2.42866	0.000871045	0.00282835
2	chr20:41999932:T:C	41999932	C,C	T,T	1,1	inf,-inf	inf,inf	0.727994,2.71977	0.000835455	0.00273115
2	chr20:40685050:A:G	40685050	G,G	A,A	1,1	inf,-inf	inf,inf	2.70217,0.0502133	0.000830966	0.00120025
2	chr20:40253713:G:A	40253713	A,A	G,G	1,1	-inf,-inf	inf,inf	2.71335,0.480837	0.000819652	0.00203226
2	chr20:41821287:C:T	41821287	T,NA	C,NA	1,NA	inf,NA	inf,NA	2.11726,NA	0.000806835	0.00266477
2	chr20:40985506:T:C	40985506	C,C	T,T	1,1	-inf,inf	inf,inf	4.83987,0.0820781	0.000803231	0.00427817
2	chr20:40548207:A:T	40548207	T,T	A,A	1,1	inf,-inf	inf,inf	3.00913,0.00440303	0.000789944	0.000930364
2	chr20:40838562:G:A	40838562	A,A	G,G	1,1	inf,inf	inf,inf	2.70462,0.461992	0.000771457	0.00222085
2	chr20:40994643:G:A	40994643	A,A	G,G	1,1	-inf,inf	inf,inf	4.70184,0.166343	0.000768886	0.00385562
2	chr20:41890348:C:T	41890348	T,NA	C,NA	1,NA	inf,NA	inf,NA	1.9857,NA	0.0007589	0.00244688
2	chr20:40694727:A:G	40694727	G,G	A,A	1,1	inf,-inf	inf,inf	2.84619,0.246367	0.000755511	0.00116686
2	chr20:40543167:G:A	40543167	NA,A	NA,G	NA,1	NA,inf	NA,inf	NA,2.1186	0.000737711	0.00199903
2	chr20:41896200:C:T	41896200	T,NA	C,NA	1,NA	inf,NA	inf,NA	1.9768,NA	0.000737153	0.00237119
2	chr20:40721247:G:T	40721247	NA,T	NA,G	NA,1	NA,inf	NA,inf	NA,2.14851	0.000734066	0.00209336
2	chr20:40736206:C:T	40736206	NA,T	NA,C	NA,1	NA,inf	NA,inf	NA,2.14769	0.000733893	0.00209334
2	chr20:40737464:C:T	40737464	NA,T	NA,C	NA,1	NA,inf	NA,inf	NA,2.14677	0.000732629	0.00208974
2	chr20:40311767:C:T	40311767	NA,T	NA,C	NA,1	NA,inf	NA,inf	NA,2.46248	0.000732532	0.00267378
2	chr20:40735360:A:G	40735360	NA,G	NA,A	NA,1	NA,inf	NA,inf	NA,2.1461	0.000731711	0.0020871
2	chr20:40734712:A:C	40734712	NA,C	NA,A	NA,1	NA,inf	NA,inf	NA,2.14517	0.00073045	0.00208351
2	chr20:40731668:A:G	40731668	NA,G	NA,A	NA,1	NA,inf	NA,inf	NA,2.14077	0.000724015	0.00206496
2	chr20:40897410:A:G	40897410	G,G	A,A	1,1	inf,inf	inf,inf	1.91928,0.595113	0.000711548	0.00169371
2	chr20:40505605:T:C	40505605	NA,C	NA,T	NA,1	NA,inf	NA,inf	NA,2.12115	0.000709654	0.0019321
2	chr20:40208101:A:G	40208101	NA,G	NA,A	NA,1	NA,inf	NA,inf	NA,2.15128	0.000706379	0.00210543
2	chr20:40534791:T:C	40534791	C,C	T,T	1,1	inf,inf	inf,inf	2.19433,1.12372	0.000703613	0.000902268
2	chr20:40696672:C:T	40696672	T,T	C,C	1,1	inf,-inf	inf,inf	2.67594,0.494155	0.000700953	0.00116188
2	chr20:42112322:C:T	42112322	NA,T	NA,C	NA,1	NA,inf	NA,inf	NA,2.10575	0.000700783	0.00206556
2	chr20:40987425:G:A	40987425	A,A	G,G	1,1	-inf,inf	inf,inf	4.57914,0.257363	0.000700719	0.00341338
2	chr20:40605818:C:T	40605818	T,NA	C,NA	1,NA	inf,NA	inf,NA	2.26188,NA	0.000699238	0.00195819
2	chr20:40242778:C:A	40242778	NA,A	NA,C	NA,1	NA,inf	NA,inf	NA,2.07658	0.000695089	0.00196634
2	chr20:40180050:C:T	40180050	T,NA	C,NA	1,NA	-inf,NA	inf,NA	2.13594,NA	0.00069451	0.00202337
2	chr20:41263168:C:G	41263168	G,G	C,C	1,1	-inf,-inf	inf,inf	4.67224,1.34972	0.000692085	0.00890079
2	chr20:40994697:A:G	40994697	G,G	A,A	1,1	-inf,inf	inf,inf	4.55497,0.205747	0.000665192	0.00320973
2	chr20:40997809:C:T	40997809	T,T	C,C	1,1	-inf,inf	inf,inf	4.56083,0.195008	0.000664139	0.00321406
2	chr20:40692111:G:A	40692111	A,A	G,G	1,1	inf,-inf	inf,inf	2.54408,0.197469	0.000651387	0.000970211
2	chr20:40559285:G:A	40559285	A,A	G,G	1,1	inf,inf	inf,inf	2.86786,0.1326	0.000648441	0.000764262
2	chr20:41852068:C:T	41852068	T,T	C,C	1,1	-inf,inf	inf,inf	3.28849,0.180812	0.000632961	0.00197084
2	chr20:41036025:T:C	41036025	C,C	T,T	1,1	-inf,inf	inf,inf	4.43234,1.13367	0.000631687	0.00511351
2	chr20:40677414:AGATAT:A	40677414	A,A	AGATAT,AGATAT	1,1	inf,-inf	inf,inf	2.61456,0.509025	0.000625955	0.00102545
2	chr20:42099455:A:G	42099455	G,G	A,A	1,1	-inf,inf	inf,inf	0.534218,2.70609	0.000623909	0.00187185
2	chr20:40690545:C:T	40690545	T,T	C,C	1,1	inf,inf	inf,inf	2.55452,0.11194	0.000616747	0.000896725
2	chr20:40320512:A:G	40320512	NA,G	NA,A	NA,1	NA,inf	NA,inf	NA,2.35399	0.000600156	0.00219678
2	chr20:41405646:T:C	41405646	C,C	T,T	1,1	-inf,inf	inf,inf	3.84729,1.30024	0.000599403	0.00368606
2	chr20:41772631:T:C	41772631	NA,C	NA,T	NA,1	NA,-inf	NA,inf	NA,2.04784	0.00059771	0.0017727
2	chr20:41918717:A:G	41918717	G,NA	A,NA	1,NA	inf,NA	inf,NA	1.8677,NA	0.000589817	0.00189148
2	chr20:41927797:G:A	41927797	A,NA	G,NA	1,NA	inf,NA	inf,NA	1.87508,NA	0.000589735	0.00190148
2	chr20:40316067:G:A	40316067	NA,A	NA,G	NA,1	NA,inf	NA,inf	NA,2.34417	0.000589149	0.00215378
2	chr20:40571575:G:A	40571575	A,A	G,G	1,1	inf,inf	inf,inf	2.8047,0.225816	0.000571578	0.0009797
2	chr20:41180020:G:T	41180020	T,T	G,G	1,1	-inf,-inf	inf,inf	4.49536,1.36401	0.000570538	0.00652326
2	chr20:40259309:A:G	40259309	G,G	A,A	1,1	-inf,-inf	inf,inf	2.56692,0.424714	0.000570364	0.00141337
2	chr20:40512695:C:T	40512695	NA,T	NA,C	NA,1	NA,inf	NA,inf	NA,1.98838	0.000567994	0.00154994
2	chr20:40337974:C:CAGGAGGCCATGAGTT	40337974	NA,CAGGAGGCCATGAGTT	NA,C	NA,1	NA,inf	NA,inf	NA,2.32031	0.00056604	0.00206645
2	chr20:40529567:T:A	40529567	A,A	T,T	1,1	inf,inf	inf,inf	2.07709,1.13074	0.000564059	0.000732297
2	chr20:40546240:T:G	40546240	G,G	T,T	1,1	inf,inf	inf,inf	2.82882,0.0623646	0.000560807	0.000669553
2	chr20:40538952:G:A	40538952	A,A	G,G	1,1	inf,inf	inf,inf	2.29751,0.864036	0.000556442	0.000711324
2	chr20:40510434:G:A	40510434	A,A	G,G	1,1	inf,inf	inf,inf	2.53502,0.548388	0.00054837	0.00101632
2	chr20:42022060:G:T	42022060	T,T	G,G	1,1	-inf,-inf	inf,inf	0.0891537,2.90509	0.000541336	0.00181636
2	chr20:40328179:G:A	40328179	NA,A	NA,G	NA,1	NA,inf	NA,inf	NA,2.29478	0.000540567	0.00197145
2	chr20:41391386:A:G	41391386	NA,G	NA,A	NA,1	NA,inf	NA,inf	NA,2.78112	0.000537356	0.00174469
2	chr20:40320029:A:G	40320029	NA,G	NA,A	NA,1	NA,inf	NA,inf	NA,2.28237	0.000529258	0.00192645
2	chr20:42112848:G:T	42112848	NA,T	NA,G	NA,1	NA,inf	NA,inf	NA,1.94821	0.000529003	0.00155667
2	chr20:40316629:C:T	40316629	NA,T	NA,C	NA,1	NA,inf	NA,inf	NA,2.27989	0.000527116	0.00191834
2	chr20:40317220:C:T	40317220	NA,T	NA,C	NA,1	NA,inf	NA,inf	NA,2.27989	0.000527116	0.00191834
2	chr20:40313868:G:A	40313868	NA,A	NA,G	NA,1	NA,inf	NA,inf	NA,2.27989	0.000527116	0.00191834
2	chr20:40318347:C:T	40318347	NA,T	NA,C	NA,1	NA,inf	NA,inf	NA,2.27989	0.000527116	0.00191834
2	chr20:40316817:T:A	40316817	NA,A	NA,T	NA,1	NA,inf	NA,inf	NA,2.27917	0.000526488	0.00191598
2	chr20:40532283:A:G	40532283	G,NA	A,NA	1,NA	inf,NA	inf,NA	2.03477,NA	0.000523793	0.00139319
2	chr20:40696930:C:T	40696930	T,T	C,C	1,1	inf,-inf	inf,inf	2.49536,0.531478	0.000521806	0.000873738
2	chr20:40657831:C:T	40657831	T,T	C,C	1,1	inf,-inf	inf,inf	1.80076,1.35731	0.000518869	0.000982667
2	chr20:41179760:G:A	41179760	A,A	G,G	1,1	-inf,-inf	inf,inf	4.45259,1.33776	0.000517408	0.00577588
2	chr20:42093557:T:C	42093557	NA,C	NA,T	NA,1	NA,inf	NA,inf	NA,1.93592	0.000515205	0.00151257
2	chr20:40695228:C:T	40695228	T,T	C,C	1,1	inf,-inf	inf,inf	2.47791,0.0351242	0.000513554	0.000762845
2	chr20:40305280:C:T	40305280	NA,T	NA,C	NA,1	NA,inf	NA,inf	NA,2.25845	0.000507433	0.00184376
2	chr20:41405600:G:A	41405600	A,A	G,G	1,1	-inf,inf	inf,inf	3.75032,1.26969	0.000503744	0.00297348
2	chr20:40979166:C:T	40979166	T,NA	C,NA	1,NA	-inf,NA	inf,NA	2.72684,NA	0.000502671	0.00155689
2	chr20:40243808:C:A	40243808	A,A	C,C	1,1	-inf,inf	inf,inf	2.64136,0.13232	0.000502039	0.00122087
2	chr20:41903917:C:G	41903917	G,NA	C,NA	1,NA	inf,NA	inf,NA	1.78875,NA	0.000500077	0.00159877
2	chr20:40508330:G:C	40508330	C,C	G,G	1,1	inf,inf	inf,inf	2.66387,0.174153	0.000499785	0.000891697
2	chr20:42076700:TGAACA:T	42076700	T,T	TGAACA,TGAACA	1,1	inf,-inf	inf,inf	0.550671,2.5939	0.000498731	0.00160968
2	chr20:40608807:A:G	40608807	G,NA	A,NA	1,NA	inf,NA	inf,NA	2.1721,NA	0.000490689	0.00118132
2	chr20:40142723:C:G	40142723	NA,G	NA,C	NA,1	NA,inf	NA,inf	NA,1.89431	0.000490585	0.00137227
2	chr20:40680987:A:G	40680987	G,G	A,A	1,1	inf,-inf	inf,inf	2.48014,0.512667	0.000485324	0.000806883
2	chr20:40560062:C:T	40560062	T,T	C,C	1,1	-inf,-inf	inf,inf	2.65242,0.476424	0.000473932	0.000755629
2	chr20:40651721:TG:T	40651721	T,T	TG,TG	1,1	inf,-inf	inf,inf	1.64108,1.4655	0.000472981	0.000915206
2	chr20:40674334:T:C	40674334	C,C	T,T	1,1	inf,-inf	inf,inf	2.4988,0.473022	0.000472541	0.00078305
2	chr20:40673715:C:T	40673715	T,T	C,C	1,1	inf,-inf	inf,inf	2.42564,0.573877	0.000469388	0.000783634
2	chr20:40670934:A:C	40670934	C,C	A,A	1,1	inf,inf	inf,inf	2.34913,0.425922	0.000468424	0.00065588
2	chr20:40569234:G:C	40569234	C,C	G,G	1,1	inf,inf	inf,inf	1.04813,2.05843	0.000466117	0.000675568
2	chr20:40413422:AAAC:A	40413422	A,NA	AAAC,NA	1,NA	inf,NA	inf,NA	2.00775,NA	0.000465578	0.00133065
2	chr20:40806989:ATGACTTCAC:A	40806989	A,NA	ATGACTTCAC,NA	1,NA	-inf,NA	inf,NA	2.03224,NA	0.000459401	0.00123064
2	chr20:41152318:C:T	41152318	T,NA	C,NA	1,NA	-inf,NA	inf,NA	3.01672,NA	0.000458328	0.00153937
2	chr20:40837133:G:A	40837133	A,A	G,G	1,1	inf,inf	inf,inf	2.01882,0.935907	0.000457446	0.00127706
2	chr20:40307617:G:A	40307617	NA,A	NA,G	NA,1	NA,inf	NA,inf	NA,2.19505	0.000454892	0.00164542
2	chr20:40672356:G:C	40672356	C,C	G,G	1,1	inf,inf	inf,inf	2.66213,0.0821578	0.000453336	0.000709295
2	chr20:42009255:C:A	42009255	A,A	C,C	1,1	-inf,inf	inf,inf	0.872108,2.23658	0.000452742	0.00137975
2	chr20:40829475:A:G	40829475	G,G	A,A	1,1	inf,inf	inf,inf	2.47396,0.346268	0.000449493	0.00134135
2	chr20:40469981:C:T	40469981	T,T	C,C	1,1	inf,-inf	inf,inf	2.23318,0.84711	0.000447007	0.00127275
2	chr20:40679746:A:T	40679746	T,T	A,A	1,1	inf,-inf	inf,inf	2.42044,0.529871	0.000442654	0.000740933
2	chr20:40474238:C:T	40474238	T,NA	C,NA	1,NA	inf,NA	inf,NA	1.96964,NA	0.000439216	0.00117014
2	chr20:40810926:A:G	40810926	NA,G	NA,A	NA,1	NA,-inf	NA,inf	NA,1.91579	0.000438935	0.00130105
2	chr20:40943814:G:A	40943814	A,A	G,G	1,1	inf,inf	inf,inf	2.06848,0.0637755	0.000432224	0.00115481
2	chr20:40315376:C:T	40315376	NA,T	NA,C	NA,1	NA,inf	NA,inf	NA,2.16195	0.0004305	0.00155367
2	chr20:40486109:A:C	40486109	C,NA	A,NA	1,NA	inf,NA	inf,NA	2.02424,NA	0.000426192	0.00140662
2	chr20:40504485:T:C	40504485	C,C	T,T	1,1	inf,inf	inf,inf	2.54022,0.255915	0.000425525	0.00076481
2	chr20:41085990:C:T	41085990	T,T	C,C	1,1	-inf,inf	inf,inf	4.02552,0.888104	0.000424387	0.00234983
2	chr20:40679023:G:T	40679023	T,T	G,G	1,1	inf,-inf	inf,inf	2.42959,0.477385	0.000418512	0.000699672
2	chr20:40833374:G:A	40833374	A,A	G,G	1,1	inf,inf	inf,inf	2.14772,0.725381	0.000415321	0.00117637
2	chr20:40319533:T:G	40319533	NA,G	NA,T	NA,1	NA,inf	NA,inf	NA,2.14102	0.000414779	0.0014946
2	chr20:40453212:C:T	40453212	NA,T	NA,C	NA,1	NA,-inf	NA,inf	NA,1.86214	0.000412184	0.0011676
2	chr20:40478189:G:A	40478189	NA,A	NA,G	NA,1	NA,-inf	NA,inf	NA,1.83046	0.000406392	0.00116849
2	chr20:40251555:A:G	40251555	G,G	A,A	1,1	-inf,inf	inf,inf	2.53296,0.138555	0.000406142	0.000991207
2	chr20:41364701:C:T	41364701	T,T	C,C	1,1	-inf,inf	inf,inf	1.04289,2.84555	0.000397992	0.00128259
2	chr20:40522073:A:T	40522073	T,T	A,A	1,1	inf,inf	inf,inf	2.07326,0.924486	0.00039798	0.000522491
2	chr20:40509673:A:G	40509673	G,G	A,A	1,1	inf,-inf	inf,inf	2.53966,0.257976	0.00039124	0.000728679
2	chr20:40422809:CA:C	40422809	C,NA	CA,NA	1,NA	inf,NA	inf,NA	1.82799,NA	0.000390373	0.000967567
2	chr20:41450872:C:G	41450872	G,NA	C,NA	1,NA	inf,NA	inf,NA	1.12086,NA	0.000390195	0.00106712
2	chr20:40676591:G:C	40676591	C,C	G,G	1,1	inf,inf	inf,inf	2.36435,0.00238841	0.000389346	0.000594222
2	chr20:40554089:C:T	40554089	T,T	C,C	1,1	inf,inf	inf,inf	2.06571,0.936514	0.000387952	0.000729073
2	chr20:41395450:C:T	41395450	NA,T	NA,C	NA,1	NA,inf	NA,inf	NA,2.55598	0.000386993	0.00124119
2	chr20:41197420:A:T	41197420	T,NA	A,NA	1,NA	-inf,NA	inf,NA	2.90658,NA	0.000384292	0.00128195
2	chr20:41972744:C:A	41972744	A,A	C,C	1,1	-inf,inf	inf,inf	1.63226,1.55643	0.000382571	0.00120303
2	chr20:40526229:C:G	40526229	G,G	C,C	1,1	inf,inf	inf,inf	2.6074,0.0189546	0.000382559	0.000702741
2	chr20:40672025:A:C	40672025	NA,C	NA,A	NA,1	NA,-inf	NA,inf	NA,1.793	0.000381807	0.00114175
2	chr20:41034202:G:A	41034202	A,A	G,G	1,1	-inf,inf	inf,inf	3.97399,0.862456	0.00038065	0.00208569
2	chr20:41882885:G:C	41882885	C,C	G,G	1,1	inf,inf	inf,inf	2.79016,0.264944	0.000380334	0.00109507
2	chr20:41218219:G:A	41218219	A,A	G,G	1,1	-inf,-inf	inf,inf	4.23181,1.25962	0.000379998	0.00362012
2	chr20:41049649:C:T	41049649	T,T	C,C	1,1	-inf,inf	inf,inf	4.36604,1.86593	0.000378558	0.0135613
2	chr20:40870304:C:T	40870304	T,T	C,C	1,1	inf,inf	inf,inf	1.56825,1.34699	0.000378273	0.00105473
2	chr20:40560768:A:G	40560768	G,G	A,A	1,1	inf,inf	inf,inf	1.39081,1.63867	0.000377353	0.000516738
2	chr20:40248502:G:A	40248502	NA,A	NA,G	NA,1	NA,-inf	NA,inf	NA,1.79793	0.000377246	0.00109011
2	chr20:41997377:TG:T	41997377	NA,T	NA,TG	NA,1	NA,-inf	NA,inf	NA,1.88549	0.000376617	0.00121383
2	chr20:40244984:C:G	40244984	NA,G	NA,C	NA,1	NA,-inf	NA,inf	NA,1.80052	0.00037442	0.00108774
2	chr20:41121239:C:T	41121239	T,NA	C,NA	1,NA	-inf,NA	inf,NA	2.90537,NA	0.000374354	0.00125529
2	chr20:40816601:G:A	40816601	NA,A	NA,G	NA,1	NA,-inf	NA,inf	NA,1.75615	0.000371275	0.00108179
2	chr20:40538064:T:C	40538064	C,C	T,T	1,1	inf,-inf	inf,inf	2.16919,0.70586	0.00036372	0.000714726
2	chr20:41715993:G:GC	41715993	GC,NA	G,NA	1,NA	-inf,NA	inf,NA	2.39963,NA	0.000363692	0.00100058
2	chr20:41812076:G:A	41812076	A,NA	G,NA	1,NA	-inf,NA	inf,NA	2.35923,NA	0.000361668	0.000995116
2	chr20:41503719:T:C	41503719	NA,C	NA,T	NA,1	NA,inf	NA,inf	NA,1.59548	0.000361426	0.00103015
2	chr20:41626849:C:T	41626849	T,NA	C,NA	1,NA	-inf,NA	inf,NA	2.41773,NA	0.000360949	0.00111496
2	chr20:41407484:G:A	41407484	A,A	G,G	1,1	-inf,inf	inf,inf	3.684,0.988976	0.000360781	0.00185024
2	chr20:41305386:G:A	41305386	A,A	G,G	1,1	-inf,-inf	inf,inf	4.69191,0.896809	0.000358731	0.00445957
2	chr20:40248504:G:A	40248504	A,A	G,G	1,1	-inf,inf	inf,inf	2.48037,0.121458	0.000358499	0.000879142
2	chr20:40910487:G:A	40910487	A,A	G,G	1,1	inf,-inf	inf,inf	1.96138,0.883088	0.000356706	0.000988085
2	chr20:41032047:A:C	41032047	C,C	A,A	1,1	-inf,-inf	inf,inf	4.91504,0.0374036	0.000354759	0.00346088
2	chr20:40823767:A:G	40823767	NA,G	NA,A	NA,1	NA,-inf	NA,inf	NA,1.72957	0.000354667	0.00103296
2	chr20:40280304:G:A	40280304	NA,A	NA,G	NA,1	NA,inf	NA,inf	NA,2.0483	0.00035372	0.001266
2	chr20:41259008:C:A	41259008	A,A	C,C	1,1	-inf,-inf	inf,inf	4.68704,0.886429	0.000353112	0.00430426
2	chr20:42028522:G:A	42028522	A,A	G,G	1,1	inf,-inf	inf,inf	1.49075,1.50845	0.000352393	0.00108483
2	chr20:40436382:T:G	40436382	NA,G	NA,T	NA,1	NA,inf	NA,inf	NA,1.73856	0.000352162	0.0010039
2	chr20:40847923:G:A	40847923	A,NA	G,NA	1,NA	inf,NA	inf,NA	1.64394,NA	0.000350781	0.000985294
2	chr20:41216430:C:T	41216430	T,T	C,C	1,1	-inf,-inf	inf,inf	4.18822,1.24358	0.000350612	0.00326932
2	chr20:40518647:A:G	40518647	G,G	A,A	1,1	inf,inf	inf,inf	2.01806,0.90729	0.000349031	0.000462047
2	chr20:41275025:C:T	41275025	T,NA	C,NA	1,NA	-inf,NA	inf,NA	2.86544,NA	0.000347576	0.00116613
2	chr20:41343188:G:C	41343188	C,C	G,G	1,1	-inf,-inf	inf,inf	4.9561,0.340107	0.000346642	0.00430176
2	chr20:41113644:A:G	41113644	G,G	A,A	1,1	-inf,inf	inf,inf	4.49172,0.732921	0.000343707	0.00284849
2	chr20:40505009:T:C	40505009	C,C	T,T	1,1	inf,-inf	inf,inf	2.49641,0.182828	0.000341057	0.000637386
2	chr20:40248654:G:A	40248654	A,A	G,G	1,1	-inf,-inf	inf,inf	2.47779,0.00640092	0.000340513	0.000840683
2	chr20:40295549:C:T	40295549	NA,T	NA,C	NA,1	NA,-inf	NA,inf	NA,1.71163	0.000339449	0.00100526
2	chr20:42045146:T:C	42045146	C,C	T,T	1,1	inf,-inf	inf,inf	0.071165,2.68213	0.000339294	0.00112233
2	chr20:41163362:C:T	41163362	NA,T	NA,C	NA,1	NA,inf	NA,inf	NA,1.97033	0.000335159	0.000994551
2	chr20:40510610:G:A	40510610	A,A	G,G	1,1	inf,inf	inf,inf	2.52108,0.037292	0.000334258	0.000613123
2	chr20:41724933:C:T	41724933	T,NA	C,NA	1,NA	-inf,NA	inf,NA	2.34411,NA	0.00033415	0.000918857
2	chr20:40819504:C:T	40819504	NA,T	NA,C	NA,1	NA,-inf	NA,inf	NA,1.61791	0.000334007	0.000963035
2	chr20:41781319:G:T	41781319	T,NA	G,NA	1,NA	-inf,NA	inf,NA	2.03647,NA	0.000333035	0.00101197
2	chr20:42079224:A:G	42079224	G,G	A,A	1,1	inf,-inf	inf,inf	1.10099,1.89853	0.000332412	0.00104962
2	chr20:40704291:G:A	40704291	A,NA	G,NA	1,NA	-inf,NA	inf,NA	1.73484,NA	0.00033051	0.00078573
2	chr20:42010432:C:T	42010432	T,T	C,C	1,1	-inf,inf	inf,inf	1.17932,1.69787	0.000330199	0.000989114
2	chr20:40131952:G:T	40131952	T,NA	G,NA	1,NA	inf,NA	inf,NA	1.83217,NA	0.000329552	0.000937328
2	chr20:40758650:C:T	40758650	T,T	C,C	1,1	-inf,inf	inf,inf	0.185109,2.43778	0.000329461	0.000999016
2	chr20:40493066:T:C	40493066	NA,C	NA,T	NA,1	NA,-inf	NA,inf	NA,1.6932	0.000327408	0.000952762
2	chr20:40820151:C:A	40820151	NA,A	NA,C	NA,1	NA,-inf	NA,inf	NA,1.67915	0.000324183	0.000942813
2	chr20:40535190:T:C	40535190	C,C	T,T	1,1	inf,-inf	inf,inf	2.44894,0.163858	0.000323987	0.000602563
2	chr20:41817423:C:A	41817423	A,NA	C,NA	1,NA	-inf,NA	inf,NA	1.79644,NA	0.000323957	0.00094517
2	chr20:41423918:CT:C	41423918	NA,C	NA,CT	NA,1	NA,inf	NA,inf	NA,1.53737	0.000322376	0.000919686
2	chr20:42044464:A:T	42044464	T,T	A,A	1,1	inf,-inf	inf,inf	0.0493897,2.65505	0.000318564	0.00105411
2	chr20:41047799:C:T	41047799	T,T	C,C	1,1	-inf,inf	inf,inf	3.87838,0.839147	0.000318539	0.00170383
2	chr20:42055026:T:C	42055026	C,C	T,T	1,1	inf,-inf	inf,inf	0.72545,2.21382	0.000312451	0.00100188
2	chr20:40357120:A:G	40357120	G,NA	A,NA	1,NA	-inf,NA	inf,NA	1.84904,NA	0.000312281	0.000728772
2	chr20:40746398:G:A	40746398	A,NA	G,NA	1,NA	-inf,NA	inf,NA	1.62361,NA	0.000310373	0.000706766
2	chr20:40162690:C:G	40162690	NA,G	NA,C	NA,1	NA,-inf	NA,inf	NA,1.65015	0.000309817	0.000909759
2	chr20:41330479:G:A	41330479	A,A	G,G	1,1	-inf,-inf	inf,inf	4.926,0.547289	0.000309572	0.00417172
2	chr20:41300968:G:A	41300968	A,A	G,G	1,1	-inf,-inf	inf,inf	4.71515,0.775755	0.000309287	0.00386348
2	chr20:41371276:G:A	41371276	A,A	G,G	1,1	-inf,inf	inf,inf	0.998629,2.72516	0.00030721	0.000983224
2	chr20:40910057:T:A	40910057	A,A	T,T	1,1	inf,-inf	inf,inf	1.91991,0.838107	0.000306415	0.000848512
2	chr20:40799874:G:A	40799874	NA,A	NA,G	NA,1	NA,-inf	NA,inf	NA,1.71512	0.000305511	0.000904176
2	chr20:40506465:T:C	40506465	C,C	T,T	1,1	inf,-inf	inf,inf	2.39756,0.273912	0.00030275	0.000573346
2	chr20:40052309:C:T	40052309	NA,T	NA,C	NA,1	NA,-inf	NA,inf	NA,1.67201	0.000302662	0.000910801
2	chr20:40753813:G:C	40753813	C,C	G,G	1,1	-inf,inf	inf,inf	0.216711,2.37621	0.000302181	0.000922993
2	chr20:41986125:C:T	41986125	T,T	C,C	1,1	-inf,inf	inf,inf	1.53597,1.51114	0.000301643	0.000940265
2	chr20:40530509:T:C	40530509	C,C	T,T	1,1	inf,-inf	inf,inf	1.9645,0.897532	0.000301416	0.000607987
2	chr20:41698035:ACTC:A	41698035	A,NA	ACTC,NA	1,NA	-inf,NA	inf,NA	2.26618,NA	0.000299429	0.000821797
2	chr20:40815728:G:A	40815728	NA,A	NA,G	NA,1	NA,-inf	NA,inf	NA,1.63652	0.000298104	0.000867338
2	chr20:42102336:T:A	42102336	A,A	T,T	1,1	inf,-inf	inf,inf	0.187867,2.55732	0.00029765	0.000972849
2	chr20:42094200:A:G	42094200	G,G	A,A	1,1	inf,-inf	inf,inf	0.892696,2.04843	0.000296642	0.000945619
2	chr20:40522302:G:A	40522302	NA,A	NA,G	NA,1	NA,-inf	NA,inf	NA,1.65355	0.000296617	0.000850022
2	chr20:41056215:A:G	41056215	G,G	A,A	1,1	-inf,inf	inf,inf	3.668,0.917628	0.00029521	0.00145602
2	chr20:40713007:C:T	40713007	NA,T	NA,C	NA,1	NA,inf	NA,inf	NA,1.62418	0.000294509	0.000847638
2	chr20:40425202:C:T	40425202	NA,T	NA,C	NA,1	NA,inf	NA,inf	NA,1.63704	0.000292092	0.000811114
2	chr20:40198222:G:T	40198222	T,NA	G,NA	1,NA	inf,NA	inf,NA	1.80701,NA	0.000292057	0.000762401
2	chr20:41194535:CT:C	41194535	C,C	CT,CT	1,1	-inf,-inf	inf,inf	3.96869,0.963028	0.000291267	0.00188595
2	chr20:41187745:G:A	41187745	A,A	G,G	1,1	-inf,-inf	inf,inf	3.97326,0.961599	0.000290771	0.00189491
2	chr20:40611172:G:A	40611172	A,NA	G,NA	1,NA	inf,NA	inf,NA	1.77739,NA	0.000290128	0.000772626
2	chr20:41285390:G:A	41285390	A,A	G,G	1,1	-inf,-inf	inf,inf	4.63921,0.809472	0.000290044	0.0035044
2	chr20:40853676:A:C	40853676	C,C	A,A	1,1	inf,inf	inf,inf	2.15802,0.505074	0.000289378	0.000819782
2	chr20:41113733:T:A	41113733	A,A	T,T	1,1	-inf,inf	inf,inf	4.42866,0.711062	0.000288788	0.00238522
2	chr20:40514360:G:C	40514360	C,C	G,G	1,1	inf,-inf	inf,inf	2.46072,0.0878883	0.000287664	0.000540889
2	chr20:42060773:G:A	42060773	NA,A	NA,G	NA,1	NA,-inf	NA,inf	NA,1.74336	0.000286556	0.000906193
2	chr20:41025905:A:G	41025905	G,G	A,A	1,1	-inf,inf	inf,inf	4.6353,0.36677	0.000284324	0.00235582
2	chr20:40326640:G:A	40326640	A,A	G,G	1,1	-inf,inf	inf,inf	0.215039,2.78492	0.000283819	0.00107136
2	chr20:41335690:C:T	41335690	T,T	C,C	1,1	-inf,-inf	inf,inf	4.83009,0.563318	0.00028379	0.0037302
2	chr20:40534411:T:A	40534411	A,A	T,T	1,1	inf,-inf	inf,inf	2.4205,0.142053	0.000282091	0.000527645
2	chr20:40518296:C:A	40518296	A,A	C,C	1,1	inf,inf	inf,inf	2.44099,0.018449	0.00028185	0.000519816
2	chr20:41174174:G:T	41174174	T,NA	G,NA	1,NA	inf,NA	inf,NA	1.38236,NA	0.000281409	0.000759934
2	chr20:41115281:T:G	41115281	G,G	T,T	1,1	-inf,inf	inf,inf	3.78638,0.833097	0.000280349	0.00145389
2	chr20:40505279:T:A	40505279	A,A	T,T	1,1	inf,inf	inf,inf	2.40826,0.0942204	0.000280173	0.00051629
2	chr20:41294981:A:G	41294981	G,G	A,A	1,1	-inf,-inf	inf,inf	4.59174,0.824002	0.00027753	0.00327942
2	chr20:42098028:G:T	42098028	T,T	G,G	1,1	inf,-inf	inf,inf	0.0127037,2.59184	0.000277184	0.000911523
2	chr20:40299773:T:C	40299773	NA,C	NA,T	NA,1	NA,-inf	NA,inf	NA,1.60098	0.000276749	0.000819094
2	chr20:41292506:G:A	41292506	A,A	G,G	1,1	-inf,-inf	inf,inf	4.62633,0.788349	0.000276136	0.00331816
2	chr20:41972608:T:C	41972608	C,C	T,T	1,1	inf,-inf	inf,inf	1.21904,1.83309	0.000273659	0.000880095
2	chr20:41341933:T:C	41341933	C,C	T,T	1,1	-inf,-inf	inf,inf	4.99255,0.0211855	0.00027358	0.00340523
2	chr20:40515646:T:A	40515646	A,A	T,T	1,1	inf,inf	inf,inf	2.05145,0.709694	0.000272912	0.00036287
2	chr20:40514658:C:A	40514658	A,A	C,C	1,1	inf,inf	inf,inf	2.0581,0.700149	0.000271638	0.000361435
2	chr20:42015045:A:G	42015045	G,G	A,A	1,1	inf,-inf	inf,inf	0.812694,2.03646	0.000271522	0.000870329
2	chr20:41556870:A:G	41556870	NA,G	NA,A	NA,1	NA,inf	NA,inf	NA,1.5811	0.000271052	0.000783412
2	chr20:42003989:A:G	42003989	NA,G	NA,A	NA,1	NA,-inf	NA,inf	NA,1.67217	0.000270783	0.00086723
2	chr20:40297788:A:G	40297788	NA,G	NA,A	NA,1	NA,-inf	NA,inf	NA,1.58839	0.000270467	0.000800421
2	chr20:40510492:A:G	40510492	G,G	A,A	1,1	inf,-inf	inf,inf	2.41264,0.0781634	0.000269254	0.000502605
2	chr20:40877855:A:G	40877855	G,G	A,A	1,1	inf,inf	inf,inf	1.14492,1.5326	0.000269093	0.000746007
2	chr20:42089005:A:G	42089005	G,NA	A,NA	1,NA	inf,NA	inf,NA	1.64241,NA	0.000269012	0.000771147
2	chr20:41807065:T:G	41807065	G,G	T,T	1,1	inf,inf	inf,inf	2.21891,1.09272	0.000268738	0.000832743
2	chr20:41117763:A:G	41117763	G,G	A,A	1,1	-inf,-inf	inf,inf	4.76857,0.0407514	0.000267612	0.00253764
2	chr20:41092190:A:G	41092190	G,G	A,A	1,1	-inf,inf	inf,inf	4.41051,0.598262	0.000267582	0.00209395
2	chr20:40671790:C:T	40671790	T,T	C,C	1,1	inf,inf	inf,inf	2.00889,0.485227	0.000267242	0.000382275
2	chr20:41340873:C:A	41340873	A,A	C,C	1,1	-inf,-inf	inf,inf	4.98712,0.0284102	0.000266524	0.00333186
2	chr20:41460045:A:C	41460045	NA,C	NA,A	NA,1	NA,inf	NA,inf	NA,1.42655	0.000265306	0.000755418
2	chr20:41902034:G:C	41902034	C,C	G,G	1,1	-inf,-inf	inf,inf	1.73752,0.702126	0.000264036	0.000711832
2	chr20:41161877:C:T	41161877	T,NA	C,NA	1,NA	inf,NA	inf,NA	1.35108,NA	0.000263329	0.000711249
2	chr20:41983539:C:T	41983539	T,T	C,C	1,1	inf,-inf	inf,inf	1.04385,1.92042	0.000262662	0.000834963
2	chr20:40748186:G:A	40748186	NA,A	NA,G	NA,1	NA,inf	NA,inf	NA,1.57916	0.000262219	0.000725823
2	chr20:41755741:G:C	41755741	C,NA	G,NA	1,NA	inf,NA	inf,NA	2.06412,NA	0.000260625	0.000718218
2	chr20:42038712:C:T	42038712	T,T	C,C	1,1	-inf,inf	inf,inf	0.491007,2.21212	0.000260418	0.000797206
2	chr20:41649844:G:A	41649844	A,NA	G,NA	1,NA	inf,NA	inf,NA	1.58859,NA	0.000259963	0.00085313
2	chr20:40286296:G:T	40286296	NA,T	NA,G	NA,1	NA,-inf	NA,inf	NA,1.55786	0.000256148	0.00075758
2	chr20:40278537:A:T	40278537	NA,T	NA,A	NA,1	NA,-inf	NA,inf	NA,1.55786	0.000256148	0.00075758
2	chr20:40445625:G:A	40445625	NA,A	NA,G	NA,1	NA,-inf	NA,inf	NA,1.60751	0.000255645	0.000733696
2	chr20:40702723:C:T	40702723	NA,T	NA,C	NA,1	NA,inf	NA,inf	NA,1.56739	0.000255305	0.000724055
2	chr20:40545143:C:T	40545143	T,T	C,C	1,1	inf,inf	inf,inf	2.3508,0.287657	0.000255239	0.000482337
2	chr20:41136062:T:C	41136062	C,C	T,T	1,1	-inf,inf	inf,inf	0.226819,2.69811	0.000253405	0.000778986
2	chr20:41549154:A:G	41549154	NA,G	NA,A	NA,1	NA,inf	NA,inf	NA,1.40215	0.000253281	0.000720937
2	chr20:41451774:G:C	41451774	NA,C	NA,G	NA,1	NA,inf	NA,inf	NA,1.40232	0.000253005	0.000720027
2	chr20:40279959:C:A	40279959	NA,A	NA,C	NA,1	NA,-inf	NA,inf	NA,1.54625	0.000250796	0.000741384
2	chr20:41496648:C:T	41496648	NA,T	NA,C	NA,1	NA,inf	NA,inf	NA,1.5377	0.000250499	0.000724178
2	chr20:41274151:A:G	41274151	G,NA	A,NA	1,NA	inf,NA	inf,NA	1.32857,NA	0.000249852	0.000675823
2	chr20:40861740:G:C	40861740	NA,C	NA,G	NA,1	NA,-inf	NA,inf	NA,1.53079	0.000248403	0.000734491
2	chr20:41531145:G:A	41531145	NA,A	NA,G	NA,1	NA,inf	NA,inf	NA,1.53226	0.000248393	0.000717929
2	chr20:41553477:C:G	41553477	NA,G	NA,C	NA,1	NA,inf	NA,inf	NA,1.53154	0.000248057	0.000716956
2	chr20:41533340:T:A	41533340	NA,A	NA,T	NA,1	NA,inf	NA,inf	NA,1.53154	0.000248057	0.000716956
2	chr20:41556773:A:G	41556773	NA,G	NA,A	NA,1	NA,inf	NA,inf	NA,1.53154	0.000248057	0.000716956
2	chr20:41554238:T:C	41554238	NA,C	NA,T	NA,1	NA,inf	NA,inf	NA,1.52927	0.000247029	0.000713974
2	chr20:41533045:C:T	41533045	NA,T	NA,C	NA,1	NA,inf	NA,inf	NA,1.52821	0.000246871	0.000713474
2	chr20:40291471:G:A	40291471	NA,A	NA,G	NA,1	NA,-inf	NA,inf	NA,1.5371	0.000246303	0.000728685
2	chr20:40284009:G:A	40284009	NA,A	NA,G	NA,1	NA,-inf	NA,inf	NA,1.5371	0.000246303	0.000728685
2	chr20:42091334:G:A	42091334	NA,A	NA,G	NA,1	NA,inf	NA,inf	NA,1.55023	0.000245914	0.00071985
2	chr20:40930492:G:A	40930492	A,NA	G,NA	1,NA	inf,NA	inf,NA	1.56934,NA	0.000244819	0.000791541
2	chr20:40247801:C:T	40247801	NA,T	NA,C	NA,1	NA,-inf	NA,inf	NA,1.5186	0.000244027	0.000702567
2	chr20:40749021:A:G	40749021	NA,G	NA,A	NA,1	NA,inf	NA,inf	NA,1.53722	0.000243074	0.000673451
2	chr20:41186872:T:A	41186872	A,A	T,T	1,1	-inf,-inf	inf,inf	3.8281,0.97453	0.000241232	0.00150783
2	chr20:40670551:T:C	40670551	NA,C	NA,T	NA,1	NA,-inf	NA,inf	NA,1.5359	0.000241228	0.000716514
2	chr20:40388740:C:G	40388740	G,G	C,C	1,1	inf,inf	inf,inf	0.309061,2.2617	0.000240485	0.000684949
2	chr20:41544205:A:G	41544205	NA,G	NA,A	NA,1	NA,inf	NA,inf	NA,1.51288	0.000239297	0.000691784
2	chr20:40921710:T:C	40921710	C,C	T,T	1,1	inf,-inf	inf,inf	1.90562,0.6985	0.000239283	0.000659972
2	chr20:40662989:G:A	40662989	NA,A	NA,G	NA,1	NA,inf	NA,inf	NA,1.49119	0.000238848	0.000667091
2	chr20:40499948:G:A	40499948	NA,A	NA,G	NA,1	NA,-inf	NA,inf	NA,1.55165	0.000238381	0.000678878
2	chr20:40499942:G:A	40499942	NA,A	NA,G	NA,1	NA,-inf	NA,inf	NA,1.55007	0.00023758	0.000676644
2	chr20:41364330:TTC:T	41364330	T,T	TTC,TTC	1,1	-inf,inf	inf,inf	0.269286,2.89121	0.000237086	0.000744265
2	chr20:42030212:C:T	42030212	T,T	C,C	1,1	inf,-inf	inf,inf	0.987438,1.77155	0.000236775	0.00074075
2	chr20:41341913:C:A	41341913	A,NA	C,NA	1,NA	-inf,NA	inf,NA	1.21621,NA	0.000236738	0.000707744
2	chr20:40634982:C:T	40634982	NA,T	NA,C	NA,1	NA,-inf	NA,inf	NA,1.53207	0.000236568	0.000713096
2	chr20:41163101:C:T	41163101	T,T	C,C	1,1	inf,inf	inf,inf	0.196403,2.62596	0.000236287	0.000723823
2	chr20:40058574:G:A	40058574	A,NA	G,NA	1,NA	inf,NA	inf,NA	1.67435,NA	0.0002353	0.000672266
2	chr20:42067639:C:T	42067639	NA,T	NA,C	NA,1	NA,inf	NA,inf	NA,1.45879	0.000235083	0.000681773
2	chr20:42067782:G:A	42067782	NA,A	NA,G	NA,1	NA,inf	NA,inf	NA,1.45798	0.000234741	0.000680772
2	chr20:40545305:T:C	40545305	C,C	T,T	1,1	inf,inf	inf,inf	2.31415,0.274207	0.000234422	0.000444794
2	chr20:41596052:C:T	41596052	NA,T	NA,C	NA,1	NA,inf	NA,inf	NA,1.50547	0.000233813	0.00067692
2	chr20:42022178:G:A	42022178	A,A	G,G	1,1	inf,-inf	inf,inf	1.10323,1.65134	0.000232499	0.000723112
2	chr20:40585070:C:T	40585070	T,T	C,C	1,1	inf,inf	inf,inf	1.97936,0.669702	0.000231859	0.000305893
2	chr20:40534851:C:T	40534851	T,T	C,C	1,1	inf,-inf	inf,inf	1.87994,0.828221	0.000231416	0.000468057
2	chr20:40670812:T:C	40670812	C,C	T,T	1,1	inf,inf	inf,inf	1.9384,0.495555	0.000230996	0.000332248
2	chr20:41154394:C:A	41154394	A,A	C,C	1,1	-inf,-inf	inf,inf	4.13626,0.677454	0.000229475	0.00159473
2	chr20:41907319:C:T	41907319	NA,T	NA,C	NA,1	NA,inf	NA,inf	NA,1.56432	0.000229189	0.000660171
2	chr20:40365900:T:G	40365900	NA,G	NA,T	NA,1	NA,-inf	NA,inf	NA,1.52059	0.000228721	0.000712753
2	chr20:41311364:G:C	41311364	C,C	G,G	1,1	-inf,-inf	inf,inf	4.15156,0.662627	0.000228172	0.00162596
2	chr20:41100750:G:T	41100750	NA,T	NA,G	NA,1	NA,-inf	NA,inf	NA,1.3354	0.000227012	0.000657932
2	chr20:40821386:C:A	40821386	NA,A	NA,C	NA,1	NA,-inf	NA,inf	NA,1.41455	0.000226671	0.000652153
2	chr20:40271580:C:T	40271580	T,T	C,C	1,1	-inf,inf	inf,inf	0.741571,1.94859	0.000225225	0.000748535
2	chr20:41805451:G:C	41805451	C,NA	G,NA	1,NA	-inf,NA	inf,NA	1.83769,NA	0.000225004	0.00066978
2	chr20:40492815:T:C	40492815	NA,C	NA,T	NA,1	NA,-inf	NA,inf	NA,1.47449	0.000223105	0.000624981
2	chr20:41388197:C:G	41388197	G,G	C,C	1,1	-inf,inf	inf,inf	3.27169,1.70998	0.000223042	0.00192949
2	chr20:41463457:T:C	41463457	NA,C	NA,T	NA,1	NA,inf	NA,inf	NA,1.47771	0.000222644	0.000644243
2	chr20:41496572:T:C	41496572	NA,C	NA,T	NA,1	NA,inf	NA,inf	NA,1.47221	0.000222414	0.000642965
2	chr20:41364357:C:T	41364357	T,T	C,C	1,1	-inf,inf	inf,inf	0.22864,2.87957	0.000222044	0.000696562
2	chr20:42005308:G:A	42005308	NA,A	NA,G	NA,1	NA,-inf	NA,inf	NA,1.55196	0.000221634	0.000701638
2	chr20:41472594:G:T	41472594	NA,T	NA,G	NA,1	NA,inf	NA,inf	NA,1.46901	0.000221125	0.000639246
2	chr20:41500408:T:C	41500408	NA,C	NA,T	NA,1	NA,inf	NA,inf	NA,1.46877	0.000221023	0.000638958
2	chr20:42066184:C:T	42066184	NA,T	NA,C	NA,1	NA,inf	NA,inf	NA,1.42586	0.000221015	0.000640913
2	chr20:41470582:A:G	41470582	NA,G	NA,A	NA,1	NA,inf	NA,inf	NA,1.46835	0.000220866	0.00063849
2	chr20:41610688:G:A	41610688	NA,A	NA,G	NA,1	NA,inf	NA,inf	NA,1.46835	0.000220866	0.00063849
2	chr20:41485747:G:A	41485747	NA,A	NA,G	NA,1	NA,inf	NA,inf	NA,1.46835	0.000220866	0.00063849
2	chr20:41569873:A:G	41569873	NA,G	NA,A	NA,1	NA,inf	NA,inf	NA,1.46835	0.000220866	0.00063849
2	chr20:41475964:G:A	41475964	NA,A	NA,G	NA,1	NA,inf	NA,inf	NA,1.46835	0.000220866	0.00063849
2	chr20:41486407:T:A	41486407	NA,A	NA,T	NA,1	NA,inf	NA,inf	NA,1.46835	0.000220866	0.00063849
2	chr20:41461189:T:C	41461189	NA,C	NA,T	NA,1	NA,inf	NA,inf	NA,1.46835	0.000220866	0.00063849
2	chr20:41471027:G:A	41471027	NA,A	NA,G	NA,1	NA,inf	NA,inf	NA,1.46835	0.000220866	0.00063849
2	chr20:41462896:T:G	41462896	NA,G	NA,T	NA,1	NA,inf	NA,inf	NA,1.46823	0.000220809	0.000638326
2	chr20:40473825:T:A	40473825	NA,A	NA,T	NA,1	NA,-inf	NA,inf	NA,1.50875	0.000220774	0.000628489
2	chr20:41479529:G:A	41479529	NA,A	NA,G	NA,1	NA,inf	NA,inf	NA,1.46704	0.000220347	0.000636997
2	chr20:40104845:GA:G	40104845	G,G	GA,GA	1,1	inf,inf	inf,inf	1.8125,0.839002	0.000220308	0.000634478
2	chr20:41472609:G:A	41472609	NA,A	NA,G	NA,1	NA,inf	NA,inf	NA,1.46655	0.000220157	0.000636442
2	chr20:40751577:G:A	40751577	A,NA	G,NA	1,NA	-inf,NA	inf,NA	1.62808,NA	0.000219366	0.000594005
2	chr20:41393111:C:A	41393111	A,A	C,C	1,1	-inf,inf	inf,inf	3.07026,2.02814	0.000219249	0.00203323
2	chr20:41115779:A:C	41115779	C,C	A,A	1,1	-inf,inf	inf,inf	4.36052,0.503904	0.000219226	0.00168132
2	chr20:41701480:A:G	41701480	G,G	A,A	1,1	inf,inf	inf,inf	2.24552,0.382856	0.000218402	0.000619915
2	chr20:41522186:G:A	41522186	NA,A	NA,G	NA,1	NA,inf	NA,inf	NA,1.32463	0.000218296	0.000621518
2	chr20:41978688:T:A	41978688	A,A	T,T	1,1	inf,-inf	inf,inf	0.932616,1.92383	0.000217988	0.000694814
2	chr20:40163178:G:A	40163178	NA,A	NA,G	NA,1	NA,-inf	NA,inf	NA,1.43055	0.000217979	0.000623339
2	chr20:40334815:T:C	40334815	NA,C	NA,T	NA,1	NA,inf	NA,inf	NA,1.46895	0.000217434	0.000643007
2	chr20:41701349:T:G	41701349	G,G	T,T	1,1	inf,inf	inf,inf	2.24661,0.376469	0.000216946	0.000615848
2	chr20:41701647:T:C	41701647	C,C	T,T	1,1	inf,inf	inf,inf	2.25787,0.359749	0.000216724	0.00061527
2	chr20:41618114:C:T	41618114	NA,T	NA,C	NA,1	NA,inf	NA,inf	NA,1.45886	0.000216287	0.000625427
2	chr20:41615077:A:C	41615077	NA,C	NA,A	NA,1	NA,inf	NA,inf	NA,1.45392	0.000214747	0.000620922
2	chr20:41592228:C:T	41592228	NA,T	NA,C	NA,1	NA,inf	NA,inf	NA,1.45353	0.000214592	0.000620481
2	chr20:41604335:G:C	41604335	NA,C	NA,G	NA,1	NA,inf	NA,inf	NA,1.45301	0.000214401	0.00061992
2	chr20:40474634:T:C	40474634	NA,C	NA,T	NA,1	NA,-inf	NA,inf	NA,1.49034	0.000214016	0.000609076
2	chr20:40850319:G:A	40850319	A,A	G,G	1,1	inf,inf	inf,inf	1.49407,0.682409	0.000212306	0.000623249
2	chr20:41169006:C:T	41169006	T,T	C,C	1,1	inf,inf	inf,inf	0.182877,2.57429	0.000212278	0.000650687
2	chr20:41154259:A:G	41154259	G,G	A,A	1,1	-inf,-inf	inf,inf	4.07581,0.672508	0.000210424	0.00143017
2	chr20:40983771:T:C	40983771	NA,C	NA,T	NA,1	NA,inf	NA,inf	NA,1.8255	0.000210073	0.000636241
2	chr20:40111769:G:A	40111769	NA,A	NA,G	NA,1	NA,-inf	NA,inf	NA,1.44902	0.000209097	0.000613491
2	chr20:40110130:GAGA:G	40110130	NA,G	NA,GAGA	NA,1	NA,-inf	NA,inf	NA,1.44902	0.000209097	0.000613491
2	chr20:40116897:C:T	40116897	NA,T	NA,C	NA,1	NA,-inf	NA,inf	NA,1.44902	0.000209097	0.000613491
2	chr20:40117958:T:C	40117958	NA,C	NA,T	NA,1	NA,-inf	NA,inf	NA,1.44789	0.000208671	0.000612232
2	chr20:41281942:T:C	41281942	C,C	T,T	1,1	-inf,-inf	inf,inf	4.10332,0.665327	0.000208152	0.00147754
2	chr20:41618037:G:T	41618037	NA,T	NA,G	NA,1	NA,inf	NA,inf	NA,1.43432	0.000206874	0.000598199
2	chr20:40108384:CA:C	40108384	C,NA	CA,NA	1,NA	inf,NA	inf,NA	1.60479,NA	0.000206109	0.000564932
2	chr20:40671686:G:T	40671686	T,T	G,G	1,1	inf,-inf	inf,inf	2.14056,0.448996	0.000206101	0.000333016
2	chr20:40536627:A:G	40536627	G,G	A,A	1,1	inf,-inf	inf,inf	2.24417,0.0413432	0.000205847	0.000389091
2	chr20:41977709:C:T	41977709	NA,T	NA,C	NA,1	NA,inf	NA,inf	NA,1.41649	0.000204932	0.000590377
2	chr20:40828757:G:A	40828757	NA,A	NA,G	NA,1	NA,-inf	NA,inf	NA,1.42703	0.000204425	0.000604062
2	chr20:41591409:T:C	41591409	NA,C	NA,T	NA,1	NA,inf	NA,inf	NA,1.41772	0.000204185	0.000590339
2	chr20:40096545:T:C	40096545	C,NA	T,NA	1,NA	inf,NA	inf,NA	1.59916,NA	0.00020412	0.000584137
2	chr20:40167110:G:T	40167110	NA,T	NA,G	NA,1	NA,-inf	NA,inf	NA,1.39257	0.000203373	0.000581778
2	chr20:41396369:C:T	41396369	NA,T	NA,C	NA,1	NA,inf	NA,inf	NA,1.30907	0.00020303	0.000579601
2	chr20:40330716:T:A	40330716	NA,A	NA,T	NA,1	NA,-inf	NA,inf	NA,1.39976	0.000203013	0.000588459
2	chr20:41879642:T:C	41879642	NA,C	NA,T	NA,1	NA,inf	NA,inf	NA,1.43686	0.000202972	0.000578854
2	chr20:41305790:A:T	41305790	T,T	A,A	1,1	inf,inf	inf,inf	0.109579,2.65623	0.000202612	0.000628057
2	chr20:41279109:A:C	41279109	C,C	A,A	1,1	-inf,-inf	inf,inf	4.03901,0.707496	0.000202385	0.00140439
2	chr20:42108906:G:A	42108906	NA,A	NA,G	NA,1	NA,-inf	NA,inf	NA,1.52035	0.000202321	0.000629244
2	chr20:41291374:C:T	41291374	T,T	C,C	1,1	-inf,-inf	inf,inf	4.14579,0.941834	0.000201526	0.00182648
2	chr20:41702494:A:T	41702494	T,T	A,A	1,1	inf,inf	inf,inf	2.19401,0.393965	0.000201377	0.00057147
2	chr20:41085556:C:T	41085556	T,T	C,C	1,1	-inf,inf	inf,inf	4.44667,0.373069	0.000201352	0.00160615
2	chr20:41623027:C:G	41623027	NA,G	NA,C	NA,1	NA,inf	NA,inf	NA,1.41757	0.000200591	0.000580193
2	chr20:41074385:C:T	41074385	T,T	C,C	1,1	-inf,inf	inf,inf	4.51535,0.314335	0.00020031	0.00165938
2	chr20:41198284:C:T	41198284	T,T	C,C	1,1	inf,inf	inf,inf	0.0855006,2.65123	0.000200288	0.000620737
2	chr20:40462847:A:G	40462847	G,G	A,A	1,1	inf,-inf	inf,inf	1.18906,1.50041	0.000199233	0.000460003
2	chr20:41518455:AG:A	41518455	NA,A	NA,AG	NA,1	NA,inf	NA,inf	NA,1.40756	0.000197807	0.000571777
2	chr20:41651142:T:C	41651142	C,NA	T,NA	1,NA	-inf,NA	inf,NA	1.85959,NA	0.000197498	0.000584567
2	chr20:41336482:A:G	41336482	G,G	A,A	1,1	-inf,inf	inf,inf	3.9261,0.593852	0.000197363	0.00115305
2	chr20:40907499:C:T	40907499	T,T	C,C	1,1	inf,-inf	inf,inf	1.81317,0.685645	0.000197328	0.000546687
2	chr20:40172723:T:C	40172723	NA,C	NA,T	NA,1	NA,inf	NA,inf	NA,1.40192	0.000196808	0.000553857
2	chr20:41518755:C:T	41518755	NA,T	NA,C	NA,1	NA,inf	NA,inf	NA,1.40398	0.000196519	0.000568061
2	chr20:42011946:C:T	42011946	T,NA	C,NA	1,NA	inf,NA	inf,NA	1.5715,NA	0.000195706	0.000559702
2	chr20:41036145:T:G	41036145	NA,G	NA,T	NA,1	NA,inf	NA,inf	NA,1.69662	0.000195631	0.000578012
2	chr20:41904540:C:T	41904540	T,NA	C,NA	1,NA	inf,NA	inf,NA	1.89796,NA	0.000195366	0.000559706
2	chr20:40052970:C:T	40052970	T,NA	C,NA	1,NA	inf,NA	inf,NA	1.54807,NA	0.000194721	0.000593203
2	chr20:41034963:C:T	41034963	T,T	C,C	1,1	-inf,inf	inf,inf	4.40422,0.322551	0.000194484	0.0014697
2	chr20:41173075:G:C	41173075	NA,C	NA,G	NA,1	NA,-inf	NA,inf	NA,1.25363	0.000194423	0.000563516
2	chr20:41332757:CAAAAT:C	41332757	C,C	CAAAAT,CAAAAT	1,1	-inf,-inf	inf,inf	4.47677,0.636294	0.000194343	0.00206964
2	chr20:41430247:T:G	41430247	G,NA	T,NA	1,NA	-inf,NA	inf,NA	1.7208,NA	0.000191621	0.000560153
2	chr20:40812953:A:G	40812953	NA,G	NA,A	NA,1	NA,-inf	NA,inf	NA,1.32481	0.000190284	0.000546203
2	chr20:41429901:A:G	41429901	G,G	A,A	1,1	-inf,inf	inf,inf	3.39375,0.412699	0.000189448	0.000771454
2	chr20:40800750:CAAACTGGTGGATGGGA:C	40800750	NA,C	NA,CAAACTGGTGGATGGGA	NA,1	NA,inf	NA,inf	NA,1.42187	0.00018919	0.000538113
2	chr20:40271658:T:TTTC	40271658	TTTC,TTTC	T,T	1,1	-inf,inf	inf,inf	0.770346,1.82695	0.00018819	0.000626352
2	chr20:40885546:G:A	40885546	NA,A	NA,G	NA,1	NA,inf	NA,inf	NA,1.33708	0.000188079	0.000529031
2	chr20:41320352:G:A	41320352	A,NA	G,NA	1,NA	-inf,NA	inf,NA	1.68685,NA	0.000187981	0.000547501
2	chr20:41233831:G:A	41233831	A,A	G,G	1,1	-inf,-inf	inf,inf	3.92968,0.691948	0.000187975	0.00118764
2	chr20:40479615:A:C	40479615	NA,C	NA,A	NA,1	NA,-inf	NA,inf	NA,1.41734	0.00018741	0.000534031
2	chr20:42120535:C:G	42120535	NA,G	NA,C	NA,1	NA,-inf	NA,inf	NA,1.44789	0.000187065	0.000572368
2	chr20:41877777:G:A	41877777	NA,A	NA,G	NA,1	NA,-inf	NA,inf	NA,1.51849	0.000186821	0.000559699
2	chr20:40565603:G:A	40565603	A,A	G,G	1,1	inf,inf	inf,inf	0.807783,1.77388	0.000186507	0.000293995
2	chr20:41429921:G:A	41429921	A,A	G,G	1,1	-inf,inf	inf,inf	3.40638,0.363912	0.000186483	0.000755044
2	chr20:40486367:C:A	40486367	NA,A	NA,C	NA,1	NA,-inf	NA,inf	NA,1.41278	0.000186096	0.000529884
2	chr20:40513599:T:A	40513599	A,A	T,T	1,1	inf,inf	inf,inf	1.95703,0.565985	0.000185881	0.000367088
2	chr20:40535648:G:A	40535648	A,A	G,G	1,1	inf,inf	inf,inf	2.19366,0.241433	0.000185472	0.000354834
2	chr20:41045325:A:T	41045325	T,T	A,A	1,1	inf,inf	inf,inf	0.027321,2.60959	0.000185362	0.000571003
2	chr20:40581792:C:T	40581792	T,T	C,C	1,1	inf,inf	inf,inf	1.56533,1.01956	0.000183705	0.00025496
2	chr20:40499566:G:C	40499566	NA,C	NA,G	NA,1	NA,-inf	NA,inf	NA,1.36279	0.000182387	0.000512884
2	chr20:41460876:C:T	41460876	NA,T	NA,C	NA,1	NA,inf	NA,inf	NA,1.36327	0.000182233	0.000526771
2	chr20:42129979:A:G	42129979	G,G	A,A	1,1	-inf,-inf	inf,inf	0.383922,2.06091	0.000181585	0.000537968
2	chr20:42067718:T:G	42067718	NA,G	NA,T	NA,1	NA,inf	NA,inf	NA,1.31808	0.000181548	0.000526441
2	chr20:40632287:C:T	40632287	T,T	C,C	1,1	inf,inf	inf,inf	1.81045,0.939015	0.000180806	0.000316642
2	chr20:40584339:A:G	40584339	G,G	A,A	1,1	inf,inf	inf,inf	1.86138,0.646762	0.000179541	0.000241285
2	chr20:40487085:T:C	40487085	NA,C	NA,T	NA,1	NA,inf	NA,inf	NA,1.37714	0.000179468	0.000530234
2	chr20:40527048:A:C	40527048	C,C	A,A	1,1	inf,inf	inf,inf	2.16981,0.244565	0.000178946	0.000344672
2	chr20:40823555:T:C	40823555	C,C	T,T	1,1	inf,-inf	inf,inf	0.98428,1.52353	0.00017833	0.000504752
2	chr20:40499628:A:G	40499628	NA,G	NA,A	NA,1	NA,-inf	NA,inf	NA,1.34962	0.000178202	0.000501245
2	chr20:41850863:G:A	41850863	A,A	G,G	1,1	-inf,-inf	inf,inf	1.98882,0.0140812	0.000178188	0.00049309
2	chr20:40929504:C:A	40929504	A,A	C,C	1,1	inf,-inf	inf,inf	1.65457,0.811636	0.000177635	0.000493995
2	chr20:40349378:C:G	40349378	NA,G	NA,C	NA,1	NA,inf	NA,inf	NA,1.35412	0.000177258	0.000523226
2	chr20:40567534:T:C	40567534	C,NA	T,NA	1,NA	inf,NA	inf,NA	1.52646,NA	0.000176829	0.00041394
2	chr20:41330209:C:T	41330209	T,T	C,C	1,1	-inf,-inf	inf,inf	5.81856,0.487927	0.000176003	0.0228165
2	chr20:40482051:C:T	40482051	NA,T	NA,C	NA,1	NA,-inf	NA,inf	NA,1.38007	0.000175854	0.000500827
2	chr20:41043806:A:G	41043806	G,G	A,A	1,1	inf,inf	inf,inf	0.0558824,2.57735	0.000174972	0.000539332
2	chr20:41983048:C:T	41983048	T,T	C,C	1,1	inf,-inf	inf,inf	0.949251,1.77154	0.000174735	0.00055229
2	chr20:41168900:C:T	41168900	NA,T	NA,C	NA,1	NA,-inf	NA,inf	NA,1.42574	0.000174649	0.000517136
2	chr20:41012877:C:A	41012877	A,NA	C,NA	1,NA	-inf,NA	inf,NA	2.09127,NA	0.000173885	0.000495865
2	chr20:41378616:C:T	41378616	T,NA	C,NA	1,NA	-inf,NA	inf,NA	1.64257,NA	0.00017354	0.000507374
2	chr20:40559193:A:T	40559193	T,T	A,A	1,1	inf,inf	inf,inf	2.1406,0.29027	0.000173504	0.00033369
2	chr20:41412330:CT:C	41412330	C,NA	CT,NA	1,NA	-inf,NA	inf,NA	1.66283,NA	0.000172824	0.000506604
2	chr20:40117642:G:A	40117642	NA,A	NA,G	NA,1	NA,-inf	NA,inf	NA,1.34119	0.000172736	0.000504524
2	chr20:41980444:C:T	41980444	T,T	C,C	1,1	-inf,inf	inf,inf	1.83519,1.02901	0.000172691	0.000540371
2	chr20:40192381:C:T	40192381	NA,T	NA,C	NA,1	NA,inf	NA,inf	NA,1.33897	0.000172691	0.000494339
2	chr20:41336495:G:A	41336495	A,A	G,G	1,1	-inf,inf	inf,inf	3.76252,0.659399	0.000172548	0.00096969
2	chr20:41087911:C:CT	41087911	CT,CT	C,C	1,1	-inf,inf	inf,inf	4.37829,0.339736	0.000172175	0.00134487
2	chr20:41409930:A:G	41409930	G,NA	A,NA	1,NA	-inf,NA	inf,NA	1.66102,NA	0.000172071	0.000504466
2	chr20:41925384:G:A	41925384	NA,A	NA,G	NA,1	NA,-inf	NA,inf	NA,1.2245	0.000172012	0.000496412
2	chr20:41379286:A:G	41379286	G,NA	A,NA	1,NA	-inf,NA	inf,NA	0.847963,NA	0.000171702	0.000499678
2	chr20:41929502:C:A	41929502	NA,A	NA,C	NA,1	NA,-inf	NA,inf	NA,1.23265	0.000171589	0.000493725
2	chr20:41345862:G:A	41345862	A,NA	G,NA	1,NA	-inf,NA	inf,NA	1.6381,NA	0.000171372	0.000499968
2	chr20:41408114:C:T	41408114	T,NA	C,NA	1,NA	-inf,NA	inf,NA	1.65708,NA	0.000171314	0.000501929
2	chr20:40161921:C:T	40161921	NA,T	NA,C	NA,1	NA,-inf	NA,inf	NA,1.30759	0.000170203	0.000488837
2	chr20:41221252:A:G	41221252	G,NA	A,NA	1,NA	-inf,NA	inf,NA	1.63046,NA	0.000169919	0.000494835
2	chr20:40480400:G:A	40480400	NA,A	NA,G	NA,1	NA,-inf	NA,inf	NA,1.36054	0.000169666	0.000483554
2	chr20:41680049:CATT:C	41680049	NA,C	NA,CATT	NA,1	NA,inf	NA,inf	NA,1.36218	0.000169591	0.00049025
2	chr20:42044633:G:C	42044633	NA,C	NA,G	NA,1	NA,inf	NA,inf	NA,1.32524	0.000169555	0.000486329
2	chr20:40485048:A:T	40485048	NA,T	NA,A	NA,1	NA,-inf	NA,inf	NA,1.35887	0.000169386	0.000482672
2	chr20:40797786:G:C	40797786	NA,C	NA,G	NA,1	NA,inf	NA,inf	NA,1.35594	0.000168907	0.000480713
2	chr20:40670238:T:A	40670238	A,A	T,T	1,1	inf,-inf	inf,inf	2.0269,0.0124101	0.000168608	0.000251527
2	chr20:40930624:AC:A	40930624	NA,A	NA,AC	NA,1	NA,inf	NA,inf	NA,1.48966	0.000167961	0.000489217
2	chr20:41317418:C:G	41317418	G,G	C,C	1,1	inf,inf	inf,inf	0.0969505,2.552	0.000167798	0.000518971
2	chr20:41051665:G:C	41051665	NA,C	NA,G	NA,1	NA,-inf	NA,inf	NA,1.39989	0.000167654	0.000495151
2	chr20:41085505:A:C	41085505	C,C	A,A	1,1	-inf,inf	inf,inf	4.35475,0.343967	0.000167616	0.00129659
2	chr20:40418473:T:G	40418473	G,NA	T,NA	1,NA	-inf,NA	inf,NA	1.4262,NA	0.000167584	0.000610736
2	chr20:40454502:A:T	40454502	T,NA	A,NA	1,NA	inf,NA	inf,NA	1.56993,NA	0.000167575	0.00039398
2	chr20:41107085:C:T	41107085	NA,T	NA,C	NA,1	NA,-inf	NA,inf	NA,1.39945	0.000167524	0.00049477
2	chr20:40271175:C:CT	40271175	CT,CT	C,C	1,1	-inf,inf	inf,inf	0.78262,1.75242	0.000167258	0.000557019
2	chr20:41465316:A:C	41465316	C,C	A,A	1,1	-inf,inf	inf,inf	2.03969,2.41747	0.00016715	0.000968764
2	chr20:41492032:A:C	41492032	NA,C	NA,A	NA,1	NA,inf	NA,inf	NA,1.31057	0.000166977	0.000482521
2	chr20:41125832:C:G	41125832	G,G	C,C	1,1	inf,inf	inf,inf	0.0511598,2.55178	0.000166969	0.000514212
2	chr20:41703578:T:A	41703578	A,A	T,T	1,1	inf,inf	inf,inf	2.04614,0.469163	0.00016629	0.000472927
2	chr20:41279730:C:T	41279730	T,NA	C,NA	1,NA	-inf,NA	inf,NA	1.83471,NA	0.000166103	0.000480038
2	chr20:41312160:C:A	41312160	A,A	C,C	1,1	inf,inf	inf,inf	0.113231,2.53958	0.000165617	0.000512332
2	chr20:40789501:G:T	40789501	NA,T	NA,G	NA,1	NA,inf	NA,inf	NA,1.34793	0.000165412	0.000470699
2	chr20:41199347:G:T	41199347	T,T	G,G	1,1	inf,inf	inf,inf	0.0885691,2.54184	0.000165285	0.000511013
2	chr20:41298137:G:T	41298137	T,T	G,G	1,1	inf,inf	inf,inf	0.105602,2.53958	0.000165283	0.000511141
2	chr20:40504034:C:T	40504034	T,T	C,C	1,1	inf,inf	inf,inf	2.11759,0.255226	0.000165032	0.000320278
2	chr20:40787730:T:C	40787730	C,C	T,T	1,1	-inf,inf	inf,inf	1.22133,1.18021	0.000164718	0.000480856
2	chr20:41407188:A:T	41407188	T,NA	A,NA	1,NA	-inf,NA	inf,NA	1.63559,NA	0.000164512	0.000482044
2	chr20:42010676:G:A	42010676	NA,A	NA,G	NA,1	NA,inf	NA,inf	NA,1.25351	0.000164101	0.000473389
2	chr20:40128255:A:C	40128255	C,C	A,A	1,1	-inf,-inf	inf,inf	1.59635,0.971121	0.000164086	0.000485664
2	chr20:42106082:A:T	42106082	NA,T	NA,A	NA,1	NA,inf	NA,inf	NA,1.33878	0.000164034	0.000479738
2	chr20:40502560:G:A	40502560	A,A	G,G	1,1	inf,inf	inf,inf	1.14463,1.29789	0.000163949	0.000466081
2	chr20:41086195:G:A	41086195	A,A	G,G	1,1	-inf,inf	inf,inf	4.36197,0.313379	0.000163847	0.00126812
2	chr20:42097159:T:A	42097159	NA,A	NA,T	NA,1	NA,inf	NA,inf	NA,1.29111	0.000163718	0.000475612
2	chr20:40579034:G:A	40579034	A,A	G,G	1,1	inf,inf	inf,inf	1.78949,0.664563	0.000163511	0.000222499
2	chr20:41127184:C:T	41127184	T,T	C,C	1,1	inf,inf	inf,inf	0.0378212,2.53644	0.000162709	0.000500703
2	chr20:40988657:C:T	40988657	NA,T	NA,C	NA,1	NA,inf	NA,inf	NA,1.22801	0.000162586	0.000469267
2	chr20:40184357:A:G	40184357	NA,G	NA,A	NA,1	NA,inf	NA,inf	NA,1.29614	0.000162248	0.000457608
2	chr20:40599306:C:T	40599306	T,T	C,C	1,1	inf,inf	inf,inf	1.86575,0.575352	0.000162128	0.00021958
2	chr20:41331702:G:A	41331702	A,A	G,G	1,1	-inf,-inf	inf,inf	5.75891,0.47117	0.000161517	0.0197564
2	chr20:40766076:G:A	40766076	NA,A	NA,G	NA,1	NA,inf	NA,inf	NA,1.26497	0.000161416	0.000460395
2	chr20:40600144:C:T	40600144	T,T	C,C	1,1	inf,inf	inf,inf	1.86939,0.566967	0.000161361	0.000218437
2	chr20:40909191:T:C	40909191	C,C	T,T	1,1	inf,inf	inf,inf	1.55884,0.255216	0.000161036	0.000436103
2	chr20:40581202:T:C	40581202	NA,C	NA,T	NA,1	NA,-inf	NA,inf	NA,1.29406	0.000160247	0.000467315
2	chr20:40535543:G:T	40535543	T,T	G,G	1,1	inf,inf	inf,inf	2.11635,0.238046	0.000160038	0.000310009
2	chr20:41132745:T:C	41132745	C,C	T,T	1,1	inf,inf	inf,inf	0.0880748,2.52323	0.000159607	0.0004924
2	chr20:41237527:A:G	41237527	NA,G	NA,A	NA,1	NA,-inf	NA,inf	NA,1.36992	0.000159516	0.000471005
2	chr20:40507614:G:A	40507614	A,A	G,G	1,1	inf,inf	inf,inf	2.09593,0.260219	0.000159052	0.000309279
2	chr20:40931834:C:T	40931834	T,T	C,C	1,1	inf,inf	inf,inf	1.6208,0.0317244	0.000159039	0.000450142
2	chr20:40704072:TG:T	40704072	NA,T	NA,TG	NA,1	NA,inf	NA,inf	NA,1.29711	0.000159018	0.000451222
2	chr20:40573443:T:A	40573443	NA,A	NA,T	NA,1	NA,-inf	NA,inf	NA,1.28952	0.000158955	0.000463539
2	chr20:40578811:A:C	40578811	NA,C	NA,A	NA,1	NA,-inf	NA,inf	NA,1.28952	0.000158955	0.000463539
2	chr20:40576900:G:T	40576900	NA,T	NA,G	NA,1	NA,-inf	NA,inf	NA,1.28952	0.000158955	0.000463539
2	chr20:40586119:G:A	40586119	NA,A	NA,G	NA,1	NA,-inf	NA,inf	NA,1.28952	0.000158955	0.000463539
2	chr20:42050860:A:G	42050860	G,G	A,A	1,1	inf,-inf	inf,inf	1.28725,1.25151	0.000158947	0.000490266
2	chr20:42104207:G:C	42104207	NA,C	NA,G	NA,1	NA,inf	NA,inf	NA,1.27352	0.000158681	0.000461034
2	chr20:40813349:T:C	40813349	NA,C	NA,T	NA,1	NA,-inf	NA,inf	NA,1.30316	0.00015839	0.000470813
2	chr20:40806534:G:A	40806534	NA,A	NA,G	NA,1	NA,inf	NA,inf	NA,1.31874	0.000158087	0.000450536
2	chr20:40478639:G:A	40478639	NA,A	NA,G	NA,1	NA,-inf	NA,inf	NA,1.31921	0.000158087	0.000450355
2	chr20:41439869:C:T	41439869	T,NA	C,NA	1,NA	-inf,NA	inf,NA	1.62333,NA	0.000157685	0.000460767
2	chr20:40440355:A:G	40440355	G,NA	A,NA	1,NA	-inf,NA	inf,NA	1.34721,NA	0.000157592	0.00039956
2	chr20:41904126:C:A	41904126	NA,A	NA,C	NA,1	NA,inf	NA,inf	NA,1.36287	0.000157497	0.000454449
2	chr20:42059077:A:G	42059077	NA,G	NA,A	NA,1	NA,inf	NA,inf	NA,1.25915	0.000157479	0.000454931
2	chr20:41295243:T:C	41295243	NA,C	NA,T	NA,1	NA,-inf	NA,inf	NA,1.4067	0.000157301	0.000463458
2	chr20:41773678:T:C	41773678	NA,C	NA,T	NA,1	NA,inf	NA,inf	NA,1.36058	0.000157224	0.000450885
2	chr20:41422224:T:C	41422224	C,NA	T,NA	1,NA	-inf,NA	inf,NA	1.60414,NA	0.00015711	0.000460041
2	chr20:40581066:A:G	40581066	NA,G	NA,A	NA,1	NA,-inf	NA,inf	NA,1.28259	0.000157019	0.000457871
2	chr20:41403814:C:T	41403814	T,NA	C,NA	1,NA	-inf,NA	inf,NA	1.60456,NA	0.000156932	0.000459449
2	chr20:40079611:G:C	40079611	NA,C	NA,G	NA,1	NA,inf	NA,inf	NA,1.28927	0.000156831	0.000449668
2	chr20:40942016:A:G	40942016	G,G	A,A	1,1	inf,inf	inf,inf	1.59111,0.13085	0.000156625	0.000414343
2	chr20:40464255:A:G	40464255	G,G	A,A	1,1	inf,-inf	inf,inf	1.20972,1.34787	0.000155784	0.000361696
2	chr20:41056779:G:A	41056779	A,A	G,G	1,1	-inf,inf	inf,inf	4.30736,0.331652	0.000155493	0.00117831
2	chr20:41407882:T:C	41407882	C,C	T,T	1,1	-inf,inf	inf,inf	2.0483,0.457225	0.000155381	0.000463931
2	chr20:40603763:T:C	40603763	C,NA	T,NA	1,NA	inf,NA	inf,NA	1.45559,NA	0.000155316	0.000367813
2	chr20:41542234:A:G	41542234	G,G	A,A	1,1	-inf,inf	inf,inf	3.45497,0.904171	0.000155294	0.0009193
2	chr20:40671312:G:A	40671312	A,A	G,G	1,1	inf,-inf	inf,inf	2.03433,0.374942	0.000154524	0.000252788
2	chr20:41205981:G:A	41205981	A,A	G,G	1,1	-inf,inf	inf,inf	0.012904,2.50211	0.000154463	0.000475815
2	chr20:41132058:G:A	41132058	NA,A	NA,G	NA,1	NA,inf	NA,inf	NA,1.37553	0.000154162	0.000445782
2	chr20:41190102:G:A	41190102	A,A	G,G	1,1	inf,inf	inf,inf	0.10422,2.50078	0.000154035	0.000476236
2	chr20:42117157:G:A	42117157	A,A	G,G	1,1	-inf,-inf	inf,inf	0.410822,2.02367	0.000154014	0.000480003
2	chr20:40700337:A:G	40700337	NA,G	NA,A	NA,1	NA,inf	NA,inf	NA,1.29088	0.000153954	0.000438768
2	chr20:41637487:T:C	41637487	C,C	T,T	1,1	-inf,inf	inf,inf	5.04917,2.5439	0.00015378	0.253434
2	chr20:42100409:T:C	42100409	C,C	T,T	1,1	inf,-inf	inf,inf	0.774457,1.70833	0.0001536	0.000448563
2	chr20:40356209:T:A	40356209	A,NA	T,NA	1,NA	inf,NA	inf,NA	1.34242,NA	0.000153141	0.000391401
2	chr20:40633367:A:G	40633367	NA,G	NA,A	NA,1	NA,-inf	NA,inf	NA,1.29266	0.000152996	0.000459036
2	chr20:41421233:T:C	41421233	C,NA	T,NA	1,NA	-inf,NA	inf,NA	1.58889,NA	0.000152784	0.000447334
2	chr20:40241978:C:T	40241978	NA,T	NA,C	NA,1	NA,-inf	NA,inf	NA,1.29273	0.000152419	0.000445316
2	chr20:40733118:A:G	40733118	NA,G	NA,A	NA,1	NA,inf	NA,inf	NA,1.33235	0.00015238	0.000429544
2	chr20:41420446:C:A	41420446	A,NA	C,NA	1,NA	-inf,NA	inf,NA	1.58578,NA	0.00015187	0.000443028
2	chr20:41305611:C:T	41305611	T,T	C,C	1,1	inf,inf	inf,inf	0.130691,2.48648	0.000151819	0.000469648
2	chr20:40671624:T:C	40671624	C,C	T,T	1,1	inf,-inf	inf,inf	2.00153,0.407525	0.000151772	0.000249184
2	chr20:40561198:C:T	40561198	T,T	C,C	1,1	inf,inf	inf,inf	1.16283,1.33517	0.000151679	0.000222162
2	chr20:41420447:C:G	41420447	G,NA	C,NA	1,NA	-inf,NA	inf,NA	1.58459,NA	0.000151551	0.000442094
2	chr20:41188842:G:A	41188842	A,A	G,G	1,1	inf,inf	inf,inf	0.0213625,2.49728	0.000151452	0.000467053
2	chr20:41350358:G:C	41350358	C,NA	G,NA	1,NA	inf,NA	inf,NA	1.12162,NA	0.000151416	0.000415393
2	chr20:41388722:G:A	41388722	NA,A	NA,G	NA,1	NA,inf	NA,inf	NA,1.92561	0.000150672	0.000471408
2	chr20:40922514:T:C	40922514	C,C	T,T	1,1	inf,inf	inf,inf	1.47519,0.363747	0.000150423	0.00039568
2	chr20:41045568:C:T	41045568	NA,T	NA,C	NA,1	NA,inf	NA,inf	NA,1.52977	0.000150099	0.000442323
2	chr20:40578757:C:G	40578757	G,G	C,C	1,1	inf,inf	inf,inf	1.85062,0.590723	0.000150054	0.000293286
2	chr20:40269211:C:T	40269211	T,T	C,C	1,1	-inf,inf	inf,inf	0.808369,1.66853	0.000149792	0.000499139
2	chr20:40703025:G:A	40703025	NA,A	NA,G	NA,1	NA,inf	NA,inf	NA,1.26259	0.00014966	0.000424797
2	chr20:40822267:C:T	40822267	NA,T	NA,C	NA,1	NA,-inf	NA,inf	NA,1.19514	0.000148506	0.000427311
2	chr20:41330570:A:G	41330570	NA,G	NA,A	NA,1	NA,-inf	NA,inf	NA,1.3678	0.000147785	0.000435275
2	chr20:41158316:C:T	41158316	NA,T	NA,C	NA,1	NA,inf	NA,inf	NA,1.51856	0.000147683	0.000435152
2	chr20:40888714:G:A	40888714	NA,A	NA,G	NA,1	NA,inf	NA,inf	NA,1.20555	0.000147474	0.000416211
2	chr20:41146854:G:A	41146854	A,A	G,G	1,1	inf,inf	inf,inf	0.10024,2.47882	0.00014746	0.000454509
2	chr20:40269510:G:A	40269510	A,A	G,G	1,1	-inf,inf	inf,inf	0.791489,1.67388	0.000147253	0.000490041
2	chr20:40813182:G:A	40813182	A,A	G,G	1,1	-inf,inf	inf,inf	0.433924,1.936	0.000147236	0.000430542
2	chr20:41960028:G:A	41960028	A,A	G,G	1,1	-inf,inf	inf,inf	2.10561,0.532066	0.000146746	0.000461129
2	chr20:40371033:G:T	40371033	T,T	G,G	1,1	-inf,-inf	inf,inf	0.272783,1.97042	0.000146611	0.000413002
2	chr20:40236985:T:C	40236985	C,NA	T,NA	1,NA	-inf,NA	inf,NA	1.37594,NA	0.000146432	0.000413438
2	chr20:41220763:G:A	41220763	NA,A	NA,G	NA,1	NA,inf	NA,inf	NA,1.51991	0.000146223	0.000430999
2	chr20:41290639:C:T	41290639	T,T	C,C	1,1	inf,inf	inf,inf	0.15292,2.4576	0.00014583	0.000451205
2	chr20:41797807:C:T	41797807	T,NA	C,NA	1,NA	-inf,NA	inf,NA	1.42906,NA	0.000145521	0.000418992
2	chr20:40939952:G:A	40939952	A,A	G,G	1,1	inf,inf	inf,inf	1.4765,0.315815	0.00014547	0.000382313
2	chr20:41110325:A:G	41110325	G,G	A,A	1,1	inf,inf	inf,inf	0.0341525,2.47043	0.000144981	0.000445716
2	chr20:40899590:C:A	40899590	A,A	C,C	1,1	inf,inf	inf,inf	1.77492,0.0773734	0.000144793	0.00040267
2	chr20:41435910:CAAAT:C	41435910	C,C	CAAAT,CAAAT	1,1	-inf,-inf	inf,inf	2.9245,0.0429629	0.000144694	0.00044577
2	chr20:40937084:G:A	40937084	A,A	G,G	1,1	inf,inf	inf,inf	1.57614,0.110795	0.000144657	0.000410935
2	chr20:41126210:A:G	41126210	G,G	A,A	1,1	inf,inf	inf,inf	0.0416594,2.46926	0.000144515	0.000444433
2	chr20:40929661:C:T	40929661	T,T	C,C	1,1	inf,-inf	inf,inf	1.56247,0.793908	0.000144314	0.000401859
2	chr20:41807235:C:T	41807235	NA,T	NA,C	NA,1	NA,inf	NA,inf	NA,1.3247	0.000144305	0.000420829
2	chr20:41403998:C:T	41403998	T,NA	C,NA	1,NA	-inf,NA	inf,NA	1.55647,NA	0.000144182	0.000420862
2	chr20:41104918:G:A	41104918	A,A	G,G	1,1	inf,inf	inf,inf	0.073135,2.46784	0.000144165	0.000443871
2	chr20:40103128:C:T	40103128	NA,T	NA,C	NA,1	NA,-inf	NA,inf	NA,1.24473	0.000143941	0.000422712
2	chr20:41340067:C:G	41340067	G,G	C,C	1,1	-inf,inf	inf,inf	5.80671,0.226849	0.000143731	0.0171964
2	chr20:40573912:T:C	40573912	C,C	T,T	1,1	inf,inf	inf,inf	1.85881,0.566135	0.000143616	0.000281977
2	chr20:42099979:T:A	42099979	NA,A	NA,T	NA,1	NA,inf	NA,inf	NA,1.24957	0.000143332	0.000418577
2	chr20:40269922:AGGGATGCTTGCCTTGGTC:A	40269922	A,A	AGGGATGCTTGCCTTGGTC,AGGGATGCTTGCCTTGGTC	1,1	-inf,inf	inf,inf	0.771327,1.67598	0.000143239	0.000475888
2	chr20:41182593:CTCA:C	41182593	C,C	CTCA,CTCA	1,1	inf,inf	inf,inf	0.042695,2.46614	0.000143193	0.000442646
2	chr20:41974729:T:C	41974729	C,C	T,T	1,1	inf,-inf	inf,inf	0.0253155,2.18434	0.000143048	0.000465543
2	chr20:40929277:A:G	40929277	G,G	A,A	1,1	inf,inf	inf,inf	1.48495,0.299244	0.000142633	0.000375323
2	chr20:40666024:G:C	40666024	C,C	G,G	1,1	-inf,-inf	inf,inf	1.24688,1.33941	0.000142201	0.00027109
2	chr20:41421674:G:A	41421674	A,NA	G,NA	1,NA	-inf,NA	inf,NA	1.54793,NA	0.000142126	0.000414506
2	chr20:40571262:A:T	40571262	T,T	A,A	1,1	inf,inf	inf,inf	1.81853,0.61066	0.000141483	0.000278677
2	chr20:41207134:A:T	41207134	T,T	A,A	1,1	inf,inf	inf,inf	0.0310421,2.45711	0.000141307	0.000435868
2	chr20:40254376:T:C	40254376	C,C	T,T	1,1	-inf,inf	inf,inf	0.344124,1.93297	0.000140523	0.000443466
2	chr20:41281808:A:G	41281808	G,G	A,A	1,1	inf,inf	inf,inf	0.141631,2.4402	0.000140522	0.000434382
2	chr20:41038615:G:A	41038615	NA,A	NA,G	NA,1	NA,-inf	NA,inf	NA,1.29726	0.000140512	0.000415669
2	chr20:40678741:T:C	40678741	NA,C	NA,T	NA,1	NA,inf	NA,inf	NA,1.20963	0.0001405	0.000396117
2	chr20:40844640:G:A	40844640	A,A	G,G	1,1	inf,inf	inf,inf	1.31294,0.755831	0.00013986	0.000406529
2	chr20:40517241:A:G	40517241	G,G	A,A	1,1	inf,inf	inf,inf	2.04469,0.245205	0.000139733	0.000272972
2	chr20:40843084:G:A	40843084	A,A	G,G	1,1	inf,inf	inf,inf	1.31274,0.757304	0.000139615	0.000405819
2	chr20:40398901:T:G	40398901	NA,G	NA,T	NA,1	NA,inf	NA,inf	NA,1.21648	0.000139481	0.000410787
2	chr20:40096204:A:G	40096204	NA,G	NA,A	NA,1	NA,inf	NA,inf	NA,1.20934	0.00013948	0.000395907
2	chr20:41979540:A:G	41979540	NA,G	NA,A	NA,1	NA,inf	NA,inf	NA,1.19571	0.000139079	0.000402334
2	chr20:42047108:T:C	42047108	NA,C	NA,T	NA,1	NA,inf	NA,inf	NA,1.24923	0.000138466	0.000404326
2	chr20:41198288:A:G	41198288	G,G	A,A	1,1	-inf,-inf	inf,inf	4.09029,0.359079	0.000138457	0.00100057
2	chr20:41979321:C:T	41979321	NA,T	NA,C	NA,1	NA,inf	NA,inf	NA,1.19263	0.000138319	0.000400135
2	chr20:40590469:C:T	40590469	T,T	C,C	1,1	inf,inf	inf,inf	1.82485,0.409625	0.000138222	0.000191385
2	chr20:41303320:T:C	41303320	C,C	T,T	1,1	inf,inf	inf,inf	0.104065,2.43727	0.00013805	0.000426217
2	chr20:41386034:G:A	41386034	A,A	G,G	1,1	-inf,inf	inf,inf	2.95651,1.6453	0.000138028	0.00101006
2	chr20:40076636:A:G	40076636	NA,G	NA,A	NA,1	NA,-inf	NA,inf	NA,1.20875	0.000137731	0.0004044
2	chr20:40697511:A:G	40697511	G,G	A,A	1,1	-inf,-inf	inf,inf	2.16534,0.351852	0.000137727	0.000354833
2	chr20:40063406:G:A	40063406	NA,A	NA,G	NA,1	NA,-inf	NA,inf	NA,1.23384	0.000137568	0.000402721
2	chr20:41107031:C:T	41107031	T,T	C,C	1,1	inf,inf	inf,inf	0.012905,2.43689	0.00013724	0.000421356
2	chr20:41192908:C:A	41192908	A,A	C,C	1,1	inf,inf	inf,inf	0.0838405,2.43744	0.000137225	0.000423633
2	chr20:40079190:A:G	40079190	NA,G	NA,A	NA,1	NA,-inf	NA,inf	NA,1.23731	0.000137151	0.000401036
2	chr20:42028628:T:A	42028628	A,A	T,T	1,1	inf,-inf	inf,inf	0.807968,1.72004	0.000136986	0.000430467
2	chr20:41125265:T:C	41125265	C,C	T,T	1,1	inf,inf	inf,inf	0.0428274,2.43742	0.00013666	0.000419864
2	chr20:41108751:C:T	41108751	T,T	C,C	1,1	inf,inf	inf,inf	0.0427383,2.43689	0.000136413	0.000419287
2	chr20:41108680:C:T	41108680	T,T	C,C	1,1	inf,inf	inf,inf	0.0459497,2.43689	0.000136376	0.000419223
2	chr20:40798024:G:A	40798024	NA,A	NA,G	NA,1	NA,inf	NA,inf	NA,1.15771	0.000136209	0.000388237
2	chr20:40603663:A:G	40603663	G,G	A,A	1,1	inf,inf	inf,inf	2.05612,0.21609	0.000135872	0.000265333
2	chr20:41050358:C:G	41050358	G,NA	C,NA	1,NA	-inf,NA	inf,NA	0.905589,NA	0.000135288	0.000394626
2	chr20:41341904:C:G	41341904	G,G	C,C	1,1	-inf,inf	inf,inf	5.7261,0.257674	0.000134993	0.0150576
2	chr20:42031716:A:T	42031716	NA,T	NA,A	NA,1	NA,inf	NA,inf	NA,1.17083	0.000134737	0.000388932
2	chr20:42113780:G:C	42113780	NA,C	NA,G	NA,1	NA,inf	NA,inf	NA,1.18008	0.000134698	0.000392258
2	chr20:40078209:AGAGTG:A	40078209	NA,A	NA,AGAGTG	NA,1	NA,-inf	NA,inf	NA,1.20598	0.000134495	0.000397588
2	chr20:42009689:T:C	42009689	C,C	T,T	1,1	-inf,inf	inf,inf	0.57188,1.83221	0.000134449	0.000406374
2	chr20:40895185:C:A	40895185	NA,A	NA,C	NA,1	NA,inf	NA,inf	NA,1.15315	0.000134428	0.000379294
2	chr20:40523914:A:G	40523914	G,G	A,A	1,1	inf,inf	inf,inf	2.02178,0.244565	0.000133962	0.00026221
2	chr20:40502677:A:G	40502677	G,G	A,A	1,1	inf,inf	inf,inf	1.88275,0.411593	0.000133842	0.000244706
2	chr20:42070687:T:A	42070687	A,A	T,T	1,1	-inf,inf	inf,inf	1.29969,1.21834	0.000133828	0.000384866
2	chr20:41276863:G:A	41276863	A,A	G,G	1,1	inf,inf	inf,inf	0.0761304,2.42293	0.000133778	0.000412581
2	chr20:41735681:T:C	41735681	NA,C	NA,T	NA,1	NA,inf	NA,inf	NA,1.12802	0.000133417	0.000379975
2	chr20:41212524:G:A	41212524	A,A	G,G	1,1	inf,inf	inf,inf	0.0968484,2.41899	0.000133394	0.000411846
2	chr20:42113933:G:A	42113933	NA,A	NA,G	NA,1	NA,inf	NA,inf	NA,1.17338	0.000133171	0.000387813
2	chr20:40423192:A:T	40423192	NA,T	NA,A	NA,1	NA,-inf	NA,inf	NA,1.23624	0.000133148	0.000408808
2	chr20:41925998:C:T	41925998	NA,T	NA,C	NA,1	NA,-inf	NA,inf	NA,1.09472	0.000133038	0.000383581
2	chr20:41977891:A:G	41977891	G,G	A,A	1,1	-inf,-inf	inf,inf	1.14495,1.42731	0.00013297	0.00037911
2	chr20:40267392:G:A	40267392	A,A	G,G	1,1	-inf,inf	inf,inf	0.762388,1.64067	0.000132411	0.000438985
2	chr20:41994415:G:A	41994415	A,A	G,G	1,1	-inf,-inf	inf,inf	0.71517,1.85057	0.000132068	0.000425022
2	chr20:40533588:C:T	40533588	T,T	C,C	1,1	inf,-inf	inf,inf	1.85542,0.476199	0.00013185	0.000266911
2	chr20:40909794:G:A	40909794	NA,A	NA,G	NA,1	NA,-inf	NA,inf	NA,1.14515	0.000131823	0.000383683
2	chr20:40271794:G:T	40271794	T,T	G,G	1,1	-inf,inf	inf,inf	0.762552,1.63771	0.000131723	0.000437042
2	chr20:40985867:G:A	40985867	A,NA	G,NA	1,NA	inf,NA	inf,NA	1.02828,NA	0.000131709	0.00036042
2	chr20:41255831:G:A	41255831	A,A	G,G	1,1	-inf,inf	inf,inf	3.50365,0.600678	0.000131179	0.00064081
2	chr20:41707745:G:A	41707745	NA,A	NA,G	NA,1	NA,inf	NA,inf	NA,1.16564	0.000130925	0.000378902
2	chr20:41098136:T:C	41098136	C,C	T,T	1,1	inf,inf	inf,inf	0.0132932,2.40948	0.000130856	0.000401359
2	chr20:40270784:T:C	40270784	C,C	T,T	1,1	-inf,inf	inf,inf	0.748132,1.6491	0.000130722	0.000433512
2	chr20:41289834:T:C	41289834	C,C	T,T	1,1	inf,inf	inf,inf	0.173938,2.38864	0.000130633	0.000403749
2	chr20:40892983:G:T	40892983	NA,T	NA,G	NA,1	NA,-inf	NA,inf	NA,1.14075	0.00013054	0.000380936
2	chr20:41598218:G:A	41598218	NA,A	NA,G	NA,1	NA,inf	NA,inf	NA,1.16958	0.000130456	0.000377108
2	chr20:41596985:G:A	41596985	A,A	G,G	1,1	-inf,inf	inf,inf	0.179633,2.04421	0.000130395	0.000383551
2	chr20:41191927:C:G	41191927	G,G	C,C	1,1	-inf,inf	inf,inf	0.0258258,2.4043	0.000130258	0.000400567
2	chr20:40274469:C:T	40274469	T,T	C,C	1,1	inf,-inf	inf,inf	0.63974,1.68104	0.000130145	0.000360482
2	chr20:41094369:A:C	41094369	C,C	A,A	1,1	inf,inf	inf,inf	0.0358035,2.40922	0.000130126	0.000399476
2	chr20:40917047:A:C	40917047	C,C	A,A	1,1	inf,inf	inf,inf	1.31843,0.561974	0.00012977	0.000364383
2	chr20:41282745:A:G	41282745	G,G	A,A	1,1	-inf,inf	inf,inf	5.12439,0.676257	0.000129606	0.00740613
2	chr20:40736650:G:A	40736650	NA,A	NA,G	NA,1	NA,-inf	NA,inf	NA,1.16794	0.000129515	0.000373508
2	chr20:41071466:TC:T	41071466	T,T	TC,TC	1,1	inf,inf	inf,inf	0.0665587,2.40696	0.000129358	0.000397718
2	chr20:40606825:A:G	40606825	NA,G	NA,A	NA,1	NA,-inf	NA,inf	NA,1.22179	0.000128952	0.000372386
2	chr20:40630413:C:T	40630413	NA,T	NA,C	NA,1	NA,-inf	NA,inf	NA,1.18089	0.000128894	0.000386747
2	chr20:41728748:C:T	41728748	NA,T	NA,C	NA,1	NA,inf	NA,inf	NA,1.2707	0.00012884	0.000375138
2	chr20:41341745:A:G	41341745	G,G	A,A	1,1	-inf,inf	inf,inf	5.68981,0.249776	0.00012862	0.013881
2	chr20:41987163:T:A	41987163	NA,A	NA,T	NA,1	NA,inf	NA,inf	NA,1.15012	0.00012859	0.000371609
2	chr20:40242934:T:C	40242934	C,C	T,T	1,1	-inf,inf	inf,inf	1.92343,0.220028	0.000128132	0.000325068
2	chr20:40550283:A:G	40550283	G,G	A,A	1,1	inf,inf	inf,inf	1.38504,1.03546	0.000128037	0.000182363
2	chr20:41323559:C:T	41323559	NA,T	NA,C	NA,1	NA,-inf	NA,inf	NA,1.24058	0.000127818	0.000376787
2	chr20:41287190:A:AC	41287190	NA,AC	NA,A	NA,1	NA,-inf	NA,inf	NA,1.24058	0.000127818	0.000376787
2	chr20:41335449:G:A	41335449	NA,A	NA,G	NA,1	NA,-inf	NA,inf	NA,1.24058	0.000127818	0.000376787
2	chr20:41824580:C:T	41824580	T,NA	C,NA	1,NA	-inf,NA	inf,NA	1.48346,NA	0.000127646	0.000383848
2	chr20:41147266:C:G	41147266	NA,G	NA,C	NA,1	NA,-inf	NA,inf	NA,1.2422	0.000127475	0.000376774
2	chr20:42062131:C:T	42062131	T,T	C,C	1,1	inf,-inf	inf,inf	0.240207,1.95534	0.000127311	0.000389359
2	chr20:40848843:A:C	40848843	NA,C	NA,A	NA,1	NA,-inf	NA,inf	NA,1.11905	0.000127286	0.000369047
2	chr20:41385239:A:G	41385239	G,G	A,A	1,1	-inf,inf	inf,inf	3.73226,0.945179	0.000127171	0.00121535
2	chr20:40949242:A:G	40949242	G,G	A,A	1,1	-inf,inf	inf,inf	0.473479,1.99055	0.000126857	0.000376938
2	chr20:41034204:C:T	41034204	T,NA	C,NA	1,NA	-inf,NA	inf,NA	1.45816,NA	0.000126751	0.000370854
2	chr20:40253491:G:A	40253491	NA,A	NA,G	NA,1	NA,inf	NA,inf	NA,1.15111	0.000126585	0.000361634
2	chr20:41345676:A:G	41345676	G,G	A,A	1,1	-inf,-inf	inf,inf	4.02202,0.592051	0.000126581	0.00110411
2	chr20:41879228:T:G	41879228	G,NA	T,NA	1,NA	inf,NA	inf,NA	1.44692,NA	0.000126457	0.000371923
2	chr20:40650024:A:C	40650024	C,NA	A,NA	1,NA	-inf,NA	inf,NA	1.28199,NA	0.00012641	0.000326696
2	chr20:40574133:A:C	40574133	C,C	A,A	1,1	inf,inf	inf,inf	1.80002,0.553466	0.000126378	0.000249894
2	chr20:41910368:A:G	41910368	NA,G	NA,A	NA,1	NA,-inf	NA,inf	NA,1.06442	0.000126342	0.0003643
2	chr20:41090258:C:T	41090258	T,T	C,C	1,1	inf,inf	inf,inf	0.08206,2.39153	0.000126104	0.00038791
2	chr20:40724607:C:T	40724607	NA,T	NA,C	NA,1	NA,-inf	NA,inf	NA,1.15111	0.000125917	0.000363034
2	chr20:40575226:A:T	40575226	T,T	A,A	1,1	inf,inf	inf,inf	1.98874,0.133904	0.000125424	0.000196916
2	chr20:40511165:A:G	40511165	NA,G	NA,A	NA,1	NA,-inf	NA,inf	NA,1.17114	0.000125335	0.000385392
2	chr20:40443849:G:A	40443849	NA,A	NA,G	NA,1	NA,inf	NA,inf	NA,1.15575	0.000125263	0.000366314
2	chr20:40325872:T:A	40325872	A,NA	T,NA	1,NA	inf,NA	inf,NA	1.23574,NA	0.000125209	0.00032194
2	chr20:40056428:C:T	40056428	NA,T	NA,C	NA,1	NA,-inf	NA,inf	NA,1.14896	0.000124954	0.000367724
2	chr20:41340348:A:G	41340348	G,G	A,A	1,1	-inf,-inf	inf,inf	3.7702,0.462456	0.000124567	0.000714817
2	chr20:40161085:T:C	40161085	NA,C	NA,T	NA,1	NA,inf	NA,inf	NA,1.14944	0.000124199	0.000355494
2	chr20:41585957:A:G	41585957	NA,G	NA,A	NA,1	NA,inf	NA,inf	NA,1.18446	0.000124063	0.000359769
2	chr20:40725206:C:T	40725206	NA,T	NA,C	NA,1	NA,-inf	NA,inf	NA,1.14309	0.000123881	0.000357458
2	chr20:40089698:G:T	40089698	NA,T	NA,G	NA,1	NA,inf	NA,inf	NA,1.13652	0.000123786	0.000350676
2	chr20:40595606:A:G	40595606	NA,G	NA,A	NA,1	NA,-inf	NA,inf	NA,1.14724	0.00012378	0.000360467
2	chr20:41900994:C:T	41900994	T,T	C,C	1,1	inf,-inf	inf,inf	0.524473,1.72203	0.00012378	0.000354878
2	chr20:40920188:T:C	40920188	C,C	T,T	1,1	inf,inf	inf,inf	1.27451,0.595672	0.000123594	0.000347727
2	chr20:41107811:T:C	41107811	C,NA	T,NA	1,NA	-inf,NA	inf,NA	1.87368,NA	0.000123525	0.000350779
2	chr20:40600508:T:C	40600508	NA,C	NA,T	NA,1	NA,-inf	NA,inf	NA,1.14579	0.000123474	0.000359581
2	chr20:40590503:A:G	40590503	NA,G	NA,A	NA,1	NA,-inf	NA,inf	NA,1.14522	0.000123364	0.000359254
2	chr20:40597079:T:C	40597079	NA,C	NA,T	NA,1	NA,-inf	NA,inf	NA,1.14522	0.000123364	0.000359254
2	chr20:40942423:G:A	40942423	A,NA	G,NA	1,NA	inf,NA	inf,NA	1.24103,NA	0.00012332	0.000344499
2	chr20:40896840:G:A	40896840	A,A	G,G	1,1	inf,inf	inf,inf	1.85289,0.24823	0.000123209	0.000348385
2	chr20:40073448:T:A	40073448	NA,A	NA,T	NA,1	NA,-inf	NA,inf	NA,1.1433	0.000123208	0.000362398
2	chr20:40593579:T:C	40593579	NA,C	NA,T	NA,1	NA,-inf	NA,inf	NA,1.14343	0.000122978	0.000358124
2	chr20:40077286:G:A	40077286	NA,A	NA,G	NA,1	NA,-inf	NA,inf	NA,1.16709	0.000122969	0.00035983
2	chr20:41285120:T:G	41285120	G,G	T,T	1,1	inf,inf	inf,inf	0.131988,2.36465	0.000122911	0.000379327
2	chr20:41360541:C:T	41360541	T,T	C,C	1,1	-inf,inf	inf,inf	0.427813,2.32684	0.000122727	0.000376371
2	chr20:42093786:G:A	42093786	A,A	G,G	1,1	inf,-inf	inf,inf	0.541677,1.82955	0.000122374	0.00035456
2	chr20:40150127:A:G	40150127	G,NA	A,NA	1,NA	inf,NA	inf,NA	1.33146,NA	0.000121985	0.000331919
2	chr20:40353981:A:T	40353981	T,T	A,A	1,1	inf,inf	inf,inf	0.51572,1.74253	0.000121965	0.00030759
2	chr20:41971835:C:G	41971835	G,G	C,C	1,1	inf,-inf	inf,inf	1.31087,1.29534	0.000121949	0.000386167
2	chr20:42028165:T:C	42028165	C,C	T,T	1,1	inf,-inf	inf,inf	0.78813,1.66881	0.0001218	0.000382495
2	chr20:41886416:T:C	41886416	C,C	T,T	1,1	inf,-inf	inf,inf	0.953419,1.43268	0.000121686	0.000353081
2	chr20:41865263:G:A	41865263	NA,A	NA,G	NA,1	NA,inf	NA,inf	NA,1.14507	0.00012134	0.000349277
2	chr20:41259710:T:C	41259710	NA,C	NA,T	NA,1	NA,-inf	NA,inf	NA,1.23638	0.000121299	0.000356337
2	chr20:41964358:A:C	41964358	C,C	A,A	1,1	inf,-inf	inf,inf	1.64956,0.665087	0.000121283	0.000349429
2	chr20:41268367:T:C	41268367	C,C	T,T	1,1	-inf,-inf	inf,inf	4.0678,0.216395	0.000121207	0.000843753
2	chr20:41234899:G:A	41234899	A,A	G,G	1,1	-inf,inf	inf,inf	3.47187,0.567579	0.000121072	0.000583343
2	chr20:41144599:G:A	41144599	A,A	G,G	1,1	inf,inf	inf,inf	0.0871978,2.36589	0.000120874	0.000371651
2	chr20:40886351:C:T	40886351	T,T	C,C	1,1	inf,inf	inf,inf	1.83573,0.264992	0.000120853	0.000341406
2	chr20:41237822:C:T	41237822	T,NA	C,NA	1,NA	-inf,NA	inf,NA	1.44954,NA	0.000120798	0.000353208
2	chr20:41308175:C:T	41308175	T,T	C,C	1,1	-inf,inf	inf,inf	5.44172,0.220383	0.00012014	0.00798935
2	chr20:40178063:C:A	40178063	A,NA	C,NA	1,NA	inf,NA	inf,NA	0.956695,NA	0.000120048	0.000341155
2	chr20:40822335:G:C	40822335	NA,C	NA,G	NA,1	NA,inf	NA,inf	NA,1.14912	0.000120025	0.000339009
2	chr20:40544529:A:T	40544529	NA,T	NA,A	NA,1	NA,-inf	NA,inf	NA,1.13777	0.000119921	0.000369851
2	chr20:40601739:G:A	40601739	A,A	G,G	1,1	inf,inf	inf,inf	1.88793,0.30242	0.000119551	0.000165197
2	chr20:41286105:G:A	41286105	A,A	G,G	1,1	-inf,inf	inf,inf	5.26466,0.430407	0.000119476	0.00704263
2	chr20:41268362:ATTGT:A	41268362	A,A	ATTGT,ATTGT	1,1	-inf,-inf	inf,inf	4.05196,0.218322	0.000118875	0.000822673
2	chr20:40724923:C:T	40724923	NA,T	NA,C	NA,1	NA,-inf	NA,inf	NA,1.11704	0.000118553	0.000341941
2	chr20:40745069:ACT:A	40745069	NA,A	NA,ACT	NA,1	NA,-inf	NA,inf	NA,1.11704	0.000118553	0.000341941
2	chr20:42036311:A:G	42036311	NA,G	NA,A	NA,1	NA,inf	NA,inf	NA,1.101	0.000118533	0.000342225
2	chr20:41335932:A:G	41335932	NA,G	NA,A	NA,1	NA,-inf	NA,inf	NA,1.23402	0.000118485	0.000348266
2	chr20:40759026:G:A	40759026	NA,A	NA,G	NA,1	NA,-inf	NA,inf	NA,1.13452	0.000118483	0.000325223
2	chr20:40402802:AC:A	40402802	NA,A	NA,AC	NA,1	NA,-inf	NA,inf	NA,1.16306	0.000118389	0.000362674
2	chr20:41375896:C:T	41375896	T,NA	C,NA	1,NA	inf,NA	inf,NA	1.83549,NA	0.000117868	0.000335948
2	chr20:41079971:C:T	41079971	NA,T	NA,C	NA,1	NA,inf	NA,inf	NA,1.34014	0.000117555	0.00034427
2	chr20:41880980:T:C	41880980	NA,C	NA,T	NA,1	NA,inf	NA,inf	NA,1.13071	0.000117388	0.000335968
2	chr20:42104540:T:C	42104540	NA,C	NA,T	NA,1	NA,inf	NA,inf	NA,1.10039	0.000117217	0.000340232
2	chr20:41207972:A:G	41207972	NA,G	NA,A	NA,1	NA,-inf	NA,inf	NA,1.19022	0.000117214	0.000346195
2	chr20:42128882:C:A	42128882	NA,A	NA,C	NA,1	NA,-inf	NA,inf	NA,1.06518	0.000117136	0.000341504
2	chr20:40712933:T:A	40712933	NA,A	NA,T	NA,1	NA,-inf	NA,inf	NA,1.10631	0.000116716	0.000336584
2	chr20:40452220:T:C	40452220	NA,C	NA,T	NA,1	NA,-inf	NA,inf	NA,1.15025	0.000116586	0.00033735
2	chr20:42094257:C:G	42094257	G,G	C,C	1,1	inf,-inf	inf,inf	0.497917,1.83343	0.000116546	0.00033714
2	chr20:40829087:G:A	40829087	NA,A	NA,G	NA,1	NA,inf	NA,inf	NA,1.18149	0.000116311	0.00033773
2	chr20:41322165:A:T	41322165	T,T	A,A	1,1	-inf,inf	inf,inf	5.40773,0.232546	0.000116207	0.00759644
2	chr20:41277663:C:T	41277663	T,T	C,C	1,1	-inf,-inf	inf,inf	3.95291,0.371472	0.000116007	0.000804216
2	chr20:40879984:T:C	40879984	NA,C	NA,T	NA,1	NA,inf	NA,inf	NA,1.05991	0.000115928	0.000326713
2	chr20:40270812:G:A	40270812	A,A	G,G	1,1	-inf,inf	inf,inf	0.799094,1.53364	0.000115665	0.000384858
2	chr20:41378439:C:T	41378439	NA,T	NA,C	NA,1	NA,inf	NA,inf	NA,1.66936	0.000115318	0.000353931
2	chr20:41783586:A:G	41783586	NA,G	NA,A	NA,1	NA,inf	NA,inf	NA,1.23374	0.000115159	0.000331087
2	chr20:41444867:AT:A	41444867	A,A	AT,AT	1,1	-inf,inf	inf,inf	0.0931154,1.99811	0.000114972	0.000338783
2	chr20:42035457:T:A	42035457	NA,A	NA,T	NA,1	NA,inf	NA,inf	NA,1.08205	0.000114803	0.00033145
2	chr20:40981739:A:G	40981739	NA,G	NA,A	NA,1	NA,inf	NA,inf	NA,1.06466	0.000114782	0.000329523
2	chr20:40333762:G:C	40333762	C,C	G,G	1,1	-inf,inf	inf,inf	0.248856,2.25476	0.000114676	0.000418243
2	chr20:41640977:T:C	41640977	C,NA	T,NA	1,NA	inf,NA	inf,NA	0.67468,NA	0.00011443	0.000317301
2	chr20:40333798:C:T	40333798	T,T	C,C	1,1	-inf,inf	inf,inf	0.248574,2.25317	0.000114327	0.000416922
2	chr20:40916772:T:G	40916772	NA,G	NA,T	NA,1	NA,inf	NA,inf	NA,1.05778	0.000114222	0.000323434
2	chr20:40549076:G:A	40549076	NA,A	NA,G	NA,1	NA,-inf	NA,inf	NA,1.08076	0.000114014	0.000320109
2	chr20:41509187:C:T	41509187	NA,T	NA,C	NA,1	NA,inf	NA,inf	NA,1.13532	0.000113957	0.000330245
2	chr20:41396074:G:GC	41396074	NA,GC	NA,G	NA,1	NA,-inf	NA,inf	NA,1.20932	0.00011365	0.000332161
2	chr20:40897959:T:A	40897959	A,A	T,T	1,1	inf,-inf	inf,inf	1.75519,0.280424	0.000113452	0.000322654
2	chr20:42131159:G:C	42131159	C,C	G,G	1,1	-inf,-inf	inf,inf	0.156548,1.94871	0.000113443	0.00033934
2	chr20:41586318:T:C	41586318	NA,C	NA,T	NA,1	NA,inf	NA,inf	NA,1.13107	0.000113329	0.000328598
2	chr20:40820814:G:C	40820814	NA,C	NA,G	NA,1	NA,-inf	NA,inf	NA,1.08473	0.000113263	0.000326036
2	chr20:40587816:ACTC:A	40587816	NA,A	NA,ACTC	NA,1	NA,-inf	NA,inf	NA,1.11006	0.000113127	0.000296091
2	chr20:41247927:T:C	41247927	C,C	T,T	1,1	-inf,inf	inf,inf	3.39241,0.633589	0.00011262	0.000546256
2	chr20:40587821:GAAGGTGTTA:G	40587821	NA,G	NA,GAAGGTGTTA	NA,1	NA,-inf	NA,inf	NA,1.10732	0.00011259	0.000294734
2	chr20:41534271:C:T	41534271	NA,T	NA,C	NA,1	NA,inf	NA,inf	NA,1.12726	0.000112588	0.000326279
2	chr20:41987376:T:C	41987376	NA,C	NA,T	NA,1	NA,-inf	NA,inf	NA,1.17504	0.000112475	0.000344653
2	chr20:41320745:C:T	41320745	T,T	C,C	1,1	-inf,inf	inf,inf	5.3674,0.242235	0.000112473	0.00703411
2	chr20:40509038:C:T	40509038	NA,T	NA,C	NA,1	NA,-inf	NA,inf	NA,1.12224	0.000112309	0.000334638
2	chr20:41261639:T:C	41261639	C,C	T,T	1,1	inf,inf	inf,inf	0.0693189,2.32073	0.000111893	0.000344562
2	chr20:41242522:T:C	41242522	NA,C	NA,T	NA,1	NA,inf	NA,inf	NA,1.01419	0.000111815	0.000312542
2	chr20:40326460:C:T	40326460	NA,T	NA,C	NA,1	NA,inf	NA,inf	NA,1.09223	0.000111664	0.000329146
2	chr20:40859306:C:T	40859306	NA,T	NA,C	NA,1	NA,inf	NA,inf	NA,1.06724	0.000111532	0.000314611
2	chr20:41393292:G:A	41393292	NA,A	NA,G	NA,1	NA,-inf	NA,inf	NA,1.19853	0.000111455	0.000325771
2	chr20:42042663:T:C	42042663	NA,C	NA,T	NA,1	NA,inf	NA,inf	NA,1.08685	0.000111385	0.000319298
2	chr20:41636443:A:G	41636443	G,G	A,A	1,1	-inf,inf	inf,inf	5.68901,0.79848	0.000111204	0.0409499
2	chr20:40556638:G:A	40556638	A,A	G,G	1,1	inf,inf	inf,inf	1.44263,0.836932	0.000111153	0.000156315
2	chr20:41322647:C:T	41322647	T,T	C,C	1,1	-inf,inf	inf,inf	5.36511,0.235968	0.00011114	0.00698972
2	chr20:40665192:A:G	40665192	G,G	A,A	1,1	inf,inf	inf,inf	2.0881,0.0473685	0.000111125	0.000182114
2	chr20:41710497:G:A	41710497	NA,A	NA,G	NA,1	NA,inf	NA,inf	NA,1.06778	0.000111119	0.000320879
2	chr20:42104127:G:A	42104127	A,A	G,G	1,1	-inf,-inf	inf,inf	0.104118,2.07957	0.000111091	0.00036038
2	chr20:41993674:C:T	41993674	NA,T	NA,C	NA,1	NA,inf	NA,inf	NA,1.0626	0.000111032	0.000320339
2	chr20:41780915:A:G	41780915	G,NA	A,NA	1,NA	-inf,NA	inf,NA	1.28231,NA	0.000110921	0.000320443
2	chr20:40600728:G:A	40600728	A,A	G,G	1,1	inf,inf	inf,inf	1.84887,0.301282	0.000110916	0.000154297
2	chr20:40650957:G:C	40650957	C,C	G,G	1,1	inf,inf	inf,inf	1.45105,0.916053	0.0001109	0.000207253
2	chr20:40879959:T:C	40879959	C,C	T,T	1,1	inf,inf	inf,inf	1.28158,0.355072	0.000109771	0.000275406
2	chr20:40649545:G:A	40649545	A,NA	G,NA	1,NA	inf,NA	inf,NA	1.34812,NA	0.00010972	0.00027358
2	chr20:41094216:T:C	41094216	C,NA	T,NA	1,NA	-inf,NA	inf,NA	1.79491,NA	0.000109637	0.000311418
2	chr20:40760969:G:A	40760969	NA,A	NA,G	NA,1	NA,inf	NA,inf	NA,1.04382	0.000109617	0.000313346
2	chr20:40424316:A:G	40424316	NA,G	NA,A	NA,1	NA,inf	NA,inf	NA,1.07723	0.000109492	0.000304721
2	chr20:41838174:C:A	41838174	NA,A	NA,C	NA,1	NA,inf	NA,inf	NA,1.01472	0.000109431	0.000315023
2	chr20:40397579:C:T	40397579	NA,T	NA,C	NA,1	NA,-inf	NA,inf	NA,1.0987	0.00010939	0.000312986
2	chr20:40402236:G:A	40402236	NA,A	NA,G	NA,1	NA,-inf	NA,inf	NA,1.0987	0.00010939	0.000312986
2	chr20:41500555:G:C	41500555	C,C	G,G	1,1	-inf,-inf	inf,inf	2.7505,0.0652832	0.000109102	0.000335342
2	chr20:40495768:G:A	40495768	A,A	G,G	1,1	inf,inf	inf,inf	1.81503,0.336707	0.000108983	0.000333562
2	chr20:40193294:C:T	40193294	NA,T	NA,C	NA,1	NA,inf	NA,inf	NA,1.0862	0.00010861	0.00030833
2	chr20:41972229:G:A	41972229	A,A	G,G	1,1	inf,-inf	inf,inf	0.21013,2.00314	0.000108492	0.000345402
2	chr20:40459402:C:T	40459402	NA,T	NA,C	NA,1	NA,-inf	NA,inf	NA,1.07608	0.000108492	0.000306145
2	chr20:40589284:A:C	40589284	C,C	A,A	1,1	inf,inf	inf,inf	1.88852,0.295351	0.000108401	0.000214204
2	chr20:41912338:AATC:A	41912338	NA,A	NA,AATC	NA,1	NA,-inf	NA,inf	NA,0.984544	0.000108286	0.000311801
2	chr20:41460037:T:C	41460037	C,C	T,T	1,1	-inf,inf	inf,inf	2.65953,1.57322	0.00010822	0.00061604
2	chr20:40649481:T:A	40649481	NA,A	NA,T	NA,1	NA,inf	NA,inf	NA,1.10151	0.000108036	0.000304584
2	chr20:40895640:C:T	40895640	NA,T	NA,C	NA,1	NA,inf	NA,inf	NA,1.02684	0.00010803	0.000305348
2	chr20:40516281:A:T	40516281	NA,T	NA,A	NA,1	NA,-inf	NA,inf	NA,1.10198	0.000107936	0.000321508
2	chr20:40103127:C:A	40103127	NA,A	NA,C	NA,1	NA,inf	NA,inf	NA,1.05213	0.000107916	0.000305706
2	chr20:40576367:T:C	40576367	C,C	T,T	1,1	inf,inf	inf,inf	1.88257,0.299242	0.000107719	0.000212911
2	chr20:41714098:C:T	41714098	NA,T	NA,C	NA,1	NA,inf	NA,inf	NA,1.04958	0.000107691	0.000310961
2	chr20:40407073:G:A	40407073	NA,A	NA,G	NA,1	NA,-inf	NA,inf	NA,1.08863	0.000107516	0.0003076
2	chr20:41977841:T:C	41977841	C,C	T,T	1,1	-inf,-inf	inf,inf	1.10016,1.34122	0.00010732	0.000303418
2	chr20:41263909:T:C	41263909	C,NA	T,NA	1,NA	-inf,NA	inf,NA	1.57014,NA	0.000107062	0.000309926
2	chr20:40247055:T:C	40247055	NA,C	NA,T	NA,1	NA,inf	NA,inf	NA,1.04156	0.000107031	0.000304172
2	chr20:40840685:G:A	40840685	A,A	G,G	1,1	inf,-inf	inf,inf	1.34686,0.593207	0.000106649	0.000296858
2	chr20:41891753:A:C	41891753	C,C	A,A	1,1	inf,-inf	inf,inf	0.498806,1.66426	0.000106646	0.000305812
2	chr20:41159297:T:C	41159297	C,C	T,T	1,1	-inf,-inf	inf,inf	3.93197,0.308504	0.000106549	0.000722957
2	chr20:41163596:G:A	41163596	A,NA	G,NA	1,NA	-inf,NA	inf,NA	2.10318,NA	0.000106309	0.000340822
2	chr20:40452801:T:C	40452801	NA,C	NA,T	NA,1	NA,inf	NA,inf	NA,1.06561	0.000106109	0.000313038
2	chr20:42124651:C:T	42124651	NA,T	NA,C	NA,1	NA,-inf	NA,inf	NA,1.016	0.000106054	0.000309093
2	chr20:41200024:A:G	41200024	G,G	A,A	1,1	-inf,inf	inf,inf	3.43543,0.51124	0.00010582	0.00050626
2	chr20:40540683:C:T	40540683	NA,T	NA,C	NA,1	NA,-inf	NA,inf	NA,1.03935	0.000105703	0.000304564
2	chr20:40576017:G:A	40576017	NA,A	NA,G	NA,1	NA,-inf	NA,inf	NA,1.02164	0.000105701	0.000312316
2	chr20:42091075:TG:T	42091075	T,T	TG,TG	1,1	inf,-inf	inf,inf	0.0695405,2.05313	0.000105699	0.00034044
2	chr20:41634341:T:C	41634341	NA,C	NA,T	NA,1	NA,inf	NA,inf	NA,0.966564	0.000105618	0.000296245
2	chr20:40580655:CTGG:C	40580655	NA,C	NA,CTGG	NA,1	NA,-inf	NA,inf	NA,1.06595	0.000105574	0.000273935
2	chr20:41979058:C:T	41979058	NA,T	NA,C	NA,1	NA,inf	NA,inf	NA,1.03321	0.000105545	0.000304771
2	chr20:41979056:T:C	41979056	NA,C	NA,T	NA,1	NA,inf	NA,inf	NA,1.03321	0.000105545	0.000304771
2	chr20:40588228:GATATT:G	40588228	G,G	GATATT,GATATT	1,1	inf,inf	inf,inf	1.7041,0.476193	0.000105513	0.000147891
2	chr20:40559073:C:G	40559073	NA,G	NA,C	NA,1	NA,-inf	NA,inf	NA,1.06814	0.000105268	0.000276255
2	chr20:41053884:T:G	41053884	NA,G	NA,T	NA,1	NA,-inf	NA,inf	NA,1.12543	0.000105247	0.000310666
2	chr20:40425460:G:A	40425460	NA,A	NA,G	NA,1	NA,inf	NA,inf	NA,1.05447	0.000105238	0.00029202
2	chr20:42112980:T:C	42112980	NA,C	NA,T	NA,1	NA,inf	NA,inf	NA,0.991203	0.00010522	0.000295394
2	chr20:41069064:A:G	41069064	NA,G	NA,A	NA,1	NA,-inf	NA,inf	NA,1.12481	0.000105141	0.00031035
2	chr20:40334242:T:C	40334242	C,C	T,T	1,1	-inf,inf	inf,inf	0.28032,2.18902	0.00010505	0.000381482
2	chr20:41132583:A:T	41132583	NA,T	NA,A	NA,1	NA,-inf	NA,inf	NA,1.12423	0.000105017	0.000309988
2	chr20:41445179:A:G	41445179	G,G	A,A	1,1	-inf,inf	inf,inf	3.03832,0.725645	0.000104976	0.000457793
2	chr20:40899186:A:G	40899186	G,G	A,A	1,1	inf,inf	inf,inf	1.22593,0.502386	0.000104957	0.000278616
2	chr20:41212634:C:G	41212634	G,G	C,C	1,1	-inf,inf	inf,inf	3.43037,0.508974	0.000104945	0.000500998
2	chr20:41052127:T:C	41052127	NA,C	NA,T	NA,1	NA,-inf	NA,inf	NA,1.12357	0.000104922	0.0003097
2	chr20:41142009:C:T	41142009	NA,T	NA,C	NA,1	NA,-inf	NA,inf	NA,1.12369	0.000104855	0.000309445
2	chr20:41087464:G:A	41087464	A,NA	G,NA	1,NA	-inf,NA	inf,NA	1.34764,NA	0.00010479	0.000304813
2	chr20:41886689:T:C	41886689	C,C	T,T	1,1	inf,-inf	inf,inf	0.934487,1.3685	0.000104776	0.000303882
2	chr20:42034352:CA:C	42034352	NA,C	NA,CA	NA,1	NA,inf	NA,inf	NA,1.0273	0.000104685	0.000302186
2	chr20:40572735:G:A	40572735	A,A	G,G	1,1	inf,inf	inf,inf	1.8346,0.347879	0.000104548	0.000207316
2	chr20:41536053:T:TA	41536053	TA,TA	T,T	1,1	-inf,inf	inf,inf	2.5841,1.63854	0.00010452	0.000596459
2	chr20:40594209:T:C	40594209	C,C	T,T	1,1	inf,inf	inf,inf	1.86612,0.299733	0.000104365	0.000206733
2	chr20:41281464:C:G	41281464	G,G	C,C	1,1	-inf,inf	inf,inf	5.31458,0.223276	0.000104355	0.00620457
2	chr20:41325605:A:G	41325605	G,G	A,A	1,1	inf,inf	inf,inf	0.0193851,2.29639	0.00010419	0.000321775
2	chr20:40662476:A:G	40662476	G,G	A,A	1,1	inf,-inf	inf,inf	1.5175,0.420093	0.000104147	0.000193887
2	chr20:40644869:A:G	40644869	G,G	A,A	1,1	-inf,-inf	inf,inf	1.49619,0.663958	0.000104022	0.000197296
2	chr20:41981051:A:G	41981051	G,NA	A,NA	1,NA	-inf,NA	inf,NA	1.42474,NA	0.000103868	0.000292972
2	chr20:41105141:G:A	41105141	A,A	G,G	1,1	inf,inf	inf,inf	0.0396272,2.28047	0.000103842	0.000318329
2	chr20:41663884:C:T	41663884	NA,T	NA,C	NA,1	NA,-inf	NA,inf	NA,1.28859	0.000103807	0.000309874
2	chr20:40391576:G:A	40391576	NA,A	NA,G	NA,1	NA,-inf	NA,inf	NA,1.06733	0.000103768	0.000296992
2	chr20:41676344:T:C	41676344	NA,C	NA,T	NA,1	NA,inf	NA,inf	NA,1.08271	0.000103766	0.000299248
2	chr20:40901769:ACACATGCTTC:A	40901769	NA,A	NA,ACACATGCTTC	NA,1	NA,inf	NA,inf	NA,1.01794	0.000103655	0.000294081
2	chr20:40133172:T:C	40133172	C,C	T,T	1,1	-inf,-inf	inf,inf	1.38607,0.925057	0.000103262	0.000305306
2	chr20:41848041:C:T	41848041	T,T	C,C	1,1	-inf,inf	inf,inf	2.34379,0.1255	0.000103169	0.000307428
2	chr20:41531831:GCATTCTTAA:G	41531831	NA,G	NA,GCATTCTTAA	NA,1	NA,inf	NA,inf	NA,1.07505	0.000103149	0.000298889
2	chr20:40576482:C:G	40576482	G,G	C,C	1,1	inf,inf	inf,inf	1.8581,0.300003	0.000102987	0.000204157
2	chr20:40297047:T:A	40297047	NA,A	NA,T	NA,1	NA,inf	NA,inf	NA,1.04388	0.000102964	0.000303322
2	chr20:41785549:C:T	41785549	NA,T	NA,C	NA,1	NA,inf	NA,inf	NA,1.13778	0.000102736	0.000294701
2	chr20:40179275:G:A	40179275	A,NA	G,NA	1,NA	inf,NA	inf,NA	1.20355,NA	0.000102635	0.000299982
2	chr20:40899753:T:C	40899753	C,C	T,T	1,1	inf,inf	inf,inf	1.26751,0.476959	0.000102606	0.000272452
2	chr20:41715441:G:A	41715441	NA,A	NA,G	NA,1	NA,inf	NA,inf	NA,1.02054	0.000102473	0.000295894
2	chr20:41715903:T:C	41715903	NA,C	NA,T	NA,1	NA,inf	NA,inf	NA,1.02054	0.000102473	0.000295894
2	chr20:41716106:A:T	41716106	NA,T	NA,A	NA,1	NA,inf	NA,inf	NA,1.02054	0.000102473	0.000295894
2	chr20:40182496:T:C	40182496	NA,C	NA,T	NA,1	NA,-inf	NA,inf	NA,1.04472	0.000102459	0.000298152
2	chr20:40933680:C:A	40933680	A,A	C,C	1,1	inf,inf	inf,inf	1.2995,0.366145	0.000102288	0.000269628
2	chr20:41623273:G:A	41623273	A,A	G,G	1,1	-inf,inf	inf,inf	3.61047,2.31363	0.00010225	0.00886678
2	chr20:40674370:G:A	40674370	A,NA	G,NA	1,NA	-inf,NA	inf,NA	1.09211,NA	0.000102231	0.00023891
2	chr20:41843223:G:A	41843223	A,NA	G,NA	1,NA	-inf,NA	inf,NA	1.84227,NA	0.000102162	0.000317981
2	chr20:40458589:T:C	40458589	NA,C	NA,T	NA,1	NA,-inf	NA,inf	NA,1.03968	0.000102117	0.000288287
2	chr20:41706346:T:C	41706346	NA,C	NA,T	NA,1	NA,inf	NA,inf	NA,1.01686	0.000101983	0.000294507
2	chr20:41715082:A:G	41715082	NA,G	NA,A	NA,1	NA,inf	NA,inf	NA,1.01649	0.000101815	0.000293932
2	chr20:41713916:C:T	41713916	NA,T	NA,C	NA,1	NA,inf	NA,inf	NA,1.0167	0.000101812	0.000293984
2	chr20:42133973:A:C	42133973	C,C	A,A	1,1	-inf,-inf	inf,inf	0.102504,1.92448	0.000101584	0.000304268
2	chr20:40074568:T:C	40074568	C,C	T,T	1,1	inf,inf	inf,inf	0.742416,1.47714	0.00010152	0.000301472
2	chr20:40909768:A:G	40909768	G,G	A,A	1,1	inf,inf	inf,inf	1.28757,0.396661	0.00010144	0.000270231
2	chr20:40973693:G:A	40973693	NA,A	NA,G	NA,1	NA,-inf	NA,inf	NA,1.19355	0.000101407	0.000301782
2	chr20:41582152:T:C	41582152	NA,C	NA,T	NA,1	NA,inf	NA,inf	NA,1.06598	0.000101384	0.000293803
2	chr20:40605005:A:G	40605005	NA,G	NA,A	NA,1	NA,inf	NA,inf	NA,1.02589	0.000101356	0.000288131
2	chr20:41060351:A:G	41060351	G,NA	A,NA	1,NA	-inf,NA	inf,NA	1.32712,NA	0.000101203	0.000294252
2	chr20:41267277:C:CA	41267277	CA,CA	C,C	1,1	-inf,-inf	inf,inf	3.94421,0.215981	0.000101165	0.000678279
2	chr20:40932307:C:A	40932307	NA,A	NA,C	NA,1	NA,inf	NA,inf	NA,1.17104	0.000101152	0.000294504
2	chr20:42136423:A:G	42136423	NA,G	NA,A	NA,1	NA,-inf	NA,inf	NA,1.0231	0.000101129	0.000293953
2	chr20:41907689:A:AC	41907689	AC,NA	A,NA	1,NA	inf,NA	inf,NA	1.21293,NA	0.000101122	0.000294711
2	chr20:40442774:T:C	40442774	NA,C	NA,T	NA,1	NA,inf	NA,inf	NA,1.03759	0.000101099	0.000297327
2	chr20:40506563:A:C	40506563	NA,C	NA,A	NA,1	NA,-inf	NA,inf	NA,1.01242	0.000100967	0.00029146
2	chr20:41714339:T:C	41714339	NA,C	NA,T	NA,1	NA,inf	NA,inf	NA,1.01169	0.000100962	0.0002915
2	chr20:40440450:G:A	40440450	NA,A	NA,G	NA,1	NA,inf	NA,inf	NA,1.02607	0.000100848	0.000279682
2	chr20:40536742:A:G	40536742	G,G	A,A	1,1	inf,-inf	inf,inf	1.74422,0.385949	0.000100835	0.000206691
2	chr20:40573001:A:G	40573001	G,G	A,A	1,1	inf,inf	inf,inf	1.73302,0.483175	0.00010081	0.000201577
2	chr20:41537258:GGA:G	41537258	NA,G	NA,GGA	NA,1	NA,inf	NA,inf	NA,1.06192	0.000100753	0.000291984
2	chr20:40974485:T:C	40974485	NA,C	NA,T	NA,1	NA,-inf	NA,inf	NA,1.18903	0.000100697	0.00029965
2	chr20:40304096:A:G	40304096	NA,G	NA,A	NA,1	NA,inf	NA,inf	NA,1.01838	0.000100654	0.000295408
2	chr20:41715967:A:G	41715967	NA,G	NA,A	NA,1	NA,inf	NA,inf	NA,1.00935	0.000100539	0.000290307
2	chr20:40659850:G:A	40659850	A,A	G,G	1,1	-inf,-inf	inf,inf	1.27438,1.09944	0.000100506	0.000195566
2	chr20:41706312:A:C	41706312	NA,C	NA,A	NA,1	NA,inf	NA,inf	NA,1.00885	0.000100393	0.000289934
2	chr20:40907671:T:C	40907671	C,C	T,T	1,1	inf,inf	inf,inf	1.0002,0.889669	0.000100338	0.000285706
2	chr20:42110818:A:G	42110818	NA,G	NA,A	NA,1	NA,inf	NA,inf	NA,1.00856	0.000100202	0.000291422
2	chr20:42134228:G:A	42134228	A,A	G,G	1,1	-inf,-inf	inf,inf	0.745848,1.44598	0.000100193	0.000288242
2	chr20:41901615:A:T	41901615	T,T	A,A	1,1	inf,-inf	inf,inf	0.523021,1.61477	0.000100112	0.00028683
2	chr20:40132356:T:G	40132356	G,NA	T,NA	1,NA	-inf,NA	inf,NA	1.11566,NA	0.000100111	0.000279841
2	chr20:40913306:C:T	40913306	T,T	C,C	1,1	inf,inf	inf,inf	1.37754,0.207682	0.000100014	0.00028294
2	chr20:40364558:C:T	40364558	T,T	C,C	1,1	inf,inf	inf,inf	0.722777,1.54095	9.98586e-05	0.000246529
2	chr20:40703704:C:T	40703704	T,NA	C,NA	1,NA	inf,NA	inf,NA	1.27118,NA	9.98471e-05	0.00023429
2	chr20:40652531:C:T	40652531	NA,T	NA,C	NA,1	NA,inf	NA,inf	NA,1.03635	9.9711e-05	0.000275358
2	chr20:41326563:A:G	41326563	G,G	A,A	1,1	-inf,inf	inf,inf	5.25383,0.262088	9.95599e-05	0.00570172
2	chr20:40886484:C:A	40886484	NA,A	NA,C	NA,1	NA,inf	NA,inf	NA,1.00129	9.95227e-05	0.000280904
2	chr20:41411812:G:A	41411812	A,A	G,G	1,1	-inf,inf	inf,inf	3.02036,0.206401	9.95154e-05	0.00037169
2	chr20:42122983:T:C	42122983	NA,C	NA,T	NA,1	NA,-inf	NA,inf	NA,0.977044	9.94333e-05	0.000289583
2	chr20:40974459:G:A	40974459	NA,A	NA,G	NA,1	NA,-inf	NA,inf	NA,1.1795	9.91773e-05	0.000295073
2	chr20:41883716:T:C	41883716	C,C	T,T	1,1	inf,inf	inf,inf	2.0691,0.265875	9.90516e-05	0.000284337
2	chr20:40652763:T:C	40652763	NA,C	NA,T	NA,1	NA,inf	NA,inf	NA,1.03108	9.89365e-05	0.00027314
2	chr20:41476573:T:C	41476573	NA,C	NA,T	NA,1	NA,inf	NA,inf	NA,1.03009	9.89048e-05	0.000286088
2	chr20:41998625:C:T	41998625	T,T	C,C	1,1	inf,inf	inf,inf	1.40846,0.810752	9.88901e-05	0.000284358
2	chr20:41233287:A:G	41233287	G,NA	A,NA	1,NA	-inf,NA	inf,NA	1.51767,NA	9.87838e-05	0.000285826
2	chr20:40573206:G:A	40573206	NA,A	NA,G	NA,1	NA,-inf	NA,inf	NA,0.981889	9.87692e-05	0.000291392
2	chr20:40801519:T:C	40801519	NA,C	NA,T	NA,1	NA,inf	NA,inf	NA,1.0611	9.86624e-05	0.000280018
2	chr20:40348399:G:A	40348399	A,A	G,G	1,1	-inf,inf	inf,inf	0.219834,2.17768	9.86617e-05	0.000357454
2	chr20:41322673:A:C	41322673	NA,C	NA,A	NA,1	NA,-inf	NA,inf	NA,1.11825	9.8611e-05	0.000289632
2	chr20:41434315:C:T	41434315	NA,T	NA,C	NA,1	NA,inf	NA,inf	NA,0.930171	9.8587e-05	0.000276574
2	chr20:42132458:A:G	42132458	G,G	A,A	1,1	-inf,-inf	inf,inf	0.153048,1.88037	9.82962e-05	0.000293052
2	chr20:41997834:C:T	41997834	T,T	C,C	1,1	-inf,inf	inf,inf	0.701397,1.51144	9.82672e-05	0.000294205
2	chr20:42018668:A:G	42018668	G,G	A,A	1,1	inf,-inf	inf,inf	0.653492,1.58358	9.81508e-05	0.000305249
2	chr20:41259343:C:T	41259343	NA,T	NA,C	NA,1	NA,inf	NA,inf	NA,1.13459	9.80446e-05	0.000285998
2	chr20:40559980:G:A	40559980	A,NA	G,NA	1,NA	inf,NA	inf,NA	1.33423,NA	9.80207e-05	0.000228158
2	chr20:41094007:C:T	41094007	T,NA	C,NA	1,NA	inf,NA	inf,NA	1.29822,NA	9.80054e-05	0.00026737
2	chr20:41268295:A:T	41268295	NA,T	NA,A	NA,1	NA,inf	NA,inf	NA,1.13392	9.79373e-05	0.000285683
2	chr20:41717078:C:T	41717078	NA,T	NA,C	NA,1	NA,inf	NA,inf	NA,0.994474	9.79241e-05	0.000282697
2	chr20:41812482:T:G	41812482	NA,G	NA,T	NA,1	NA,inf	NA,inf	NA,0.949365	9.78376e-05	0.000280903
2	chr20:41902686:C:T	41902686	T,T	C,C	1,1	inf,-inf	inf,inf	0.509366,1.61206	9.78153e-05	0.00028017
2	chr20:42118445:G:A	42118445	NA,A	NA,G	NA,1	NA,-inf	NA,inf	NA,1.01856	9.77457e-05	0.000288105
2	chr20:40742238:G:A	40742238	NA,A	NA,G	NA,1	NA,inf	NA,inf	NA,0.970612	9.75873e-05	0.000278519
2	chr20:41883084:C:T	41883084	T,NA	C,NA	1,NA	-inf,NA	inf,NA	1.03367,NA	9.75833e-05	0.00027277
2	chr20:40602466:C:T	40602466	T,T	C,C	1,1	inf,inf	inf,inf	1.82442,0.223815	9.75167e-05	0.000137246
2	chr20:40068393:T:C	40068393	C,C	T,T	1,1	inf,inf	inf,inf	0.554045,1.61058	9.74569e-05	0.000293685
2	chr20:40832107:G:T	40832107	NA,T	NA,G	NA,1	NA,inf	NA,inf	NA,1.10788	9.72719e-05	0.000284635
2	chr20:40504158:G:A	40504158	NA,A	NA,G	NA,1	NA,-inf	NA,inf	NA,0.990072	9.71184e-05	0.000280338
2	chr20:41777720:C:T	41777720	T,NA	C,NA	1,NA	-inf,NA	inf,NA	1.10507,NA	9.70648e-05	0.000277216
2	chr20:40589753:T:C	40589753	C,C	T,T	1,1	inf,inf	inf,inf	1.82953,0.296019	9.69941e-05	0.000192975
2	chr20:40803533:C:T	40803533	T,NA	C,NA	1,NA	-inf,NA	inf,NA	1.27734,NA	9.69165e-05	0.000271784
2	chr20:41716965:T:C	41716965	NA,C	NA,T	NA,1	NA,inf	NA,inf	NA,0.987915	9.68891e-05	0.000279703
2	chr20:40356412:A:G	40356412	NA,G	NA,A	NA,1	NA,inf	NA,inf	NA,0.94588	9.68186e-05	0.000287089
2	chr20:42014949:A:G	42014949	NA,G	NA,A	NA,1	NA,-inf	NA,inf	NA,1.09887	9.68148e-05	0.000289321
2	chr20:40908348:G:A	40908348	A,A	G,G	1,1	inf,inf	inf,inf	1.28203,0.366623	9.67221e-05	0.000257877
2	chr20:41107148:C:G	41107148	NA,G	NA,C	NA,1	NA,inf	NA,inf	NA,1.04143	9.67214e-05	0.0002798
2	chr20:40887230:C:T	40887230	T,T	C,C	1,1	inf,inf	inf,inf	1.71732,0.273821	9.66928e-05	0.00027355
2	chr20:41705854:C:T	41705854	NA,T	NA,C	NA,1	NA,inf	NA,inf	NA,0.986158	9.66496e-05	0.000279123
2	chr20:40591687:C:T	40591687	T,T	C,C	1,1	inf,inf	inf,inf	1.80965,0.325334	9.63427e-05	0.000192019
2	chr20:41536587:C:T	41536587	NA,T	NA,C	NA,1	NA,inf	NA,inf	NA,1.03381	9.62552e-05	0.000278821
2	chr20:40577554:A:G	40577554	G,G	A,A	1,1	inf,inf	inf,inf	1.80855,0.325334	9.6169e-05	0.00019159
2	chr20:41906390:G:A	41906390	NA,A	NA,G	NA,1	NA,-inf	NA,inf	NA,0.910892	9.59946e-05	0.000276952
2	chr20:41591625:G:A	41591625	NA,A	NA,G	NA,1	NA,inf	NA,inf	NA,1.03396	9.58952e-05	0.000277975
2	chr20:42034389:A:G	42034389	G,G	A,A	1,1	inf,-inf	inf,inf	1.27528,0.982888	9.57817e-05	0.000289164
2	chr20:40450366:G:GT	40450366	NA,GT	NA,G	NA,1	NA,inf	NA,inf	NA,0.999552	9.57807e-05	0.000275568
2	chr20:40513345:C:T	40513345	NA,T	NA,C	NA,1	NA,-inf	NA,inf	NA,1.01091	9.56447e-05	0.000292436
2	chr20:40898166:C:T	40898166	T,T	C,C	1,1	inf,inf	inf,inf	1.04575,0.829812	9.5569e-05	0.000271645
2	chr20:40590606:G:A	40590606	A,A	G,G	1,1	inf,inf	inf,inf	1.80386,0.325334	9.54674e-05	0.00019037
2	chr20:41743059:A:C	41743059	C,C	A,A	1,1	-inf,inf	inf,inf	1.91348,0.121933	9.54615e-05	0.000277652
2	chr20:41716725:T:C	41716725	NA,C	NA,T	NA,1	NA,inf	NA,inf	NA,0.978709	9.54486e-05	0.000275547
2	chr20:42108780:T:C	42108780	NA,C	NA,T	NA,1	NA,-inf	NA,inf	NA,0.95732	9.53031e-05	0.00027589
2	chr20:41514318:T:C	41514318	NA,C	NA,T	NA,1	NA,inf	NA,inf	NA,1.02796	9.52938e-05	0.000276136
2	chr20:41514332:C:T	41514332	NA,T	NA,C	NA,1	NA,inf	NA,inf	NA,1.02744	9.52186e-05	0.000275918
2	chr20:41510384:C:T	41510384	NA,T	NA,C	NA,1	NA,inf	NA,inf	NA,1.02744	9.52186e-05	0.000275918
2	chr20:41510676:A:C	41510676	NA,C	NA,A	NA,1	NA,inf	NA,inf	NA,1.02744	9.52186e-05	0.000275918
2	chr20:41670696:C:T	41670696	T,T	C,C	1,1	-inf,inf	inf,inf	1.72064,1.2408	9.50959e-05	0.000306097
2	chr20:40242019:G:A	40242019	A,A	G,G	1,1	-inf,inf	inf,inf	1.80573,0.0436353	9.50456e-05	0.000243862
2	chr20:41287414:A:C	41287414	NA,C	NA,A	NA,1	NA,inf	NA,inf	NA,1.16837	9.50108e-05	0.000276274
2	chr20:40197684:G:T	40197684	NA,T	NA,G	NA,1	NA,-inf	NA,inf	NA,1.00577	9.48711e-05	0.000278406
2	chr20:40909277:A:G	40909277	G,G	A,A	1,1	inf,inf	inf,inf	1.26639,0.380513	9.48672e-05	0.000252929
2	chr20:41008067:C:T	41008067	NA,T	NA,C	NA,1	NA,-inf	NA,inf	NA,1.05837	9.48566e-05	0.000272461
2	chr20:40145127:C:G	40145127	NA,G	NA,C	NA,1	NA,-inf	NA,inf	NA,0.999067	9.48508e-05	0.000276245
2	chr20:40849893:G:A	40849893	A,A	G,G	1,1	inf,inf	inf,inf	1.2021,0.369436	9.47415e-05	0.000244651
2	chr20:40760966:T:C	40760966	NA,C	NA,T	NA,1	NA,inf	NA,inf	NA,0.947566	9.46868e-05	0.000271177
2	chr20:40533752:A:G	40533752	G,G	A,A	1,1	inf,-inf	inf,inf	1.78349,0.324195	9.45751e-05	0.000192551
2	chr20:41238650:A:G	41238650	G,G	A,A	1,1	inf,inf	inf,inf	0.000760573,2.23144	9.43826e-05	0.000290482
2	chr20:42037082:G:A	42037082	A,NA	G,NA	1,NA	-inf,NA	inf,NA	1.15201,NA	9.434e-05	0.000272561
2	chr20:41638042:G:A	41638042	A,A	G,G	1,1	-inf,inf	inf,inf	4.6643,2.3981	9.41953e-05	0.0790943
2	chr20:40908760:G:A	40908760	A,A	G,G	1,1	inf,inf	inf,inf	1.36645,0.147647	9.4162e-05	0.000265682
2	chr20:40642841:C:G	40642841	G,G	C,C	1,1	inf,inf	inf,inf	1.58604,0.738465	9.41316e-05	0.000166727
2	chr20:40554921:A:G	40554921	NA,G	NA,A	NA,1	NA,-inf	NA,inf	NA,0.980842	9.4131e-05	0.000273736
2	chr20:40914919:G:C	40914919	NA,C	NA,G	NA,1	NA,inf	NA,inf	NA,0.945101	9.40469e-05	0.000265695
2	chr20:41846884:TATC:T	41846884	T,T	TATC,TATC	1,1	-inf,inf	inf,inf	2.28705,0.106863	9.40252e-05	0.000279581
2	chr20:41228049:A:T	41228049	T,T	A,A	1,1	-inf,inf	inf,inf	3.30512,0.566038	9.40224e-05	0.000440782
2	chr20:40598557:C:T	40598557	NA,T	NA,C	NA,1	NA,-inf	NA,inf	NA,0.968373	9.39105e-05	0.000245028
2	chr20:41461006:T:C	41461006	NA,C	NA,T	NA,1	NA,inf	NA,inf	NA,0.900214	9.37872e-05	0.000263214
2	chr20:41318282:C:G	41318282	G,G	C,C	1,1	-inf,-inf	inf,inf	5.45161,0.116217	9.35872e-05	0.00671503
2	chr20:40292689:A:G	40292689	NA,G	NA,A	NA,1	NA,-inf	NA,inf	NA,0.999841	9.3378e-05	0.000284102
2	chr20:40917839:G:A	40917839	NA,A	NA,G	NA,1	NA,inf	NA,inf	NA,0.940674	9.33332e-05	0.000263699
2	chr20:41349501:C:T	41349501	NA,T	NA,C	NA,1	NA,-inf	NA,inf	NA,1.03044	9.32882e-05	0.000272536
2	chr20:41520796:C:T	41520796	NA,T	NA,C	NA,1	NA,inf	NA,inf	NA,1.01417	9.30721e-05	0.000269712
2	chr20:40760769:A:G	40760769	NA,G	NA,A	NA,1	NA,inf	NA,inf	NA,0.966061	9.30447e-05	0.000259693
2	chr20:42125091:A:C	42125091	NA,C	NA,A	NA,1	NA,-inf	NA,inf	NA,0.938219	9.29864e-05	0.000270789
2	chr20:40577531:G:A	40577531	A,A	G,G	1,1	inf,inf	inf,inf	1.78976,0.325334	9.29741e-05	0.000185628
2	chr20:40141140:C:T	40141140	NA,T	NA,C	NA,1	NA,-inf	NA,inf	NA,0.985507	9.29196e-05	0.00027046
2	chr20:41254141:G:A	41254141	A,A	G,G	1,1	-inf,inf	inf,inf	4.86075,0.634084	9.28801e-05	0.00409252
2	chr20:41706915:G:A	41706915	NA,A	NA,G	NA,1	NA,inf	NA,inf	NA,1.00133	9.27845e-05	0.000269502
2	chr20:41996180:G:A	41996180	A,A	G,G	1,1	inf,inf	inf,inf	1.45586,0.727499	9.27333e-05	0.000269255
2	chr20:40531448:A:ATATTTT	40531448	ATATTTT,ATATTTT	A,A	1,1	inf,inf	inf,inf	1.84058,0.211937	9.27213e-05	0.000186963
2	chr20:41612253:A:G	41612253	G,G	A,A	1,1	-inf,inf	inf,inf	2.60635,1.50162	9.27141e-05	0.000509475
2	chr20:41468999:C:A	41468999	A,A	C,C	1,1	-inf,inf	inf,inf	1.57889,2.3863	9.27104e-05	0.000444845
2	chr20:40662419:A:G	40662419	G,G	A,A	1,1	inf,-inf	inf,inf	1.41452,0.492942	9.25665e-05	0.000175535
2	chr20:42131981:G:A	42131981	NA,A	NA,G	NA,1	NA,inf	NA,inf	NA,0.967554	9.2513e-05	0.000266371
2	chr20:40439565:C:T	40439565	NA,T	NA,C	NA,1	NA,inf	NA,inf	NA,0.975339	9.25112e-05	0.000256879
2	chr20:40450841:C:G	40450841	NA,G	NA,C	NA,1	NA,inf	NA,inf	NA,0.971528	9.24976e-05	0.000264347
2	chr20:41712719:A:C	41712719	NA,C	NA,A	NA,1	NA,inf	NA,inf	NA,0.959038	9.23736e-05	0.000266695
2	chr20:40486620:G:A	40486620	NA,A	NA,G	NA,1	NA,inf	NA,inf	NA,0.983424	9.2276e-05	0.000271723
2	chr20:40285023:C:T	40285023	NA,T	NA,C	NA,1	NA,-inf	NA,inf	NA,0.997152	9.22006e-05	0.000280265
2	chr20:41287426:G:A	41287426	NA,A	NA,G	NA,1	NA,-inf	NA,inf	NA,1.18553	9.21363e-05	0.000275818
2	chr20:41737142:T:C	41737142	C,C	T,T	1,1	-inf,inf	inf,inf	1.85524,0.220894	9.21061e-05	0.000267897
2	chr20:40529544:C:T	40529544	T,T	C,C	1,1	inf,inf	inf,inf	1.82684,0.233503	9.20653e-05	0.000185775
2	chr20:40234193:T:C	40234193	NA,C	NA,T	NA,1	NA,inf	NA,inf	NA,0.957058	9.20501e-05	0.000261672
2	chr20:40059110:G:T	40059110	T,T	G,G	1,1	inf,inf	inf,inf	0.569295,1.56343	9.20353e-05	0.000276164
2	chr20:40460758:G:A	40460758	NA,A	NA,G	NA,1	NA,-inf	NA,inf	NA,0.978406	9.19466e-05	0.00026828
2	chr20:41037110:A:G	41037110	G,G	A,A	1,1	-inf,inf	inf,inf	4.67997,0.674512	9.19006e-05	0.00318935
2	chr20:40669344:G:C	40669344	C,C	G,G	1,1	inf,-inf	inf,inf	1.89512,0.228251	9.18602e-05	0.000156548
2	chr20:40736818:C:T	40736818	NA,T	NA,C	NA,1	NA,-inf	NA,inf	NA,0.964814	9.17581e-05	0.000264657
2	chr20:40741046:G:T	40741046	NA,T	NA,G	NA,1	NA,-inf	NA,inf	NA,0.964054	9.16501e-05	0.00026435
2	chr20:41716985:A:G	41716985	NA,G	NA,A	NA,1	NA,inf	NA,inf	NA,0.952939	9.13628e-05	0.000263742
2	chr20:42047689:A:G	42047689	NA,G	NA,A	NA,1	NA,inf	NA,inf	NA,0.944004	9.13322e-05	0.000263323
2	chr20:42046639:T:A	42046639	NA,A	NA,T	NA,1	NA,inf	NA,inf	NA,0.944004	9.13322e-05	0.000263323
2	chr20:41603956:G:A	41603956	NA,A	NA,G	NA,1	NA,inf	NA,inf	NA,1.19584	9.12676e-05	0.000266845
2	chr20:40293285:G:A	40293285	NA,A	NA,G	NA,1	NA,-inf	NA,inf	NA,0.990891	9.12045e-05	0.000277166
2	chr20:41097485:C:G	41097485	NA,G	NA,C	NA,1	NA,-inf	NA,inf	NA,1.03651	9.11534e-05	0.000268649
2	chr20:41130478:T:C	41130478	NA,C	NA,T	NA,1	NA,-inf	NA,inf	NA,1.03555	9.10121e-05	0.000268225
2	chr20:40797658:A:G	40797658	NA,G	NA,A	NA,1	NA,-inf	NA,inf	NA,0.973957	9.09351e-05	0.00026175
2	chr20:41400000:T:C	41400000	C,C	T,T	1,1	-inf,inf	inf,inf	2.9453,2.64419	9.08726e-05	0.00446911
2	chr20:40893936:C:A	40893936	NA,A	NA,C	NA,1	NA,inf	NA,inf	NA,1.10898	9.08243e-05	0.000263527
2	chr20:40761696:T:G	40761696	NA,G	NA,T	NA,1	NA,inf	NA,inf	NA,0.923101	9.08145e-05	0.000260123
2	chr20:40216397:G:A	40216397	NA,A	NA,G	NA,1	NA,inf	NA,inf	NA,0.951334	9.0613e-05	0.000259368
2	chr20:41374581:G:A	41374581	NA,A	NA,G	NA,1	NA,inf	NA,inf	NA,1.46311	9.06058e-05	0.000275479
2	chr20:40758374:G:A	40758374	A,A	G,G	1,1	-inf,inf	inf,inf	0.14528,1.78212	9.05862e-05	0.000274489
2	chr20:41999396:A:G	41999396	G,NA	A,NA	1,NA	-inf,NA	inf,NA	1.12876,NA	9.05153e-05	0.000257153
2	chr20:41839482:G:A	41839482	A,A	G,G	1,1	-inf,inf	inf,inf	1.84427,0.3569	9.04875e-05	0.000261692
2	chr20:40905309:T:C	40905309	C,C	T,T	1,1	inf,inf	inf,inf	1.30996,0.2425	9.03058e-05	0.00024196
2	chr20:42010181:C:T	42010181	T,NA	C,NA	1,NA	-inf,NA	inf,NA	1.33453,NA	9.02913e-05	0.000255352
2	chr20:40155820:A:T	40155820	T,NA	A,NA	1,NA	inf,NA	inf,NA	1.18283,NA	9.02372e-05	0.000250811
2	chr20:40344246:C:T	40344246	NA,T	NA,C	NA,1	NA,-inf	NA,inf	NA,0.947903	9.00809e-05	0.00027677
2	chr20:40602019:T:G	40602019	NA,G	NA,T	NA,1	NA,-inf	NA,inf	NA,0.971107	9.00337e-05	0.000235497
2	chr20:41125748:C:T	41125748	T,NA	C,NA	1,NA	-inf,NA	inf,NA	1.25826,NA	8.9992e-05	0.000261581
2	chr20:42059439:A:T	42059439	T,T	A,A	1,1	-inf,-inf	inf,inf	0.242187,1.91134	8.99304e-05	0.000286674
2	chr20:41300084:C:T	41300084	NA,T	NA,C	NA,1	NA,inf	NA,inf	NA,1.13318	8.98911e-05	0.000261479
2	chr20:40277619:C:T	40277619	NA,T	NA,C	NA,1	NA,-inf	NA,inf	NA,0.907766	8.98153e-05	0.000257554
2	chr20:41197878:T:A	41197878	A,NA	T,NA	1,NA	inf,NA	inf,NA	0.914399,NA	8.97671e-05	0.000250956
2	chr20:41792851:G:A	41792851	A,A	G,G	1,1	inf,inf	inf,inf	1.78408,0.765283	8.97669e-05	0.000271096
2	chr20:40543016:G:A	40543016	NA,A	NA,G	NA,1	NA,-inf	NA,inf	NA,0.940877	8.97327e-05	0.000257439
2	chr20:41314447:A:G	41314447	NA,G	NA,A	NA,1	NA,inf	NA,inf	NA,0.884774	8.9662e-05	0.000251081
2	chr20:40769821:G:A	40769821	NA,A	NA,G	NA,1	NA,inf	NA,inf	NA,0.917256	8.96194e-05	0.000256165
2	chr20:40715571:G:A	40715571	A,NA	G,NA	1,NA	inf,NA	inf,NA	1.15451,NA	8.95729e-05	0.00025268
2	chr20:41443297:C:G	41443297	G,G	C,C	1,1	-inf,inf	inf,inf	2.79868,1.16302	8.946e-05	0.000451284
2	chr20:40057092:C:T	40057092	NA,T	NA,C	NA,1	NA,-inf	NA,inf	NA,0.945652	8.93084e-05	0.000262083
2	chr20:41156579:C:T	41156579	NA,T	NA,C	NA,1	NA,inf	NA,inf	NA,1.18964	8.89969e-05	0.000265846
2	chr20:41286875:G:A	41286875	A,A	G,G	1,1	-inf,-inf	inf,inf	5.4478,0.0364487	8.89924e-05	0.0064784
2	chr20:41268383:C:T	41268383	T,T	C,C	1,1	-inf,inf	inf,inf	5.10599,0.335422	8.89696e-05	0.00454767
2	chr20:41400381:C:T	41400381	T,T	C,C	1,1	-inf,inf	inf,inf	2.97616,2.60704	8.89121e-05	0.00442594
2	chr20:40901302:CATGAAAT:C	40901302	NA,C	NA,CATGAAAT	NA,1	NA,inf	NA,inf	NA,0.908272	8.87416e-05	0.000251061
2	chr20:40893092:G:T	40893092	T,NA	G,NA	1,NA	inf,NA	inf,NA	1.02745,NA	8.86297e-05	0.000277519
2	chr20:42125777:T:C	42125777	NA,C	NA,T	NA,1	NA,-inf	NA,inf	NA,0.904232	8.8545e-05	0.000257767
2	chr20:41926128:A:G	41926128	NA,G	NA,A	NA,1	NA,inf	NA,inf	NA,0.889805	8.84386e-05	0.00025378
2	chr20:41064355:C:T	41064355	NA,T	NA,C	NA,1	NA,-inf	NA,inf	NA,0.963824	8.83973e-05	0.000255553
2	chr20:41105750:T:C	41105750	C,C	T,T	1,1	inf,inf	inf,inf	0.0140461,2.16114	8.83377e-05	0.000267932
2	chr20:41520169:C:T	41520169	NA,T	NA,C	NA,1	NA,inf	NA,inf	NA,0.980646	8.81344e-05	0.00025535
2	chr20:40584625:T:C	40584625	C,C	T,T	1,1	inf,-inf	inf,inf	1.86983,0.0179106	8.81136e-05	0.000176078
2	chr20:41513185:G:A	41513185	NA,A	NA,G	NA,1	NA,inf	NA,inf	NA,0.866822	8.80896e-05	0.000247493
2	chr20:41519956:C:T	41519956	NA,T	NA,C	NA,1	NA,inf	NA,inf	NA,0.980204	8.80677e-05	0.000255157
2	chr20:40578636:G:A	40578636	A,A	G,G	1,1	inf,inf	inf,inf	1.75823,0.325334	8.77039e-05	0.000175779
2	chr20:40663001:A:C	40663001	C,C	A,A	1,1	inf,inf	inf,inf	1.92525,0.178795	8.7519e-05	0.000147145
2	chr20:40559180:C:T	40559180	NA,T	NA,C	NA,1	NA,-inf	NA,inf	NA,0.95458	8.74823e-05	0.000252277
2	chr20:40912828:T:G	40912828	G,G	T,T	1,1	inf,inf	inf,inf	1.2325,0.374889	8.7477e-05	0.000233562
2	chr20:40536296:T:C	40536296	C,C	T,T	1,1	inf,inf	inf,inf	1.79952,0.233503	8.74542e-05	0.000177
2	chr20:40217008:C:T	40217008	NA,T	NA,C	NA,1	NA,inf	NA,inf	NA,0.928611	8.74145e-05	0.000249603
2	chr20:40714016:A:G	40714016	NA,G	NA,A	NA,1	NA,-inf	NA,inf	NA,0.932996	8.72425e-05	0.000251601
2	chr20:41705248:G:C	41705248	NA,C	NA,G	NA,1	NA,inf	NA,inf	NA,0.961833	8.71635e-05	0.000253326
2	chr20:41711734:C:A	41711734	NA,A	NA,C	NA,1	NA,inf	NA,inf	NA,0.96399	8.71206e-05	0.00025305
2	chr20:41500637:C:T	41500637	NA,T	NA,C	NA,1	NA,inf	NA,inf	NA,0.965827	8.70883e-05	0.000252037
2	chr20:41330223:C:A	41330223	NA,A	NA,C	NA,1	NA,inf	NA,inf	NA,1.14497	8.69973e-05	0.000254464
2	chr20:41114304:T:C	41114304	C,C	T,T	1,1	-inf,inf	inf,inf	4.93937,0.451397	8.69697e-05	0.0037528
2	chr20:41235388:C:T	41235388	T,T	C,C	1,1	inf,inf	inf,inf	0.106415,2.17438	8.69328e-05	0.00026768
2	chr20:40929179:G:A	40929179	A,A	G,G	1,1	inf,inf	inf,inf	1.33169,0.150122	8.68988e-05	0.000245242
2	chr20:40997237:A:G	40997237	G,G	A,A	1,1	-inf,-inf	inf,inf	1.15598,1.44185	8.6842e-05	0.000270239
2	chr20:40661653:C:G	40661653	NA,G	NA,C	NA,1	NA,inf	NA,inf	NA,0.948649	8.6837e-05	0.000241487
2	chr20:40426194:C:T	40426194	NA,T	NA,C	NA,1	NA,inf	NA,inf	NA,0.939193	8.67881e-05	0.000255214
2	chr20:40923023:C:T	40923023	NA,T	NA,C	NA,1	NA,inf	NA,inf	NA,0.896454	8.66893e-05	0.000245077
2	chr20:41506661:T:C	41506661	NA,C	NA,T	NA,1	NA,inf	NA,inf	NA,0.962987	8.66798e-05	0.000250851
2	chr20:42094920:G:A	42094920	A,NA	G,NA	1,NA	-inf,NA	inf,NA	1.10247,NA	8.65605e-05	0.000249858
2	chr20:40150571:T:C	40150571	NA,C	NA,T	NA,1	NA,-inf	NA,inf	NA,0.944317	8.65462e-05	0.000252216
2	chr20:41496438:G:A	41496438	NA,A	NA,G	NA,1	NA,inf	NA,inf	NA,0.961832	8.65161e-05	0.000250379
2	chr20:41339311:A:C	41339311	C,C	A,A	1,1	-inf,inf	inf,inf	3.34912,0.498746	8.64572e-05	0.000416669
2	chr20:41508078:A:G	41508078	NA,G	NA,A	NA,1	NA,inf	NA,inf	NA,0.961254	8.64284e-05	0.000250122
2	chr20:41498465:G:A	41498465	NA,A	NA,G	NA,1	NA,inf	NA,inf	NA,0.961091	8.64124e-05	0.000250074
2	chr20:40919453:T:C	40919453	NA,C	NA,T	NA,1	NA,inf	NA,inf	NA,0.894508	8.63932e-05	0.000244251
2	chr20:40657087:A:G	40657087	NA,G	NA,A	NA,1	NA,inf	NA,inf	NA,0.951107	8.63805e-05	0.000239064
2	chr20:41507012:C:T	41507012	NA,T	NA,C	NA,1	NA,inf	NA,inf	NA,0.960763	8.63685e-05	0.000249952
2	chr20:40330210:A:G	40330210	G,G	A,A	1,1	-inf,inf	inf,inf	0.271128,2.07973	8.6341e-05	0.000310844
2	chr20:42076217:T:G	42076217	NA,G	NA,T	NA,1	NA,inf	NA,inf	NA,0.878835	8.63128e-05	0.000243263
2	chr20:41501694:T:C	41501694	NA,C	NA,T	NA,1	NA,inf	NA,inf	NA,0.960344	8.63059e-05	0.000249766
2	chr20:40148864:A:G	40148864	NA,G	NA,A	NA,1	NA,-inf	NA,inf	NA,0.942511	8.62936e-05	0.000251478
2	chr20:40159194:C:T	40159194	NA,T	NA,C	NA,1	NA,-inf	NA,inf	NA,0.942511	8.62936e-05	0.000251478
2	chr20:41496184:G:A	41496184	NA,A	NA,G	NA,1	NA,inf	NA,inf	NA,0.960059	8.62675e-05	0.000249656
2	chr20:41499055:G:A	41499055	NA,A	NA,G	NA,1	NA,inf	NA,inf	NA,0.960059	8.62675e-05	0.000249656
2	chr20:41498561:A:C	41498561	NA,C	NA,A	NA,1	NA,inf	NA,inf	NA,0.960059	8.62675e-05	0.000249656
2	chr20:41496941:A:G	41496941	NA,G	NA,A	NA,1	NA,inf	NA,inf	NA,0.960059	8.62675e-05	0.000249656
2	chr20:41501268:C:T	41501268	NA,T	NA,C	NA,1	NA,inf	NA,inf	NA,0.960059	8.62675e-05	0.000249656
2	chr20:41501255:A:T	41501255	NA,T	NA,A	NA,1	NA,inf	NA,inf	NA,0.960059	8.62675e-05	0.000249656
2	chr20:41501704:A:C	41501704	NA,C	NA,A	NA,1	NA,inf	NA,inf	NA,0.960059	8.62675e-05	0.000249656
2	chr20:41506020:C:T	41506020	NA,T	NA,C	NA,1	NA,inf	NA,inf	NA,0.960059	8.62675e-05	0.000249656
2	chr20:41505215:T:C	41505215	NA,C	NA,T	NA,1	NA,inf	NA,inf	NA,0.960059	8.62675e-05	0.000249656
2	chr20:40321844:T:C	40321844	NA,C	NA,T	NA,1	NA,-inf	NA,inf	NA,0.937177	8.6253e-05	0.000250591
2	chr20:41511080:G:A	41511080	A,NA	G,NA	1,NA	inf,NA	inf,NA	1.3864,NA	8.62433e-05	0.000263106
2	chr20:42117768:T:G	42117768	NA,G	NA,T	NA,1	NA,-inf	NA,inf	NA,0.909859	8.62279e-05	0.000250391
2	chr20:41507143:T:C	41507143	NA,C	NA,T	NA,1	NA,inf	NA,inf	NA,0.959717	8.62172e-05	0.00024951
2	chr20:40424292:G:T	40424292	NA,T	NA,G	NA,1	NA,inf	NA,inf	NA,0.935031	8.61586e-05	0.000253339
2	chr20:40459038:T:A	40459038	NA,A	NA,T	NA,1	NA,-inf	NA,inf	NA,0.936024	8.60376e-05	0.00024328
2	chr20:40459660:C:T	40459660	NA,T	NA,C	NA,1	NA,-inf	NA,inf	NA,0.936024	8.60376e-05	0.00024328
2	chr20:40149318:TTCTC:T	40149318	NA,T	NA,TTCTC	NA,1	NA,-inf	NA,inf	NA,0.941088	8.60319e-05	0.00025072
2	chr20:41772001:T:C	41772001	NA,C	NA,T	NA,1	NA,inf	NA,inf	NA,0.972944	8.59612e-05	0.000246133
2	chr20:41470605:T:C	41470605	C,NA	T,NA	1,NA	-inf,NA	inf,NA	1.19889,NA	8.57994e-05	0.000251702
2	chr20:40115589:G:T	40115589	T,T	G,G	1,1	-inf,inf	inf,inf	1.24056,0.750493	8.56803e-05	0.000253093
2	chr20:40912956:T:A	40912956	A,A	T,T	1,1	inf,inf	inf,inf	0.996895,0.788713	8.56447e-05	0.000244419
2	chr20:41284949:C:T	41284949	NA,T	NA,C	NA,1	NA,-inf	NA,inf	NA,0.997723	8.55689e-05	0.000252127
2	chr20:41667786:G:T	41667786	T,NA	G,NA	1,NA	inf,NA	inf,NA	0.975437,NA	8.53575e-05	0.000247196
2	chr20:41562255:C:G	41562255	G,NA	C,NA	1,NA	inf,NA	inf,NA	1.59458,NA	8.52859e-05	0.000244172
2	chr20:40814409:C:T	40814409	T,NA	C,NA	1,NA	inf,NA	inf,NA	1.12463,NA	8.52364e-05	0.000230042
2	chr20:40433960:T:C	40433960	NA,C	NA,T	NA,1	NA,inf	NA,inf	NA,0.922887	8.51827e-05	0.000250262
2	chr20:41310103:A:G	41310103	NA,G	NA,A	NA,1	NA,-inf	NA,inf	NA,0.994729	8.5158e-05	0.000250902
2	chr20:41328790:T:G	41328790	NA,G	NA,T	NA,1	NA,-inf	NA,inf	NA,0.994563	8.5138e-05	0.000250847
2	chr20:41316664:A:G	41316664	NA,G	NA,A	NA,1	NA,-inf	NA,inf	NA,0.99408	8.50735e-05	0.000250651
2	chr20:41283436:C:T	41283436	NA,T	NA,C	NA,1	NA,-inf	NA,inf	NA,0.99408	8.50735e-05	0.000250651
2	chr20:40330389:C:T	40330389	T,T	C,C	1,1	-inf,inf	inf,inf	0.253745,2.0794	8.5055e-05	0.000306151
2	chr20:41095288:A:G	41095288	G,NA	A,NA	1,NA	inf,NA	inf,NA	1.21114,NA	8.50159e-05	0.000232556
2	chr20:41161075:A:G	41161075	G,G	A,A	1,1	-inf,-inf	inf,inf	2.32802,0.00924769	8.49338e-05	0.000256047
2	chr20:41271597:A:C	41271597	NA,C	NA,A	NA,1	NA,-inf	NA,inf	NA,0.992703	8.48843e-05	0.000250089
2	chr20:41643953:C:T	41643953	NA,T	NA,C	NA,1	NA,inf	NA,inf	NA,0.831917	8.48629e-05	0.000243288
2	chr20:40328815:C:A	40328815	A,A	C,C	1,1	-inf,inf	inf,inf	0.259394,2.07455	8.47536e-05	0.000304984
2	chr20:40422811:A:G	40422811	NA,G	NA,A	NA,1	NA,inf	NA,inf	NA,0.930604	8.47338e-05	0.000237801
2	chr20:41285506:C:A	41285506	NA,A	NA,C	NA,1	NA,-inf	NA,inf	NA,0.991106	8.4668e-05	0.000249446
2	chr20:40901402:T:C	40901402	NA,C	NA,T	NA,1	NA,inf	NA,inf	NA,0.878429	8.45994e-05	0.000239297
2	chr20:41269493:C:T	41269493	T,T	C,C	1,1	-inf,inf	inf,inf	4.92645,0.443299	8.45943e-05	0.00365876
2	chr20:40639556:C:G	40639556	G,NA	C,NA	1,NA	-inf,NA	inf,NA	1.06625,NA	8.45939e-05	0.000216713
2	chr20:40539318:A:G	40539318	G,G	A,A	1,1	inf,inf	inf,inf	1.78195,0.2332	8.45622e-05	0.000171499
2	chr20:40251847:A:G	40251847	NA,G	NA,A	NA,1	NA,inf	NA,inf	NA,0.902235	8.44487e-05	0.000240335
2	chr20:40388834:G:A	40388834	NA,A	NA,G	NA,1	NA,-inf	NA,inf	NA,0.942658	8.439e-05	0.000247159
2	chr20:40330202:C:A	40330202	A,A	C,C	1,1	-inf,inf	inf,inf	0.236751,2.08188	8.43538e-05	0.000303645
2	chr20:41229037:T:A	41229037	A,A	T,T	1,1	-inf,inf	inf,inf	0.0212636,2.15785	8.43138e-05	0.000258884
2	chr20:40329559:T:C	40329559	C,C	T,T	1,1	-inf,inf	inf,inf	0.252857,2.07455	8.42966e-05	0.000303316
2	chr20:41248409:G:A	41248409	A,A	G,G	1,1	-inf,inf	inf,inf	4.98383,0.410631	8.42915e-05	0.00389132
2	chr20:41854069:C:T	41854069	T,T	C,C	1,1	-inf,inf	inf,inf	2.29634,0.177337	8.41886e-05	0.000267642
2	chr20:40646993:C:T	40646993	NA,T	NA,C	NA,1	NA,inf	NA,inf	NA,0.93086	8.41737e-05	0.000246838
2	chr20:40329038:A:G	40329038	G,G	A,A	1,1	-inf,inf	inf,inf	0.255889,2.07125	8.40257e-05	0.000302274
2	chr20:41712483:G:A	41712483	NA,A	NA,G	NA,1	NA,inf	NA,inf	NA,0.942281	8.40241e-05	0.00024404
2	chr20:40331248:G:A	40331248	A,A	G,G	1,1	-inf,inf	inf,inf	0.248644,2.07455	8.40103e-05	0.000302276
2	chr20:40329633:C:T	40329633	T,T	C,C	1,1	-inf,inf	inf,inf	0.248151,2.07455	8.39778e-05	0.000302156
2	chr20:41286949:TG:T	41286949	T,T	TG,TG	1,1	-inf,-inf	inf,inf	5.39609,0.0345177	8.39583e-05	0.00584911
2	chr20:40328393:A:G	40328393	G,G	A,A	1,1	-inf,inf	inf,inf	0.247783,2.07455	8.39533e-05	0.000302067
2	chr20:41181826:A:G	41181826	NA,G	NA,A	NA,1	NA,inf	NA,inf	NA,1.08492	8.39245e-05	0.000243939
2	chr20:40331390:G:A	40331390	A,A	G,G	1,1	-inf,inf	inf,inf	0.247079,2.07462	8.39186e-05	0.000301945
2	chr20:41715254:C:T	41715254	NA,T	NA,C	NA,1	NA,inf	NA,inf	NA,0.940403	8.38755e-05	0.000243538
2	chr20:41883200:C:T	41883200	NA,T	NA,C	NA,1	NA,inf	NA,inf	NA,0.965866	8.38325e-05	0.00024007
2	chr20:40233697:G:A	40233697	NA,A	NA,G	NA,1	NA,inf	NA,inf	NA,0.907699	8.38182e-05	0.000240278
2	chr20:40329908:T:C	40329908	C,C	T,T	1,1	-inf,inf	inf,inf	0.244438,2.07455	8.37243e-05	0.000301263
2	chr20:41361519:G:GCTGAAGTTTCTGGGCTGTGTC	41361519	NA,GCTGAAGTTTCTGGGCTGTGTC	NA,G	NA,1	NA,inf	NA,inf	NA,1.07696	8.36371e-05	0.000243699
2	chr20:41715618:C:T	41715618	NA,T	NA,C	NA,1	NA,inf	NA,inf	NA,0.939377	8.36321e-05	0.000242896
2	chr20:40327103:G:A	40327103	A,A	G,G	1,1	-inf,inf	inf,inf	0.242557,2.07455	8.36017e-05	0.000300782
2	chr20:41713438:C:T	41713438	NA,T	NA,C	NA,1	NA,inf	NA,inf	NA,0.939402	8.35687e-05	0.000242735
2	chr20:40329452:G:A	40329452	A,A	G,G	1,1	-inf,inf	inf,inf	0.248225,2.07162	8.3567e-05	0.000300616
2	chr20:40540320:G:A	40540320	A,NA	G,NA	1,NA	inf,NA	inf,NA	1.13974,NA	8.34756e-05	0.000204307
2	chr20:40330460:C:T	40330460	T,T	C,C	1,1	-inf,inf	inf,inf	0.240035,2.07455	8.34491e-05	0.000300247
2	chr20:42091796:GGA:G	42091796	G,G	GGA,GGA	1,1	inf,-inf	inf,inf	0.0509596,1.92682	8.33181e-05	0.000267354
2	chr20:40157877:A:C	40157877	NA,C	NA,A	NA,1	NA,-inf	NA,inf	NA,0.91603	8.32641e-05	0.000246763
2	chr20:40198986:T:C	40198986	NA,C	NA,T	NA,1	NA,-inf	NA,inf	NA,0.927608	8.31393e-05	0.000243515
2	chr20:41116010:A:G	41116010	G,G	A,A	1,1	-inf,inf	inf,inf	5.00638,0.311155	8.31371e-05	0.00362328
2	chr20:40703719:T:C	40703719	NA,C	NA,T	NA,1	NA,-inf	NA,inf	NA,0.902891	8.31096e-05	0.000239534
2	chr20:40468712:A:G	40468712	NA,G	NA,A	NA,1	NA,-inf	NA,inf	NA,0.945483	8.30359e-05	0.000253381
2	chr20:40330516:G:A	40330516	A,A	G,G	1,1	-inf,inf	inf,inf	0.233562,2.07455	8.30277e-05	0.000298699
2	chr20:40332483:G:A	40332483	A,A	G,G	1,1	-inf,inf	inf,inf	0.26392,2.06004	8.2956e-05	0.000298175
2	chr20:41502342:G:T	41502342	NA,T	NA,G	NA,1	NA,inf	NA,inf	NA,0.935239	8.28512e-05	0.000239758
2	chr20:40330906:C:T	40330906	T,T	C,C	1,1	-inf,inf	inf,inf	0.236689,2.07132	8.27751e-05	0.000297733
2	chr20:41976190:C:T	41976190	T,T	C,C	1,1	inf,-inf	inf,inf	0.352688,1.73774	8.27534e-05	0.00026137
2	chr20:40545080:G:A	40545080	NA,A	NA,G	NA,1	NA,-inf	NA,inf	NA,0.89338	8.2728e-05	0.000233363
2	chr20:40900049:C:T	40900049	NA,T	NA,C	NA,1	NA,inf	NA,inf	NA,1.0543	8.27181e-05	0.000240685
2	chr20:41095698:T:C	41095698	C,C	T,T	1,1	-inf,inf	inf,inf	4.7797,0.594553	8.26768e-05	0.00334645
2	chr20:40075757:A:G	40075757	G,G	A,A	1,1	inf,inf	inf,inf	0.533102,1.53725	8.263e-05	0.000248786
2	chr20:40074368:C:T	40074368	T,T	C,C	1,1	inf,inf	inf,inf	0.56671,1.51009	8.24006e-05	0.000247904
2	chr20:40581993:T:C	40581993	C,C	T,T	1,1	inf,inf	inf,inf	1.82738,0.0690045	8.23207e-05	0.000164458
2	chr20:40172936:T:G	40172936	NA,G	NA,T	NA,1	NA,-inf	NA,inf	NA,0.921437	8.21891e-05	0.000245486
2	chr20:41589259:T:G	41589259	NA,G	NA,T	NA,1	NA,inf	NA,inf	NA,0.937695	8.21827e-05	0.000238043
2	chr20:41715338:T:C	41715338	NA,C	NA,T	NA,1	NA,inf	NA,inf	NA,0.926365	8.21765e-05	0.000238839
2	chr20:41766356:A:G	41766356	NA,G	NA,A	NA,1	NA,inf	NA,inf	NA,0.936034	8.21747e-05	0.000237727
2	chr20:40327829:C:G	40327829	G,G	C,C	1,1	-inf,inf	inf,inf	0.217501,2.07455	8.20615e-05	0.000295183
2	chr20:41074793:G:C	41074793	NA,C	NA,G	NA,1	NA,inf	NA,inf	NA,0.925888	8.20274e-05	0.000236659
2	chr20:40865260:C:T	40865260	T,T	C,C	1,1	inf,inf	inf,inf	1.59554,0.193013	8.19413e-05	0.000226515
2	chr20:40251272:A:G	40251272	NA,G	NA,A	NA,1	NA,inf	NA,inf	NA,0.883743	8.18926e-05	0.000233107
3	chr20:40513876:G:A	40513876	A,NA	G,NA	1,NA	-inf,NA	inf,NA	4.42258,NA	0.0295035	0.0688892
3	chr20:40270034:G:A	40270034	A,A	G,G	1,1	-inf,inf	inf,inf	1.38311,3.05626	0.0141072	0.0204168
3	chr20:42109012:T:C	42109012	C,C	T,T	1,1	inf,-inf	inf,inf	1.26351,3.22833	0.0120786	0.017718
3	chr20:40537052:G:A	40537052	A,A	G,G	1,1	-inf,-inf	inf,inf	4.37034,0.384374	0.00972639	0.0231315
3	chr20:40669905:A:G	40669905	G,G	A,A	1,1	inf,inf	inf,inf	5.48357,0.343827	0.00657932	0.18433
3	chr20:40325638:A:G	40325638	NA,G	NA,A	NA,1	NA,inf	NA,inf	NA,3.10694	0.00636662	0.00878364
3	chr20:42077292:C:T	42077292	T,NA	C,NA	1,NA	inf,NA	inf,NA	2.8982,NA	0.00616408	0.00978835
3	chr20:40324641:G:A	40324641	NA,A	NA,G	NA,1	NA,inf	NA,inf	NA,3.08749	0.00614629	0.00848243
3	chr20:40325721:G:A	40325721	NA,A	NA,G	NA,1	NA,inf	NA,inf	NA,3.08749	0.00614629	0.00848243
3	chr20:40322345:A:T	40322345	NA,T	NA,A	NA,1	NA,inf	NA,inf	NA,3.08749	0.00614629	0.00848243
3	chr20:40323557:G:A	40323557	NA,A	NA,G	NA,1	NA,inf	NA,inf	NA,3.08163	0.00607916	0.00839112
3	chr20:40364671:C:T	40364671	NA,T	NA,C	NA,1	NA,inf	NA,inf	NA,3.0359	0.00549694	0.00766217
3	chr20:41988294:A:T	41988294	T,T	A,A	1,1	inf,-inf	inf,inf	1.38563,2.6965	0.00524884	0.00775262
3	chr20:41033585:G:C	41033585	C,C	G,G	1,1	-inf,inf	inf,inf	3.3284,2.53211	0.00489138	0.0111705
3	chr20:41881106:T:C	41881106	C,NA	T,NA	1,NA	inf,NA	inf,NA	2.46707,NA	0.00466714	0.00679867
3	chr20:42114801:G:A	42114801	NA,A	NA,G	NA,1	NA,inf	NA,inf	NA,2.75344	0.00465882	0.00723443
3	chr20:42001108:G:A	42001108	A,A	G,G	1,1	inf,-inf	inf,inf	0.949422,3.01035	0.00431626	0.00636667
3	chr20:40361544:T:C	40361544	NA,C	NA,T	NA,1	NA,inf	NA,inf	NA,2.79584	0.00355503	0.00498056
3	chr20:40581895:T:C	40581895	NA,C	NA,T	NA,1	NA,inf	NA,inf	NA,2.65599	0.00338086	0.00561421
3	chr20:40319150:T:C	40319150	NA,C	NA,T	NA,1	NA,inf	NA,inf	NA,2.70399	0.00297427	0.00415523
3	chr20:40998559:C:A	40998559	A,A	C,C	1,1	-inf,inf	inf,inf	4.42355,1.06899	0.00294784	0.00724962
3	chr20:40381295:AAACCT:A	40381295	NA,A	NA,AAACCT	NA,1	NA,inf	NA,inf	NA,2.67603	0.0027997	0.00393898
3	chr20:41880396:G:A	41880396	A,A	G,G	1,1	inf,inf	inf,inf	3.27241,0.382535	0.00278246	0.00454242
3	chr20:40332980:C:G	40332980	NA,G	NA,C	NA,1	NA,inf	NA,inf	NA,2.66927	0.00277527	0.00388162
3	chr20:40381294:A:T	40381294	NA,T	NA,A	NA,1	NA,inf	NA,inf	NA,2.66159	0.00272512	0.00383556
3	chr20:40449902:C:T	40449902	T,NA	C,NA	1,NA	inf,NA	inf,NA	2.96708,NA	0.00272135	0.00538145
3	chr20:40349608:G:A	40349608	NA,A	NA,G	NA,1	NA,inf	NA,inf	NA,2.64774	0.00267463	0.00374418
3	chr20:40347302:T:C	40347302	NA,C	NA,T	NA,1	NA,inf	NA,inf	NA,2.62432	0.00255776	0.00358315
3	chr20:42002566:A:G	42002566	G,G	A,A	1,1	inf,-inf	inf,inf	0.82565,2.81727	0.00250981	0.00370705
3	chr20:40991342:A:C	40991342	C,NA	A,NA	1,NA	inf,NA	inf,NA	1.93345,NA	0.00246812	0.00395884
3	chr20:41874799:C:T	41874799	T,NA	C,NA	1,NA	inf,NA	inf,NA	2.24837,NA	0.00246481	0.00361796
3	chr20:40319757:T:G	40319757	NA,G	NA,T	NA,1	NA,inf	NA,inf	NA,2.59943	0.0024469	0.00342873
3	chr20:40346753:C:T	40346753	NA,T	NA,C	NA,1	NA,inf	NA,inf	NA,2.58561	0.00238014	0.00333805
3	chr20:40374024:A:G	40374024	NA,G	NA,A	NA,1	NA,inf	NA,inf	NA,2.59194	0.00237954	0.00337201
3	chr20:40858578:G:A	40858578	A,A	G,G	1,1	inf,inf	inf,inf	2.48942,1.11449	0.00236562	0.00377886
3	chr20:40564766:T:C	40564766	C,C	T,T	1,1	inf,inf	inf,inf	3.24496,2.07941	0.00233282	0.0286093
3	chr20:41984240:A:G	41984240	G,G	A,A	1,1	inf,-inf	inf,inf	1.10521,2.47198	0.00229459	0.0033943
3	chr20:40569231:A:C	40569231	C,C	A,A	1,1	inf,inf	inf,inf	3.67695,1.67649	0.00227506	0.0360741
3	chr20:40861233:C:T	40861233	T,T	C,C	1,1	inf,inf	inf,inf	2.55656,0.96624	0.00218254	0.00348282
3	chr20:40862237:G:A	40862237	A,A	G,G	1,1	inf,inf	inf,inf	2.60841,0.895601	0.00218193	0.00348225
3	chr20:41787392:TTGA:T	41787392	T,NA	TTGA,NA	1,NA	inf,NA	inf,NA	2.20018,NA	0.00216543	0.00318052
3	chr20:40861495:C:A	40861495	A,A	C,C	1,1	inf,inf	inf,inf	2.57138,0.925254	0.00211412	0.00337416
3	chr20:41192109:G:A	41192109	A,A	G,G	1,1	-inf,-inf	inf,inf	4.38592,1.72645	0.00210149	0.0102627
3	chr20:41000205:C:T	41000205	T,T	C,C	1,1	-inf,inf	inf,inf	4.50741,0.586861	0.00208824	0.00470737
3	chr20:40154484:T:C	40154484	NA,C	NA,T	NA,1	NA,inf	NA,inf	NA,2.34303	0.00202673	0.00317152
3	chr20:40565587:T:C	40565587	C,C	T,T	1,1	inf,inf	inf,inf	3.16457,2.0633	0.00202335	0.0237837
3	chr20:41981209:A:G	41981209	G,G	A,A	1,1	inf,-inf	inf,inf	1.04848,2.42866	0.00191048	0.00282835
3	chr20:40311767:C:T	40311767	NA,T	NA,C	NA,1	NA,inf	NA,inf	NA,2.46248	0.00189537	0.00267378
3	chr20:40510335:A:T	40510335	NA,T	NA,A	NA,1	NA,inf	NA,inf	NA,2.35988	0.00186462	0.00306732
3	chr20:40715328:A:G	40715328	NA,G	NA,A	NA,1	NA,-inf	NA,inf	NA,2.33764	0.0018641	0.00298525
3	chr20:40525455:A:G	40525455	G,G	A,A	1,1	inf,inf	inf,inf	4.35186,0.675464	0.00186073	0.0265557
3	chr20:40995087:C:T	40995087	T,T	C,C	1,1	-inf,inf	inf,inf	4.70083,0.248002	0.00185646	0.00432302
3	chr20:41999932:T:C	41999932	C,C	T,T	1,1	inf,-inf	inf,inf	0.727994,2.71977	0.00184764	0.00273115
3	chr20:40509591:G:A	40509591	NA,A	NA,G	NA,1	NA,inf	NA,inf	NA,2.34739	0.00181586	0.00298795
3	chr20:41821287:C:T	41821287	T,NA	C,NA	1,NA	inf,NA	inf,NA	2.11726,NA	0.00181031	0.00266477
3	chr20:41890348:C:T	41890348	T,NA	C,NA	1,NA	inf,NA	inf,NA	1.9857,NA	0.00165259	0.00244688
3	chr20:40985506:T:C	40985506	C,C	T,T	1,1	-inf,inf	inf,inf	4.83987,0.0820781	0.00163694	0.00427817
3	chr20:40994643:G:A	40994643	A,A	G,G	1,1	-inf,inf	inf,inf	4.70184,0.166343	0.00162028	0.00385562
3	chr20:41896200:C:T	41896200	T,NA	C,NA	1,NA	inf,NA	inf,NA	1.9768,NA	0.00159932	0.00237119
3	chr20:40320512:A:G	40320512	NA,G	NA,A	NA,1	NA,inf	NA,inf	NA,2.35399	0.00155892	0.00219678
3	chr20:40316067:G:A	40316067	NA,A	NA,G	NA,1	NA,inf	NA,inf	NA,2.34417	0.00152747	0.00215378
3	chr20:41263168:C:G	41263168	G,G	C,C	1,1	-inf,-inf	inf,inf	4.67224,1.34972	0.00150779	0.00890079
3	chr20:40568642:A:G	40568642	G,G	A,A	1,1	inf,inf	inf,inf	3.0475,1.95224	0.00148113	0.015855
3	chr20:40987425:G:A	40987425	A,A	G,G	1,1	-inf,inf	inf,inf	4.57914,0.257363	0.00147258	0.00341338
3	chr20:40337974:C:CAGGAGGCCATGAGTT	40337974	NA,CAGGAGGCCATGAGTT	NA,C	NA,1	NA,inf	NA,inf	NA,2.32031	0.00146455	0.00206645
3	chr20:40997809:C:T	40997809	T,T	C,C	1,1	-inf,inf	inf,inf	4.56083,0.195008	0.00140539	0.00321406
3	chr20:40994697:A:G	40994697	G,G	A,A	1,1	-inf,inf	inf,inf	4.55497,0.205747	0.00140479	0.00320973
3	chr20:40838562:G:A	40838562	A,A	G,G	1,1	inf,inf	inf,inf	2.70462,0.461992	0.0014041	0.00222085
3	chr20:40328179:G:A	40328179	NA,A	NA,G	NA,1	NA,inf	NA,inf	NA,2.29478	0.00139658	0.00197145
3	chr20:41036025:T:C	41036025	C,C	T,T	1,1	-inf,inf	inf,inf	4.43234,1.13367	0.00139545	0.00511351
3	chr20:40530479:T:C	40530479	C,C	T,T	1,1	inf,-inf	inf,inf	4.3516,0.258263	0.00137261	0.015682
3	chr20:40320029:A:G	40320029	NA,G	NA,A	NA,1	NA,inf	NA,inf	NA,2.28237	0.00136363	0.00192645
3	chr20:40318347:C:T	40318347	NA,T	NA,C	NA,1	NA,inf	NA,inf	NA,2.27989	0.00135779	0.00191834
3	chr20:40316629:C:T	40316629	NA,T	NA,C	NA,1	NA,inf	NA,inf	NA,2.27989	0.00135779	0.00191834
3	chr20:40317220:C:T	40317220	NA,T	NA,C	NA,1	NA,inf	NA,inf	NA,2.27989	0.00135779	0.00191834
3	chr20:40313868:G:A	40313868	NA,A	NA,G	NA,1	NA,inf	NA,inf	NA,2.27989	0.00135779	0.00191834
3	chr20:40316817:T:A	40316817	NA,A	NA,T	NA,1	NA,inf	NA,inf	NA,2.27917	0.0013561	0.00191598
3	chr20:40245983:TG:T	40245983	T,T	TG,TG	1,1	-inf,inf	inf,inf	2.97613,0.144509	0.00134885	0.00238533
3	chr20:40208101:A:G	40208101	NA,G	NA,A	NA,1	NA,inf	NA,inf	NA,2.15128	0.00134541	0.00210543
3	chr20:42112322:C:T	42112322	NA,T	NA,C	NA,1	NA,inf	NA,inf	NA,2.10575	0.00132047	0.00206556
3	chr20:40736206:C:T	40736206	NA,T	NA,C	NA,1	NA,inf	NA,inf	NA,2.14769	0.00130971	0.00209334
3	chr20:40721247:G:T	40721247	NA,T	NA,G	NA,1	NA,inf	NA,inf	NA,2.14851	0.00130948	0.00209336
3	chr20:40737464:C:T	40737464	NA,T	NA,C	NA,1	NA,inf	NA,inf	NA,2.14677	0.00130745	0.00208974
3	chr20:40735360:A:G	40735360	NA,G	NA,A	NA,1	NA,inf	NA,inf	NA,2.1461	0.00130579	0.0020871
3	chr20:40305280:C:T	40305280	NA,T	NA,C	NA,1	NA,inf	NA,inf	NA,2.25845	0.00130404	0.00184376
3	chr20:40734712:A:C	40734712	NA,C	NA,A	NA,1	NA,inf	NA,inf	NA,2.14517	0.00130355	0.00208351
3	chr20:40731668:A:G	40731668	NA,G	NA,A	NA,1	NA,inf	NA,inf	NA,2.14077	0.00129185	0.00206496
3	chr20:41927797:G:A	41927797	A,NA	G,NA	1,NA	inf,NA	inf,NA	1.87508,NA	0.00128284	0.00190148
3	chr20:40180050:C:T	40180050	T,NA	C,NA	1,NA	-inf,NA	inf,NA	2.13594,NA	0.00128043	0.00202337
3	chr20:41918717:A:G	41918717	G,NA	A,NA	1,NA	inf,NA	inf,NA	1.8677,NA	0.00127339	0.00189148
3	chr20:40880226:A:G	40880226	G,G	A,A	1,1	inf,inf	inf,inf	1.98962,0.672689	0.00125893	0.00220352
3	chr20:42022060:G:T	42022060	T,T	G,G	1,1	-inf,-inf	inf,inf	0.0891537,2.90509	0.00123789	0.00181636
3	chr20:40242778:C:A	40242778	NA,A	NA,C	NA,1	NA,inf	NA,inf	NA,2.07658	0.00122311	0.00196634
3	chr20:40543167:G:A	40543167	NA,A	NA,G	NA,1	NA,inf	NA,inf	NA,2.1186	0.00121492	0.00199903
3	chr20:41180020:G:T	41180020	T,T	G,G	1,1	-inf,-inf	inf,inf	4.49536,1.36401	0.00121122	0.00652326
3	chr20:42099455:A:G	42099455	G,G	A,A	1,1	-inf,inf	inf,inf	0.534218,2.70609	0.00120271	0.00187185
3	chr20:40605818:C:T	40605818	T,NA	C,NA	1,NA	inf,NA	inf,NA	2.26188,NA	0.00120222	0.00195819
3	chr20:41852068:C:T	41852068	T,T	C,C	1,1	-inf,inf	inf,inf	3.28849,0.180812	0.00120013	0.00197084
3	chr20:40505605:T:C	40505605	NA,C	NA,T	NA,1	NA,inf	NA,inf	NA,2.12115	0.00117685	0.0019321
3	chr20:40253713:G:A	40253713	A,A	G,G	1,1	-inf,-inf	inf,inf	2.71335,0.480837	0.00117084	0.00203226
3	chr20:40307617:G:A	40307617	NA,A	NA,G	NA,1	NA,inf	NA,inf	NA,2.19505	0.00116143	0.00164542
3	chr20:41405646:T:C	41405646	C,C	T,T	1,1	-inf,inf	inf,inf	3.84729,1.30024	0.00115756	0.00368606
3	chr20:41772631:T:C	41772631	NA,C	NA,T	NA,1	NA,-inf	NA,inf	NA,2.04784	0.0011251	0.0017727
3	chr20:41179760:G:A	41179760	A,A	G,G	1,1	-inf,-inf	inf,inf	4.45259,1.33776	0.00109587	0.00577588
3	chr20:40315376:C:T	40315376	NA,T	NA,C	NA,1	NA,inf	NA,inf	NA,2.16195	0.00109559	0.00155367
3	chr20:42076700:TGAACA:T	42076700	T,T	TGAACA,TGAACA	1,1	inf,-inf	inf,inf	0.550671,2.5939	0.00107847	0.00160968
3	chr20:41903917:C:G	41903917	G,NA	C,NA	1,NA	inf,NA	inf,NA	1.78875,NA	0.00107435	0.00159877
3	chr20:40319533:T:G	40319533	NA,G	NA,T	NA,1	NA,inf	NA,inf	NA,2.14102	0.00105315	0.0014946
3	chr20:40549917:G:A	40549917	A,A	G,G	1,1	inf,inf	inf,inf	3.46759,1.33277	0.00104806	0.0132149
3	chr20:41391386:A:G	41391386	NA,G	NA,A	NA,1	NA,inf	NA,inf	NA,2.78112	0.00103091	0.00174469
3	chr20:42112848:G:T	42112848	NA,T	NA,G	NA,1	NA,inf	NA,inf	NA,1.94821	0.00099417	0.00155667
3	chr20:40897410:A:G	40897410	G,G	A,A	1,1	inf,inf	inf,inf	1.91928,0.595113	0.000970352	0.00169371
3	chr20:41405600:G:A	41405600	A,A	G,G	1,1	-inf,inf	inf,inf	3.75032,1.26969	0.000969862	0.00297348
3	chr20:40569209:C:T	40569209	T,T	C,C	1,1	inf,inf	inf,inf	3.33936,0.179827	0.000967096	0.00256883
3	chr20:42093557:T:C	42093557	NA,C	NA,T	NA,1	NA,inf	NA,inf	NA,1.93592	0.000964687	0.00151257
3	chr20:40512695:C:T	40512695	NA,T	NA,C	NA,1	NA,inf	NA,inf	NA,1.98838	0.000945032	0.00154994
3	chr20:41085990:C:T	41085990	T,T	C,C	1,1	-inf,inf	inf,inf	4.02552,0.888104	0.000941226	0.00234983
3	chr20:40486109:A:C	40486109	C,NA	A,NA	1,NA	inf,NA	inf,NA	2.02424,NA	0.000932829	0.00140662
3	chr20:40979166:C:T	40979166	T,NA	C,NA	1,NA	-inf,NA	inf,NA	2.72684,NA	0.000930397	0.00155689
3	chr20:40567273:G:A	40567273	A,A	G,G	1,1	inf,inf	inf,inf	3.32532,0.158629	0.000930112	0.00246256
3	chr20:42009255:C:A	42009255	A,A	C,C	1,1	-inf,inf	inf,inf	0.872108,2.23658	0.000893541	0.00137975
3	chr20:40686030:G:A	40686030	A,A	G,G	1,1	inf,-inf	inf,inf	3.26165,0.344189	0.000890222	0.00276818
3	chr20:40280304:G:A	40280304	NA,A	NA,G	NA,1	NA,inf	NA,inf	NA,2.0483	0.000889303	0.001266
3	chr20:41152318:C:T	41152318	T,NA	C,NA	1,NA	-inf,NA	inf,NA	3.01672,NA	0.000889271	0.00153937
3	chr20:40682754:G:A	40682754	A,A	G,G	1,1	inf,-inf	inf,inf	3.28816,0.298314	0.000882595	0.00276271
3	chr20:40829475:A:G	40829475	G,G	A,A	1,1	inf,inf	inf,inf	2.47396,0.346268	0.000862011	0.00134135
3	chr20:40142723:C:G	40142723	NA,G	NA,C	NA,1	NA,inf	NA,inf	NA,1.89431	0.000846807	0.00137227
3	chr20:41034202:G:A	41034202	A,A	G,G	1,1	-inf,inf	inf,inf	3.97399,0.862456	0.000846255	0.00208569
3	chr20:40503291:T:C	40503291	C,C	T,T	1,1	inf,inf	inf,inf	3.08703,0.198777	0.000840059	0.00203353
3	chr20:40532283:A:G	40532283	G,NA	A,NA	1,NA	inf,NA	inf,NA	2.03477,NA	0.00083601	0.00139319
3	chr20:40413422:AAAC:A	40413422	A,NA	AAAC,NA	1,NA	inf,NA	inf,NA	2.00775,NA	0.000829264	0.00133065
3	chr20:40810926:A:G	40810926	NA,G	NA,A	NA,1	NA,-inf	NA,inf	NA,1.91579	0.000827101	0.00130105
3	chr20:41218219:G:A	41218219	A,A	G,G	1,1	-inf,-inf	inf,inf	4.23181,1.25962	0.000815775	0.00362012
3	chr20:40259309:A:G	40259309	G,G	A,A	1,1	-inf,-inf	inf,inf	2.56692,0.424714	0.000813859	0.00141337
3	chr20:41997377:TG:T	41997377	NA,T	NA,TG	NA,1	NA,-inf	NA,inf	NA,1.88549	0.000810414	0.00121383
3	chr20:40837133:G:A	40837133	A,A	G,G	1,1	inf,inf	inf,inf	2.01882,0.935907	0.000795574	0.00127706
3	chr20:41032047:A:C	41032047	C,C	A,A	1,1	-inf,-inf	inf,inf	4.91504,0.0374036	0.000791924	0.00346088
3	chr20:40469981:C:T	40469981	T,T	C,C	1,1	inf,-inf	inf,inf	2.23318,0.84711	0.000789655	0.00127275
3	chr20:40552606:T:A	40552606	A,A	T,T	1,1	inf,inf	inf,inf	2.99036,1.6181	0.000780566	0.00834556
3	chr20:41972744:C:A	41972744	A,A	C,C	1,1	-inf,inf	inf,inf	1.63226,1.55643	0.000778633	0.00120303
3	chr20:41343188:G:C	41343188	C,C	G,G	1,1	-inf,-inf	inf,inf	4.9561,0.340107	0.000776705	0.00430176
3	chr20:41305386:G:A	41305386	A,A	G,G	1,1	-inf,-inf	inf,inf	4.69191,0.896809	0.000773187	0.00445957
3	chr20:40326640:G:A	40326640	A,A	G,G	1,1	-inf,inf	inf,inf	0.215039,2.78492	0.000768338	0.00107136
3	chr20:42045146:T:C	42045146	C,C	T,T	1,1	inf,-inf	inf,inf	0.071165,2.68213	0.000758955	0.00112233
3	chr20:40685871:A:T	40685871	T,T	A,A	1,1	inf,-inf	inf,inf	3.20838,0.284654	0.000756685	0.00233633
3	chr20:41259008:C:A	41259008	A,A	C,C	1,1	-inf,-inf	inf,inf	4.68704,0.886429	0.00075588	0.00430426
3	chr20:41216430:C:T	41216430	T,T	C,C	1,1	-inf,-inf	inf,inf	4.18822,1.24358	0.000751745	0.00326932
3	chr20:41364701:C:T	41364701	T,T	C,C	1,1	-inf,inf	inf,inf	1.04289,2.84555	0.000751216	0.00128259
3	chr20:40683025:AC:A	40683025	A,A	AC,AC	1,1	inf,-inf	inf,inf	3.1846,0.312353	0.000749652	0.0023046
3	chr20:41197420:A:T	41197420	T,NA	A,NA	1,NA	-inf,NA	inf,NA	2.90658,NA	0.000743352	0.00128195
3	chr20:41395450:C:T	41395450	NA,T	NA,C	NA,1	NA,inf	NA,inf	NA,2.55598	0.000741324	0.00124119
3	chr20:40833374:G:A	40833374	A,A	G,G	1,1	inf,inf	inf,inf	2.14772,0.725381	0.000738313	0.00117637
3	chr20:40806989:ATGACTTCAC:A	40806989	A,NA	ATGACTTCAC,NA	1,NA	-inf,NA	inf,NA	2.03224,NA	0.000737363	0.00123064
3	chr20:41113644:A:G	41113644	G,G	A,A	1,1	-inf,inf	inf,inf	4.49172,0.732921	0.000735179	0.00284849
3	chr20:40672025:A:C	40672025	NA,C	NA,A	NA,1	NA,-inf	NA,inf	NA,1.793	0.000731608	0.00114175
3	chr20:40478189:G:A	40478189	NA,A	NA,G	NA,1	NA,-inf	NA,inf	NA,1.83046	0.000731553	0.00116849
3	chr20:41121239:C:T	41121239	T,NA	C,NA	1,NA	-inf,NA	inf,NA	2.90537,NA	0.000726518	0.00125529
3	chr20:40453212:C:T	40453212	NA,T	NA,C	NA,1	NA,-inf	NA,inf	NA,1.86214	0.000725125	0.0011676
3	chr20:40569372:C:CAT	40569372	CAT,CAT	C,C	1,1	inf,inf	inf,inf	3.47218,1.11971	0.00071491	0.00905865
3	chr20:42044464:A:T	42044464	T,T	A,A	1,1	inf,-inf	inf,inf	0.0493897,2.65505	0.000712716	0.00105411
3	chr20:40943814:G:A	40943814	A,A	G,G	1,1	inf,inf	inf,inf	2.06848,0.0637755	0.000712487	0.00115481
3	chr20:40555309:C:T	40555309	T,T	C,C	1,1	inf,inf	inf,inf	3.05587,1.49376	0.000710795	0.00764882
3	chr20:42028522:G:A	42028522	A,A	G,G	1,1	inf,-inf	inf,inf	1.49075,1.50845	0.000707125	0.00108483
3	chr20:41047799:C:T	41047799	T,T	C,C	1,1	-inf,inf	inf,inf	3.87838,0.839147	0.000703765	0.00170383
3	chr20:40552430:C:G	40552430	G,G	C,C	1,1	inf,inf	inf,inf	2.95249,1.58374	0.000702299	0.0072903
3	chr20:40474238:C:T	40474238	T,NA	C,NA	1,NA	inf,NA	inf,NA	1.96964,NA	0.000701558	0.00117014
3	chr20:42079224:A:G	42079224	G,G	A,A	1,1	inf,-inf	inf,inf	1.10099,1.89853	0.000696095	0.00104962
3	chr20:41049649:C:T	41049649	T,T	C,C	1,1	-inf,inf	inf,inf	4.36604,1.86593	0.000695328	0.0135613
3	chr20:40243808:C:A	40243808	A,A	C,C	1,1	-inf,inf	inf,inf	2.64136,0.13232	0.000695283	0.00122087
3	chr20:41407484:G:A	41407484	A,A	G,G	1,1	-inf,inf	inf,inf	3.684,0.988976	0.000686169	0.00185024
3	chr20:40244984:C:G	40244984	NA,G	NA,C	NA,1	NA,-inf	NA,inf	NA,1.80052	0.000684736	0.00108774
3	chr20:40248502:G:A	40248502	NA,A	NA,G	NA,1	NA,-inf	NA,inf	NA,1.79793	0.000684481	0.00109011
3	chr20:40816601:G:A	40816601	NA,A	NA,G	NA,1	NA,-inf	NA,inf	NA,1.75615	0.000684228	0.00108179
3	chr20:41275025:C:T	41275025	T,NA	C,NA	1,NA	-inf,NA	inf,NA	2.86544,NA	0.000675259	0.00116613
3	chr20:41626849:C:T	41626849	T,NA	C,NA	1,NA	-inf,NA	inf,NA	2.41773,NA	0.000674747	0.00111496
3	chr20:40575633:T:C	40575633	C,C	T,T	1,1	inf,inf	inf,inf	3.5104,1.0002	0.000674578	0.00810376
3	chr20:40550039:C:T	40550039	T,T	C,C	1,1	inf,inf	inf,inf	3.34113,1.16738	0.000672799	0.00772241
3	chr20:40663144:G:A	40663144	A,A	G,G	1,1	inf,inf	inf,inf	3.83285,0.245834	0.000670881	0.00527428
3	chr20:41450872:C:G	41450872	G,NA	C,NA	1,NA	inf,NA	inf,NA	1.12086,NA	0.000669756	0.00106712
3	chr20:41882885:G:C	41882885	C,C	G,G	1,1	inf,inf	inf,inf	2.79016,0.264944	0.000669611	0.00109507
3	chr20:42055026:T:C	42055026	C,C	T,T	1,1	inf,-inf	inf,inf	0.72545,2.21382	0.00066917	0.00100188
3	chr20:41300968:G:A	41300968	A,A	G,G	1,1	-inf,-inf	inf,inf	4.71515,0.775755	0.000665072	0.00386348
3	chr20:41330479:G:A	41330479	A,A	G,G	1,1	-inf,-inf	inf,inf	4.926,0.547289	0.000658623	0.00417172
3	chr20:40870304:C:T	40870304	T,T	C,C	1,1	inf,inf	inf,inf	1.56825,1.34699	0.00065492	0.00105473
3	chr20:42102336:T:A	42102336	A,A	T,T	1,1	inf,-inf	inf,inf	0.187867,2.55732	0.00065457	0.000972849
3	chr20:40608807:A:G	40608807	G,NA	A,NA	1,NA	inf,NA	inf,NA	2.1721,NA	0.000653962	0.00118132
3	chr20:40823767:A:G	40823767	NA,G	NA,A	NA,1	NA,-inf	NA,inf	NA,1.72957	0.00065319	0.00103296
3	chr20:40685341:G:T	40685341	T,T	G,G	1,1	inf,-inf	inf,inf	3.14343,0.252805	0.000651414	0.00199465
3	chr20:41503719:T:C	41503719	NA,C	NA,T	NA,1	NA,inf	NA,inf	NA,1.59548	0.000648613	0.00103015
3	chr20:40758650:C:T	40758650	T,T	C,C	1,1	-inf,inf	inf,inf	0.185109,2.43778	0.00064824	0.000999016
3	chr20:41056215:A:G	41056215	G,G	A,A	1,1	-inf,inf	inf,inf	3.668,0.917628	0.000647619	0.00145602
3	chr20:41194535:CT:C	41194535	C,C	CT,CT	1,1	-inf,-inf	inf,inf	3.96869,0.963028	0.000641627	0.00188595
3	chr20:41187745:G:A	41187745	A,A	G,G	1,1	-inf,-inf	inf,inf	3.97326,0.961599	0.000641068	0.00189491
3	chr20:40295549:C:T	40295549	NA,T	NA,C	NA,1	NA,-inf	NA,inf	NA,1.71163	0.000640318	0.00100526
3	chr20:41781319:G:T	41781319	T,NA	G,NA	1,NA	-inf,NA	inf,NA	2.03647,NA	0.000639089	0.00101197
3	chr20:42010432:C:T	42010432	T,T	C,C	1,1	-inf,inf	inf,inf	1.17932,1.69787	0.000636553	0.000989114
3	chr20:40569828:T:C	40569828	C,C	T,T	1,1	inf,inf	inf,inf	3.44875,1.05923	0.000632476	0.00771081
3	chr20:40682193:A:G	40682193	G,G	A,A	1,1	inf,-inf	inf,inf	3.08761,0.308213	0.000630349	0.00190711
3	chr20:42094200:A:G	42094200	G,G	A,A	1,1	inf,-inf	inf,inf	0.892696,2.04843	0.000629191	0.000945619
3	chr20:40436382:T:G	40436382	NA,G	NA,T	NA,1	NA,inf	NA,inf	NA,1.73856	0.00062501	0.0010039
3	chr20:41025905:A:G	41025905	G,G	A,A	1,1	-inf,inf	inf,inf	4.6353,0.36677	0.000622356	0.00235582
3	chr20:41285390:G:A	41285390	A,A	G,G	1,1	-inf,-inf	inf,inf	4.63921,0.809472	0.00062112	0.0035044
3	chr20:40694664:A:G	40694664	G,G	A,A	1,1	inf,-inf	inf,inf	3.08207,0.295766	0.000620431	0.00187042
3	chr20:41163362:C:T	41163362	NA,T	NA,C	NA,1	NA,inf	NA,inf	NA,1.97033	0.000619222	0.000994551
3	chr20:40847923:G:A	40847923	A,NA	G,NA	1,NA	inf,NA	inf,NA	1.64394,NA	0.000618169	0.000985294
3	chr20:41113733:T:A	41113733	A,A	T,T	1,1	-inf,inf	inf,inf	4.42866,0.711062	0.000615081	0.00238522
3	chr20:41115281:T:G	41115281	G,G	T,T	1,1	-inf,inf	inf,inf	3.78638,0.833097	0.000614313	0.00145389
3	chr20:42098028:G:T	42098028	T,T	G,G	1,1	inf,-inf	inf,inf	0.0127037,2.59184	0.000613788	0.000911523
3	chr20:41335690:C:T	41335690	T,T	C,C	1,1	-inf,-inf	inf,inf	4.83009,0.563318	0.000609548	0.0037302
3	chr20:40910487:G:A	40910487	A,A	G,G	1,1	inf,-inf	inf,inf	1.96138,0.883088	0.000608574	0.000988085
3	chr20:41986125:C:T	41986125	T,T	C,C	1,1	-inf,inf	inf,inf	1.53597,1.51114	0.000606929	0.000940265
3	chr20:40819504:C:T	40819504	NA,T	NA,C	NA,1	NA,-inf	NA,inf	NA,1.61791	0.000606592	0.000963035
3	chr20:40753813:G:C	40753813	C,C	G,G	1,1	-inf,inf	inf,inf	0.216711,2.37621	0.00060095	0.000922993
3	chr20:40493066:T:C	40493066	NA,C	NA,T	NA,1	NA,-inf	NA,inf	NA,1.6932	0.000599985	0.000952762
3	chr20:42060773:G:A	42060773	NA,A	NA,G	NA,1	NA,-inf	NA,inf	NA,1.74336	0.00059818	0.000906193
3	chr20:40820151:C:A	40820151	NA,A	NA,C	NA,1	NA,-inf	NA,inf	NA,1.67915	0.000595955	0.000942813
3	chr20:41817423:C:A	41817423	A,NA	C,NA	1,NA	-inf,NA	inf,NA	1.79644,NA	0.000594999	0.00094517
3	chr20:41294981:A:G	41294981	G,G	A,A	1,1	-inf,-inf	inf,inf	4.59174,0.824002	0.000593675	0.00327942
3	chr20:41341933:T:C	41341933	C,C	T,T	1,1	-inf,-inf	inf,inf	4.99255,0.0211855	0.000592892	0.00340523
3	chr20:41292506:G:A	41292506	A,A	G,G	1,1	-inf,-inf	inf,inf	4.62633,0.788349	0.000591444	0.00331816
3	chr20:40052309:C:T	40052309	NA,T	NA,C	NA,1	NA,-inf	NA,inf	NA,1.67201	0.000583648	0.000910801
3	chr20:40131952:G:T	40131952	T,NA	G,NA	1,NA	inf,NA	inf,NA	1.83217,NA	0.00058241	0.000937328
3	chr20:42015045:A:G	42015045	G,G	A,A	1,1	inf,-inf	inf,inf	0.812694,2.03646	0.000581472	0.000870329
3	chr20:41117763:A:G	41117763	G,G	A,A	1,1	-inf,-inf	inf,inf	4.76857,0.0407514	0.000581431	0.00253764
3	chr20:41972608:T:C	41972608	C,C	T,T	1,1	inf,-inf	inf,inf	1.21904,1.83309	0.000580641	0.000880095
3	chr20:41423918:CT:C	41423918	NA,C	NA,CT	NA,1	NA,inf	NA,inf	NA,1.53737	0.000579175	0.000919686
3	chr20:41371276:G:A	41371276	A,A	G,G	1,1	-inf,inf	inf,inf	0.998629,2.72516	0.000577832	0.000983224
3	chr20:42003989:A:G	42003989	NA,G	NA,A	NA,1	NA,-inf	NA,inf	NA,1.67217	0.000577794	0.00086723
3	chr20:40162690:C:G	40162690	NA,G	NA,C	NA,1	NA,-inf	NA,inf	NA,1.65015	0.000576837	0.000909759
3	chr20:40551796:T:C	40551796	C,C	T,T	1,1	inf,inf	inf,inf	3.30138,1.10195	0.000575585	0.00639078
3	chr20:41812076:G:A	41812076	A,NA	G,NA	1,NA	-inf,NA	inf,NA	2.35923,NA	0.000575316	0.000995116
3	chr20:41340873:C:A	41340873	A,A	C,C	1,1	-inf,-inf	inf,inf	4.98712,0.0284102	0.000575061	0.00333186
3	chr20:41649844:G:A	41649844	A,NA	G,NA	1,NA	inf,NA	inf,NA	1.58859,NA	0.000575026	0.00085313
3	chr20:41715993:G:GC	41715993	GC,NA	G,NA	1,NA	-inf,NA	inf,NA	2.39963,NA	0.000574512	0.00100058
3	chr20:40799874:G:A	40799874	NA,A	NA,G	NA,1	NA,-inf	NA,inf	NA,1.71512	0.000574405	0.000904176
3	chr20:41092190:A:G	41092190	G,G	A,A	1,1	-inf,inf	inf,inf	4.41051,0.598262	0.000572386	0.00209395
3	chr20:40251555:A:G	40251555	G,G	A,A	1,1	-inf,inf	inf,inf	2.53296,0.138555	0.000565767	0.000991207
3	chr20:40422809:CA:C	40422809	C,NA	CA,NA	1,NA	inf,NA	inf,NA	1.82799,NA	0.000557215	0.000967567
3	chr20:40815728:G:A	40815728	NA,A	NA,G	NA,1	NA,-inf	NA,inf	NA,1.63652	0.000548057	0.000867338
3	chr20:41983539:C:T	41983539	T,T	C,C	1,1	inf,-inf	inf,inf	1.04385,1.92042	0.000546597	0.000834963
3	chr20:40713007:C:T	40713007	NA,T	NA,C	NA,1	NA,inf	NA,inf	NA,1.62418	0.000532716	0.000847638
3	chr20:40522302:G:A	40522302	NA,A	NA,G	NA,1	NA,-inf	NA,inf	NA,1.65355	0.000532432	0.000850022
3	chr20:41186872:T:A	41186872	A,A	T,T	1,1	-inf,-inf	inf,inf	3.8281,0.97453	0.000530271	0.00150783
3	chr20:41724933:C:T	41724933	T,NA	C,NA	1,NA	-inf,NA	inf,NA	2.34411,NA	0.000528653	0.000918857
3	chr20:40930492:G:A	40930492	A,NA	G,NA	1,NA	inf,NA	inf,NA	1.56934,NA	0.000528467	0.000791541
3	chr20:40910057:T:A	40910057	A,A	T,T	1,1	inf,-inf	inf,inf	1.91991,0.838107	0.000522478	0.000848512
3	chr20:40299773:T:C	40299773	NA,C	NA,T	NA,1	NA,-inf	NA,inf	NA,1.60098	0.00052153	0.000819094
3	chr20:42038712:C:T	42038712	T,T	C,C	1,1	-inf,inf	inf,inf	0.491007,2.21212	0.000518091	0.000797206
3	chr20:40853676:A:C	40853676	C,C	A,A	1,1	inf,inf	inf,inf	2.15802,0.505074	0.000513395	0.000819782
3	chr20:40297788:A:G	40297788	NA,G	NA,A	NA,1	NA,-inf	NA,inf	NA,1.58839	0.000509608	0.000800421
3	chr20:41807065:T:G	41807065	G,G	T,T	1,1	inf,inf	inf,inf	2.21891,1.09272	0.000506914	0.000832743
3	chr20:41154394:C:A	41154394	A,A	C,C	1,1	-inf,-inf	inf,inf	4.13626,0.677454	0.000505626	0.00159473
3	chr20:41311364:G:C	41311364	C,C	G,G	1,1	-inf,-inf	inf,inf	4.15156,0.662627	0.000504624	0.00162596
3	chr20:40248504:G:A	40248504	A,A	G,G	1,1	-inf,inf	inf,inf	2.48037,0.121458	0.000503184	0.000879142
3	chr20:40271580:C:T	40271580	T,T	C,C	1,1	-inf,inf	inf,inf	0.741571,1.94859	0.000502417	0.000748535
3	chr20:40425202:C:T	40425202	NA,T	NA,C	NA,1	NA,inf	NA,inf	NA,1.63704	0.000497486	0.000811114
3	chr20:41556870:A:G	41556870	NA,G	NA,A	NA,1	NA,inf	NA,inf	NA,1.5811	0.000494517	0.000783412
3	chr20:41136062:T:C	41136062	C,C	T,T	1,1	-inf,inf	inf,inf	0.226819,2.69811	0.00049426	0.000778986
3	chr20:42030212:C:T	42030212	T,T	C,C	1,1	inf,-inf	inf,inf	0.987438,1.77155	0.000489925	0.00074075
3	chr20:42089005:A:G	42089005	G,NA	A,NA	1,NA	inf,NA	inf,NA	1.64241,NA	0.000484929	0.000771147
3	chr20:40248654:G:A	40248654	A,A	G,G	1,1	-inf,-inf	inf,inf	2.47779,0.00640092	0.000483334	0.000840683
3	chr20:40286296:G:T	40286296	NA,T	NA,G	NA,1	NA,-inf	NA,inf	NA,1.55786	0.000482182	0.00075758
3	chr20:40278537:A:T	40278537	NA,T	NA,A	NA,1	NA,-inf	NA,inf	NA,1.55786	0.000482182	0.00075758
3	chr20:41460045:A:C	41460045	NA,C	NA,A	NA,1	NA,inf	NA,inf	NA,1.42655	0.000475235	0.000755418
3	chr20:42022178:G:A	42022178	A,A	G,G	1,1	inf,-inf	inf,inf	1.10323,1.65134	0.000474443	0.000723112
3	chr20:41698035:ACTC:A	41698035	A,NA	ACTC,NA	1,NA	-inf,NA	inf,NA	2.26618,NA	0.000473914	0.000821797
3	chr20:40279959:C:A	40279959	NA,A	NA,C	NA,1	NA,-inf	NA,inf	NA,1.54625	0.000471674	0.000741384
3	chr20:40673017:A:C	40673017	C,C	A,A	1,1	inf,-inf	inf,inf	2.76894,0.533089	0.000469945	0.00138224
3	chr20:40551335:A:G	40551335	G,G	A,A	1,1	inf,inf	inf,inf	3.54449,0.692729	0.000468373	0.00540124
3	chr20:41174174:G:T	41174174	T,NA	G,NA	1,NA	inf,NA	inf,NA	1.38236,NA	0.000467312	0.000759934
3	chr20:41115779:A:C	41115779	C,C	A,A	1,1	-inf,inf	inf,inf	4.36052,0.503904	0.000467299	0.00168132
3	chr20:40861740:G:C	40861740	NA,C	NA,G	NA,1	NA,-inf	NA,inf	NA,1.53079	0.000466871	0.000734491
3	chr20:42005308:G:A	42005308	NA,A	NA,G	NA,1	NA,-inf	NA,inf	NA,1.55196	0.000464453	0.000701638
3	chr20:40548332:A:G	40548332	G,G	A,A	1,1	inf,inf	inf,inf	3.21653,0.965778	0.000464414	0.00434973
3	chr20:40365900:T:G	40365900	NA,G	NA,T	NA,1	NA,-inf	NA,inf	NA,1.52059	0.000464075	0.000712753
3	chr20:40284009:G:A	40284009	NA,A	NA,G	NA,1	NA,-inf	NA,inf	NA,1.5371	0.000463811	0.000728685
3	chr20:40291471:G:A	40291471	NA,A	NA,G	NA,1	NA,-inf	NA,inf	NA,1.5371	0.000463811	0.000728685
3	chr20:40877855:A:G	40877855	G,G	A,A	1,1	inf,inf	inf,inf	1.14492,1.5326	0.0004629	0.000746007
3	chr20:41154259:A:G	41154259	G,G	A,A	1,1	-inf,-inf	inf,inf	4.07581,0.672508	0.000462662	0.00143017
3	chr20:40611172:G:A	40611172	A,NA	G,NA	1,NA	inf,NA	inf,NA	1.77739,NA	0.000461795	0.000772626
3	chr20:41341913:C:A	41341913	A,NA	C,NA	1,NA	-inf,NA	inf,NA	1.21621,NA	0.0004617	0.000707744
3	chr20:41163101:C:T	41163101	T,T	C,C	1,1	inf,inf	inf,inf	0.196403,2.62596	0.000459954	0.000723823
3	chr20:40445625:G:A	40445625	NA,A	NA,G	NA,1	NA,-inf	NA,inf	NA,1.60751	0.000459858	0.000733696
3	chr20:41281942:T:C	41281942	C,C	T,T	1,1	-inf,-inf	inf,inf	4.10332,0.665327	0.000459847	0.00147754
3	chr20:40634982:C:T	40634982	NA,T	NA,C	NA,1	NA,-inf	NA,inf	NA,1.53207	0.000458102	0.000713096
3	chr20:41364330:TTC:T	41364330	T,T	TTC,TTC	1,1	-inf,inf	inf,inf	0.269286,2.89121	0.000457664	0.000744265
3	chr20:42091334:G:A	42091334	NA,A	NA,G	NA,1	NA,inf	NA,inf	NA,1.55023	0.000457312	0.00071985
3	chr20:41496648:C:T	41496648	NA,T	NA,C	NA,1	NA,inf	NA,inf	NA,1.5377	0.000457163	0.000724178
3	chr20:40670551:T:C	40670551	NA,C	NA,T	NA,1	NA,-inf	NA,inf	NA,1.5359	0.000457092	0.000716514
3	chr20:41978688:T:A	41978688	A,A	T,T	1,1	inf,-inf	inf,inf	0.932616,1.92383	0.000455674	0.000694814
3	chr20:41549154:A:G	41549154	NA,G	NA,A	NA,1	NA,inf	NA,inf	NA,1.40215	0.000453411	0.000720937
3	chr20:41531145:G:A	41531145	NA,A	NA,G	NA,1	NA,inf	NA,inf	NA,1.53226	0.00045315	0.000717929
3	chr20:41451774:G:C	41451774	NA,C	NA,G	NA,1	NA,inf	NA,inf	NA,1.40232	0.000452781	0.000720027
3	chr20:41533340:T:A	41533340	NA,A	NA,T	NA,1	NA,inf	NA,inf	NA,1.53154	0.000452535	0.000716956
3	chr20:41553477:C:G	41553477	NA,G	NA,C	NA,1	NA,inf	NA,inf	NA,1.53154	0.000452535	0.000716956
3	chr20:41556773:A:G	41556773	NA,G	NA,A	NA,1	NA,inf	NA,inf	NA,1.53154	0.000452535	0.000716956
3	chr20:40510434:G:A	40510434	A,A	G,G	1,1	inf,inf	inf,inf	2.53502,0.548388	0.000451161	0.00101632
3	chr20:40702723:C:T	40702723	NA,T	NA,C	NA,1	NA,inf	NA,inf	NA,1.56739	0.000451007	0.000724055
3	chr20:41554238:T:C	41554238	NA,C	NA,T	NA,1	NA,inf	NA,inf	NA,1.52927	0.000450647	0.000713974
3	chr20:41533045:C:T	41533045	NA,T	NA,C	NA,1	NA,inf	NA,inf	NA,1.52821	0.000450322	0.000713474
3	chr20:40198222:G:T	40198222	T,NA	G,NA	1,NA	inf,NA	inf,NA	1.80701,NA	0.000449809	0.000762401
3	chr20:41279109:A:C	41279109	C,C	A,A	1,1	-inf,-inf	inf,inf	4.03901,0.707496	0.000446204	0.00140439
3	chr20:40748186:G:A	40748186	NA,A	NA,G	NA,1	NA,inf	NA,inf	NA,1.57916	0.000445672	0.000725823
3	chr20:40696672:C:T	40696672	T,T	C,C	1,1	inf,-inf	inf,inf	2.67594,0.494155	0.000444277	0.00116188
3	chr20:40657831:C:T	40657831	T,T	C,C	1,1	inf,-inf	inf,inf	1.80076,1.35731	0.000444207	0.000982667
3	chr20:40247801:C:T	40247801	NA,T	NA,C	NA,1	NA,-inf	NA,inf	NA,1.5186	0.000439486	0.000702567
3	chr20:40704291:G:A	40704291	A,NA	G,NA	1,NA	-inf,NA	inf,NA	1.73484,NA	0.000439372	0.00078573
3	chr20:41161877:C:T	41161877	T,NA	C,NA	1,NA	inf,NA	inf,NA	1.35108,NA	0.000437342	0.000711249
3	chr20:41544205:A:G	41544205	NA,G	NA,A	NA,1	NA,inf	NA,inf	NA,1.51288	0.000436644	0.000691784
3	chr20:41902034:G:C	41902034	C,C	G,G	1,1	-inf,-inf	inf,inf	1.73752,0.702126	0.00043579	0.000711832
3	chr20:40534252:T:C	40534252	C,C	T,T	1,1	inf,inf	inf,inf	2.2059,1.63348	0.000435555	0.00219592
3	chr20:42067639:C:T	42067639	NA,T	NA,C	NA,1	NA,inf	NA,inf	NA,1.45879	0.000430556	0.000681773
3	chr20:42067782:G:A	42067782	NA,A	NA,G	NA,1	NA,inf	NA,inf	NA,1.45798	0.000429921	0.000680772
3	chr20:41364357:C:T	41364357	T,T	C,C	1,1	-inf,inf	inf,inf	0.22864,2.87957	0.000428122	0.000696562
3	chr20:40388740:C:G	40388740	G,G	C,C	1,1	inf,inf	inf,inf	0.309061,2.2617	0.000428096	0.000684949
3	chr20:41336482:A:G	41336482	G,G	A,A	1,1	-inf,inf	inf,inf	3.9261,0.593852	0.000427756	0.00115305
3	chr20:41596052:C:T	41596052	NA,T	NA,C	NA,1	NA,inf	NA,inf	NA,1.50547	0.000427517	0.00067692
3	chr20:41291374:C:T	41291374	T,T	C,C	1,1	-inf,-inf	inf,inf	4.14579,0.941834	0.000427022	0.00182648
3	chr20:41085556:C:T	41085556	T,T	C,C	1,1	-inf,inf	inf,inf	4.44667,0.373069	0.000426427	0.00160615
3	chr20:40418473:T:G	40418473	G,NA	T,NA	1,NA	-inf,NA	inf,NA	1.4262,NA	0.000424757	0.000610736
3	chr20:40651721:TG:T	40651721	T,T	TG,TG	1,1	inf,-inf	inf,inf	1.64108,1.4655	0.000423561	0.000915206
3	chr20:41755741:G:C	41755741	C,NA	G,NA	1,NA	inf,NA	inf,NA	2.06412,NA	0.000423513	0.000718218
3	chr20:40499948:G:A	40499948	NA,A	NA,G	NA,1	NA,-inf	NA,inf	NA,1.55165	0.000423425	0.000678878
3	chr20:40499942:G:A	40499942	NA,A	NA,G	NA,1	NA,-inf	NA,inf	NA,1.55007	0.00042204	0.000676644
3	chr20:41074385:C:T	41074385	T,T	C,C	1,1	-inf,inf	inf,inf	4.51535,0.314335	0.000420865	0.00165938
3	chr20:40271658:T:TTTC	40271658	TTTC,TTTC	T,T	1,1	-inf,inf	inf,inf	0.770346,1.82695	0.000420603	0.000626352
3	chr20:41034963:C:T	41034963	T,T	C,C	1,1	-inf,inf	inf,inf	4.40422,0.322551	0.000418485	0.0014697
3	chr20:41805451:G:C	41805451	C,NA	G,NA	1,NA	-inf,NA	inf,NA	1.83769,NA	0.000418302	0.00066978
3	chr20:40058574:G:A	40058574	A,NA	G,NA	1,NA	inf,NA	inf,NA	1.67435,NA	0.000418145	0.000672266
3	chr20:41100750:G:T	41100750	NA,T	NA,G	NA,1	NA,-inf	NA,inf	NA,1.3354	0.000417652	0.000657932
3	chr20:41388197:C:G	41388197	G,G	C,C	1,1	-inf,inf	inf,inf	3.27169,1.70998	0.000416526	0.00192949
3	chr20:41274151:A:G	41274151	G,NA	A,NA	1,NA	inf,NA	inf,NA	1.32857,NA	0.00041581	0.000675823
3	chr20:41393111:C:A	41393111	A,A	C,C	1,1	-inf,inf	inf,inf	3.07026,2.02814	0.000414361	0.00203323
3	chr20:40749021:A:G	40749021	NA,G	NA,A	NA,1	NA,inf	NA,inf	NA,1.53722	0.000413733	0.000673451
3	chr20:41169006:C:T	41169006	T,T	C,C	1,1	inf,inf	inf,inf	0.182877,2.57429	0.000413452	0.000650687
3	chr20:42108906:G:A	42108906	NA,A	NA,G	NA,1	NA,-inf	NA,inf	NA,1.52035	0.000411924	0.000629244
3	chr20:41907319:C:T	41907319	NA,T	NA,C	NA,1	NA,inf	NA,inf	NA,1.56432	0.000411834	0.000660171
3	chr20:40662989:G:A	40662989	NA,A	NA,G	NA,1	NA,inf	NA,inf	NA,1.49119	0.000411728	0.000667091
3	chr20:40821386:C:A	40821386	NA,A	NA,C	NA,1	NA,-inf	NA,inf	NA,1.41455	0.000409936	0.000652153
3	chr20:41332757:CAAAAT:C	41332757	C,C	CAAAAT,CAAAAT	1,1	-inf,-inf	inf,inf	4.47677,0.636294	0.000409528	0.00206964
3	chr20:40334815:T:C	40334815	NA,C	NA,T	NA,1	NA,inf	NA,inf	NA,1.46895	0.000409164	0.000643007
3	chr20:41233831:G:A	41233831	A,A	G,G	1,1	-inf,-inf	inf,inf	3.92968,0.691948	0.000409053	0.00118764
3	chr20:41463457:T:C	41463457	NA,C	NA,T	NA,1	NA,inf	NA,inf	NA,1.47771	0.000406804	0.000644243
3	chr20:41496572:T:C	41496572	NA,C	NA,T	NA,1	NA,inf	NA,inf	NA,1.47221	0.000405816	0.000642965
3	chr20:40921710:T:C	40921710	C,C	T,T	1,1	inf,-inf	inf,inf	1.90562,0.6985	0.000405337	0.000659972
3	chr20:42066184:C:T	42066184	NA,T	NA,C	NA,1	NA,inf	NA,inf	NA,1.42586	0.000404682	0.000640913
3	chr20:41472594:G:T	41472594	NA,T	NA,G	NA,1	NA,inf	NA,inf	NA,1.46901	0.000403467	0.000639246
3	chr20:41500408:T:C	41500408	NA,C	NA,T	NA,1	NA,inf	NA,inf	NA,1.46877	0.000403287	0.000638958
3	chr20:40850319:G:A	40850319	A,A	G,G	1,1	inf,inf	inf,inf	1.49407,0.682409	0.000403277	0.000623249
3	chr20:41470582:A:G	41470582	NA,G	NA,A	NA,1	NA,inf	NA,inf	NA,1.46835	0.000402987	0.00063849
3	chr20:41610688:G:A	41610688	NA,A	NA,G	NA,1	NA,inf	NA,inf	NA,1.46835	0.000402987	0.00063849
3	chr20:41486407:T:A	41486407	NA,A	NA,T	NA,1	NA,inf	NA,inf	NA,1.46835	0.000402987	0.00063849
3	chr20:41485747:G:A	41485747	NA,A	NA,G	NA,1	NA,inf	NA,inf	NA,1.46835	0.000402987	0.00063849
3	chr20:41569873:A:G	41569873	NA,G	NA,A	NA,1	NA,inf	NA,inf	NA,1.46835	0.000402987	0.00063849
3	chr20:41461189:T:C	41461189	NA,C	NA,T	NA,1	NA,inf	NA,inf	NA,1.46835	0.000402987	0.00063849
3	chr20:41471027:G:A	41471027	NA,A	NA,G	NA,1	NA,inf	NA,inf	NA,1.46835	0.000402987	0.00063849
3	chr20:41475964:G:A	41475964	NA,A	NA,G	NA,1	NA,inf	NA,inf	NA,1.46835	0.000402987	0.00063849
3	chr20:41462896:T:G	41462896	NA,G	NA,T	NA,1	NA,inf	NA,inf	NA,1.46823	0.000402883	0.000638326
3	chr20:40357120:A:G	40357120	G,NA	A,NA	1,NA	-inf,NA	inf,NA	1.84904,NA	0.000402853	0.000728772
3	chr20:41479529:G:A	41479529	NA,A	NA,G	NA,1	NA,inf	NA,inf	NA,1.46704	0.000402046	0.000636997
3	chr20:41472609:G:A	41472609	NA,A	NA,G	NA,1	NA,inf	NA,inf	NA,1.46655	0.000401693	0.000636442
3	chr20:41305790:A:T	41305790	T,T	A,A	1,1	inf,inf	inf,inf	0.109579,2.65623	0.000399361	0.000628057
3	chr20:40983771:T:C	40983771	NA,C	NA,T	NA,1	NA,inf	NA,inf	NA,1.8255	0.000398654	0.000636241
3	chr20:40694727:A:G	40694727	G,G	A,A	1,1	inf,-inf	inf,inf	2.84619,0.246367	0.000397697	0.00116686
3	chr20:40104845:GA:G	40104845	G,G	GA,GA	1,1	inf,inf	inf,inf	1.8125,0.839002	0.000396028	0.000634478
3	chr20:41198284:C:T	41198284	T,T	C,C	1,1	inf,inf	inf,inf	0.0855006,2.65123	0.000395035	0.000620737
3	chr20:41618114:C:T	41618114	NA,T	NA,C	NA,1	NA,inf	NA,inf	NA,1.45886	0.00039474	0.000625427
3	chr20:40548544:T:C	40548544	C,C	T,T	1,1	inf,inf	inf,inf	3.21968,0.851587	0.000394414	0.0036368
3	chr20:40548238:T:C	40548238	C,C	T,T	1,1	inf,inf	inf,inf	3.22221,0.846845	0.000392814	0.00361988
3	chr20:40571575:G:A	40571575	A,A	G,G	1,1	inf,inf	inf,inf	2.8047,0.225816	0.000392695	0.0009797
3	chr20:40473825:T:A	40473825	NA,A	NA,T	NA,1	NA,-inf	NA,inf	NA,1.50875	0.0003919	0.000628489
3	chr20:41615077:A:C	41615077	NA,C	NA,A	NA,1	NA,inf	NA,inf	NA,1.45392	0.000391897	0.000620922
3	chr20:41592228:C:T	41592228	NA,T	NA,C	NA,1	NA,inf	NA,inf	NA,1.45353	0.00039162	0.000620481
3	chr20:41604335:G:C	41604335	NA,C	NA,G	NA,1	NA,inf	NA,inf	NA,1.45301	0.000391264	0.00061992
3	chr20:41522186:G:A	41522186	NA,A	NA,G	NA,1	NA,inf	NA,inf	NA,1.32463	0.000390773	0.000621518
3	chr20:40163178:G:A	40163178	NA,A	NA,G	NA,1	NA,-inf	NA,inf	NA,1.43055	0.000389942	0.000623339
3	chr20:40689968:C:A	40689968	A,A	C,C	1,1	inf,inf	inf,inf	2.76521,0.107978	0.000389629	0.00131424
3	chr20:40110130:GAGA:G	40110130	NA,G	NA,GAGA	NA,1	NA,-inf	NA,inf	NA,1.44902	0.00038846	0.000613491
3	chr20:40111769:G:A	40111769	NA,A	NA,G	NA,1	NA,-inf	NA,inf	NA,1.44902	0.00038846	0.000613491
3	chr20:40116897:C:T	40116897	NA,T	NA,C	NA,1	NA,-inf	NA,inf	NA,1.44902	0.00038846	0.000613491
3	chr20:40117958:T:C	40117958	NA,C	NA,T	NA,1	NA,-inf	NA,inf	NA,1.44789	0.000387659	0.000612232
3	chr20:40492815:T:C	40492815	NA,C	NA,T	NA,1	NA,-inf	NA,inf	NA,1.47449	0.000385377	0.000624981
3	chr20:40677414:AGATAT:A	40677414	A,A	AGATAT,AGATAT	1,1	inf,-inf	inf,inf	2.61456,0.509025	0.000385054	0.00102545
3	chr20:40746398:G:A	40746398	A,NA	G,NA	1,NA	-inf,NA	inf,NA	1.62361,NA	0.000384356	0.000706766
3	chr20:40828757:G:A	40828757	NA,A	NA,G	NA,1	NA,-inf	NA,inf	NA,1.42703	0.000383725	0.000604062
3	chr20:41701480:A:G	41701480	G,G	A,A	1,1	inf,inf	inf,inf	2.24552,0.382856	0.000381587	0.000619915
3	chr20:40052970:C:T	40052970	T,NA	C,NA	1,NA	inf,NA	inf,NA	1.54807,NA	0.000381551	0.000593203
3	chr20:41330209:C:T	41330209	T,T	C,C	1,1	-inf,-inf	inf,inf	5.81856,0.487927	0.000381291	0.0228165
3	chr20:40474634:T:C	40474634	NA,C	NA,T	NA,1	NA,-inf	NA,inf	NA,1.49034	0.000379738	0.000609076
3	chr20:41701349:T:G	41701349	G,G	T,T	1,1	inf,inf	inf,inf	2.24661,0.376469	0.000379085	0.000615848
3	chr20:40508330:G:C	40508330	C,C	G,G	1,1	inf,inf	inf,inf	2.66387,0.174153	0.000379038	0.000891697
3	chr20:41701647:T:C	41701647	C,C	T,T	1,1	inf,inf	inf,inf	2.25787,0.359749	0.000378686	0.00061527
3	chr20:41618037:G:T	41618037	NA,T	NA,G	NA,1	NA,inf	NA,inf	NA,1.43432	0.000377525	0.000598199
3	chr20:40587646:G:T	40587646	T,T	G,G	1,1	inf,inf	inf,inf	3.36483,0.0107811	0.000374614	0.00240179
3	chr20:40271175:C:CT	40271175	CT,CT	C,C	1,1	-inf,inf	inf,inf	0.78262,1.75242	0.000374087	0.000557019
3	chr20:41336495:G:A	41336495	A,A	G,G	1,1	-inf,inf	inf,inf	3.76252,0.659399	0.000374051	0.00096969
3	chr20:41591409:T:C	41591409	NA,C	NA,T	NA,1	NA,inf	NA,inf	NA,1.41772	0.000372678	0.000590339
3	chr20:42120535:C:G	42120535	NA,G	NA,C	NA,1	NA,-inf	NA,inf	NA,1.44789	0.000371236	0.000572368
3	chr20:40330716:T:A	40330716	NA,A	NA,T	NA,1	NA,-inf	NA,inf	NA,1.39976	0.000370811	0.000588459
3	chr20:41977709:C:T	41977709	NA,T	NA,C	NA,1	NA,inf	NA,inf	NA,1.41649	0.000370761	0.000590377
3	chr20:41623027:C:G	41623027	NA,G	NA,C	NA,1	NA,inf	NA,inf	NA,1.41757	0.000366222	0.000580193
3	chr20:41429901:A:G	41429901	G,G	A,A	1,1	-inf,inf	inf,inf	3.39375,0.412699	0.000365898	0.000771454
3	chr20:41396369:C:T	41396369	NA,T	NA,C	NA,1	NA,inf	NA,inf	NA,1.30907	0.000364444	0.000579601
3	chr20:40167110:G:T	40167110	NA,T	NA,G	NA,1	NA,-inf	NA,inf	NA,1.39257	0.000363982	0.000581778
3	chr20:40096545:T:C	40096545	C,NA	T,NA	1,NA	inf,NA	inf,NA	1.59916,NA	0.000363633	0.000584137
3	chr20:41045325:A:T	41045325	T,T	A,A	1,1	inf,inf	inf,inf	0.027321,2.60959	0.000362717	0.000571003
3	chr20:40685050:A:G	40685050	G,G	A,A	1,1	inf,-inf	inf,inf	2.70217,0.0502133	0.00036135	0.00120025
3	chr20:41983048:C:T	41983048	T,T	C,C	1,1	inf,-inf	inf,inf	0.949251,1.77154	0.000360836	0.00055229
3	chr20:41518455:AG:A	41518455	NA,A	NA,AG	NA,1	NA,inf	NA,inf	NA,1.40756	0.000360791	0.000571777
3	chr20:41087911:C:CT	41087911	CT,CT	C,C	1,1	-inf,inf	inf,inf	4.37829,0.339736	0.000360668	0.00134487
3	chr20:41651142:T:C	41651142	C,NA	T,NA	1,NA	-inf,NA	inf,NA	1.85959,NA	0.000360443	0.000584567
3	chr20:41879642:T:C	41879642	NA,C	NA,T	NA,1	NA,inf	NA,inf	NA,1.43686	0.000360427	0.000578854
3	chr20:41429921:G:A	41429921	A,A	G,G	1,1	-inf,inf	inf,inf	3.40638,0.363912	0.000360294	0.000755044
3	chr20:40751577:G:A	40751577	A,NA	G,NA	1,NA	-inf,NA	inf,NA	1.62808,NA	0.000358603	0.000594005
3	chr20:41518755:C:T	41518755	NA,T	NA,C	NA,1	NA,inf	NA,inf	NA,1.40398	0.000358443	0.000568061
3	chr20:41036145:T:G	41036145	NA,G	NA,T	NA,1	NA,inf	NA,inf	NA,1.69662	0.000357666	0.000578012
3	chr20:41173075:G:C	41173075	NA,C	NA,G	NA,1	NA,-inf	NA,inf	NA,1.25363	0.000357597	0.000563516
3	chr20:41877777:G:A	41877777	NA,A	NA,G	NA,1	NA,-inf	NA,inf	NA,1.51849	0.000356749	0.000559699
3	chr20:41702494:A:T	41702494	T,T	A,A	1,1	inf,inf	inf,inf	2.19401,0.393965	0.000351829	0.00057147
3	chr20:41085505:A:C	41085505	C,C	A,A	1,1	-inf,inf	inf,inf	4.35475,0.343967	0.00035097	0.00129659
3	chr20:41430247:T:G	41430247	G,NA	T,NA	1,NA	-inf,NA	inf,NA	1.7208,NA	0.000349541	0.000560153
3	chr20:41331702:G:A	41331702	A,A	G,G	1,1	-inf,-inf	inf,inf	5.75891,0.47117	0.000348876	0.0197564
3	chr20:42011946:C:T	42011946	T,NA	C,NA	1,NA	inf,NA	inf,NA	1.5715,NA	0.000348868	0.000559702
3	chr20:40575637:T:C	40575637	C,C	T,T	1,1	inf,inf	inf,inf	3.42321,0.555835	0.000346091	0.0033095
3	chr20:41980444:C:T	41980444	T,T	C,C	1,1	-inf,inf	inf,inf	1.83519,1.02901	0.00034511	0.000540371
3	chr20:42129979:A:G	42129979	G,G	A,A	1,1	-inf,-inf	inf,inf	0.383922,2.06091	0.00034453	0.000537968
3	chr20:40108384:CA:C	40108384	C,NA	CA,NA	1,NA	inf,NA	inf,NA	1.60479,NA	0.000343377	0.000564932
3	chr20:40172723:T:C	40172723	NA,C	NA,T	NA,1	NA,inf	NA,inf	NA,1.40192	0.000342696	0.000553857
3	chr20:40812953:A:G	40812953	NA,G	NA,A	NA,1	NA,-inf	NA,inf	NA,1.32481	0.00034269	0.000546203
3	chr20:41043806:A:G	41043806	G,G	A,A	1,1	inf,inf	inf,inf	0.0558824,2.57735	0.000342586	0.000539332
3	chr20:41086195:G:A	41086195	A,A	G,G	1,1	-inf,inf	inf,inf	4.36197,0.313379	0.000342492	0.00126812
3	chr20:41320352:G:A	41320352	A,NA	G,NA	1,NA	-inf,NA	inf,NA	1.68685,NA	0.000341915	0.000547501
3	chr20:40696930:C:T	40696930	T,T	C,C	1,1	inf,-inf	inf,inf	2.49536,0.531478	0.000339267	0.000873738
3	chr20:40538064:T:C	40538064	C,C	T,T	1,1	inf,-inf	inf,inf	2.16919,0.70586	0.000339016	0.000714726
3	chr20:41904540:C:T	41904540	T,NA	C,NA	1,NA	inf,NA	inf,NA	1.89796,NA	0.000338372	0.000559706
3	chr20:40487085:T:C	40487085	NA,C	NA,T	NA,1	NA,inf	NA,inf	NA,1.37714	0.000336741	0.000530234
3	chr20:40907499:C:T	40907499	T,T	C,C	1,1	inf,-inf	inf,inf	1.81317,0.685645	0.000336632	0.000546687
3	chr20:40269211:C:T	40269211	T,T	C,C	1,1	-inf,inf	inf,inf	0.808369,1.66853	0.000335282	0.000499139
3	chr20:40800750:CAAACTGGTGGATGGGA:C	40800750	NA,C	NA,CAAACTGGTGGATGGGA	NA,1	NA,inf	NA,inf	NA,1.42187	0.000335026	0.000538113
3	chr20:40479615:A:C	40479615	NA,C	NA,A	NA,1	NA,-inf	NA,inf	NA,1.41734	0.000333117	0.000534031
3	chr20:40349378:C:G	40349378	NA,G	NA,C	NA,1	NA,inf	NA,inf	NA,1.35412	0.000332568	0.000523226
3	chr20:41460876:C:T	41460876	NA,T	NA,C	NA,1	NA,inf	NA,inf	NA,1.36327	0.000332332	0.000526771
3	chr20:42067718:T:G	42067718	NA,G	NA,T	NA,1	NA,inf	NA,inf	NA,1.31808	0.000332313	0.000526441
3	chr20:40486367:C:A	40486367	NA,A	NA,C	NA,1	NA,-inf	NA,inf	NA,1.41278	0.00033042	0.000529884
3	chr20:41317418:C:G	41317418	G,G	C,C	1,1	inf,inf	inf,inf	0.0969505,2.552	0.000329926	0.000518971
3	chr20:40269510:G:A	40269510	A,A	G,G	1,1	-inf,inf	inf,inf	0.791489,1.67388	0.000328996	0.000490041
3	chr20:40554089:C:T	40554089	T,T	C,C	1,1	inf,inf	inf,inf	2.06571,0.936514	0.000328349	0.000729073
3	chr20:40885546:G:A	40885546	NA,A	NA,G	NA,1	NA,inf	NA,inf	NA,1.33708	0.000328276	0.000529031
3	chr20:40504485:T:C	40504485	C,C	T,T	1,1	inf,inf	inf,inf	2.54022,0.255915	0.000328097	0.00076481
3	chr20:41168900:C:T	41168900	NA,T	NA,C	NA,1	NA,-inf	NA,inf	NA,1.42574	0.00032698	0.000517136
3	chr20:41125832:C:G	41125832	G,G	C,C	1,1	inf,inf	inf,inf	0.0511598,2.55178	0.000326528	0.000514212
3	chr20:41312160:C:A	41312160	A,A	C,C	1,1	inf,inf	inf,inf	0.113231,2.53958	0.000325736	0.000512332
3	chr20:40509673:A:G	40509673	G,G	A,A	1,1	inf,-inf	inf,inf	2.53966,0.257976	0.000325623	0.000728679
3	chr20:41298137:G:T	41298137	T,T	G,G	1,1	inf,inf	inf,inf	0.105602,2.53958	0.000324984	0.000511141
3	chr20:41199347:G:T	41199347	T,T	G,G	1,1	inf,inf	inf,inf	0.0885691,2.54184	0.000324964	0.000511013
3	chr20:41056779:G:A	41056779	A,A	G,G	1,1	-inf,inf	inf,inf	4.30736,0.331652	0.000324793	0.00117831
3	chr20:41379286:A:G	41379286	G,NA	A,NA	1,NA	-inf,NA	inf,NA	0.847963,NA	0.000323254	0.000499678
3	chr20:42050860:A:G	42050860	G,G	A,A	1,1	inf,-inf	inf,inf	1.28725,1.25151	0.000320403	0.000490266
3	chr20:40269922:AGGGATGCTTGCCTTGGTC:A	40269922	A,A	AGGGATGCTTGCCTTGGTC,AGGGATGCTTGCCTTGGTC	1,1	-inf,inf	inf,inf	0.771327,1.67598	0.000319282	0.000475888
3	chr20:40117642:G:A	40117642	NA,A	NA,G	NA,1	NA,-inf	NA,inf	NA,1.34119	0.000318632	0.000504524
3	chr20:41127184:C:T	41127184	T,T	C,C	1,1	inf,inf	inf,inf	0.0378212,2.53644	0.000317946	0.000500703
3	chr20:41378616:C:T	41378616	T,NA	C,NA	1,NA	-inf,NA	inf,NA	1.64257,NA	0.000317571	0.000507374
3	chr20:40499566:G:C	40499566	NA,C	NA,G	NA,1	NA,-inf	NA,inf	NA,1.36279	0.000316951	0.000512884
3	chr20:41412330:CT:C	41412330	C,NA	CT,NA	1,NA	-inf,NA	inf,NA	1.66283,NA	0.000316648	0.000506604
3	chr20:41409930:A:G	41409930	G,NA	A,NA	1,NA	-inf,NA	inf,NA	1.66102,NA	0.000315318	0.000504466
3	chr20:42117157:G:A	42117157	A,A	G,G	1,1	-inf,-inf	inf,inf	0.410822,2.02367	0.000314384	0.000480003
3	chr20:40823555:T:C	40823555	C,C	T,T	1,1	inf,-inf	inf,inf	0.98428,1.52353	0.000314371	0.000504752
3	chr20:41408114:C:T	41408114	T,NA	C,NA	1,NA	-inf,NA	inf,NA	1.65708,NA	0.000313676	0.000501929
3	chr20:41925384:G:A	41925384	NA,A	NA,G	NA,1	NA,-inf	NA,inf	NA,1.2245	0.000313387	0.000496412
3	chr20:41974729:T:C	41974729	C,C	T,T	1,1	inf,-inf	inf,inf	0.0253155,2.18434	0.000312973	0.000465543
3	chr20:41132745:T:C	41132745	C,C	T,T	1,1	inf,inf	inf,inf	0.0880748,2.52323	0.000312809	0.0004924
3	chr20:41051665:G:C	41051665	NA,C	NA,G	NA,1	NA,-inf	NA,inf	NA,1.39989	0.000312613	0.000495151
3	chr20:41345862:G:A	41345862	A,NA	G,NA	1,NA	-inf,NA	inf,NA	1.6381,NA	0.000312555	0.000499968
3	chr20:41107085:C:T	41107085	NA,T	NA,C	NA,1	NA,-inf	NA,inf	NA,1.39945	0.000312374	0.00049477
3	chr20:40482051:C:T	40482051	NA,T	NA,C	NA,1	NA,-inf	NA,inf	NA,1.38007	0.000312322	0.000500827
3	chr20:40544088:C:T	40544088	T,T	C,C	1,1	inf,inf	inf,inf	3.26382,0.00938922	0.00031214	0.00197987
3	chr20:40692111:G:A	40692111	A,A	G,G	1,1	inf,-inf	inf,inf	2.54408,0.197469	0.000311644	0.000970211
3	chr20:41929502:C:A	41929502	NA,A	NA,C	NA,1	NA,-inf	NA,inf	NA,1.23265	0.000311031	0.000493725
3	chr20:40680987:A:G	40680987	G,G	A,A	1,1	inf,-inf	inf,inf	2.48014,0.512667	0.000309892	0.000806883
3	chr20:40499628:A:G	40499628	NA,G	NA,A	NA,1	NA,-inf	NA,inf	NA,1.34962	0.000309807	0.000501245
3	chr20:41221252:A:G	41221252	G,NA	A,NA	1,NA	-inf,NA	inf,NA	1.63046,NA	0.000309065	0.000494835
3	chr20:40526229:C:G	40526229	G,G	C,C	1,1	inf,inf	inf,inf	2.6074,0.0189546	0.000308928	0.000702741
3	chr20:40192381:C:T	40192381	NA,T	NA,C	NA,1	NA,inf	NA,inf	NA,1.33897	0.000308854	0.000494339
3	chr20:40128255:A:C	40128255	C,C	A,A	1,1	-inf,-inf	inf,inf	1.59635,0.971121	0.000306232	0.000485664
3	chr20:41680049:CATT:C	41680049	NA,C	NA,CATT	NA,1	NA,inf	NA,inf	NA,1.36218	0.000306182	0.00049025
3	chr20:40161921:C:T	40161921	NA,T	NA,C	NA,1	NA,-inf	NA,inf	NA,1.30759	0.000305824	0.000488837
3	chr20:41850863:G:A	41850863	A,A	G,G	1,1	-inf,-inf	inf,inf	1.98882,0.0140812	0.000305712	0.00049309
3	chr20:40930624:AC:A	40930624	NA,A	NA,AC	NA,1	NA,inf	NA,inf	NA,1.48966	0.000305457	0.000489217
3	chr20:40929504:C:A	40929504	A,A	C,C	1,1	inf,-inf	inf,inf	1.65457,0.811636	0.000304877	0.000493995
3	chr20:40787730:T:C	40787730	C,C	T,T	1,1	-inf,inf	inf,inf	1.22133,1.18021	0.000304635	0.000480856
3	chr20:42044633:G:C	42044633	NA,C	NA,G	NA,1	NA,inf	NA,inf	NA,1.32524	0.000304408	0.000486329
3	chr20:41492032:A:C	41492032	NA,C	NA,A	NA,1	NA,inf	NA,inf	NA,1.31057	0.00030433	0.000482521
3	chr20:42106082:A:T	42106082	NA,T	NA,A	NA,1	NA,inf	NA,inf	NA,1.33878	0.000303433	0.000479738
3	chr20:41637487:T:C	41637487	C,C	T,T	1,1	-inf,inf	inf,inf	5.04917,2.5439	0.000303178	0.253434
3	chr20:41190102:G:A	41190102	A,A	G,G	1,1	inf,inf	inf,inf	0.10422,2.50078	0.00030279	0.000476236
3	chr20:40673715:C:T	40673715	T,T	C,C	1,1	inf,-inf	inf,inf	2.42564,0.573877	0.000302618	0.000783634
3	chr20:41205981:G:A	41205981	A,A	G,G	1,1	-inf,inf	inf,inf	0.012904,2.50211	0.000302447	0.000475815
3	chr20:41340067:C:G	41340067	G,G	C,C	1,1	-inf,inf	inf,inf	5.80671,0.226849	0.000302323	0.0171964
3	chr20:40480400:G:A	40480400	NA,A	NA,G	NA,1	NA,-inf	NA,inf	NA,1.36054	0.000301644	0.000483554
3	chr20:41465316:A:C	41465316	C,C	A,A	1,1	-inf,inf	inf,inf	2.03969,2.41747	0.000301456	0.000968764
3	chr20:41407188:A:T	41407188	T,NA	A,NA	1,NA	-inf,NA	inf,NA	1.63559,NA	0.000301256	0.000482044
3	chr20:40485048:A:T	40485048	NA,T	NA,A	NA,1	NA,-inf	NA,inf	NA,1.35887	0.000301075	0.000482672
3	chr20:42097159:T:A	42097159	NA,A	NA,T	NA,1	NA,inf	NA,inf	NA,1.29111	0.000301	0.000475612
3	chr20:40813349:T:C	40813349	NA,C	NA,T	NA,1	NA,-inf	NA,inf	NA,1.30316	0.000299635	0.000470813
3	chr20:40797786:G:C	40797786	NA,C	NA,G	NA,1	NA,inf	NA,inf	NA,1.35594	0.000299419	0.000480713
3	chr20:40674334:T:C	40674334	C,C	T,T	1,1	inf,-inf	inf,inf	2.4988,0.473022	0.000299184	0.00078305
3	chr20:41305611:C:T	41305611	T,T	C,C	1,1	inf,inf	inf,inf	0.130691,2.48648	0.0002986	0.000469648
3	chr20:42010676:G:A	42010676	NA,A	NA,G	NA,1	NA,inf	NA,inf	NA,1.25351	0.000298388	0.000473389
3	chr20:41542234:A:G	41542234	G,G	A,A	1,1	-inf,inf	inf,inf	3.45497,0.904171	0.000297619	0.0009193
3	chr20:41237527:A:G	41237527	NA,G	NA,A	NA,1	NA,-inf	NA,inf	NA,1.36992	0.000297326	0.000471005
3	chr20:41188842:G:A	41188842	A,A	G,G	1,1	inf,inf	inf,inf	0.0213625,2.49728	0.000296915	0.000467053
3	chr20:40988657:C:T	40988657	NA,T	NA,C	NA,1	NA,inf	NA,inf	NA,1.22801	0.000295701	0.000469267
3	chr20:40333762:G:C	40333762	C,C	G,G	1,1	-inf,inf	inf,inf	0.248856,2.25476	0.00029551	0.000418243
3	chr20:40530509:T:C	40530509	C,C	T,T	1,1	inf,-inf	inf,inf	1.9645,0.897532	0.000295169	0.000607987
3	chr20:40581202:T:C	40581202	NA,C	NA,T	NA,1	NA,-inf	NA,inf	NA,1.29406	0.000294687	0.000467315
3	chr20:40333798:C:T	40333798	T,T	C,C	1,1	-inf,inf	inf,inf	0.248574,2.25317	0.000294562	0.000416922
3	chr20:40267392:G:A	40267392	A,A	G,G	1,1	-inf,inf	inf,inf	0.762388,1.64067	0.000294253	0.000438985
3	chr20:40633367:A:G	40633367	NA,G	NA,A	NA,1	NA,-inf	NA,inf	NA,1.29266	0.000293999	0.000459036
3	chr20:41198288:A:G	41198288	G,G	A,A	1,1	-inf,-inf	inf,inf	4.09029,0.359079	0.000293652	0.00100057
3	chr20:41960028:G:A	41960028	A,A	G,G	1,1	-inf,inf	inf,inf	2.10561,0.532066	0.000293612	0.000461129
3	chr20:41407882:T:C	41407882	C,C	T,T	1,1	-inf,inf	inf,inf	2.0483,0.457225	0.000293566	0.000463931
3	chr20:40789501:G:T	40789501	NA,T	NA,G	NA,1	NA,inf	NA,inf	NA,1.34793	0.000293061	0.000470699
3	chr20:40271794:G:T	40271794	T,T	G,G	1,1	-inf,inf	inf,inf	0.762552,1.63771	0.000293041	0.000437042
3	chr20:40254376:T:C	40254376	C,C	T,T	1,1	-inf,inf	inf,inf	0.344124,1.93297	0.000292814	0.000443466
3	chr20:40586119:G:A	40586119	NA,A	NA,G	NA,1	NA,-inf	NA,inf	NA,1.28952	0.000292301	0.000463539
3	chr20:40576900:G:T	40576900	NA,T	NA,G	NA,1	NA,-inf	NA,inf	NA,1.28952	0.000292301	0.000463539
3	chr20:40578811:A:C	40578811	NA,C	NA,A	NA,1	NA,-inf	NA,inf	NA,1.28952	0.000292301	0.000463539
3	chr20:40573443:T:A	40573443	NA,A	NA,T	NA,1	NA,-inf	NA,inf	NA,1.28952	0.000292301	0.000463539
3	chr20:42104207:G:C	42104207	NA,C	NA,G	NA,1	NA,inf	NA,inf	NA,1.27352	0.000291755	0.000461034
3	chr20:41295243:T:C	41295243	NA,C	NA,T	NA,1	NA,-inf	NA,inf	NA,1.4067	0.000291436	0.000463458
3	chr20:41703578:T:A	41703578	A,A	T,T	1,1	inf,inf	inf,inf	2.04614,0.469163	0.000291363	0.000472927
3	chr20:40270784:T:C	40270784	C,C	T,T	1,1	-inf,inf	inf,inf	0.748132,1.6491	0.000290556	0.000433512
3	chr20:40502560:G:A	40502560	A,A	G,G	1,1	inf,inf	inf,inf	1.14463,1.29789	0.00029042	0.000466081
3	chr20:41279730:C:T	41279730	T,NA	C,NA	1,NA	-inf,NA	inf,NA	1.83471,NA	0.00029008	0.000480038
3	chr20:40581066:A:G	40581066	NA,G	NA,A	NA,1	NA,-inf	NA,inf	NA,1.28259	0.000288719	0.000457871
3	chr20:41146854:G:A	41146854	A,A	G,G	1,1	inf,inf	inf,inf	0.10024,2.47882	0.00028855	0.000454509
3	chr20:41012877:C:A	41012877	A,NA	C,NA	1,NA	-inf,NA	inf,NA	2.09127,NA	0.000287815	0.000495865
3	chr20:41422224:T:C	41422224	C,NA	T,NA	1,NA	-inf,NA	inf,NA	1.60414,NA	0.000287573	0.000460041
3	chr20:40679746:A:T	40679746	T,T	A,A	1,1	inf,-inf	inf,inf	2.42044,0.529871	0.000287431	0.000740933
3	chr20:40766076:G:A	40766076	NA,A	NA,G	NA,1	NA,inf	NA,inf	NA,1.26497	0.000287293	0.000460395
3	chr20:41439869:C:T	41439869	T,NA	C,NA	1,NA	-inf,NA	inf,NA	1.62333,NA	0.00028726	0.000460767
3	chr20:41403814:C:T	41403814	T,NA	C,NA	1,NA	-inf,NA	inf,NA	1.60456,NA	0.000287154	0.000459449
3	chr20:41290639:C:T	41290639	T,T	C,C	1,1	inf,inf	inf,inf	0.15292,2.4576	0.000286835	0.000451205
3	chr20:42059077:A:G	42059077	NA,G	NA,A	NA,1	NA,inf	NA,inf	NA,1.25915	0.000286386	0.000454931
3	chr20:40931834:C:T	40931834	T,T	C,C	1,1	inf,inf	inf,inf	1.6208,0.0317244	0.000286311	0.000450142
3	chr20:40505009:T:C	40505009	C,C	T,T	1,1	inf,-inf	inf,inf	2.49641,0.182828	0.000286089	0.000637386
3	chr20:41388722:G:A	41388722	NA,A	NA,G	NA,1	NA,inf	NA,inf	NA,1.92561	0.000285503	0.000471408
3	chr20:41904126:C:A	41904126	NA,A	NA,C	NA,1	NA,inf	NA,inf	NA,1.36287	0.000283564	0.000454449
3	chr20:40184357:A:G	40184357	NA,G	NA,A	NA,1	NA,inf	NA,inf	NA,1.29614	0.000283443	0.000457608
3	chr20:41110325:A:G	41110325	G,G	A,A	1,1	inf,inf	inf,inf	0.0341525,2.47043	0.000283026	0.000445716
3	chr20:40601827:T:C	40601827	C,C	T,T	1,1	inf,inf	inf,inf	3.41142,0.330548	0.000282854	0.00248608
3	chr20:41341904:C:G	41341904	G,G	C,C	1,1	-inf,inf	inf,inf	5.7261,0.257674	0.000282849	0.0150576
3	chr20:42028628:T:A	42028628	A,A	T,T	1,1	inf,-inf	inf,inf	0.807968,1.72004	0.000282349	0.000430467
3	chr20:41126210:A:G	41126210	G,G	A,A	1,1	inf,inf	inf,inf	0.0416594,2.46926	0.000282211	0.000444433
3	chr20:41104918:G:A	41104918	A,A	G,G	1,1	inf,inf	inf,inf	0.073135,2.46784	0.000281832	0.000443871
3	chr20:41182593:CTCA:C	41182593	C,C	CTCA,CTCA	1,1	inf,inf	inf,inf	0.042695,2.46614	0.000281589	0.000442646
3	chr20:42100409:T:C	42100409	C,C	T,T	1,1	inf,-inf	inf,inf	0.774457,1.70833	0.000281502	0.000448563
3	chr20:40079611:G:C	40079611	NA,C	NA,G	NA,1	NA,inf	NA,inf	NA,1.28927	0.000281362	0.000449668
3	chr20:40241978:C:T	40241978	NA,T	NA,C	NA,1	NA,-inf	NA,inf	NA,1.29273	0.000281116	0.000445316
3	chr20:40704072:TG:T	40704072	NA,T	NA,TG	NA,1	NA,inf	NA,inf	NA,1.29711	0.000281076	0.000451222
3	chr20:40478639:G:A	40478639	NA,A	NA,G	NA,1	NA,-inf	NA,inf	NA,1.31921	0.000280865	0.000450355
3	chr20:40806534:G:A	40806534	NA,A	NA,G	NA,1	NA,inf	NA,inf	NA,1.31874	0.000280761	0.000450536
3	chr20:41773678:T:C	41773678	NA,C	NA,T	NA,1	NA,inf	NA,inf	NA,1.36058	0.000280179	0.000450885
3	chr20:41421233:T:C	41421233	C,NA	T,NA	1,NA	-inf,NA	inf,NA	1.58889,NA	0.000279625	0.000447334
3	chr20:41255831:G:A	41255831	A,A	G,G	1,1	-inf,inf	inf,inf	3.50365,0.600678	0.000279344	0.00064081
3	chr20:41994415:G:A	41994415	A,A	G,G	1,1	-inf,-inf	inf,inf	0.71517,1.85057	0.000279001	0.000425022
3	chr20:41132058:G:A	41132058	NA,A	NA,G	NA,1	NA,inf	NA,inf	NA,1.37553	0.00027851	0.000445782
3	chr20:41207134:A:T	41207134	T,T	A,A	1,1	inf,inf	inf,inf	0.0310421,2.45711	0.000277165	0.000435868
3	chr20:41420446:C:A	41420446	A,NA	C,NA	1,NA	-inf,NA	inf,NA	1.58578,NA	0.000276411	0.000443028
3	chr20:41281808:A:G	41281808	G,G	A,A	1,1	inf,inf	inf,inf	0.141631,2.4402	0.00027608	0.000434382
3	chr20:41420447:C:G	41420447	G,NA	C,NA	1,NA	-inf,NA	inf,NA	1.58459,NA	0.000275828	0.000442094
3	chr20:41045568:C:T	41045568	NA,T	NA,C	NA,1	NA,inf	NA,inf	NA,1.52977	0.000273958	0.000442323
3	chr20:40700337:A:G	40700337	NA,G	NA,A	NA,1	NA,inf	NA,inf	NA,1.29088	0.000273791	0.000438768
3	chr20:41330570:A:G	41330570	NA,G	NA,A	NA,1	NA,-inf	NA,inf	NA,1.3678	0.000273742	0.000435275
3	chr20:41345676:A:G	41345676	G,G	A,A	1,1	-inf,-inf	inf,inf	4.02202,0.592051	0.000273716	0.00110411
3	chr20:40690545:C:T	40690545	T,T	C,C	1,1	inf,inf	inf,inf	2.55452,0.11194	0.000273645	0.000896725
3	chr20:40813182:G:A	40813182	A,A	G,G	1,1	-inf,inf	inf,inf	0.433924,1.936	0.000271688	0.000430542
3	chr20:40679023:G:T	40679023	T,T	G,G	1,1	inf,-inf	inf,inf	2.42959,0.477385	0.00027093	0.000699672
3	chr20:41303320:T:C	41303320	C,C	T,T	1,1	inf,inf	inf,inf	0.104065,2.43727	0.00027093	0.000426217
3	chr20:40560062:C:T	40560062	T,T	C,C	1,1	-inf,-inf	inf,inf	2.65242,0.476424	0.000270425	0.000755629
3	chr20:40909191:T:C	40909191	C,C	T,T	1,1	inf,inf	inf,inf	1.55884,0.255216	0.000270166	0.000436103
3	chr20:41158316:C:T	41158316	NA,T	NA,C	NA,1	NA,inf	NA,inf	NA,1.51856	0.000269563	0.000435152
3	chr20:41341745:A:G	41341745	G,G	A,A	1,1	-inf,inf	inf,inf	5.68981,0.249776	0.00026943	0.013881
3	chr20:40535190:T:C	40535190	C,C	T,T	1,1	inf,-inf	inf,inf	2.44894,0.163858	0.000269406	0.000602563
3	chr20:41192908:C:A	41192908	A,A	C,C	1,1	inf,inf	inf,inf	0.0838405,2.43744	0.000269354	0.000423633
3	chr20:40510610:G:A	40510610	A,A	G,G	1,1	inf,inf	inf,inf	2.52108,0.037292	0.000269288	0.000613123
3	chr20:40334242:T:C	40334242	C,C	T,T	1,1	-inf,inf	inf,inf	0.28032,2.18902	0.000268964	0.000381482
3	chr20:40822267:C:T	40822267	NA,T	NA,C	NA,1	NA,-inf	NA,inf	NA,1.19514	0.000268213	0.000427311
3	chr20:40103128:C:T	40103128	NA,T	NA,C	NA,1	NA,-inf	NA,inf	NA,1.24473	0.000267567	0.000422712
3	chr20:41107031:C:T	41107031	T,T	C,C	1,1	inf,inf	inf,inf	0.012905,2.43689	0.000267548	0.000421356
3	chr20:41220763:G:A	41220763	NA,A	NA,G	NA,1	NA,inf	NA,inf	NA,1.51991	0.000266812	0.000430999
3	chr20:41340348:A:G	41340348	G,G	A,A	1,1	-inf,-inf	inf,inf	3.7702,0.462456	0.000266683	0.000714817
3	chr20:41125265:T:C	41125265	C,C	T,T	1,1	inf,inf	inf,inf	0.0428274,2.43742	0.000266513	0.000419864
3	chr20:41108751:C:T	41108751	T,T	C,C	1,1	inf,inf	inf,inf	0.0427383,2.43689	0.000266209	0.000419287
3	chr20:41108680:C:T	41108680	T,T	C,C	1,1	inf,inf	inf,inf	0.0459497,2.43689	0.000266166	0.000419223
3	chr20:40733118:A:G	40733118	NA,G	NA,A	NA,1	NA,inf	NA,inf	NA,1.33235	0.000265483	0.000429544
3	chr20:42099979:T:A	42099979	NA,A	NA,T	NA,1	NA,inf	NA,inf	NA,1.24957	0.000264682	0.000418577
3	chr20:40703025:G:A	40703025	NA,A	NA,G	NA,1	NA,inf	NA,inf	NA,1.26259	0.000264646	0.000424797
3	chr20:41807235:C:T	41807235	NA,T	NA,C	NA,1	NA,inf	NA,inf	NA,1.3247	0.000264297	0.000420829
3	chr20:40570196:T:G	40570196	G,G	T,T	1,1	inf,inf	inf,inf	3.096,0.75769	0.00026414	0.00245289
3	chr20:40423192:A:T	40423192	NA,T	NA,A	NA,1	NA,-inf	NA,inf	NA,1.23624	0.000263659	0.000408808
3	chr20:41038615:G:A	41038615	NA,A	NA,G	NA,1	NA,-inf	NA,inf	NA,1.29726	0.000262795	0.000415669
3	chr20:41403998:C:T	41403998	T,NA	C,NA	1,NA	-inf,NA	inf,NA	1.55647,NA	0.000262689	0.000420862
3	chr20:41276863:G:A	41276863	A,A	G,G	1,1	inf,inf	inf,inf	0.0761304,2.42293	0.000262269	0.000412581
3	chr20:41212524:G:A	41212524	A,A	G,G	1,1	inf,inf	inf,inf	0.0968484,2.41899	0.000261849	0.000411846
3	chr20:40937084:G:A	40937084	A,A	G,G	1,1	inf,inf	inf,inf	1.57614,0.110795	0.00026173	0.000410935
3	chr20:42009689:T:C	42009689	C,C	T,T	1,1	-inf,inf	inf,inf	0.57188,1.83221	0.000261642	0.000406374
3	chr20:40506465:T:C	40506465	C,C	T,T	1,1	inf,-inf	inf,inf	2.39756,0.273912	0.00026108	0.000573346
3	chr20:41797807:C:T	41797807	T,NA	C,NA	1,NA	-inf,NA	inf,NA	1.42906,NA	0.000261019	0.000418992
3	chr20:40398901:T:G	40398901	NA,G	NA,T	NA,1	NA,inf	NA,inf	NA,1.21648	0.000260784	0.000410787
3	chr20:40844640:G:A	40844640	A,A	G,G	1,1	inf,inf	inf,inf	1.31294,0.755831	0.000260656	0.000406529
3	chr20:40843084:G:A	40843084	A,A	G,G	1,1	inf,inf	inf,inf	1.31274,0.757304	0.000260182	0.000405819
3	chr20:40888714:G:A	40888714	NA,A	NA,G	NA,1	NA,inf	NA,inf	NA,1.20555	0.000258677	0.000416211
3	chr20:41421674:G:A	41421674	A,NA	G,NA	1,NA	-inf,NA	inf,NA	1.54793,NA	0.000258628	0.000414506
3	chr20:40270812:G:A	40270812	A,A	G,G	1,1	-inf,inf	inf,inf	0.799094,1.53364	0.000258329	0.000384858
3	chr20:41350358:G:C	41350358	C,NA	G,NA	1,NA	inf,NA	inf,NA	1.12162,NA	0.00025692	0.000415393
3	chr20:41234899:G:A	41234899	A,A	G,G	1,1	-inf,inf	inf,inf	3.47187,0.567579	0.00025665	0.000583343
3	chr20:41289834:T:C	41289834	C,C	T,T	1,1	inf,inf	inf,inf	0.173938,2.38864	0.000256539	0.000403749
3	chr20:40236985:T:C	40236985	C,NA	T,NA	1,NA	-inf,NA	inf,NA	1.37594,NA	0.000256271	0.000413438
3	chr20:40076636:A:G	40076636	NA,G	NA,A	NA,1	NA,-inf	NA,inf	NA,1.20875	0.000256209	0.0004044
3	chr20:40371033:G:T	40371033	T,T	G,G	1,1	-inf,-inf	inf,inf	0.272783,1.97042	0.000256064	0.000413002
3	chr20:41386034:G:A	41386034	A,A	G,G	1,1	-inf,inf	inf,inf	2.95651,1.6453	0.000255646	0.00101006
3	chr20:41268367:T:C	41268367	C,C	T,T	1,1	-inf,-inf	inf,inf	4.0678,0.216395	0.00025551	0.000843753
3	chr20:40600022:A:T	40600022	T,T	A,A	1,1	inf,inf	inf,inf	3.34668,0.32259	0.000255424	0.00217891
3	chr20:42047108:T:C	42047108	NA,C	NA,T	NA,1	NA,inf	NA,inf	NA,1.24923	0.000255322	0.000404326
3	chr20:40602478:A:G	40602478	G,G	A,A	1,1	inf,inf	inf,inf	3.25785,0.453978	0.000255138	0.00213343
3	chr20:41098136:T:C	41098136	C,C	T,T	1,1	inf,inf	inf,inf	0.0132932,2.40948	0.000254748	0.000401359
3	chr20:41191927:C:G	41191927	G,G	C,C	1,1	-inf,inf	inf,inf	0.0258258,2.4043	0.000254584	0.000400567
3	chr20:40063406:G:A	40063406	NA,A	NA,G	NA,1	NA,-inf	NA,inf	NA,1.23384	0.000254297	0.000402721
3	chr20:41282745:A:G	41282745	G,G	A,A	1,1	-inf,inf	inf,inf	5.12439,0.676257	0.00025419	0.00740613
3	chr20:41050358:C:G	41050358	G,NA	C,NA	1,NA	-inf,NA	inf,NA	0.905589,NA	0.000254163	0.000394626
3	chr20:42062131:C:T	42062131	T,T	C,C	1,1	inf,-inf	inf,inf	0.240207,1.95534	0.000253889	0.000389359
3	chr20:41094369:A:C	41094369	C,C	A,A	1,1	inf,inf	inf,inf	0.0358035,2.40922	0.000253539	0.000399476
3	chr20:40942016:A:G	40942016	G,G	A,A	1,1	inf,inf	inf,inf	1.59111,0.13085	0.000253494	0.000414343
3	chr20:41979540:A:G	41979540	NA,G	NA,A	NA,1	NA,inf	NA,inf	NA,1.19571	0.000253341	0.000402334
3	chr20:40079190:A:G	40079190	NA,G	NA,A	NA,1	NA,-inf	NA,inf	NA,1.23731	0.000253083	0.000401036
3	chr20:40078209:AGAGTG:A	40078209	NA,A	NA,AGAGTG	NA,1	NA,-inf	NA,inf	NA,1.20598	0.000252737	0.000397588
3	chr20:41071466:TC:T	41071466	T,T	TC,TC	1,1	inf,inf	inf,inf	0.0665587,2.40696	0.000252458	0.000397718
3	chr20:40899590:C:A	40899590	A,A	C,C	1,1	inf,inf	inf,inf	1.77492,0.0773734	0.000251993	0.00040267
3	chr20:41979321:C:T	41979321	NA,T	NA,C	NA,1	NA,inf	NA,inf	NA,1.19263	0.000251954	0.000400135
3	chr20:40348399:G:A	40348399	A,A	G,G	1,1	-inf,inf	inf,inf	0.219834,2.17768	0.000251902	0.000357454
3	chr20:41971835:C:G	41971835	G,G	C,C	1,1	inf,-inf	inf,inf	1.31087,1.29534	0.00025166	0.000386167
3	chr20:42028165:T:C	42028165	C,C	T,T	1,1	inf,-inf	inf,inf	0.78813,1.66881	0.000250824	0.000382495
3	chr20:41268362:ATTGT:A	41268362	A,A	ATTGT,ATTGT	1,1	-inf,-inf	inf,inf	4.05196,0.218322	0.000250508	0.000822673
3	chr20:40462847:A:G	40462847	G,G	A,A	1,1	inf,-inf	inf,inf	1.18906,1.50041	0.000250348	0.000460003
3	chr20:40511165:A:G	40511165	NA,G	NA,A	NA,1	NA,-inf	NA,inf	NA,1.17114	0.000249946	0.000385392
3	chr20:42113780:G:C	42113780	NA,C	NA,G	NA,1	NA,inf	NA,inf	NA,1.18008	0.000248492	0.000392258
3	chr20:40929661:C:T	40929661	T,T	C,C	1,1	inf,-inf	inf,inf	1.56247,0.793908	0.000248131	0.000401859
3	chr20:41435910:CAAAT:C	41435910	C,C	CAAAT,CAAAT	1,1	-inf,-inf	inf,inf	2.9245,0.0429629	0.000248064	0.00044577
3	chr20:40630413:C:T	40630413	NA,T	NA,C	NA,1	NA,-inf	NA,inf	NA,1.18089	0.000247859	0.000386747
3	chr20:40672356:G:C	40672356	C,C	G,G	1,1	inf,inf	inf,inf	2.66213,0.0821578	0.000247033	0.000709295
3	chr20:41277663:C:T	41277663	T,T	C,C	1,1	-inf,-inf	inf,inf	3.95291,0.371472	0.000246553	0.000804216
3	chr20:41090258:C:T	41090258	T,T	C,C	1,1	inf,inf	inf,inf	0.08206,2.39153	0.000246245	0.00038791
3	chr20:40096204:A:G	40096204	NA,G	NA,A	NA,1	NA,inf	NA,inf	NA,1.20934	0.000245861	0.000395907
3	chr20:42113933:G:A	42113933	NA,A	NA,G	NA,1	NA,inf	NA,inf	NA,1.17338	0.000245677	0.000387813
3	chr20:40678741:T:C	40678741	NA,C	NA,T	NA,1	NA,inf	NA,inf	NA,1.20963	0.00024523	0.000396117
3	chr20:42031716:A:T	42031716	NA,T	NA,A	NA,1	NA,inf	NA,inf	NA,1.17083	0.000244659	0.000388932
3	chr20:40514360:G:C	40514360	C,C	G,G	1,1	inf,-inf	inf,inf	2.46072,0.0878883	0.000244082	0.000540889
3	chr20:41596985:G:A	41596985	A,A	G,G	1,1	-inf,inf	inf,inf	0.179633,2.04421	0.000243847	0.000383551
3	chr20:40695228:C:T	40695228	T,T	C,C	1,1	inf,-inf	inf,inf	2.47791,0.0351242	0.000243586	0.000762845
3	chr20:41824580:C:T	41824580	T,NA	C,NA	1,NA	-inf,NA	inf,NA	1.48346,NA	0.000242392	0.000383848
3	chr20:40798024:G:A	40798024	NA,A	NA,G	NA,1	NA,inf	NA,inf	NA,1.15771	0.000242344	0.000388237
3	chr20:40909794:G:A	40909794	NA,A	NA,G	NA,1	NA,-inf	NA,inf	NA,1.14515	0.00024222	0.000383683
3	chr20:41925998:C:T	41925998	NA,T	NA,C	NA,1	NA,-inf	NA,inf	NA,1.09472	0.000241767	0.000383581
3	chr20:41308175:C:T	41308175	T,T	C,C	1,1	-inf,inf	inf,inf	5.44172,0.220383	0.000241748	0.00798935
3	chr20:41285120:T:G	41285120	G,G	T,T	1,1	inf,inf	inf,inf	0.131988,2.36465	0.000241063	0.000379327
3	chr20:40922514:T:C	40922514	C,C	T,T	1,1	inf,inf	inf,inf	1.47519,0.363747	0.000240928	0.00039568
3	chr20:40892983:G:T	40892983	NA,T	NA,G	NA,1	NA,-inf	NA,inf	NA,1.14075	0.000240791	0.000380936
3	chr20:42104127:G:A	42104127	A,A	G,G	1,1	-inf,-inf	inf,inf	0.104118,2.07957	0.000240734	0.00036038
3	chr20:40544529:A:T	40544529	NA,T	NA,A	NA,1	NA,-inf	NA,inf	NA,1.13777	0.000240356	0.000369851
3	chr20:41247927:T:C	41247927	C,C	T,T	1,1	-inf,inf	inf,inf	3.39241,0.633589	0.000239929	0.000546256
3	chr20:42070687:T:A	42070687	A,A	T,T	1,1	-inf,inf	inf,inf	1.29969,1.21834	0.000239464	0.000384866
3	chr20:41385239:A:G	41385239	G,G	A,A	1,1	-inf,inf	inf,inf	3.73226,0.945179	0.000239057	0.00121535
3	chr20:41707745:G:A	41707745	NA,A	NA,G	NA,1	NA,inf	NA,inf	NA,1.16564	0.000238826	0.000378902
3	chr20:41147266:C:G	41147266	NA,G	NA,C	NA,1	NA,-inf	NA,inf	NA,1.2422	0.000238085	0.000376774
3	chr20:41598218:G:A	41598218	NA,A	NA,G	NA,1	NA,inf	NA,inf	NA,1.16958	0.000237803	0.000377108
3	chr20:41323559:C:T	41323559	NA,T	NA,C	NA,1	NA,-inf	NA,inf	NA,1.24058	0.000237742	0.000376787
3	chr20:41287190:A:AC	41287190	NA,AC	NA,A	NA,1	NA,-inf	NA,inf	NA,1.24058	0.000237742	0.000376787
3	chr20:41335449:G:A	41335449	NA,A	NA,G	NA,1	NA,-inf	NA,inf	NA,1.24058	0.000237742	0.000376787
3	chr20:41735681:T:C	41735681	NA,C	NA,T	NA,1	NA,inf	NA,inf	NA,1.12802	0.00023753	0.000379975
3	chr20:41286105:G:A	41286105	A,A	G,G	1,1	-inf,inf	inf,inf	5.26466,0.430407	0.000237506	0.00704263
3	chr20:40949242:A:G	40949242	G,G	A,A	1,1	-inf,inf	inf,inf	0.473479,1.99055	0.000237389	0.000376938
3	chr20:40534411:T:A	40534411	A,A	T,T	1,1	inf,-inf	inf,inf	2.4205,0.142053	0.000236968	0.000527645
3	chr20:40602118:ATATT:A	40602118	A,A	ATATT,ATATT	1,1	inf,inf	inf,inf	3.29773,0.318551	0.000236777	0.001971
3	chr20:41144599:G:A	41144599	A,A	G,G	1,1	inf,inf	inf,inf	0.0871978,2.36589	0.000235878	0.000371651
3	chr20:40572274:A:G	40572274	G,G	A,A	1,1	inf,inf	inf,inf	3.35476,0.144198	0.000235775	0.00197112
3	chr20:40895185:C:A	40895185	NA,A	NA,C	NA,1	NA,inf	NA,inf	NA,1.15315	0.000235637	0.000379294
3	chr20:41728748:C:T	41728748	NA,T	NA,C	NA,1	NA,inf	NA,inf	NA,1.2707	0.000234971	0.000375138
3	chr20:40736650:G:A	40736650	NA,A	NA,G	NA,1	NA,-inf	NA,inf	NA,1.16794	0.000234185	0.000373508
3	chr20:41322165:A:T	41322165	T,T	A,A	1,1	-inf,inf	inf,inf	5.40773,0.232546	0.000233886	0.00759644
3	chr20:41987163:T:A	41987163	NA,A	NA,T	NA,1	NA,inf	NA,inf	NA,1.15012	0.000233851	0.000371609
3	chr20:40402802:AC:A	40402802	NA,A	NA,AC	NA,1	NA,-inf	NA,inf	NA,1.16306	0.000233734	0.000362674
3	chr20:40606825:A:G	40606825	NA,G	NA,A	NA,1	NA,-inf	NA,inf	NA,1.22179	0.000233404	0.000372386
3	chr20:40056428:C:T	40056428	NA,T	NA,C	NA,1	NA,-inf	NA,inf	NA,1.14896	0.000233294	0.000367724
3	chr20:40440355:A:G	40440355	G,NA	A,NA	1,NA	-inf,NA	inf,NA	1.34721,NA	0.000233227	0.00039956
3	chr20:40939952:G:A	40939952	A,A	G,G	1,1	inf,inf	inf,inf	1.4765,0.315815	0.000232735	0.000382313
3	chr20:41879228:T:G	41879228	G,NA	T,NA	1,NA	inf,NA	inf,NA	1.44692,NA	0.00023258	0.000371923
3	chr20:41034204:C:T	41034204	T,NA	C,NA	1,NA	-inf,NA	inf,NA	1.45816,NA	0.000232464	0.000370854
3	chr20:41360541:C:T	41360541	T,T	C,C	1,1	-inf,inf	inf,inf	0.427813,2.32684	0.000232243	0.000376371
3	chr20:40848843:A:C	40848843	NA,C	NA,A	NA,1	NA,-inf	NA,inf	NA,1.11905	0.000232212	0.000369047
3	chr20:41977891:A:G	41977891	G,G	A,A	1,1	-inf,-inf	inf,inf	1.14495,1.42731	0.000231853	0.00037911
3	chr20:40443849:G:A	40443849	NA,A	NA,G	NA,1	NA,inf	NA,inf	NA,1.15575	0.000231608	0.000366314
3	chr20:40917047:A:C	40917047	C,C	A,A	1,1	inf,inf	inf,inf	1.31843,0.561974	0.000230013	0.000364383
3	chr20:40073448:T:A	40073448	NA,A	NA,T	NA,1	NA,-inf	NA,inf	NA,1.1433	0.000229947	0.000362398
3	chr20:40356209:T:A	40356209	A,NA	T,NA	1,NA	inf,NA	inf,NA	1.34242,NA	0.000229771	0.000391401
3	chr20:40518296:C:A	40518296	A,A	C,C	1,1	inf,inf	inf,inf	2.44099,0.018449	0.000229719	0.000519816
3	chr20:41910368:A:G	41910368	NA,G	NA,A	NA,1	NA,-inf	NA,inf	NA,1.06442	0.000229616	0.0003643
3	chr20:41972229:G:A	41972229	A,A	G,G	1,1	inf,-inf	inf,inf	0.21013,2.00314	0.000228904	0.000345402
3	chr20:40929277:A:G	40929277	G,G	A,A	1,1	inf,inf	inf,inf	1.48495,0.299244	0.000228595	0.000375323
3	chr20:41636443:A:G	41636443	G,G	A,A	1,1	-inf,inf	inf,inf	5.68901,0.79848	0.000228182	0.0409499
3	chr20:40505279:T:A	40505279	A,A	T,T	1,1	inf,inf	inf,inf	2.40826,0.0942204	0.000228106	0.00051629
3	chr20:40534851:C:T	40534851	T,T	C,C	1,1	inf,-inf	inf,inf	1.87994,0.828221	0.000227696	0.000468057
3	chr20:40724607:C:T	40724607	NA,T	NA,C	NA,1	NA,-inf	NA,inf	NA,1.15111	0.000227591	0.000363034
3	chr20:40567534:T:C	40567534	C,NA	T,NA	1,NA	inf,NA	inf,NA	1.52646,NA	0.000227527	0.00041394
3	chr20:40077286:G:A	40077286	NA,A	NA,G	NA,1	NA,-inf	NA,inf	NA,1.16709	0.000227188	0.00035983
3	chr20:40595606:A:G	40595606	NA,G	NA,A	NA,1	NA,-inf	NA,inf	NA,1.14724	0.000227109	0.000360467
3	chr20:42091075:TG:T	42091075	T,T	TG,TG	1,1	inf,-inf	inf,inf	0.0695405,2.05313	0.000226996	0.00034044
3	chr20:41585957:A:G	41585957	NA,G	NA,A	NA,1	NA,inf	NA,inf	NA,1.18446	0.000226602	0.000359769
3	chr20:40600508:T:C	40600508	NA,C	NA,T	NA,1	NA,-inf	NA,inf	NA,1.14579	0.000226552	0.000359581
3	chr20:40590503:A:G	40590503	NA,G	NA,A	NA,1	NA,-inf	NA,inf	NA,1.14522	0.000226344	0.000359254
3	chr20:40597079:T:C	40597079	NA,C	NA,T	NA,1	NA,-inf	NA,inf	NA,1.14522	0.000226344	0.000359254
3	chr20:41320745:C:T	41320745	T,T	C,C	1,1	-inf,inf	inf,inf	5.3674,0.242235	0.0002257	0.00703411
3	chr20:40593579:T:C	40593579	NA,C	NA,T	NA,1	NA,-inf	NA,inf	NA,1.14343	0.00022563	0.000358124
3	chr20:40253491:G:A	40253491	NA,A	NA,G	NA,1	NA,inf	NA,inf	NA,1.15111	0.000225312	0.000361634
3	chr20:40510492:A:G	40510492	G,G	A,A	1,1	inf,-inf	inf,inf	2.41264,0.0781634	0.000225203	0.000502605
3	chr20:41159297:T:C	41159297	C,C	T,T	1,1	-inf,-inf	inf,inf	3.93197,0.308504	0.000225047	0.000722957
3	chr20:40725206:C:T	40725206	NA,T	NA,C	NA,1	NA,-inf	NA,inf	NA,1.14309	0.000224174	0.000357458
3	chr20:41259710:T:C	41259710	NA,C	NA,T	NA,1	NA,-inf	NA,inf	NA,1.23638	0.000224149	0.000356337
3	chr20:40589383:C:G	40589383	G,G	C,C	1,1	inf,inf	inf,inf	3.20379,0.433493	0.000223881	0.00188419
3	chr20:41200024:A:G	41200024	G,G	A,A	1,1	-inf,inf	inf,inf	3.43543,0.51124	0.000223778	0.00050626
3	chr20:41987376:T:C	41987376	NA,C	NA,T	NA,1	NA,-inf	NA,inf	NA,1.17504	0.000223755	0.000344653
3	chr20:41322647:C:T	41322647	T,T	C,C	1,1	-inf,inf	inf,inf	5.36511,0.235968	0.000223261	0.00698972
3	chr20:40985867:G:A	40985867	A,NA	G,NA	1,NA	inf,NA	inf,NA	1.02828,NA	0.000222764	0.00036042
3	chr20:41900994:C:T	41900994	T,T	C,C	1,1	inf,-inf	inf,inf	0.524473,1.72203	0.000222422	0.000354878
3	chr20:41212634:C:G	41212634	G,G	C,C	1,1	-inf,inf	inf,inf	3.43037,0.508974	0.00022182	0.000500998
3	chr20:40161085:T:C	40161085	NA,C	NA,T	NA,1	NA,inf	NA,inf	NA,1.14944	0.000221707	0.000355494
3	chr20:41886416:T:C	41886416	C,C	T,T	1,1	inf,-inf	inf,inf	0.953419,1.43268	0.00022126	0.000353081
3	chr20:41237822:C:T	41237822	T,NA	C,NA	1,NA	-inf,NA	inf,NA	1.44954,NA	0.000220977	0.000353208
3	chr20:40274469:C:T	40274469	T,T	C,C	1,1	inf,-inf	inf,inf	0.63974,1.68104	0.000220958	0.000360482
3	chr20:42093786:G:A	42093786	A,A	G,G	1,1	inf,-inf	inf,inf	0.541677,1.82955	0.000220805	0.00035456
3	chr20:40920188:T:C	40920188	C,C	T,T	1,1	inf,inf	inf,inf	1.27451,0.595672	0.000219677	0.000347727
3	chr20:41964358:A:C	41964358	C,C	A,A	1,1	inf,-inf	inf,inf	1.64956,0.665087	0.000219363	0.000349429
3	chr20:41261639:T:C	41261639	C,C	T,T	1,1	inf,inf	inf,inf	0.0693189,2.32073	0.000219029	0.000344562
3	chr20:41335932:A:G	41335932	NA,G	NA,A	NA,1	NA,-inf	NA,inf	NA,1.23402	0.000218923	0.000348266
3	chr20:41207972:A:G	41207972	NA,G	NA,A	NA,1	NA,-inf	NA,inf	NA,1.19022	0.000218731	0.000346195
3	chr20:41865263:G:A	41865263	NA,A	NA,G	NA,1	NA,inf	NA,inf	NA,1.14507	0.000218507	0.000349277
3	chr20:40330210:A:G	40330210	G,G	A,A	1,1	-inf,inf	inf,inf	0.271128,2.07973	0.000218369	0.000310844
3	chr20:42131159:G:C	42131159	C,C	G,G	1,1	-inf,-inf	inf,inf	0.156548,1.94871	0.000218314	0.00033934
3	chr20:40545143:C:T	40545143	T,T	C,C	1,1	inf,inf	inf,inf	2.3508,0.287657	0.000218286	0.000482337
3	chr20:40896840:G:A	40896840	A,A	G,G	1,1	inf,inf	inf,inf	1.85289,0.24823	0.000217949	0.000348385
3	chr20:40089698:G:T	40089698	NA,T	NA,G	NA,1	NA,inf	NA,inf	NA,1.13652	0.000217681	0.000350676
3	chr20:41378439:C:T	41378439	NA,T	NA,C	NA,1	NA,inf	NA,inf	NA,1.66936	0.000216584	0.000353931
3	chr20:40454502:A:T	40454502	T,NA	A,NA	1,NA	inf,NA	inf,NA	1.56993,NA	0.000216321	0.00039398
3	chr20:42128882:C:A	42128882	NA,A	NA,C	NA,1	NA,-inf	NA,inf	NA,1.06518	0.000216102	0.000341504
3	chr20:40178063:C:A	40178063	A,NA	C,NA	1,NA	inf,NA	inf,NA	0.956695,NA	0.000215725	0.000341155
3	chr20:42036311:A:G	42036311	NA,G	NA,A	NA,1	NA,inf	NA,inf	NA,1.101	0.000215243	0.000342225
3	chr20:40330389:C:T	40330389	T,T	C,C	1,1	-inf,inf	inf,inf	0.253745,2.0794	0.000215077	0.000306151
3	chr20:42104540:T:C	42104540	NA,C	NA,T	NA,1	NA,inf	NA,inf	NA,1.10039	0.000215077	0.000340232
3	chr20:41444867:AT:A	41444867	A,A	AT,AT	1,1	-inf,inf	inf,inf	0.0931154,1.99811	0.000214981	0.000338783
3	chr20:40495768:G:A	40495768	A,A	G,G	1,1	inf,inf	inf,inf	1.81503,0.336707	0.000214781	0.000333562
3	chr20:41079971:C:T	41079971	NA,T	NA,C	NA,1	NA,inf	NA,inf	NA,1.34014	0.000214776	0.00034427
3	chr20:40745069:ACT:A	40745069	NA,A	NA,ACT	NA,1	NA,-inf	NA,inf	NA,1.11704	0.000214398	0.000341941
3	chr20:40724923:C:T	40724923	NA,T	NA,C	NA,1	NA,-inf	NA,inf	NA,1.11704	0.000214398	0.000341941
3	chr20:40328815:C:A	40328815	A,A	C,C	1,1	-inf,inf	inf,inf	0.259394,2.07455	0.000214223	0.000304984
3	chr20:40886351:C:T	40886351	T,T	C,C	1,1	inf,inf	inf,inf	1.83573,0.264992	0.000213467	0.000341406
3	chr20:40330202:C:A	40330202	A,A	C,C	1,1	-inf,inf	inf,inf	0.236751,2.08188	0.00021335	0.000303645
3	chr20:40509038:C:T	40509038	NA,T	NA,C	NA,1	NA,-inf	NA,inf	NA,1.12224	0.000213145	0.000334638
3	chr20:40329559:T:C	40329559	C,C	T,T	1,1	-inf,inf	inf,inf	0.252857,2.07455	0.000213053	0.000303316
3	chr20:41267277:C:CA	41267277	CA,CA	C,C	1,1	-inf,-inf	inf,inf	3.94421,0.215981	0.000212777	0.000678279
3	chr20:40942423:G:A	40942423	A,NA	G,NA	1,NA	inf,NA	inf,NA	1.24103,NA	0.00021272	0.000344499
3	chr20:40331248:G:A	40331248	A,A	G,G	1,1	-inf,inf	inf,inf	0.248644,2.07455	0.000212325	0.000302276
3	chr20:40329038:A:G	40329038	G,G	A,A	1,1	-inf,inf	inf,inf	0.255889,2.07125	0.000212297	0.000302274
3	chr20:40329633:C:T	40329633	T,T	C,C	1,1	-inf,inf	inf,inf	0.248151,2.07455	0.000212241	0.000302156
3	chr20:40328393:A:G	40328393	G,G	A,A	1,1	-inf,inf	inf,inf	0.247783,2.07455	0.000212179	0.000302067
3	chr20:40331390:G:A	40331390	A,A	G,G	1,1	-inf,inf	inf,inf	0.247079,2.07462	0.000212095	0.000301945
3	chr20:40452220:T:C	40452220	NA,C	NA,T	NA,1	NA,-inf	NA,inf	NA,1.15025	0.000211842	0.00033735
3	chr20:40329908:T:C	40329908	C,C	T,T	1,1	-inf,inf	inf,inf	0.244438,2.07455	0.000211623	0.000301263
3	chr20:40327103:G:A	40327103	A,A	G,G	1,1	-inf,inf	inf,inf	0.242557,2.07455	0.000211277	0.000300782
3	chr20:40329452:G:A	40329452	A,A	G,G	1,1	-inf,inf	inf,inf	0.248225,2.07162	0.00021114	0.000300616
3	chr20:40712933:T:A	40712933	NA,A	NA,T	NA,1	NA,-inf	NA,inf	NA,1.10631	0.000211047	0.000336584
3	chr20:40829087:G:A	40829087	NA,A	NA,G	NA,1	NA,inf	NA,inf	NA,1.18149	0.000211012	0.00033773
3	chr20:40330460:C:T	40330460	T,T	C,C	1,1	-inf,inf	inf,inf	0.240035,2.07455	0.000210909	0.000300247
3	chr20:42094257:C:G	42094257	G,G	C,C	1,1	inf,-inf	inf,inf	0.497917,1.83343	0.000209853	0.00033714
3	chr20:40822335:G:C	40822335	NA,C	NA,G	NA,1	NA,inf	NA,inf	NA,1.14912	0.000209838	0.000339009
3	chr20:40330516:G:A	40330516	A,A	G,G	1,1	-inf,inf	inf,inf	0.233562,2.07455	0.000209821	0.000298699
3	chr20:41880980:T:C	41880980	NA,C	NA,T	NA,1	NA,inf	NA,inf	NA,1.13071	0.000209546	0.000335968
3	chr20:41281464:C:G	41281464	G,G	C,C	1,1	-inf,inf	inf,inf	5.31458,0.223276	0.000209342	0.00620457
3	chr20:40332483:G:A	40332483	A,A	G,G	1,1	-inf,inf	inf,inf	0.26392,2.06004	0.000209322	0.000298175
3	chr20:40330906:C:T	40330906	T,T	C,C	1,1	-inf,inf	inf,inf	0.236689,2.07132	0.000209121	0.000297733
3	chr20:40326460:C:T	40326460	NA,T	NA,C	NA,1	NA,inf	NA,inf	NA,1.09223	0.00020895	0.000329146
3	chr20:42035457:T:A	42035457	NA,A	NA,T	NA,1	NA,inf	NA,inf	NA,1.08205	0.000208467	0.00033145
3	chr20:41396074:G:GC	41396074	NA,GC	NA,G	NA,1	NA,-inf	NA,inf	NA,1.20932	0.000207923	0.000332161
3	chr20:41509187:C:T	41509187	NA,T	NA,C	NA,1	NA,inf	NA,inf	NA,1.13532	0.000207892	0.000330245
3	chr20:40327829:C:G	40327829	G,G	C,C	1,1	-inf,inf	inf,inf	0.217501,2.07455	0.000207361	0.000295183
3	chr20:41586318:T:C	41586318	NA,C	NA,T	NA,1	NA,inf	NA,inf	NA,1.13107	0.00020694	0.000328598
3	chr20:40981739:A:G	40981739	NA,G	NA,A	NA,1	NA,inf	NA,inf	NA,1.06466	0.000206696	0.000329523
3	chr20:40330513:A:G	40330513	G,G	A,A	1,1	-inf,inf	inf,inf	0.233562,2.06611	0.000206648	0.000294261
3	chr20:40331678:G:A	40331678	A,A	G,G	1,1	-inf,inf	inf,inf	0.24858,2.05846	0.000206086	0.000293562
3	chr20:40333183:T:C	40333183	C,C	T,T	1,1	-inf,inf	inf,inf	0.251978,2.05608	0.000205739	0.000293101
3	chr20:40332247:T:C	40332247	C,C	T,T	1,1	-inf,inf	inf,inf	0.226163,2.06642	0.000205464	0.000292584
3	chr20:41783586:A:G	41783586	NA,G	NA,A	NA,1	NA,inf	NA,inf	NA,1.23374	0.000205456	0.000331087
3	chr20:41534271:C:T	41534271	NA,T	NA,C	NA,1	NA,inf	NA,inf	NA,1.12726	0.000205398	0.000326279
3	chr20:40516281:A:T	40516281	NA,T	NA,A	NA,1	NA,-inf	NA,inf	NA,1.10198	0.000204795	0.000321508
3	chr20:41107811:T:C	41107811	C,NA	T,NA	1,NA	-inf,NA	inf,NA	1.87368,NA	0.000204746	0.000350779
3	chr20:41325605:A:G	41325605	G,G	A,A	1,1	inf,inf	inf,inf	0.0193851,2.29639	0.000204649	0.000321775
3	chr20:40820814:G:C	40820814	NA,C	NA,G	NA,1	NA,-inf	NA,inf	NA,1.08473	0.000204226	0.000326036
3	chr20:41393292:G:A	41393292	NA,A	NA,G	NA,1	NA,-inf	NA,inf	NA,1.19853	0.000203927	0.000325771
3	chr20:40603763:T:C	40603763	C,NA	T,NA	1,NA	inf,NA	inf,NA	1.45559,NA	0.000203894	0.000367813
3	chr20:41460037:T:C	41460037	C,C	T,T	1,1	-inf,inf	inf,inf	2.65953,1.57322	0.000203894	0.00061604
3	chr20:40697511:A:G	40697511	G,G	A,A	1,1	-inf,-inf	inf,inf	2.16534,0.351852	0.000203736	0.000354833
3	chr20:40879984:T:C	40879984	NA,C	NA,T	NA,1	NA,inf	NA,inf	NA,1.05991	0.000202746	0.000326713
3	chr20:40569234:G:C	40569234	C,C	G,G	1,1	inf,inf	inf,inf	1.04813,2.05843	0.000202659	0.000675568
3	chr20:40545305:T:C	40545305	C,C	T,T	1,1	inf,inf	inf,inf	2.31415,0.274207	0.000202201	0.000444794
3	chr20:41710497:G:A	41710497	NA,A	NA,G	NA,1	NA,inf	NA,inf	NA,1.06778	0.000202072	0.000320879
3	chr20:41105141:G:A	41105141	A,A	G,G	1,1	inf,inf	inf,inf	0.0396272,2.28047	0.000202068	0.000318329
3	chr20:40897959:T:A	40897959	A,A	T,T	1,1	inf,-inf	inf,inf	1.75519,0.280424	0.000201593	0.000322654
3	chr20:40332868:C:T	40332868	T,T	C,C	1,1	-inf,inf	inf,inf	0.254783,2.04337	0.00020155	0.000287252
3	chr20:41993674:C:T	41993674	NA,T	NA,C	NA,1	NA,inf	NA,inf	NA,1.0626	0.000201377	0.000320339
3	chr20:40916772:T:G	40916772	NA,G	NA,T	NA,1	NA,inf	NA,inf	NA,1.05778	0.000201309	0.000323434
3	chr20:42018668:A:G	42018668	G,G	A,A	1,1	inf,-inf	inf,inf	0.653492,1.58358	0.000200875	0.000305249
3	chr20:40150127:A:G	40150127	G,NA	A,NA	1,NA	inf,NA	inf,NA	1.33146,NA	0.000200797	0.000331919
3	chr20:41780915:A:G	41780915	G,NA	A,NA	1,NA	-inf,NA	inf,NA	1.28231,NA	0.000199995	0.000320443
3	chr20:40676591:G:C	40676591	C,C	G,G	1,1	inf,inf	inf,inf	2.36435,0.00238841	0.000199967	0.000594222
3	chr20:41163596:G:A	41163596	A,NA	G,NA	1,NA	-inf,NA	inf,NA	2.10318,NA	0.000199845	0.000340822
3	chr20:42042663:T:C	42042663	NA,C	NA,T	NA,1	NA,inf	NA,inf	NA,1.08685	0.000199485	0.000319298
3	chr20:41640977:T:C	41640977	C,NA	T,NA	1,NA	inf,NA	inf,NA	0.67468,NA	0.000199476	0.000317301
3	chr20:40759026:G:A	40759026	NA,A	NA,G	NA,1	NA,-inf	NA,inf	NA,1.13452	0.000198878	0.000325223
3	chr20:41326563:A:G	41326563	G,G	A,A	1,1	-inf,inf	inf,inf	5.25383,0.262088	0.000198828	0.00570172
3	chr20:40452801:T:C	40452801	NA,C	NA,T	NA,1	NA,inf	NA,inf	NA,1.06561	0.000198747	0.000313038
3	chr20:41228049:A:T	41228049	T,T	A,A	1,1	-inf,inf	inf,inf	3.30512,0.566038	0.00019874	0.000440782
3	chr20:40576017:G:A	40576017	NA,A	NA,G	NA,1	NA,-inf	NA,inf	NA,1.02164	0.000198707	0.000312316
3	chr20:41838174:C:A	41838174	NA,A	NA,C	NA,1	NA,inf	NA,inf	NA,1.01472	0.000198027	0.000315023
3	chr20:41445179:A:G	41445179	G,G	A,A	1,1	-inf,inf	inf,inf	3.03832,0.725645	0.000198018	0.000457793
3	chr20:40464255:A:G	40464255	G,G	A,A	1,1	inf,-inf	inf,inf	1.20972,1.34787	0.000197815	0.000361696
3	chr20:40549076:G:A	40549076	NA,A	NA,G	NA,1	NA,-inf	NA,inf	NA,1.08076	0.000197638	0.000320109
3	chr20:41536053:T:TA	41536053	TA,TA	T,T	1,1	-inf,inf	inf,inf	2.5841,1.63854	0.0001972	0.000596459
3	chr20:41375896:C:T	41375896	T,NA	C,NA	1,NA	inf,NA	inf,NA	1.83549,NA	0.000196843	0.000335948
3	chr20:41053884:T:G	41053884	NA,G	NA,T	NA,1	NA,-inf	NA,inf	NA,1.12543	0.000196257	0.000310666
3	chr20:41912338:AATC:A	41912338	NA,A	NA,AATC	NA,1	NA,-inf	NA,inf	NA,0.984544	0.000196227	0.000311801
3	chr20:41069064:A:G	41069064	NA,G	NA,A	NA,1	NA,-inf	NA,inf	NA,1.12481	0.000196057	0.00031035
3	chr20:41132583:A:T	41132583	NA,T	NA,A	NA,1	NA,-inf	NA,inf	NA,1.12423	0.000195827	0.000309988
3	chr20:41714098:C:T	41714098	NA,T	NA,C	NA,1	NA,inf	NA,inf	NA,1.04958	0.00019581	0.000310961
3	chr20:40760969:G:A	40760969	NA,A	NA,G	NA,1	NA,inf	NA,inf	NA,1.04382	0.000195744	0.000313346
3	chr20:42133973:A:C	42133973	C,C	A,A	1,1	-inf,-inf	inf,inf	0.102504,1.92448	0.00019565	0.000304268
3	chr20:41052127:T:C	41052127	NA,C	NA,T	NA,1	NA,-inf	NA,inf	NA,1.12357	0.000195645	0.0003097
3	chr20:40397579:C:T	40397579	NA,T	NA,C	NA,1	NA,-inf	NA,inf	NA,1.0987	0.000195498	0.000312986
3	chr20:40402236:G:A	40402236	NA,A	NA,G	NA,1	NA,-inf	NA,inf	NA,1.0987	0.000195498	0.000312986
3	chr20:41142009:C:T	41142009	NA,T	NA,C	NA,1	NA,-inf	NA,inf	NA,1.12369	0.000195454	0.000309445
3	chr20:42124651:C:T	42124651	NA,T	NA,C	NA,1	NA,-inf	NA,inf	NA,1.016	0.000195425	0.000309093
3	chr20:41663884:C:T	41663884	NA,T	NA,C	NA,1	NA,-inf	NA,inf	NA,1.28859	0.000195166	0.000309874
3	chr20:40859306:C:T	40859306	NA,T	NA,C	NA,1	NA,inf	NA,inf	NA,1.06724	0.000194901	0.000314611
3	chr20:41242522:T:C	41242522	NA,C	NA,T	NA,1	NA,inf	NA,inf	NA,1.01419	0.000193167	0.000312542
3	chr20:40297047:T:A	40297047	NA,A	NA,T	NA,1	NA,inf	NA,inf	NA,1.04388	0.0001925	0.000303322
3	chr20:40133172:T:C	40133172	C,C	T,T	1,1	-inf,-inf	inf,inf	1.38607,0.925057	0.000192458	0.000305306
3	chr20:40650024:A:C	40650024	C,NA	A,NA	1,NA	-inf,NA	inf,NA	1.28199,NA	0.000192385	0.000326696
3	chr20:40534791:T:C	40534791	C,C	T,T	1,1	inf,inf	inf,inf	2.19433,1.12372	0.000192333	0.000902268
3	chr20:40407073:G:A	40407073	NA,A	NA,G	NA,1	NA,-inf	NA,inf	NA,1.08863	0.000192123	0.0003076
3	chr20:40074568:T:C	40074568	C,C	T,T	1,1	inf,inf	inf,inf	0.742416,1.47714	0.000191762	0.000301472
3	chr20:41979058:C:T	41979058	NA,T	NA,C	NA,1	NA,inf	NA,inf	NA,1.03321	0.000191671	0.000304771
3	chr20:41979056:T:C	41979056	NA,C	NA,T	NA,1	NA,inf	NA,inf	NA,1.03321	0.000191671	0.000304771
3	chr20:41411812:G:A	41411812	A,A	G,G	1,1	-inf,inf	inf,inf	3.02036,0.206401	0.000191619	0.00037169
3	chr20:40193294:C:T	40193294	NA,T	NA,C	NA,1	NA,inf	NA,inf	NA,1.0862	0.000191615	0.00030833
3	chr20:41891753:A:C	41891753	C,C	A,A	1,1	inf,-inf	inf,inf	0.498806,1.66426	0.000191607	0.000305812
3	chr20:41623273:G:A	41623273	A,A	G,G	1,1	-inf,inf	inf,inf	3.61047,2.31363	0.00019131	0.00886678
3	chr20:41843223:G:A	41843223	A,NA	G,NA	1,NA	-inf,NA	inf,NA	1.84227,NA	0.000191189	0.000317981
3	chr20:40540683:C:T	40540683	NA,T	NA,C	NA,1	NA,-inf	NA,inf	NA,1.03935	0.000191179	0.000304564
3	chr20:40973693:G:A	40973693	NA,A	NA,G	NA,1	NA,-inf	NA,inf	NA,1.19355	0.000190891	0.000301782
3	chr20:41087464:G:A	41087464	A,NA	G,NA	1,NA	-inf,NA	inf,NA	1.34764,NA	0.000190558	0.000304813
3	chr20:41886689:T:C	41886689	C,C	T,T	1,1	inf,-inf	inf,inf	0.934487,1.3685	0.000190364	0.000303882
3	chr20:42034352:CA:C	42034352	NA,C	NA,CA	NA,1	NA,inf	NA,inf	NA,1.0273	0.000190027	0.000302186
3	chr20:40242934:T:C	40242934	C,C	T,T	1,1	-inf,inf	inf,inf	1.92343,0.220028	0.00018985	0.000325068
3	chr20:40895640:C:T	40895640	NA,T	NA,C	NA,1	NA,inf	NA,inf	NA,1.02684	0.000189849	0.000305348
3	chr20:40103127:C:A	40103127	NA,A	NA,C	NA,1	NA,inf	NA,inf	NA,1.05213	0.000189806	0.000305706
3	chr20:40325872:T:A	40325872	A,NA	T,NA	1,NA	inf,NA	inf,NA	1.23574,NA	0.000189673	0.00032194
3	chr20:40974485:T:C	40974485	NA,C	NA,T	NA,1	NA,-inf	NA,inf	NA,1.18903	0.000189542	0.00029965
3	chr20:40459402:C:T	40459402	NA,T	NA,C	NA,1	NA,-inf	NA,inf	NA,1.07608	0.000189405	0.000306145
3	chr20:40513345:C:T	40513345	NA,T	NA,C	NA,1	NA,-inf	NA,inf	NA,1.01091	0.000189115	0.000292436
3	chr20:41997834:C:T	41997834	T,T	C,C	1,1	-inf,inf	inf,inf	0.701397,1.51144	0.000188894	0.000294205
3	chr20:40179275:G:A	40179275	A,NA	G,NA	1,NA	inf,NA	inf,NA	1.20355,NA	0.00018883	0.000299982
3	chr20:40247055:T:C	40247055	NA,C	NA,T	NA,1	NA,inf	NA,inf	NA,1.04156	0.000188778	0.000304172
3	chr20:42059439:A:T	42059439	T,T	A,A	1,1	-inf,-inf	inf,inf	0.242187,1.91134	0.000188602	0.000286674
3	chr20:40068393:T:C	40068393	C,C	T,T	1,1	inf,inf	inf,inf	0.554045,1.61058	0.000188515	0.000293685
3	chr20:40442774:T:C	40442774	NA,C	NA,T	NA,1	NA,inf	NA,inf	NA,1.03759	0.000188457	0.000297327
3	chr20:41263909:T:C	41263909	C,NA	T,NA	1,NA	-inf,NA	inf,NA	1.57014,NA	0.000188281	0.000309926
3	chr20:41500555:G:C	41500555	C,C	G,G	1,1	-inf,-inf	inf,inf	2.7505,0.0652832	0.000188232	0.000335342
3	chr20:40333222:C:T	40333222	T,T	C,C	1,1	-inf,inf	inf,inf	0.25447,2.00678	0.000188205	0.000268571
3	chr20:41531831:GCATTCTTAA:G	41531831	NA,G	NA,GCATTCTTAA	NA,1	NA,inf	NA,inf	NA,1.07505	0.000188132	0.000298889
3	chr20:40649481:T:A	40649481	NA,A	NA,T	NA,1	NA,inf	NA,inf	NA,1.10151	0.000188111	0.000304584
3	chr20:42132458:A:G	42132458	G,G	A,A	1,1	-inf,-inf	inf,inf	0.153048,1.88037	0.000188064	0.000293052
3	chr20:41318282:C:G	41318282	G,G	C,C	1,1	-inf,-inf	inf,inf	5.45161,0.116217	0.000188062	0.00671503
3	chr20:40182496:T:C	40182496	NA,C	NA,T	NA,1	NA,-inf	NA,inf	NA,1.04472	0.000187513	0.000298152
3	chr20:40424316:A:G	40424316	NA,G	NA,A	NA,1	NA,inf	NA,inf	NA,1.07723	0.000187285	0.000304721
3	chr20:40304096:A:G	40304096	NA,G	NA,A	NA,1	NA,inf	NA,inf	NA,1.01838	0.000186941	0.000295408
3	chr20:41676344:T:C	41676344	NA,C	NA,T	NA,1	NA,inf	NA,inf	NA,1.08271	0.000186659	0.000299248
3	chr20:40974459:G:A	40974459	NA,A	NA,G	NA,1	NA,-inf	NA,inf	NA,1.1795	0.000186634	0.000295073
3	chr20:42034389:A:G	42034389	G,G	A,A	1,1	inf,-inf	inf,inf	1.27528,0.982888	0.000186345	0.000289164
3	chr20:41716106:A:T	41716106	NA,T	NA,A	NA,1	NA,inf	NA,inf	NA,1.02054	0.000186308	0.000295894
3	chr20:41715903:T:C	41715903	NA,C	NA,T	NA,1	NA,inf	NA,inf	NA,1.02054	0.000186308	0.000295894
3	chr20:41715441:G:A	41715441	NA,A	NA,G	NA,1	NA,inf	NA,inf	NA,1.02054	0.000186308	0.000295894
3	chr20:40840685:G:A	40840685	A,A	G,G	1,1	inf,-inf	inf,inf	1.34686,0.593207	0.000185626	0.000296858
3	chr20:40391576:G:A	40391576	NA,A	NA,G	NA,1	NA,-inf	NA,inf	NA,1.06733	0.000185533	0.000296992
3	chr20:41706346:T:C	41706346	NA,C	NA,T	NA,1	NA,inf	NA,inf	NA,1.01686	0.000185451	0.000294507
3	chr20:41638042:G:A	41638042	A,A	G,G	1,1	-inf,inf	inf,inf	4.6643,2.3981	0.00018533	0.0790943
3	chr20:40573206:G:A	40573206	NA,A	NA,G	NA,1	NA,-inf	NA,inf	NA,0.981889	0.000185241	0.000291392
3	chr20:41907689:A:AC	41907689	AC,NA	A,NA	1,NA	inf,NA	inf,NA	1.21293,NA	0.000185175	0.000294711
3	chr20:42136423:A:G	42136423	NA,G	NA,A	NA,1	NA,-inf	NA,inf	NA,1.0231	0.000185158	0.000293953
3	chr20:41713916:C:T	41713916	NA,T	NA,C	NA,1	NA,inf	NA,inf	NA,1.0167	0.000185104	0.000293984
3	chr20:41715082:A:G	41715082	NA,G	NA,A	NA,1	NA,inf	NA,inf	NA,1.01649	0.000185052	0.000293932
3	chr20:41582152:T:C	41582152	NA,C	NA,T	NA,1	NA,inf	NA,inf	NA,1.06598	0.000184934	0.000293803
3	chr20:41977841:T:C	41977841	C,C	T,T	1,1	-inf,-inf	inf,inf	1.10016,1.34122	0.000184782	0.000303418
3	chr20:41238650:A:G	41238650	G,G	A,A	1,1	inf,inf	inf,inf	0.000760573,2.23144	0.000184621	0.000290482
3	chr20:42014949:A:G	42014949	NA,G	NA,A	NA,1	NA,-inf	NA,inf	NA,1.09887	0.000184569	0.000289321
3	chr20:41848041:C:T	41848041	T,T	C,C	1,1	-inf,inf	inf,inf	2.34379,0.1255	0.00018449	0.000307428
3	chr20:42110818:A:G	42110818	NA,G	NA,A	NA,1	NA,inf	NA,inf	NA,1.00856	0.000184383	0.000291422
3	chr20:40932307:C:A	40932307	NA,A	NA,C	NA,1	NA,inf	NA,inf	NA,1.17104	0.000184212	0.000294504
3	chr20:41060351:A:G	41060351	G,NA	A,NA	1,NA	-inf,NA	inf,NA	1.32712,NA	0.000183931	0.000294252
3	chr20:41537258:GGA:G	41537258	NA,G	NA,GGA	NA,1	NA,inf	NA,inf	NA,1.06192	0.000183784	0.000291984
3	chr20:41634341:T:C	41634341	NA,C	NA,T	NA,1	NA,inf	NA,inf	NA,0.966564	0.000183569	0.000296245
3	chr20:41714339:T:C	41714339	NA,C	NA,T	NA,1	NA,inf	NA,inf	NA,1.01169	0.00018353	0.0002915
3	chr20:40506563:A:C	40506563	NA,C	NA,A	NA,1	NA,-inf	NA,inf	NA,1.01242	0.000183114	0.00029146
3	chr20:41785549:C:T	41785549	NA,T	NA,C	NA,1	NA,inf	NA,inf	NA,1.13778	0.000183088	0.000294701
3	chr20:42122983:T:C	42122983	NA,C	NA,T	NA,1	NA,-inf	NA,inf	NA,0.977044	0.000183012	0.000289583
3	chr20:40292689:A:G	40292689	NA,G	NA,A	NA,1	NA,-inf	NA,inf	NA,0.999841	0.000182978	0.000284102
3	chr20:40901769:ACACATGCTTC:A	40901769	NA,A	NA,ACACATGCTTC	NA,1	NA,inf	NA,inf	NA,1.01794	0.000182948	0.000294081
3	chr20:40356412:A:G	40356412	NA,G	NA,A	NA,1	NA,inf	NA,inf	NA,0.94588	0.00018293	0.000287089
3	chr20:42118445:G:A	42118445	NA,A	NA,G	NA,1	NA,-inf	NA,inf	NA,1.01856	0.000182877	0.000288105
3	chr20:41715967:A:G	41715967	NA,G	NA,A	NA,1	NA,inf	NA,inf	NA,1.00935	0.000182785	0.000290307
3	chr20:41339311:A:C	41339311	C,C	A,A	1,1	-inf,inf	inf,inf	3.34912,0.498746	0.000182714	0.000416669
3	chr20:41706312:A:C	41706312	NA,C	NA,A	NA,1	NA,inf	NA,inf	NA,1.00885	0.00018256	0.000289934
3	chr20:42112980:T:C	42112980	NA,C	NA,T	NA,1	NA,inf	NA,inf	NA,0.991203	0.000182555	0.000295394
3	chr20:40893092:G:T	40893092	T,NA	G,NA	1,NA	inf,NA	inf,NA	1.02745,NA	0.000182351	0.000277519
3	chr20:41094216:T:C	41094216	C,NA	T,NA	1,NA	-inf,NA	inf,NA	1.79491,NA	0.000182321	0.000311418
3	chr20:40670934:A:C	40670934	C,C	A,A	1,1	inf,inf	inf,inf	2.34913,0.425922	0.000182235	0.00065588
3	chr20:41322673:A:C	41322673	NA,C	NA,A	NA,1	NA,-inf	NA,inf	NA,1.11825	0.000182145	0.000289632
3	chr20:40281404:G:A	40281404	A,A	G,G	1,1	-inf,inf	inf,inf	0.389918,1.91544	0.000182108	0.000260993
3	chr20:41037110:A:G	41037110	G,G	A,A	1,1	-inf,inf	inf,inf	4.67997,0.674512	0.000181638	0.00318935
3	chr20:41670696:C:T	41670696	T,T	C,C	1,1	-inf,inf	inf,inf	1.72064,1.2408	0.000181483	0.000306097
3	chr20:40907671:T:C	40907671	C,C	T,T	1,1	inf,inf	inf,inf	1.0002,0.889669	0.000181102	0.000285706
3	chr20:42134228:G:A	42134228	A,A	G,G	1,1	-inf,-inf	inf,inf	0.745848,1.44598	0.000180533	0.000288242
3	chr20:40285023:C:T	40285023	NA,T	NA,C	NA,1	NA,-inf	NA,inf	NA,0.997152	0.000180381	0.000280265
3	chr20:41254141:G:A	41254141	A,A	G,G	1,1	-inf,inf	inf,inf	4.86075,0.634084	0.000180343	0.00409252
3	chr20:41476573:T:C	41476573	NA,C	NA,T	NA,1	NA,inf	NA,inf	NA,1.03009	0.000180161	0.000286088
3	chr20:41901615:A:T	41901615	T,T	A,A	1,1	inf,-inf	inf,inf	0.523021,1.61477	0.000179592	0.00028683
3	chr20:40605005:A:G	40605005	NA,G	NA,A	NA,1	NA,inf	NA,inf	NA,1.02589	0.000179506	0.000288131
3	chr20:40913306:C:T	40913306	T,T	C,C	1,1	inf,inf	inf,inf	1.37754,0.207682	0.000179503	0.00028294
3	chr20:40344246:C:T	40344246	NA,T	NA,C	NA,1	NA,-inf	NA,inf	NA,0.947903	0.000179422	0.00027677
3	chr20:41259343:C:T	41259343	NA,T	NA,C	NA,1	NA,inf	NA,inf	NA,1.13459	0.00017935	0.000285998
3	chr20:40425460:G:A	40425460	NA,A	NA,G	NA,1	NA,inf	NA,inf	NA,1.05447	0.000179188	0.00029202
3	chr20:41268295:A:T	41268295	NA,T	NA,A	NA,1	NA,inf	NA,inf	NA,1.13392	0.000179153	0.000285683
3	chr20:40353981:A:T	40353981	T,T	A,A	1,1	inf,inf	inf,inf	0.51572,1.74253	0.000178884	0.00030759
3	chr20:41286875:G:A	41286875	A,A	G,G	1,1	-inf,-inf	inf,inf	5.4478,0.0364487	0.000178496	0.0064784
3	chr20:40832107:G:T	40832107	NA,T	NA,G	NA,1	NA,inf	NA,inf	NA,1.10788	0.000178431	0.000284635
3	chr20:40458589:T:C	40458589	NA,C	NA,T	NA,1	NA,-inf	NA,inf	NA,1.03968	0.000178401	0.000288287
3	chr20:40293285:G:A	40293285	NA,A	NA,G	NA,1	NA,-inf	NA,inf	NA,0.990891	0.00017836	0.000277166
3	chr20:41717078:C:T	41717078	NA,T	NA,C	NA,1	NA,inf	NA,inf	NA,0.994474	0.000177956	0.000282697
3	chr20:42091796:GGA:G	42091796	G,G	GGA,GGA	1,1	inf,-inf	inf,inf	0.0509596,1.92682	0.000177881	0.000267354
3	chr20:41981051:A:G	41981051	G,NA	A,NA	1,NA	-inf,NA	inf,NA	1.42474,NA	0.000177774	0.000292972
3	chr20:40758374:G:A	40758374	A,A	G,G	1,1	-inf,inf	inf,inf	0.14528,1.78212	0.000177751	0.000274489
3	chr20:41998625:C:T	41998625	T,T	C,C	1,1	inf,inf	inf,inf	1.40846,0.810752	0.000177318	0.000284358
3	chr20:40536627:A:G	40536627	G,G	A,A	1,1	inf,-inf	inf,inf	2.24417,0.0413432	0.000177158	0.000389091
3	chr20:40059110:G:T	40059110	T,T	G,G	1,1	inf,inf	inf,inf	0.569295,1.56343	0.000176935	0.000276164
3	chr20:41268383:C:T	41268383	T,T	C,C	1,1	-inf,inf	inf,inf	5.10599,0.335422	0.000176839	0.00454767
3	chr20:41812482:T:G	41812482	NA,G	NA,T	NA,1	NA,inf	NA,inf	NA,0.949365	0.000176159	0.000280903
3	chr20:40504158:G:A	40504158	NA,A	NA,G	NA,1	NA,-inf	NA,inf	NA,0.990072	0.000176112	0.000280338
3	chr20:41716965:T:C	41716965	NA,C	NA,T	NA,1	NA,inf	NA,inf	NA,0.987915	0.000176068	0.000279703
3	chr20:40197684:G:T	40197684	NA,T	NA,G	NA,1	NA,-inf	NA,inf	NA,1.00577	0.000176065	0.000278406
3	chr20:40587816:ACTC:A	40587816	NA,A	NA,ACTC	NA,1	NA,-inf	NA,inf	NA,1.11006	0.000175772	0.000296091
3	chr20:41705854:C:T	41705854	NA,T	NA,C	NA,1	NA,inf	NA,inf	NA,0.986158	0.000175745	0.000279123
3	chr20:41536587:C:T	41536587	NA,T	NA,C	NA,1	NA,inf	NA,inf	NA,1.03381	0.000175456	0.000278821
3	chr20:41902686:C:T	41902686	T,T	C,C	1,1	inf,-inf	inf,inf	0.509366,1.61206	0.000175399	0.00028017
3	chr20:41107148:C:G	41107148	NA,G	NA,C	NA,1	NA,inf	NA,inf	NA,1.04143	0.000175358	0.0002798
3	chr20:40587821:GAAGGTGTTA:G	40587821	NA,G	NA,GAAGGTGTTA	NA,1	NA,-inf	NA,inf	NA,1.10732	0.000174983	0.000294734
3	chr20:41591625:G:A	41591625	NA,A	NA,G	NA,1	NA,inf	NA,inf	NA,1.03396	0.000174968	0.000277975
3	chr20:41612253:A:G	41612253	G,G	A,A	1,1	-inf,inf	inf,inf	2.60635,1.50162	0.000174732	0.000509475
3	chr20:41287426:G:A	41287426	NA,A	NA,G	NA,1	NA,-inf	NA,inf	NA,1.18553	0.000174653	0.000275818
3	chr20:41906390:G:A	41906390	NA,A	NA,G	NA,1	NA,-inf	NA,inf	NA,0.910892	0.000174513	0.000276952
3	chr20:40513599:T:A	40513599	A,A	T,T	1,1	inf,inf	inf,inf	1.95703,0.565985	0.000174424	0.000367088
3	chr20:40145127:C:G	40145127	NA,G	NA,C	NA,1	NA,-inf	NA,inf	NA,0.999067	0.0001741	0.000276245
3	chr20:40886484:C:A	40886484	NA,A	NA,C	NA,1	NA,inf	NA,inf	NA,1.00129	0.000174058	0.000280904
3	chr20:40742238:G:A	40742238	NA,A	NA,G	NA,1	NA,inf	NA,inf	NA,0.970612	0.000173959	0.000278519
3	chr20:41743059:A:C	41743059	C,C	A,A	1,1	-inf,inf	inf,inf	1.91348,0.121933	0.000173929	0.000277652
3	chr20:41514318:T:C	41514318	NA,C	NA,T	NA,1	NA,inf	NA,inf	NA,1.02796	0.000173805	0.000276136
3	chr20:41233287:A:G	41233287	G,NA	A,NA	1,NA	-inf,NA	inf,NA	1.51767,NA	0.000173804	0.000285826
3	chr20:41514332:C:T	41514332	NA,T	NA,C	NA,1	NA,inf	NA,inf	NA,1.02744	0.000173669	0.000275918
3	chr20:41510384:C:T	41510384	NA,T	NA,C	NA,1	NA,inf	NA,inf	NA,1.02744	0.000173669	0.000275918
3	chr20:41510676:A:C	41510676	NA,C	NA,A	NA,1	NA,inf	NA,inf	NA,1.02744	0.000173669	0.000275918
3	chr20:40801519:T:C	40801519	NA,C	NA,T	NA,1	NA,inf	NA,inf	NA,1.0611	0.000173661	0.000280018
3	chr20:42108780:T:C	42108780	NA,C	NA,T	NA,1	NA,-inf	NA,inf	NA,0.95732	0.000173588	0.00027589
3	chr20:41716725:T:C	41716725	NA,C	NA,T	NA,1	NA,inf	NA,inf	NA,0.978709	0.000173452	0.000275547
3	chr20:41777720:C:T	41777720	T,NA	C,NA	1,NA	-inf,NA	inf,NA	1.10507,NA	0.000173385	0.000277216
3	chr20:41976190:C:T	41976190	T,T	C,C	1,1	inf,-inf	inf,inf	0.352688,1.73774	0.00017333	0.00026137
3	chr20:40132356:T:G	40132356	G,NA	T,NA	1,NA	-inf,NA	inf,NA	1.11566,NA	0.000173265	0.000279841
3	chr20:41883716:T:C	41883716	C,C	T,T	1,1	inf,inf	inf,inf	2.0691,0.265875	0.000173085	0.000284337
3	chr20:41468999:C:A	41468999	A,A	C,C	1,1	-inf,inf	inf,inf	1.57889,2.3863	0.000172985	0.000444845
3	chr20:41400000:T:C	41400000	C,C	T,T	1,1	-inf,inf	inf,inf	2.9453,2.64419	0.000172662	0.00446911
3	chr20:40450366:G:GT	40450366	NA,GT	NA,G	NA,1	NA,inf	NA,inf	NA,0.999552	0.000172461	0.000275568
3	chr20:40554921:A:G	40554921	NA,G	NA,A	NA,1	NA,-inf	NA,inf	NA,0.980842	0.00017237	0.000273736
3	chr20:40486620:G:A	40486620	NA,A	NA,G	NA,1	NA,inf	NA,inf	NA,0.983424	0.000172336	0.000271723
3	chr20:40898166:C:T	40898166	T,T	C,C	1,1	inf,inf	inf,inf	1.04575,0.829812	0.000171911	0.000271645
3	chr20:40440450:G:A	40440450	NA,A	NA,G	NA,1	NA,inf	NA,inf	NA,1.02607	0.000171617	0.000279682
3	chr20:41434315:C:T	41434315	NA,T	NA,C	NA,1	NA,inf	NA,inf	NA,0.930171	0.000171358	0.000276574
3	chr20:41287414:A:C	41287414	NA,C	NA,A	NA,1	NA,inf	NA,inf	NA,1.16837	0.000171314	0.000276274
3	chr20:41349501:C:T	41349501	NA,T	NA,C	NA,1	NA,-inf	NA,inf	NA,1.03044	0.000171262	0.000272536
3	chr20:42125091:A:C	42125091	NA,C	NA,A	NA,1	NA,-inf	NA,inf	NA,0.938219	0.000171117	0.000270789
3	chr20:40887230:C:T	40887230	T,T	C,C	1,1	inf,inf	inf,inf	1.71732,0.273821	0.000171111	0.00027355
3	chr20:41114304:T:C	41114304	C,C	T,T	1,1	-inf,inf	inf,inf	4.93937,0.451397	0.000171004	0.0037528
3	chr20:40997237:A:G	40997237	G,G	A,A	1,1	-inf,-inf	inf,inf	1.15598,1.44185	0.000170863	0.000270239
3	chr20:42037082:G:A	42037082	A,NA	G,NA	1,NA	-inf,NA	inf,NA	1.15201,NA	0.00017081	0.000272561
3	chr20:40141140:C:T	40141140	NA,T	NA,C	NA,1	NA,-inf	NA,inf	NA,0.985507	0.0001704	0.00027046
3	chr20:40899186:A:G	40899186	G,G	A,A	1,1	inf,inf	inf,inf	1.22593,0.502386	0.00017034	0.000278616
3	chr20:41235388:C:T	41235388	T,T	C,C	1,1	inf,inf	inf,inf	0.106415,2.17438	0.000170053	0.00026768
3	chr20:41374581:G:A	41374581	NA,A	NA,G	NA,1	NA,inf	NA,inf	NA,1.46311	0.000169816	0.000275479
3	chr20:41520796:C:T	41520796	NA,T	NA,C	NA,1	NA,inf	NA,inf	NA,1.01417	0.000169756	0.000269712
3	chr20:40760966:T:C	40760966	NA,C	NA,T	NA,1	NA,inf	NA,inf	NA,0.947566	0.000169665	0.000271177
3	chr20:41706915:G:A	41706915	NA,A	NA,G	NA,1	NA,inf	NA,inf	NA,1.00133	0.000169645	0.000269502
3	chr20:41097485:C:G	41097485	NA,G	NA,C	NA,1	NA,-inf	NA,inf	NA,1.03651	0.000169627	0.000268649
3	chr20:41008067:C:T	41008067	NA,T	NA,C	NA,1	NA,-inf	NA,inf	NA,1.05837	0.000169513	0.000272461
3	chr20:41105750:T:C	41105750	C,C	T,T	1,1	inf,inf	inf,inf	0.0140461,2.16114	0.000169479	0.000267932
3	chr20:41883084:C:T	41883084	T,NA	C,NA	1,NA	-inf,NA	inf,NA	1.03367,NA	0.000169408	0.00027277
3	chr20:41130478:T:C	41130478	NA,C	NA,T	NA,1	NA,-inf	NA,inf	NA,1.03555	0.000169357	0.000268225
3	chr20:40460758:G:A	40460758	NA,A	NA,G	NA,1	NA,-inf	NA,inf	NA,0.978406	0.000169285	0.00026828
3	chr20:41400381:C:T	41400381	T,T	C,C	1,1	-inf,inf	inf,inf	2.97616,2.60704	0.000168907	0.00442594
3	chr20:41996180:G:A	41996180	A,A	G,G	1,1	inf,inf	inf,inf	1.45586,0.727499	0.000168524	0.000269255
3	chr20:40652531:C:T	40652531	NA,T	NA,C	NA,1	NA,inf	NA,inf	NA,1.03635	0.000168463	0.000275358
3	chr20:40908760:G:A	40908760	A,A	G,G	1,1	inf,inf	inf,inf	1.36645,0.147647	0.000168327	0.000265682
3	chr20:41286949:TG:T	41286949	T,T	TG,TG	1,1	-inf,-inf	inf,inf	5.39609,0.0345177	0.000168327	0.00584911
3	chr20:41846884:TATC:T	41846884	T,T	TATC,TATC	1,1	-inf,inf	inf,inf	2.28705,0.106863	0.000168094	0.000279581
3	chr20:41712719:A:C	41712719	NA,C	NA,A	NA,1	NA,inf	NA,inf	NA,0.959038	0.000167885	0.000266695
3	chr20:41443297:C:G	41443297	G,G	C,C	1,1	-inf,inf	inf,inf	2.79868,1.16302	0.000167838	0.000451284
3	chr20:41737142:T:C	41737142	C,C	T,T	1,1	-inf,inf	inf,inf	1.85524,0.220894	0.000167818	0.000267897
3	chr20:41156579:C:T	41156579	NA,T	NA,C	NA,1	NA,inf	NA,inf	NA,1.18964	0.000167338	0.000265846
3	chr20:41269493:C:T	41269493	T,T	C,C	1,1	-inf,inf	inf,inf	4.92645,0.443299	0.000167207	0.00365876
3	chr20:40652763:T:C	40652763	NA,C	NA,T	NA,1	NA,inf	NA,inf	NA,1.03108	0.000167085	0.00027314
3	chr20:42131981:G:A	42131981	NA,A	NA,G	NA,1	NA,inf	NA,inf	NA,0.967554	0.000166981	0.000266371
3	chr20:41792851:G:A	41792851	A,A	G,G	1,1	inf,inf	inf,inf	1.78408,0.765283	0.000166961	0.000271096
3	chr20:40899753:T:C	40899753	C,C	T,T	1,1	inf,inf	inf,inf	1.26751,0.476959	0.000166406	0.000272452
3	chr20:41248409:G:A	41248409	A,A	G,G	1,1	-inf,inf	inf,inf	4.98383,0.410631	0.000166317	0.00389132
3	chr20:41603956:G:A	41603956	NA,A	NA,G	NA,1	NA,inf	NA,inf	NA,1.19584	0.000166222	0.000266845
3	chr20:40803533:C:T	40803533	T,NA	C,NA	1,NA	-inf,NA	inf,NA	1.27734,NA	0.000166188	0.000271784
3	chr20:41716985:A:G	41716985	NA,G	NA,A	NA,1	NA,inf	NA,inf	NA,0.952939	0.000166004	0.000263742
3	chr20:40736818:C:T	40736818	NA,T	NA,C	NA,1	NA,-inf	NA,inf	NA,0.964814	0.000165928	0.000264657
3	chr20:40057092:C:T	40057092	NA,T	NA,C	NA,1	NA,-inf	NA,inf	NA,0.945652	0.00016584	0.000262083
3	chr20:40741046:G:T	40741046	NA,T	NA,G	NA,1	NA,-inf	NA,inf	NA,0.964054	0.000165737	0.00026435
3	chr20:40909768:A:G	40909768	G,G	A,A	1,1	inf,inf	inf,inf	1.28757,0.396661	0.000165541	0.000270231
3	chr20:42046639:T:A	42046639	NA,A	NA,T	NA,1	NA,inf	NA,inf	NA,0.944004	0.000165466	0.000263323
3	chr20:42047689:A:G	42047689	NA,G	NA,A	NA,1	NA,inf	NA,inf	NA,0.944004	0.000165466	0.000263323
3	chr20:40914919:G:C	40914919	NA,C	NA,G	NA,1	NA,inf	NA,inf	NA,0.945101	0.000165129	0.000265695
3	chr20:41116010:A:G	41116010	G,G	A,A	1,1	-inf,inf	inf,inf	5.00638,0.311155	0.000164901	0.00362328
3	chr20:40450841:C:G	40450841	NA,G	NA,C	NA,1	NA,inf	NA,inf	NA,0.971528	0.000164812	0.000264347
3	chr20:41511080:G:A	41511080	A,NA	G,NA	1,NA	inf,NA	inf,NA	1.3864,NA	0.000164765	0.000263106
3	chr20:40893936:C:A	40893936	NA,A	NA,C	NA,1	NA,inf	NA,inf	NA,1.10898	0.000164632	0.000263527
3	chr20:41229037:T:A	41229037	A,A	T,T	1,1	-inf,inf	inf,inf	0.0212636,2.15785	0.000164514	0.000258884
3	chr20:40559073:C:G	40559073	NA,G	NA,C	NA,1	NA,-inf	NA,inf	NA,1.06814	0.000164244	0.000276255
3	chr20:40933680:C:A	40933680	A,A	C,C	1,1	inf,inf	inf,inf	1.2995,0.366145	0.000164188	0.000269628
3	chr20:40917839:G:A	40917839	NA,A	NA,G	NA,1	NA,inf	NA,inf	NA,0.940674	0.000163893	0.000263699
3	chr20:40797658:A:G	40797658	NA,G	NA,A	NA,1	NA,-inf	NA,inf	NA,0.973957	0.000163842	0.00026175
3	chr20:41854069:C:T	41854069	T,T	C,C	1,1	-inf,inf	inf,inf	2.29634,0.177337	0.000163588	0.000267642
3	chr20:41125748:C:T	41125748	T,NA	C,NA	1,NA	-inf,NA	inf,NA	1.25826,NA	0.000163523	0.000261581
3	chr20:41301845:G:C	41301845	C,C	G,G	1,1	-inf,-inf	inf,inf	5.37243,0.0130855	0.000163469	0.00556941
3	chr20:41326667:T:C	41326667	C,C	T,T	1,1	-inf,inf	inf,inf	5.09773,0.235319	0.000163133	0.00407484
3	chr20:41461006:T:C	41461006	NA,C	NA,T	NA,1	NA,inf	NA,inf	NA,0.900214	0.000163119	0.000263214
3	chr20:40468712:A:G	40468712	NA,G	NA,A	NA,1	NA,-inf	NA,inf	NA,0.945483	0.00016308	0.000253381
3	chr20:40535648:G:A	40535648	A,A	G,G	1,1	inf,inf	inf,inf	2.19366,0.241433	0.00016295	0.000354834
3	chr20:42125777:T:C	42125777	NA,C	NA,T	NA,1	NA,-inf	NA,inf	NA,0.904232	0.000162914	0.000257767
3	chr20:40761696:T:G	40761696	NA,G	NA,T	NA,1	NA,inf	NA,inf	NA,0.923101	0.000162755	0.000260123
3	chr20:40529567:T:A	40529567	A,A	T,T	1,1	inf,inf	inf,inf	2.07709,1.13074	0.000162746	0.000732297
3	chr20:40234193:T:C	40234193	NA,C	NA,T	NA,1	NA,inf	NA,inf	NA,0.957058	0.000162729	0.000261672
3	chr20:40879959:T:C	40879959	C,C	T,T	1,1	inf,inf	inf,inf	1.28158,0.355072	0.000162704	0.000275406
3	chr20:41300084:C:T	41300084	NA,T	NA,C	NA,1	NA,inf	NA,inf	NA,1.13318	0.000162219	0.000261479
3	chr20:40216397:G:A	40216397	NA,A	NA,G	NA,1	NA,inf	NA,inf	NA,0.951334	0.000162056	0.000259368
3	chr20:41095698:T:C	41095698	C,C	T,T	1,1	-inf,inf	inf,inf	4.7797,0.594553	0.000161846	0.00334645
3	chr20:40426194:C:T	40426194	NA,T	NA,C	NA,1	NA,inf	NA,inf	NA,0.939193	0.000161842	0.000255214
3	chr20:40580655:CTGG:C	40580655	NA,C	NA,CTGG	NA,1	NA,-inf	NA,inf	NA,1.06595	0.000161841	0.000273935
3	chr20:40277619:C:T	40277619	NA,T	NA,C	NA,1	NA,-inf	NA,inf	NA,0.907766	0.000161593	0.000257554
3	chr20:40115589:G:T	40115589	T,T	G,G	1,1	-inf,inf	inf,inf	1.24056,0.750493	0.000161483	0.000253093
3	chr20:40543016:G:A	40543016	NA,A	NA,G	NA,1	NA,-inf	NA,inf	NA,0.940877	0.000161189	0.000257439
3	chr20:41839482:G:A	41839482	A,A	G,G	1,1	-inf,inf	inf,inf	1.84427,0.3569	0.000161176	0.000261692
3	chr20:41094007:C:T	41094007	T,NA	C,NA	1,NA	inf,NA	inf,NA	1.29822,NA	0.000161141	0.00026737
3	chr20:41520169:C:T	41520169	NA,T	NA,C	NA,1	NA,inf	NA,inf	NA,0.980646	0.000160696	0.00025535
3	chr20:40424292:G:T	40424292	NA,T	NA,G	NA,1	NA,inf	NA,inf	NA,0.935031	0.000160641	0.000253339
3	chr20:41519956:C:T	41519956	NA,T	NA,C	NA,1	NA,inf	NA,inf	NA,0.980204	0.000160574	0.000255157
3	chr20:41280049:C:T	41280049	T,T	C,C	1,1	-inf,-inf	inf,inf	3.54265,0.419786	0.000160433	0.000446551
3	chr20:41064355:C:T	41064355	NA,T	NA,C	NA,1	NA,-inf	NA,inf	NA,0.963824	0.000160266	0.000255553
3	chr20:41270764:C:G	41270764	G,G	C,C	1,1	-inf,inf	inf,inf	4.95704,0.420826	0.000160129	0.0037134
3	chr20:40769821:G:A	40769821	NA,A	NA,G	NA,1	NA,inf	NA,inf	NA,0.917256	0.000160104	0.000256165
3	chr20:41332689:T:C	41332689	C,C	T,T	1,1	-inf,inf	inf,inf	5.12941,0.138794	0.000160018	0.00403655
3	chr20:40760769:A:G	40760769	NA,G	NA,A	NA,1	NA,inf	NA,inf	NA,0.966061	0.00015992	0.000259693
3	chr20:41274891:TA:T	41274891	T,T	TA,TA	1,1	-inf,inf	inf,inf	5.07254,0.234407	0.000159701	0.00384012
3	chr20:41999396:A:G	41999396	G,NA	A,NA	1,NA	-inf,NA	inf,NA	1.12876,NA	0.000159696	0.000257153
3	chr20:40075757:A:G	40075757	G,G	A,A	1,1	inf,inf	inf,inf	0.533102,1.53725	0.000159607	0.000248786
3	chr20:41705248:G:C	41705248	NA,C	NA,G	NA,1	NA,inf	NA,inf	NA,0.961833	0.000159518	0.000253326
3	chr20:40527048:A:C	40527048	C,C	A,A	1,1	inf,inf	inf,inf	2.16981,0.244565	0.000159472	0.000344672
3	chr20:41711734:C:A	41711734	NA,A	NA,C	NA,1	NA,inf	NA,inf	NA,0.96399	0.000159274	0.00025305
3	chr20:41284949:C:T	41284949	NA,T	NA,C	NA,1	NA,-inf	NA,inf	NA,0.997723	0.000159183	0.000252127
3	chr20:41926128:A:G	41926128	NA,G	NA,A	NA,1	NA,inf	NA,inf	NA,0.889805	0.000159156	0.00025378
3	chr20:40150571:T:C	40150571	NA,C	NA,T	NA,1	NA,-inf	NA,inf	NA,0.944317	0.000158979	0.000252216
3	chr20:40074368:C:T	40074368	T,T	C,C	1,1	inf,inf	inf,inf	0.56671,1.51009	0.00015896	0.000247904
3	chr20:42119762:C:T	42119762	NA,T	NA,C	NA,1	NA,-inf	NA,inf	NA,0.967114	0.000158906	0.000246645
3	chr20:41330223:C:A	41330223	NA,A	NA,C	NA,1	NA,inf	NA,inf	NA,1.14497	0.000158884	0.000254464
3	chr20:40433960:T:C	40433960	NA,C	NA,T	NA,1	NA,inf	NA,inf	NA,0.922887	0.000158662	0.000250262
3	chr20:41500637:C:T	41500637	NA,T	NA,C	NA,1	NA,inf	NA,inf	NA,0.965827	0.000158608	0.000252037
3	chr20:41198204:G:T	41198204	T,T	G,G	1,1	inf,inf	inf,inf	0.0475933,2.14874	0.000158583	0.000249476
3	chr20:40159194:C:T	40159194	NA,T	NA,C	NA,1	NA,-inf	NA,inf	NA,0.942511	0.000158513	0.000251478
3	chr20:40148864:A:G	40148864	NA,G	NA,A	NA,1	NA,-inf	NA,inf	NA,0.942511	0.000158513	0.000251478
3	chr20:40496162:G:A	40496162	A,A	G,G	1,1	inf,inf	inf,inf	1.7467,0.170474	0.000158464	0.000246464
3	chr20:41470605:T:C	41470605	C,NA	T,NA	1,NA	-inf,NA	inf,NA	1.19889,NA	0.000158455	0.000251702
3	chr20:41310103:A:G	41310103	NA,G	NA,A	NA,1	NA,-inf	NA,inf	NA,0.994729	0.000158406	0.000250902
3	chr20:41328790:T:G	41328790	NA,G	NA,T	NA,1	NA,-inf	NA,inf	NA,0.994563	0.000158373	0.000250847
3	chr20:41249105:T:C	41249105	C,C	T,T	1,1	-inf,inf	inf,inf	5.03255,0.314926	0.000158284	0.00384652
3	chr20:41316664:A:G	41316664	NA,G	NA,A	NA,1	NA,-inf	NA,inf	NA,0.99408	0.000158248	0.000250651
3	chr20:41283436:C:T	41283436	NA,T	NA,C	NA,1	NA,-inf	NA,inf	NA,0.99408	0.000158248	0.000250651
3	chr20:41356348:G:A	41356348	A,A	G,G	1,1	-inf,inf	inf,inf	0.398585,2.05523	0.000158162	0.000251752
3	chr20:40908348:G:A	40908348	A,A	G,G	1,1	inf,inf	inf,inf	1.28203,0.366623	0.000158052	0.000257877
3	chr20:40559180:C:T	40559180	NA,T	NA,C	NA,1	NA,-inf	NA,inf	NA,0.95458	0.000158039	0.000252277
3	chr20:40149318:TTCTC:T	40149318	NA,T	NA,TTCTC	NA,1	NA,-inf	NA,inf	NA,0.941088	0.000158034	0.00025072
3	chr20:41271597:A:C	41271597	NA,C	NA,A	NA,1	NA,-inf	NA,inf	NA,0.992703	0.000157892	0.000250089
3	chr20:40075335:G:A	40075335	A,A	G,G	1,1	inf,inf	inf,inf	0.55921,1.51213	0.000157877	0.000246179
3	chr20:41506661:T:C	41506661	NA,C	NA,T	NA,1	NA,inf	NA,inf	NA,0.962987	0.000157858	0.000250851
3	chr20:40321844:T:C	40321844	NA,C	NA,T	NA,1	NA,-inf	NA,inf	NA,0.937177	0.000157816	0.000250591
3	chr20:40714016:A:G	40714016	NA,G	NA,A	NA,1	NA,-inf	NA,inf	NA,0.932996	0.00015775	0.000251601
3	chr20:40439565:C:T	40439565	NA,T	NA,C	NA,1	NA,inf	NA,inf	NA,0.975339	0.000157731	0.000256879
3	chr20:42117768:T:G	42117768	NA,G	NA,T	NA,1	NA,-inf	NA,inf	NA,0.909859	0.00015766	0.000250391
3	chr20:41496438:G:A	41496438	NA,A	NA,G	NA,1	NA,inf	NA,inf	NA,0.961832	0.000157561	0.000250379
3	chr20:41285506:C:A	41285506	NA,A	NA,C	NA,1	NA,-inf	NA,inf	NA,0.991106	0.000157485	0.000249446
3	chr20:41508078:A:G	41508078	NA,G	NA,A	NA,1	NA,inf	NA,inf	NA,0.961254	0.000157399	0.000250122
3	chr20:41498465:G:A	41498465	NA,A	NA,G	NA,1	NA,inf	NA,inf	NA,0.961091	0.000157368	0.000250074
3	chr20:41507012:C:T	41507012	NA,T	NA,C	NA,1	NA,inf	NA,inf	NA,0.960763	0.000157293	0.000249952
3	chr20:41501694:T:C	41501694	NA,C	NA,T	NA,1	NA,inf	NA,inf	NA,0.960344	0.000157174	0.000249766
3	chr20:41498561:A:C	41498561	NA,C	NA,A	NA,1	NA,inf	NA,inf	NA,0.960059	0.000157106	0.000249656
3	chr20:41499055:G:A	41499055	NA,A	NA,G	NA,1	NA,inf	NA,inf	NA,0.960059	0.000157106	0.000249656
3	chr20:41496184:G:A	41496184	NA,A	NA,G	NA,1	NA,inf	NA,inf	NA,0.960059	0.000157106	0.000249656
3	chr20:41496941:A:G	41496941	NA,G	NA,A	NA,1	NA,inf	NA,inf	NA,0.960059	0.000157106	0.000249656
3	chr20:41505215:T:C	41505215	NA,C	NA,T	NA,1	NA,inf	NA,inf	NA,0.960059	0.000157106	0.000249656
3	chr20:41506020:C:T	41506020	NA,T	NA,C	NA,1	NA,inf	NA,inf	NA,0.960059	0.000157106	0.000249656
3	chr20:41501704:A:C	41501704	NA,C	NA,A	NA,1	NA,inf	NA,inf	NA,0.960059	0.000157106	0.000249656
3	chr20:41501255:A:T	41501255	NA,T	NA,A	NA,1	NA,inf	NA,inf	NA,0.960059	0.000157106	0.000249656
3	chr20:41501268:C:T	41501268	NA,T	NA,C	NA,1	NA,inf	NA,inf	NA,0.960059	0.000157106	0.000249656
3	chr20:40200262:A:G	40200262	NA,G	NA,A	NA,1	NA,-inf	NA,inf	NA,0.900518	0.000157019	0.000245195
3	chr20:41507143:T:C	41507143	NA,C	NA,T	NA,1	NA,inf	NA,inf	NA,0.959717	0.000157013	0.00024951
3	chr20:40157877:A:C	40157877	NA,C	NA,A	NA,1	NA,-inf	NA,inf	NA,0.91603	0.000156989	0.000246763
3	chr20:41085229:G:A	41085229	A,A	G,G	1,1	-inf,inf	inf,inf	5.0588,0.145237	0.000156791	0.00349857
3	chr20:40172936:T:G	40172936	NA,G	NA,T	NA,1	NA,-inf	NA,inf	NA,0.921437	0.000156737	0.000245486
3	chr20:41264726:C:T	41264726	T,T	C,C	1,1	-inf,inf	inf,inf	5.01822,0.282969	0.000156712	0.00361715
3	chr20:40646993:C:T	40646993	NA,T	NA,C	NA,1	NA,inf	NA,inf	NA,0.93086	0.000156542	0.000246838
3	chr20:42094920:G:A	42094920	A,NA	G,NA	1,NA	-inf,NA	inf,NA	1.10247,NA	0.000156537	0.000249858
3	chr20:41667786:G:T	41667786	T,NA	G,NA	1,NA	inf,NA	inf,NA	0.975437,NA	0.000156261	0.000247196
3	chr20:41197878:T:A	41197878	A,NA	T,NA	1,NA	inf,NA	inf,NA	0.914399,NA	0.000156256	0.000250956
3	chr20:40388834:G:A	40388834	NA,A	NA,G	NA,1	NA,-inf	NA,inf	NA,0.942658	0.000156181	0.000247159
3	chr20:40901302:CATGAAAT:C	40901302	NA,C	NA,CATGAAAT	NA,1	NA,inf	NA,inf	NA,0.908272	0.000156169	0.000251061
3	chr20:40715571:G:A	40715571	A,NA	G,NA	1,NA	inf,NA	inf,NA	1.15451,NA	0.000155841	0.00025268
3	chr20:40649545:G:A	40649545	A,NA	G,NA	1,NA	inf,NA	inf,NA	1.34812,NA	0.000155789	0.00027358
3	chr20:40217008:C:T	40217008	NA,T	NA,C	NA,1	NA,inf	NA,inf	NA,0.928611	0.000155582	0.000249603
3	chr20:42010181:C:T	42010181	T,NA	C,NA	1,NA	-inf,NA	inf,NA	1.33453,NA	0.000155426	0.000255352
3	chr20:40929179:G:A	40929179	A,A	G,G	1,1	inf,inf	inf,inf	1.33169,0.150122	0.00015535	0.000245242
3	chr20:41314447:A:G	41314447	NA,G	NA,A	NA,1	NA,inf	NA,inf	NA,0.884774	0.000155336	0.000251081
3	chr20:40912956:T:A	40912956	A,A	T,T	1,1	inf,inf	inf,inf	0.996895,0.788713	0.000155126	0.000244419
3	chr20:40909277:A:G	40909277	G,G	A,A	1,1	inf,inf	inf,inf	1.26639,0.380513	0.000154995	0.000252929
3	chr20:40480065:A:C	40480065	C,C	A,A	1,1	inf,inf	inf,inf	1.72082,0.189615	0.000154515	0.00023919
3	chr20:40284529:C:T	40284529	T,T	C,C	1,1	-inf,inf	inf,inf	0.353864,1.84532	0.000154361	0.000221754
3	chr20:40559193:A:T	40559193	T,T	A,A	1,1	inf,inf	inf,inf	2.1406,0.29027	0.000154018	0.00033369
3	chr20:42119475:C:T	42119475	NA,T	NA,C	NA,1	NA,-inf	NA,inf	NA,0.948411	0.000153985	0.00023917
3	chr20:40198986:T:C	40198986	NA,C	NA,T	NA,1	NA,-inf	NA,inf	NA,0.927608	0.000153838	0.000243515
3	chr20:40293385:G:A	40293385	NA,A	NA,G	NA,1	NA,-inf	NA,inf	NA,0.896276	0.000153836	0.000239295
3	chr20:41161075:A:G	41161075	G,G	A,A	1,1	-inf,-inf	inf,inf	2.32802,0.00924769	0.000153708	0.000256047
3	chr20:41712483:G:A	41712483	NA,A	NA,G	NA,1	NA,inf	NA,inf	NA,0.942281	0.000153592	0.00024404
3	chr20:41513185:G:A	41513185	NA,A	NA,G	NA,1	NA,inf	NA,inf	NA,0.866822	0.000153432	0.000247493
3	chr20:40155820:A:T	40155820	T,NA	A,NA	1,NA	inf,NA	inf,NA	1.18283,NA	0.000153366	0.000250811
3	chr20:41715254:C:T	41715254	NA,T	NA,C	NA,1	NA,inf	NA,inf	NA,0.940403	0.000153258	0.000243538
3	chr20:41772001:T:C	41772001	NA,C	NA,T	NA,1	NA,inf	NA,inf	NA,0.972944	0.000153232	0.000246133
3	chr20:41643953:C:T	41643953	NA,T	NA,C	NA,1	NA,inf	NA,inf	NA,0.831917	0.000152989	0.000243288
3	chr20:41715618:C:T	41715618	NA,T	NA,C	NA,1	NA,inf	NA,inf	NA,0.939377	0.000152869	0.000242896
3	chr20:41713438:C:T	41713438	NA,T	NA,C	NA,1	NA,inf	NA,inf	NA,0.939402	0.000152773	0.000242735
3	chr20:42120027:C:T	42120027	NA,T	NA,C	NA,1	NA,-inf	NA,inf	NA,0.941674	0.000152579	0.000236886
3	chr20:40066107:C:T	40066107	T,T	C,C	1,1	inf,inf	inf,inf	0.535218,1.50825	0.000152458	0.000238035
3	chr20:40923023:C:T	40923023	NA,T	NA,C	NA,1	NA,inf	NA,inf	NA,0.896454	0.000152362	0.000245077
3	chr20:41400005:G:A	41400005	A,A	G,G	1,1	-inf,inf	inf,inf	3.12124,2.26554	0.000152171	0.00309354
3	chr20:40919453:T:C	40919453	NA,C	NA,T	NA,1	NA,inf	NA,inf	NA,0.894508	0.000151853	0.000244251
3	chr20:41361519:G:GCTGAAGTTTCTGGGCTGTGTC	41361519	NA,GCTGAAGTTTCTGGGCTGTGTC	NA,G	NA,1	NA,inf	NA,inf	NA,1.07696	0.00015146	0.000243699
3	chr20:41181826:A:G	41181826	NA,G	NA,A	NA,1	NA,inf	NA,inf	NA,1.08492	0.000151399	0.000243939
3	chr20:41502342:G:T	41502342	NA,T	NA,G	NA,1	NA,inf	NA,inf	NA,0.935239	0.000150867	0.000239758
3	chr20:40459038:T:A	40459038	NA,A	NA,T	NA,1	NA,-inf	NA,inf	NA,0.936024	0.000150718	0.00024328
3	chr20:40459660:C:T	40459660	NA,T	NA,C	NA,1	NA,-inf	NA,inf	NA,0.936024	0.000150718	0.00024328
3	chr20:42076217:T:G	42076217	NA,G	NA,T	NA,1	NA,inf	NA,inf	NA,0.878835	0.000150629	0.000243263
3	chr20:41273036:G:A	41273036	A,A	G,G	1,1	-inf,inf	inf,inf	5.08826,0.119152	0.000150602	0.00363066
3	chr20:40900049:C:T	40900049	NA,T	NA,C	NA,1	NA,inf	NA,inf	NA,1.0543	0.000150576	0.000240685
3	chr20:40354575:C:T	40354575	NA,T	NA,C	NA,1	NA,-inf	NA,inf	NA,0.896654	0.000150393	0.000233355
3	chr20:41715338:T:C	41715338	NA,C	NA,T	NA,1	NA,inf	NA,inf	NA,0.926365	0.00015039	0.000238839
3	chr20:40233697:G:A	40233697	NA,A	NA,G	NA,1	NA,inf	NA,inf	NA,0.907699	0.000150219	0.000240278
3	chr20:42120172:TTA:T	42120172	NA,T	NA,TTA	NA,1	NA,-inf	NA,inf	NA,0.932366	0.000150172	0.000233245
3	chr20:40703719:T:C	40703719	NA,C	NA,T	NA,1	NA,-inf	NA,inf	NA,0.902891	0.000150128	0.000239534
3	chr20:40538952:G:A	40538952	A,A	G,G	1,1	inf,inf	inf,inf	2.29751,0.864036	0.000149828	0.000711324
3	chr20:41589259:T:G	41589259	NA,G	NA,T	NA,1	NA,inf	NA,inf	NA,0.937695	0.000149774	0.000238043
3	chr20:41705733:T:A	41705733	NA,A	NA,T	NA,1	NA,inf	NA,inf	NA,0.925645	0.000149639	0.000237784
3	chr20:40504034:C:T	40504034	T,T	C,C	1,1	inf,inf	inf,inf	2.11759,0.255226	0.000149418	0.000320278
3	chr20:41883200:C:T	41883200	NA,T	NA,C	NA,1	NA,inf	NA,inf	NA,0.965866	0.000149378	0.00024007
3	chr20:40251847:A:G	40251847	NA,G	NA,A	NA,1	NA,inf	NA,inf	NA,0.902235	0.000149291	0.000240335
3	chr20:40146182:T:C	40146182	NA,C	NA,T	NA,1	NA,-inf	NA,inf	NA,0.904674	0.000149228	0.000236768
3	chr20:41766356:A:G	41766356	NA,G	NA,A	NA,1	NA,inf	NA,inf	NA,0.936034	0.000149168	0.000237727
3	chr20:40229238:C:T	40229238	NA,T	NA,C	NA,1	NA,-inf	NA,inf	NA,0.889098	0.000149114	0.000235942
3	chr20:40822369:G:C	40822369	NA,C	NA,G	NA,1	NA,-inf	NA,inf	NA,0.905364	0.000149062	0.000236464
3	chr20:41160821:A:T	41160821	T,T	A,A	1,1	inf,inf	inf,inf	0.145267,2.07492	0.000148945	0.000234413
3	chr20:40998889:C:T	40998889	NA,T	NA,C	NA,1	NA,-inf	NA,inf	NA,0.842331	0.000148854	0.000235589
3	chr20:40901402:T:C	40901402	NA,C	NA,T	NA,1	NA,inf	NA,inf	NA,0.878429	0.000148845	0.000239297
3	chr20:40905309:T:C	40905309	C,C	T,T	1,1	inf,inf	inf,inf	1.30996,0.2425	0.000148785	0.00024196
3	chr20:41303716:T:G	41303716	G,G	T,T	1,1	-inf,-inf	inf,inf	5.27667,0.0678771	0.000148499	0.00459252
3	chr20:41074793:G:C	41074793	NA,C	NA,G	NA,1	NA,inf	NA,inf	NA,0.925888	0.000148253	0.000236659
3	chr20:40661653:C:G	40661653	NA,G	NA,C	NA,1	NA,inf	NA,inf	NA,0.948649	0.000148161	0.000241487
3	chr20:42127232:G:A	42127232	NA,A	NA,G	NA,1	NA,-inf	NA,inf	NA,0.876267	0.000147744	0.00023469
3	chr20:41837539:A:G	41837539	G,G	A,A	1,1	-inf,inf	inf,inf	1.9654,0.0737012	0.000147736	0.000238033
3	chr20:41964434:G:A	41964434	NA,A	NA,G	NA,1	NA,inf	NA,inf	NA,0.85441	0.000147634	0.000234939
3	chr20:41237673:C:T	41237673	T,NA	C,NA	1,NA	-inf,NA	inf,NA	1.49237,NA	0.000147531	0.000239873
3	chr20:41254935:G:T	41254935	T,T	G,G	1,1	-inf,inf	inf,inf	5.00278,0.23677	0.000147296	0.00331997
3	chr20:42127229:T:C	42127229	NA,C	NA,T	NA,1	NA,-inf	NA,inf	NA,0.874231	0.000147259	0.000233923
3	chr20:40849893:G:A	40849893	A,A	G,G	1,1	inf,inf	inf,inf	1.2021,0.369436	0.000147129	0.000244651
3	chr20:40291278:C:T	40291278	NA,T	NA,C	NA,1	NA,-inf	NA,inf	NA,0.870251	0.000147126	0.000228966
3	chr20:42127384:G:T	42127384	NA,T	NA,G	NA,1	NA,-inf	NA,inf	NA,0.873544	0.000147086	0.000233646
3	chr20:42127313:T:C	42127313	NA,C	NA,T	NA,1	NA,-inf	NA,inf	NA,0.873544	0.000147086	0.000233646
3	chr20:40422811:A:G	40422811	NA,G	NA,A	NA,1	NA,inf	NA,inf	NA,0.930604	0.000146858	0.000237801
3	chr20:40555302:C:T	40555302	NA,T	NA,C	NA,1	NA,-inf	NA,inf	NA,0.91023	0.00014684	0.000234376
3	chr20:41713450:A:G	41713450	NA,G	NA,A	NA,1	NA,inf	NA,inf	NA,0.914224	0.000146688	0.000233088
3	chr20:40928422:T:A	40928422	NA,A	NA,T	NA,1	NA,inf	NA,inf	NA,0.93209	0.00014659	0.000233871
3	chr20:42133647:G:T	42133647	NA,T	NA,G	NA,1	NA,-inf	NA,inf	NA,0.838348	0.000146484	0.000231744
3	chr20:40657087:A:G	40657087	NA,G	NA,A	NA,1	NA,inf	NA,inf	NA,0.951107	0.000146424	0.000239064
3	chr20:42021803:C:T	42021803	T,T	C,C	1,1	inf,-inf	inf,inf	0.45414,1.54084	0.000146339	0.000223687
3	chr20:41214270:A:C	41214270	NA,C	NA,A	NA,1	NA,-inf	NA,inf	NA,0.943629	0.000146246	0.000231897
3	chr20:41027702:A:G	41027702	G,G	A,A	1,1	-inf,inf	inf,inf	4.91223,0.122438	0.000145921	0.00269315
3	chr20:40429903:C:T	40429903	NA,T	NA,C	NA,1	NA,inf	NA,inf	NA,0.871998	0.000145667	0.00022979
3	chr20:42110668:G:A	42110668	A,A	G,G	1,1	inf,-inf	inf,inf	1.18032,1.02414	0.000145572	0.000226012
3	chr20:41287520:T:C	41287520	C,C	T,T	1,1	-inf,-inf	inf,inf	5.27536,0.0361379	0.000145522	0.00457207
3	chr20:41977580:C:T	41977580	NA,T	NA,C	NA,1	NA,inf	NA,inf	NA,0.929176	0.000145498	0.000232474
3	chr20:40598557:C:T	40598557	NA,T	NA,C	NA,1	NA,-inf	NA,inf	NA,0.968373	0.000145329	0.000245028
3	chr20:40949706:A:G	40949706	NA,G	NA,A	NA,1	NA,inf	NA,inf	NA,0.815388	0.000145285	0.000230798
3	chr20:41649344:A:G	41649344	NA,G	NA,A	NA,1	NA,inf	NA,inf	NA,0.800733	0.000145189	0.0002309
3	chr20:41562255:C:G	41562255	G,NA	C,NA	1,NA	inf,NA	inf,NA	1.59458,NA	0.000144972	0.000244172
3	chr20:40505520:A:T	40505520	NA,T	NA,A	NA,1	NA,-inf	NA,inf	NA,0.901271	0.000144958	0.000228224
3	chr20:41963121:ACCT:A	41963121	NA,A	NA,ACCT	NA,1	NA,inf	NA,inf	NA,0.826668	0.000144871	0.000228936
3	chr20:40251272:A:G	40251272	NA,G	NA,A	NA,1	NA,inf	NA,inf	NA,0.883743	0.000144821	0.000233107
3	chr20:41238503:CT:C	41238503	NA,C	NA,CT	NA,1	NA,-inf	NA,inf	NA,0.937135	0.000144693	0.000229243
3	chr20:40507614:G:A	40507614	A,A	G,G	1,1	inf,inf	inf,inf	2.09593,0.260219	0.00014458	0.000309279
3	chr20:40545080:G:A	40545080	NA,A	NA,G	NA,1	NA,-inf	NA,inf	NA,0.89338	0.00014444	0.000233363
3	chr20:40535543:G:T	40535543	T,T	G,G	1,1	inf,inf	inf,inf	2.11635,0.238046	0.00014429	0.000310009
3	chr20:40157920:A:G	40157920	NA,G	NA,A	NA,1	NA,-inf	NA,inf	NA,0.883662	0.00014415	0.000228723
3	chr20:40154415:G:A	40154415	NA,A	NA,G	NA,1	NA,-inf	NA,inf	NA,0.883662	0.00014415	0.000228723
3	chr20:40147618:A:G	40147618	NA,G	NA,A	NA,1	NA,-inf	NA,inf	NA,0.883662	0.00014415	0.000228723
3	chr20:40157898:C:T	40157898	NA,T	NA,C	NA,1	NA,-inf	NA,inf	NA,0.883621	0.000144144	0.000228712
3	chr20:40063259:T:C	40063259	NA,C	NA,T	NA,1	NA,inf	NA,inf	NA,0.896949	0.000143965	0.000231731
3	chr20:41925149:T:C	41925149	C,C	T,T	1,1	inf,-inf	inf,inf	2.04116,0.226508	0.000143884	0.000232166
3	chr20:40910175:T:C	40910175	NA,C	NA,T	NA,1	NA,inf	NA,inf	NA,0.859203	0.00014382	0.000231113
3	chr20:42035726:C:G	42035726	G,G	C,C	1,1	inf,-inf	inf,inf	0.681584,1.37905	0.00014375	0.000222391
3	chr20:40315298:G:T	40315298	NA,T	NA,G	NA,1	NA,-inf	NA,inf	NA,0.854801	0.000143715	0.000223792
3	chr20:40242019:G:A	40242019	A,A	G,G	1,1	-inf,inf	inf,inf	1.80573,0.0436353	0.000143596	0.000243862
3	chr20:41246263:C:T	41246263	NA,T	NA,C	NA,1	NA,-inf	NA,inf	NA,0.955356	0.000143596	0.000230821
3	chr20:40273157:A:C	40273157	NA,C	NA,A	NA,1	NA,inf	NA,inf	NA,0.866335	0.000143321	0.0002302
3	chr20:40912828:T:G	40912828	G,G	T,T	1,1	inf,inf	inf,inf	1.2325,0.374889	0.000143213	0.000233562
3	chr20:41870058:TACG:T	41870058	NA,T	NA,TACG	NA,1	NA,inf	NA,inf	NA,0.824343	0.000143106	0.000228337
3	chr20:41709715:T:C	41709715	NA,C	NA,T	NA,1	NA,-inf	NA,inf	NA,0.929249	0.000142876	0.000228043
3	chr20:41916012:C:T	41916012	T,NA	C,NA	1,NA	inf,NA	inf,NA	1.05933,NA	0.000142841	0.000226188
3	chr20:41979521:T:G	41979521	NA,G	NA,T	NA,1	NA,inf	NA,inf	NA,0.884122	0.000142824	0.000227354
3	chr20:40310762:A:G	40310762	NA,G	NA,A	NA,1	NA,-inf	NA,inf	NA,0.850847	0.000142771	0.000222337
3	chr20:41187431:T:C	41187431	C,C	T,T	1,1	-inf,inf	inf,inf	0.00301481,2.08915	0.000142685	0.000224588
3	chr20:40882140:C:T	40882140	NA,T	NA,C	NA,1	NA,inf	NA,inf	NA,0.925112	0.000142624	0.00022748
3	chr20:41229905:C:T	41229905	T,T	C,C	1,1	-inf,inf	inf,inf	4.99822,0.159615	0.000142	0.00311893
3	chr20:41683393:T:C	41683393	NA,C	NA,T	NA,1	NA,inf	NA,inf	NA,0.918676	0.000141959	0.000227265
3	chr20:40533113:T:C	40533113	NA,C	NA,T	NA,1	NA,-inf	NA,inf	NA,0.86281	0.000141858	0.00022585
3	chr20:41995461:G:T	41995461	T,T	G,G	1,1	-inf,inf	inf,inf	0.106831,1.7657	0.00014163	0.000219396
3	chr20:40759089:T:A	40759089	NA,A	NA,T	NA,1	NA,inf	NA,inf	NA,0.839608	0.000141618	0.00022599
3	chr20:40765190:T:C	40765190	NA,C	NA,T	NA,1	NA,inf	NA,inf	NA,0.866399	0.000141447	0.000228684
3	chr20:41650784:A:T	41650784	T,NA	A,NA	1,NA	inf,NA	inf,NA	1.32648,NA	0.000141412	0.000230556
3	chr20:40176404:C:G	40176404	NA,G	NA,C	NA,1	NA,-inf	NA,inf	NA,0.857832	0.000141407	0.000223467
3	chr20:40535299:T:C	40535299	NA,C	NA,T	NA,1	NA,-inf	NA,inf	NA,0.883697	0.000141394	0.000222723
3	chr20:40413284:A:G	40413284	NA,G	NA,A	NA,1	NA,inf	NA,inf	NA,0.85827	0.000141042	0.000222832
3	chr20:40294714:A:G	40294714	G,G	A,A	1,1	-inf,inf	inf,inf	0.374178,1.78321	0.000141023	0.000203041
3	chr20:40956984:C:T	40956984	NA,T	NA,C	NA,1	NA,-inf	NA,inf	NA,0.993499	0.000141011	0.000223114
3	chr20:40515641:G:A	40515641	NA,A	NA,G	NA,1	NA,-inf	NA,inf	NA,0.860132	0.000140918	0.000224465
3	chr20:40262967:G:C	40262967	NA,C	NA,G	NA,1	NA,-inf	NA,inf	NA,0.840774	0.000140894	0.000222796
3	chr20:40364558:C:T	40364558	T,T	C,C	1,1	inf,inf	inf,inf	0.722777,1.54095	0.000140891	0.000246529
3	chr20:41881920:C:T	41881920	NA,T	NA,C	NA,1	NA,inf	NA,inf	NA,0.948659	0.000140758	0.000225292
3	chr20:41048221:C:T	41048221	NA,T	NA,C	NA,1	NA,inf	NA,inf	NA,0.892274	0.000140645	0.000224468
3	chr20:41049889:C:T	41049889	NA,T	NA,C	NA,1	NA,inf	NA,inf	NA,0.892274	0.000140645	0.000224468
3	chr20:40513869:A:G	40513869	NA,G	NA,A	NA,1	NA,-inf	NA,inf	NA,0.858804	0.000140611	0.000223976
3	chr20:40512963:G:A	40512963	NA,A	NA,G	NA,1	NA,-inf	NA,inf	NA,0.85859	0.000140569	0.000223909
3	chr20:41095288:A:G	41095288	G,NA	A,NA	1,NA	inf,NA	inf,NA	1.21114,NA	0.00014047	0.000232556
3	chr20:40063766:G:A	40063766	NA,A	NA,G	NA,1	NA,-inf	NA,inf	NA,0.883523	0.000140456	0.000222873
3	chr20:40335694:G:A	40335694	A,NA	G,NA	1,NA	inf,NA	inf,NA	1.01553,NA	0.000140445	0.000216692
3	chr20:41222160:T:C	41222160	C,C	T,T	1,1	inf,inf	inf,inf	0.156387,2.05339	0.000140387	0.000221019
3	chr20:40865260:C:T	40865260	T,T	C,C	1,1	inf,inf	inf,inf	1.59554,0.193013	0.000140226	0.000226515
3	chr20:41933015:C:T	41933015	NA,T	NA,C	NA,1	NA,inf	NA,inf	NA,0.816865	0.000140011	0.000223322
3	chr20:40602019:T:G	40602019	NA,G	NA,T	NA,1	NA,-inf	NA,inf	NA,0.971107	0.00013981	0.000235497
3	chr20:41582908:T:C	41582908	C,NA	T,NA	1,NA	inf,NA	inf,NA	0.974266,NA	0.000139732	0.00022592
3	chr20:41524533:A:G	41524533	G,G	A,A	1,1	-inf,inf	inf,inf	2.48205,1.30963	0.000139603	0.000349722
3	chr20:40249723:A:G	40249723	NA,G	NA,A	NA,1	NA,inf	NA,inf	NA,0.859686	0.000139239	0.000224042
3	chr20:41261713:C:T	41261713	T,T	C,C	1,1	-inf,inf	inf,inf	4.97848,0.202175	0.000139234	0.00308165
3	chr20:41012331:C:T	41012331	T,NA	C,NA	1,NA	-inf,NA	inf,NA	0.499608,NA	0.000139181	0.000214209
3	chr20:40294611:T:C	40294611	C,C	T,T	1,1	-inf,inf	inf,inf	0.360447,1.78321	0.000139141	0.000200319
3	chr20:41407834:C:T	41407834	NA,T	NA,C	NA,1	NA,-inf	NA,inf	NA,0.942259	0.000139128	0.000222012
3	chr20:40865208:C:T	40865208	T,T	C,C	1,1	inf,inf	inf,inf	1.59253,0.189872	0.000139106	0.000224677
3	chr20:40749224:A:G	40749224	NA,G	NA,A	NA,1	NA,-inf	NA,inf	NA,0.846784	0.000138957	0.000221637
3	chr20:41827306:C:T	41827306	T,T	C,C	1,1	-inf,-inf	inf,inf	1.58434,0.900862	0.000138917	0.000225845
3	chr20:41420939:T:A	41420939	A,NA	T,NA	1,NA	-inf,NA	inf,NA	1.12037,NA	0.00013872	0.000220409
3	chr20:40814409:C:T	40814409	T,NA	C,NA	1,NA	inf,NA	inf,NA	1.12463,NA	0.00013865	0.000230042
3	chr20:41867784:A:G	41867784	NA,G	NA,A	NA,1	NA,inf	NA,inf	NA,0.812498	0.000138467	0.000221008
3	chr20:41297400:T:G	41297400	G,G	T,T	1,1	inf,inf	inf,inf	0.0762801,2.06899	0.000138421	0.000217835
3	chr20:40919045:T:G	40919045	G,G	T,T	1,1	inf,-inf	inf,inf	1.5184,0.475045	0.000138395	0.000223936
3	chr20:41256619:A:G	41256619	G,G	A,A	1,1	-inf,inf	inf,inf	4.81244,0.384519	0.000138252	0.00267964
3	chr20:41626631:G:A	41626631	NA,A	NA,G	NA,1	NA,inf	NA,inf	NA,0.752825	0.00013815	0.000222204
3	chr20:41103011:C:T	41103011	NA,T	NA,C	NA,1	NA,inf	NA,inf	NA,1.02556	0.000138145	0.000220976
3	chr20:41722134:A:C	41722134	C,C	A,A	1,1	-inf,inf	inf,inf	1.73981,0.222703	0.000137922	0.000219788
3	chr20:41869213:T:C	41869213	NA,C	NA,T	NA,1	NA,-inf	NA,inf	NA,0.951447	0.000137837	0.000221551
3	chr20:41115996:C:T	41115996	T,T	C,C	1,1	-inf,inf	inf,inf	0.00982234,2.06472	0.000137727	0.000216989
3	chr20:40578757:C:G	40578757	G,G	C,C	1,1	inf,inf	inf,inf	1.85062,0.590723	0.000137704	0.000293286
3	chr20:41899869:C:G	41899869	G,G	C,C	1,1	inf,-inf	inf,inf	0.646549,1.34302	0.000137685	0.000218866
3	chr20:42001902:T:G	42001902	NA,G	NA,T	NA,1	NA,inf	NA,inf	NA,0.815592	0.000137657	0.000218202
3	chr20:40288855:A:G	40288855	G,G	A,A	1,1	-inf,inf	inf,inf	0.337127,1.79023	0.000137571	0.000198008
3	chr20:41369717:A:G	41369717	NA,G	NA,A	NA,1	NA,inf	NA,inf	NA,1.03251	0.000137518	0.000221326
3	chr20:40064791:C:A	40064791	NA,A	NA,C	NA,1	NA,-inf	NA,inf	NA,0.835701	0.000137392	0.00021685
3	chr20:40503631:T:C	40503631	NA,C	NA,T	NA,1	NA,-inf	NA,inf	NA,0.83496	0.000136919	0.000217512
3	chr20:41903373:T:C	41903373	NA,C	NA,T	NA,1	NA,inf	NA,inf	NA,0.799854	0.000136874	0.000218152
3	chr20:41665006:A:G	41665006	G,NA	A,NA	1,NA	inf,NA	inf,NA	0.904247,NA	0.000136849	0.00021653
3	chr20:40539541:C:G	40539541	NA,G	NA,C	NA,1	NA,-inf	NA,inf	NA,0.826336	0.000136719	0.000217219
3	chr20:40288806:C:T	40288806	T,T	C,C	1,1	-inf,inf	inf,inf	0.343248,1.78321	0.000136706	0.000196816
3	chr20:40266360:A:G	40266360	G,G	A,A	1,1	inf,-inf	inf,inf	0.763618,1.34643	0.000136638	0.00022289
3	chr20:41884202:G:T	41884202	NA,T	NA,G	NA,1	NA,inf	NA,inf	NA,0.906789	0.000136606	0.000217823
3	chr20:40748725:A:G	40748725	NA,G	NA,A	NA,1	NA,-inf	NA,inf	NA,0.837674	0.000136516	0.000217788
3	chr20:41921634:T:C	41921634	NA,C	NA,T	NA,1	NA,-inf	NA,inf	NA,0.773082	0.000136421	0.000216694
3	chr20:42004426:T:G	42004426	G,NA	T,NA	1,NA	-inf,NA	inf,NA	0.937114,NA	0.000136245	0.000216105
3	chr20:40408961:A:T	40408961	NA,T	NA,A	NA,1	NA,inf	NA,inf	NA,0.836976	0.000136219	0.000215246
3	chr20:41980331:C:A	41980331	A,A	C,C	1,1	-inf,-inf	inf,inf	1.18755,1.08627	0.000136112	0.000223712
3	chr20:41328267:G:A	41328267	NA,A	NA,G	NA,1	NA,inf	NA,inf	NA,0.998918	0.000135986	0.000218751
3	chr20:40548207:A:T	40548207	T,T	A,A	1,1	inf,-inf	inf,inf	3.00913,0.00440303	0.000135958	0.000930364
3	chr20:41842667:A:G	41842667	G,G	A,A	1,1	-inf,inf	inf,inf	1.76717,0.330753	0.00013587	0.000220372
3	chr20:41287797:T:C	41287797	C,C	T,T	1,1	-inf,-inf	inf,inf	5.21364,0.030555	0.000135837	0.00404143
3	chr20:41030070:TA:T	41030070	NA,T	NA,TA	NA,1	NA,inf	NA,inf	NA,0.87078	0.00013579	0.000216705
3	chr20:40298947:C:T	40298947	T,T	C,C	1,1	-inf,inf	inf,inf	0.298074,1.80385	0.000135787	0.000195313
3	chr20:41681617:A:T	41681617	T,T	A,A	1,1	inf,-inf	inf,inf	1.25564,0.341073	0.000135751	0.000204501
3	chr20:40761457:T:C	40761457	NA,C	NA,T	NA,1	NA,inf	NA,inf	NA,0.865155	0.000135697	0.000220011
3	chr20:40285099:A:G	40285099	G,G	A,A	1,1	-inf,inf	inf,inf	0.35265,1.77343	0.000135673	0.000195403
3	chr20:40529568:G:A	40529568	NA,A	NA,G	NA,1	NA,-inf	NA,inf	NA,0.856321	0.000135645	0.000213657
3	chr20:40523858:CA:C	40523858	NA,C	NA,CA	NA,1	NA,-inf	NA,inf	NA,0.856321	0.000135645	0.000213657
3	chr20:40526983:CAGAG:C	40526983	NA,C	NA,CAGAG	NA,1	NA,-inf	NA,inf	NA,0.856321	0.000135645	0.000213657
3	chr20:40531523:G:A	40531523	NA,A	NA,G	NA,1	NA,-inf	NA,inf	NA,0.855212	0.000135402	0.000213278
3	chr20:41449556:G:C	41449556	NA,C	NA,G	NA,1	NA,-inf	NA,inf	NA,1.02334	0.00013524	0.000216172
3	chr20:40058564:C:T	40058564	NA,T	NA,C	NA,1	NA,inf	NA,inf	NA,0.858018	0.00013519	0.000217535
3	chr20:40096907:G:A	40096907	NA,A	NA,G	NA,1	NA,-inf	NA,inf	NA,0.833348	0.000135177	0.00021402
3	chr20:41065119:G:A	41065119	NA,A	NA,G	NA,1	NA,inf	NA,inf	NA,0.866637	0.000135055	0.000215541
3	chr20:40560768:A:G	40560768	G,G	A,A	1,1	inf,inf	inf,inf	1.39081,1.63867	0.000134772	0.000516738
3	chr20:41308393:A:G	41308393	NA,G	NA,A	NA,1	NA,-inf	NA,inf	NA,0.903398	0.000134629	0.000214363
3	chr20:41973429:G:A	41973429	NA,A	NA,G	NA,1	NA,-inf	NA,inf	NA,0.797794	0.000134557	0.000215026
3	chr20:41775199:G:A	41775199	NA,A	NA,G	NA,1	NA,inf	NA,inf	NA,0.866577	0.000134462	0.000215953
3	chr20:40819209:A:G	40819209	G,G	A,A	1,1	inf,-inf	inf,inf	0.256446,1.67599	0.00013434	0.0002129
3	chr20:40284829:G:A	40284829	A,A	G,G	1,1	-inf,inf	inf,inf	0.346942,1.76962	0.000133997	0.000193012
3	chr20:40151121:C:T	40151121	NA,T	NA,C	NA,1	NA,-inf	NA,inf	NA,0.836929	0.000133851	0.00021248
3	chr20:40830070:TCAGA:T	40830070	NA,T	NA,TCAGA	NA,1	NA,-inf	NA,inf	NA,0.820526	0.000133776	0.000213673
3	chr20:40160546:G:A	40160546	NA,A	NA,G	NA,1	NA,-inf	NA,inf	NA,0.823686	0.000133662	0.000213451
3	chr20:41979625:G:A	41979625	NA,A	NA,G	NA,1	NA,inf	NA,inf	NA,0.840111	0.000133445	0.000211028
3	chr20:41184252:T:A	41184252	NA,A	NA,T	NA,1	NA,-inf	NA,inf	NA,0.907603	0.000133247	0.000214171
3	chr20:42133262:A:T	42133262	NA,T	NA,A	NA,1	NA,-inf	NA,inf	NA,0.778692	0.0001332	0.000210773
3	chr20:40295669:G:A	40295669	A,A	G,G	1,1	-inf,inf	inf,inf	0.317114,1.78321	0.000133185	0.000191714
3	chr20:40993896:C:T	40993896	NA,T	NA,C	NA,1	NA,inf	NA,inf	NA,0.788585	0.000133086	0.000214249
3	chr20:40290974:C:T	40290974	T,T	C,C	1,1	-inf,inf	inf,inf	0.315514,1.78321	0.000133053	0.000191539
3	chr20:40096827:C:T	40096827	NA,T	NA,C	NA,1	NA,-inf	NA,inf	NA,0.838935	0.000133043	0.000213255
3	chr20:41128566:T:C	41128566	NA,C	NA,T	NA,1	NA,-inf	NA,inf	NA,0.907383	0.000133036	0.000213822
3	chr20:40290151:G:A	40290151	A,A	G,G	1,1	-inf,inf	inf,inf	0.315343,1.78321	0.000133032	0.000191509
3	chr20:40573912:T:C	40573912	C,C	T,T	1,1	inf,inf	inf,inf	1.85881,0.566135	0.000132989	0.000281977
3	chr20:41030179:T:C	41030179	C,C	T,T	1,1	-inf,-inf	inf,inf	2.24172,0.0110978	0.000132869	0.000220989
3	chr20:41041238:A:G	41041238	NA,G	NA,A	NA,1	NA,inf	NA,inf	NA,0.856083	0.000132782	0.000211913
3	chr20:41285356:T:C	41285356	C,C	T,T	1,1	-inf,-inf	inf,inf	5.18742,0.0309814	0.00013276	0.0038343
3	chr20:41960930:T:C	41960930	NA,C	NA,T	NA,1	NA,inf	NA,inf	NA,0.869406	0.00013263	0.000211678
3	chr20:40355333:C:T	40355333	NA,T	NA,C	NA,1	NA,inf	NA,inf	NA,0.816433	0.000132515	0.000211435
3	chr20:40076646:A:G	40076646	G,G	A,A	1,1	inf,inf	inf,inf	0.567905,1.40543	0.000132471	0.000206749
3	chr20:40514086:C:T	40514086	NA,T	NA,C	NA,1	NA,-inf	NA,inf	NA,0.84044	0.000132386	0.00020858
3	chr20:41207349:T:A	41207349	A,A	T,T	1,1	-inf,inf	inf,inf	4.88809,0.246673	0.000132173	0.00269266
3	chr20:41250316:C:T	41250316	T,T	C,C	1,1	-inf,inf	inf,inf	4.91342,0.220491	0.000132041	0.00278359
3	chr20:40510889:AAGGG:A	40510889	NA,A	NA,AAGGG	NA,1	NA,-inf	NA,inf	NA,0.842906	0.000132038	0.000207963
3	chr20:40057098:G:A	40057098	A,A	G,G	1,1	inf,inf	inf,inf	0.520727,1.44498	0.00013196	0.000205836
3	chr20:40674370:G:A	40674370	A,NA	G,NA	1,NA	-inf,NA	inf,NA	1.09211,NA	0.000131949	0.00023891
3	chr20:40571262:A:T	40571262	T,T	A,A	1,1	inf,inf	inf,inf	1.81853,0.61066	0.000131871	0.000278677
3	chr20:42115189:A:G	42115189	G,G	A,A	1,1	-inf,inf	inf,inf	0.102445,1.75142	0.000131839	0.000208332
3	chr20:40183659:T:C	40183659	NA,C	NA,T	NA,1	NA,-inf	NA,inf	NA,0.817946	0.000131769	0.000208692
3	chr20:40143529:G:A	40143529	NA,A	NA,G	NA,1	NA,-inf	NA,inf	NA,0.810455	0.000131422	0.000207528
3	chr20:41976583:G:A	41976583	NA,A	NA,G	NA,1	NA,inf	NA,inf	NA,0.783011	0.000131199	0.000208524
3	chr20:40480529:C:T	40480529	NA,T	NA,C	NA,1	NA,-inf	NA,inf	NA,0.843975	0.000130597	0.000210407
3	chr20:40554362:CCA:C	40554362	NA,C	NA,CCA	NA,1	NA,inf	NA,inf	NA,0.841317	0.000130506	0.000211706
3	chr20:40519173:A:C	40519173	NA,C	NA,A	NA,1	NA,-inf	NA,inf	NA,0.813626	0.000130484	0.000207869
3	chr20:40824507:G:T	40824507	NA,T	NA,G	NA,1	NA,-inf	NA,inf	NA,0.810335	0.000130447	0.000207099
3	chr20:41973081:C:T	41973081	NA,T	NA,C	NA,1	NA,inf	NA,inf	NA,0.78113	0.00013033	0.000207136
3	chr20:41041714:C:T	41041714	T,T	C,C	1,1	inf,inf	inf,inf	0.0402411,2.04024	0.000130261	0.000205278
3	chr20:41350126:G:T	41350126	NA,T	NA,G	NA,1	NA,-inf	NA,inf	NA,0.894329	0.000130243	0.000209333
3	chr20:41055774:C:T	41055774	T,T	C,C	1,1	inf,inf	inf,inf	0.0222727,2.03809	0.000130092	0.000205007
3	chr20:40538068:G:A	40538068	NA,A	NA,G	NA,1	NA,-inf	NA,inf	NA,0.799234	0.000129942	0.000205888
3	chr20:40533588:C:T	40533588	T,T	C,C	1,1	inf,-inf	inf,inf	1.85542,0.476199	0.000129921	0.000266911
3	chr20:41041713:G:A	41041713	A,A	G,G	1,1	inf,inf	inf,inf	0.0459648,2.03725	0.000129525	0.00020412
3	chr20:40632287:C:T	40632287	T,T	C,C	1,1	inf,inf	inf,inf	1.81045,0.939015	0.000129381	0.000316642
3	chr20:40611147:C:T	40611147	T,T	C,C	1,1	-inf,inf	inf,inf	0.182695,1.59383	0.00012932	0.000203972
3	chr20:40297731:T:A	40297731	A,A	T,T	1,1	-inf,inf	inf,inf	0.318735,1.76556	0.000129269	0.000186233
3	chr20:41921114:C:T	41921114	T,NA	C,NA	1,NA	inf,NA	inf,NA	1.00099,NA	0.000129162	0.000204592
3	chr20:41147406:C:T	41147406	T,T	C,C	1,1	-inf,inf	inf,inf	4.66148,0.515055	0.000129006	0.00237519
3	chr20:40181797:C:T	40181797	NA,T	NA,C	NA,1	NA,-inf	NA,inf	NA,0.803828	0.000129005	0.000204319
3	chr20:42118554:GAGA:G	42118554	NA,G	NA,GAGA	NA,1	NA,-inf	NA,inf	NA,0.83665	0.000128851	0.000200372
3	chr20:40450129:C:T	40450129	NA,T	NA,C	NA,1	NA,-inf	NA,inf	NA,0.845324	0.000128576	0.000204102
3	chr20:41162599:G:A	41162599	NA,A	NA,G	NA,1	NA,inf	NA,inf	NA,0.975425	0.00012851	0.000205468
3	chr20:40703704:C:T	40703704	T,NA	C,NA	1,NA	inf,NA	inf,NA	1.27118,NA	0.000128503	0.00023429
3	chr20:40230444:G:A	40230444	NA,A	NA,G	NA,1	NA,inf	NA,inf	NA,0.818523	0.000128372	0.000205505
3	chr20:40088168:G:A	40088168	A,NA	G,NA	1,NA	-inf,NA	inf,NA	0.935638,NA	0.000128174	0.000204975
3	chr20:40517241:A:G	40517241	G,G	A,A	1,1	inf,inf	inf,inf	2.04469,0.245205	0.000128158	0.000272972
3	chr20:40284284:A:G	40284284	G,G	A,A	1,1	-inf,inf	inf,inf	0.389446,1.71863	0.000128028	0.000184783
3	chr20:41778308:G:C	41778308	NA,C	NA,G	NA,1	NA,inf	NA,inf	NA,0.787886	0.000127929	0.000204975
3	chr20:40133175:C:T	40133175	NA,T	NA,C	NA,1	NA,-inf	NA,inf	NA,0.789328	0.000127826	0.000202473
3	chr20:40884862:A:G	40884862	G,G	A,A	1,1	inf,inf	inf,inf	1.22317,0.697796	0.000127722	0.000204276
3	chr20:41348974:C:T	41348974	NA,T	NA,C	NA,1	NA,-inf	NA,inf	NA,0.800873	0.000127495	0.000202422
3	chr20:41468042:GTCA:G	41468042	NA,G	NA,GTCA	NA,1	NA,-inf	NA,inf	NA,0.857583	0.000127456	0.000203213
3	chr20:40455924:C:T	40455924	NA,T	NA,C	NA,1	NA,-inf	NA,inf	NA,0.828537	0.000127293	0.000202622
3	chr20:40118675:G:A	40118675	NA,A	NA,G	NA,1	NA,inf	NA,inf	NA,0.812382	0.000127211	0.000200986
3	chr20:42109431:C:CAAAG	42109431	NA,CAAAG	NA,C	NA,1	NA,inf	NA,inf	NA,0.808621	0.000127123	0.000201193
3	chr20:41529728:G:A	41529728	NA,A	NA,G	NA,1	NA,inf	NA,inf	NA,0.828774	0.000127096	0.000202024
3	chr20:40861751:C:T	40861751	NA,T	NA,C	NA,1	NA,inf	NA,inf	NA,0.77523	0.000126994	0.000204295
3	chr20:42059536:T:C	42059536	C,C	T,T	1,1	-inf,-inf	inf,inf	0.20672,1.6973	0.000126981	0.000193963
3	chr20:40639556:C:G	40639556	G,NA	C,NA	1,NA	-inf,NA	inf,NA	1.06625,NA	0.000126912	0.000216713
3	chr20:40706816:C:G	40706816	G,NA	C,NA	1,NA	-inf,NA	inf,NA	1.0109,NA	0.000126855	0.000213515
3	chr20:40176747:C:G	40176747	NA,G	NA,C	NA,1	NA,-inf	NA,inf	NA,0.793234	0.000126809	0.000200823
3	chr20:41659655:A:C	41659655	NA,C	NA,A	NA,1	NA,inf	NA,inf	NA,0.839737	0.000126734	0.000202887
3	chr20:40602857:C:T	40602857	NA,T	NA,C	NA,1	NA,-inf	NA,inf	NA,0.813152	0.000126478	0.000202008
3	chr20:40485786:A:G	40485786	NA,G	NA,A	NA,1	NA,-inf	NA,inf	NA,0.814451	0.000126424	0.0002028
3	chr20:42003393:G:A	42003393	NA,A	NA,G	NA,1	NA,inf	NA,inf	NA,0.75849	0.000126361	0.000200822
3	chr20:42003039:A:C	42003039	C,NA	A,NA	1,NA	-inf,NA	inf,NA	1.21334,NA	0.000126358	0.000207371
3	chr20:40532020:A:G	40532020	NA,G	NA,A	NA,1	NA,-inf	NA,inf	NA,0.793851	0.000126291	0.000201203
3	chr20:40527734:T:C	40527734	NA,C	NA,T	NA,1	NA,-inf	NA,inf	NA,0.793851	0.000126291	0.000201203
3	chr20:41160215:A:G	41160215	G,G	A,A	1,1	-inf,inf	inf,inf	4.88516,0.18687	0.000126215	0.00254717
3	chr20:41538305:C:T	41538305	NA,T	NA,C	NA,1	NA,-inf	NA,inf	NA,0.851005	0.000126129	0.000201121
3	chr20:40186441:A:G	40186441	NA,G	NA,A	NA,1	NA,-inf	NA,inf	NA,0.788729	0.000125903	0.000199388
3	chr20:40239859:T:A	40239859	NA,A	NA,T	NA,1	NA,-inf	NA,inf	NA,0.784407	0.000125756	0.000199583
3	chr20:40266285:AG:A	40266285	NA,A	NA,AG	NA,1	NA,inf	NA,inf	NA,0.80613	0.000125443	0.000201528
3	chr20:40299460:G:A	40299460	A,A	G,G	1,1	-inf,inf	inf,inf	0.248701,1.78321	0.000125436	0.000180531
3	chr20:40073449:T:C	40073449	NA,C	NA,T	NA,1	NA,-inf	NA,inf	NA,0.810836	0.000125196	0.0001987
3	chr20:40077761:A:C	40077761	C,C	A,A	1,1	inf,inf	inf,inf	0.57615,1.36868	0.000125151	0.000195482
3	chr20:40735838:G:A	40735838	NA,A	NA,G	NA,1	NA,inf	NA,inf	NA,0.869233	0.000125085	0.000201554
3	chr20:40765956:C:A	40765956	NA,A	NA,C	NA,1	NA,inf	NA,inf	NA,0.763671	0.000125037	0.000199742
3	chr20:40717662:C:T	40717662	NA,T	NA,C	NA,1	NA,inf	NA,inf	NA,0.871338	0.000124911	0.000201494
3	chr20:40068907:T:C	40068907	NA,C	NA,T	NA,1	NA,-inf	NA,inf	NA,0.782935	0.000124818	0.000198904
3	chr20:41550274:G:A	41550274	A,NA	G,NA	1,NA	-inf,NA	inf,NA	1.06287,NA	0.000124725	0.00019856
3	chr20:40555560:CAAGATT:C	40555560	NA,C	NA,CAAGATT	NA,1	NA,inf	NA,inf	NA,0.812557	0.000124693	0.000202197
3	chr20:41331558:T:C	41331558	NA,C	NA,T	NA,1	NA,inf	NA,inf	NA,0.964345	0.000124682	0.000199487
3	chr20:41568435:A:G	41568435	G,NA	A,NA	1,NA	-inf,NA	inf,NA	1.72035,NA	0.000124651	0.000211164
3	chr20:41226361:C:A	41226361	A,A	C,C	1,1	-inf,inf	inf,inf	4.92357,0.12573	0.000124614	0.00262887
3	chr20:41465074:T:C	41465074	C,C	T,T	1,1	-inf,inf	inf,inf	2.01679,1.77465	0.000124611	0.000335141
3	chr20:40923708:C:T	40923708	T,T	C,C	1,1	inf,inf	inf,inf	1.01341,0.596848	0.000124558	0.000196163
3	chr20:40804871:T:C	40804871	C,C	T,T	1,1	-inf,inf	inf,inf	0.730813,1.1561	0.00012455	0.00019676
3	chr20:41977986:C:T	41977986	NA,T	NA,C	NA,1	NA,inf	NA,inf	NA,0.751792	0.000124447	0.00019784
3	chr20:40603663:A:G	40603663	G,G	A,A	1,1	inf,inf	inf,inf	2.05612,0.21609	0.000124404	0.000265333
3	chr20:41227440:A:C	41227440	C,C	A,A	1,1	-inf,-inf	inf,inf	3.30211,0.430785	0.000124241	0.000314579
3	chr20:40284277:C:A	40284277	A,A	C,C	1,1	-inf,inf	inf,inf	0.359169,1.71972	0.000124197	0.00017923
3	chr20:40124697:T:C	40124697	NA,C	NA,T	NA,1	NA,-inf	NA,inf	NA,0.788396	0.000124126	0.0001977
3	chr20:40285188:A:G	40285188	G,G	A,A	1,1	-inf,inf	inf,inf	0.353365,1.7223	0.000124038	0.000178979
3	chr20:40559980:G:A	40559980	A,NA	G,NA	1,NA	inf,NA	inf,NA	1.33423,NA	0.000123898	0.000228158
3	chr20:40150073:C:T	40150073	NA,T	NA,C	NA,1	NA,-inf	NA,inf	NA,0.773328	0.000123811	0.00019559
3	chr20:41230848:G:C	41230848	C,C	G,G	1,1	-inf,-inf	inf,inf	3.3881,0.350774	0.000123736	0.000322195
3	chr20:41908425:A:G	41908425	NA,G	NA,A	NA,1	NA,inf	NA,inf	NA,0.857559	0.000123682	0.000197885
3	chr20:41187140:A:G	41187140	G,G	A,A	1,1	-inf,inf	inf,inf	4.89608,0.128214	0.000123568	0.00249984
3	chr20:40523914:A:G	40523914	G,G	A,A	1,1	inf,inf	inf,inf	2.02178,0.244565	0.000123362	0.00026221
3	chr20:40731751:T:G	40731751	NA,G	NA,T	NA,1	NA,inf	NA,inf	NA,0.750516	0.000123324	0.000196916
3	chr20:41604057:G:A	41604057	A,NA	G,NA	1,NA	inf,NA	inf,NA	1.60696,NA	0.000123313	0.000208699
3	chr20:42121163:G:A	42121163	NA,A	NA,G	NA,1	NA,-inf	NA,inf	NA,0.767663	0.000123263	0.000195995
3	chr20:41220724:T:C	41220724	C,C	T,T	1,1	-inf,inf	inf,inf	4.84575,0.198536	0.000123196	0.0023842
3	chr20:40475044:C:A	40475044	A,NA	C,NA	1,NA	inf,NA	inf,NA	0.674984,NA	0.00012315	0.000186096
3	chr20:40666024:G:C	40666024	C,C	G,G	1,1	-inf,-inf	inf,inf	1.24688,1.33941	0.000123005	0.00027109
3	chr20:41543425:T:C	41543425	NA,C	NA,T	NA,1	NA,-inf	NA,inf	NA,0.879189	0.000122989	0.000199398
3	chr20:41984921:G:A	41984921	NA,A	NA,G	NA,1	NA,inf	NA,inf	NA,0.745387	0.000122974	0.000195509
3	chr20:41446398:C:T	41446398	T,NA	C,NA	1,NA	-inf,NA	inf,NA	0.697578,NA	0.000122741	0.000192491
3	chr20:41141335:T:C	41141335	C,C	T,T	1,1	-inf,-inf	inf,inf	3.51031,0.174781	0.000122737	0.000329512
3	chr20:40764337:G:A	40764337	NA,A	NA,G	NA,1	NA,-inf	NA,inf	NA,0.808578	0.000122652	0.000198625
3	chr20:40143084:G:A	40143084	NA,A	NA,G	NA,1	NA,-inf	NA,inf	NA,0.764815	0.000122174	0.000192998
3	chr20:40142898:G:C	40142898	NA,C	NA,G	NA,1	NA,-inf	NA,inf	NA,0.764815	0.000122174	0.000192998
3	chr20:41637900:G:A	41637900	NA,A	NA,G	NA,1	NA,inf	NA,inf	NA,0.682534	0.00012215	0.000196283
3	chr20:41147804:C:T	41147804	NA,T	NA,C	NA,1	NA,-inf	NA,inf	NA,0.851494	0.000122138	0.000196189
3	chr20:40058488:T:C	40058488	C,C	T,T	1,1	inf,inf	inf,inf	0.542316,1.38498	0.000122102	0.00019061
3	chr20:41742066:G:A	41742066	A,A	G,G	1,1	-inf,inf	inf,inf	0.308036,1.82638	0.00012197	0.000194608
3	chr20:40671686:G:T	40671686	T,T	G,G	1,1	inf,-inf	inf,inf	2.14056,0.448996	0.000121839	0.000333016
3	chr20:41946851:A:G	41946851	NA,G	NA,A	NA,1	NA,inf	NA,inf	NA,0.812879	0.000121808	0.000195228
3	chr20:41929211:T:G	41929211	NA,G	NA,T	NA,1	NA,inf	NA,inf	NA,0.8511	0.000121807	0.000194966
3	chr20:40766607:T:C	40766607	NA,C	NA,T	NA,1	NA,inf	NA,inf	NA,0.746877	0.000121564	0.000194183
3	chr20:40565281:G:C	40565281	NA,C	NA,G	NA,1	NA,-inf	NA,inf	NA,0.858411	0.00012155	0.000204703
3	chr20:40116001:C:T	40116001	NA,T	NA,C	NA,1	NA,-inf	NA,inf	NA,0.776494	0.000121444	0.000193765
3	chr20:40122590:G:T	40122590	T,T	G,G	1,1	inf,inf	inf,inf	1.22453,0.723518	0.000121381	0.000192272
3	chr20:40270891:T:C	40270891	NA,C	NA,T	NA,1	NA,inf	NA,inf	NA,0.769686	0.000121262	0.000194831
3	chr20:40746387:G:A	40746387	NA,A	NA,G	NA,1	NA,-inf	NA,inf	NA,0.746452	0.000121187	0.000192073
3	chr20:41102299:T:G	41102299	NA,G	NA,T	NA,1	NA,inf	NA,inf	NA,0.936763	0.000121169	0.000193746
3	chr20:41463450:G:A	41463450	A,A	G,G	1,1	-inf,inf	inf,inf	0.984493,0.191523	0.00012098	0.000188964
3	chr20:40755078:G:A	40755078	NA,A	NA,G	NA,1	NA,inf	NA,inf	NA,0.742985	0.000120909	0.00019305
3	chr20:41973874:CTGAGCCTAG:C	41973874	C,C	CTGAGCCTAG,CTGAGCCTAG	1,1	-inf,-inf	inf,inf	1.034,1.14844	0.000120899	0.00019725
3	chr20:40590487:A:G	40590487	NA,G	NA,A	NA,1	NA,-inf	NA,inf	NA,0.873551	0.000120751	0.000202531
3	chr20:40985435:G:A	40985435	A,A	G,G	1,1	-inf,inf	inf,inf	3.45868,0.410204	0.000120738	0.000370347
3	chr20:40515133:C:A	40515133	NA,A	NA,C	NA,1	NA,-inf	NA,inf	NA,0.78463	0.000120654	0.000190209
3	chr20:40161409:G:A	40161409	NA,A	NA,G	NA,1	NA,-inf	NA,inf	NA,0.762125	0.000120625	0.000191048
3	chr20:41317862:C:T	41317862	NA,T	NA,C	NA,1	NA,-inf	NA,inf	NA,0.813489	0.000120523	0.000192121
3	chr20:41250081:G:A	41250081	NA,A	NA,G	NA,1	NA,inf	NA,inf	NA,0.824463	0.000120503	0.000192384
3	chr20:40482333:G:A	40482333	NA,A	NA,G	NA,1	NA,-inf	NA,inf	NA,0.784517	0.000120432	0.000193173
3	chr20:40591420:G:T	40591420	NA,T	NA,G	NA,1	NA,-inf	NA,inf	NA,0.872276	0.000120417	0.000201959
3	chr20:40522073:A:T	40522073	T,T	A,A	1,1	inf,inf	inf,inf	2.07326,0.924486	0.000120403	0.000522491
3	chr20:40949310:C:T	40949310	T,NA	C,NA	1,NA	-inf,NA	inf,NA	1.38804,NA	0.00012025	0.000195425
3	chr20:41710060:G:A	41710060	A,A	G,G	1,1	inf,-inf	inf,inf	1.19293,0.462667	0.00012013	0.00018389
3	chr20:41981373:A:G	41981373	NA,G	NA,A	NA,1	NA,inf	NA,inf	NA,0.774772	0.000120088	0.000190616
3	chr20:41015862:C:T	41015862	T,NA	C,NA	1,NA	inf,NA	inf,NA	0.783225,NA	0.000120011	0.000184787
3	chr20:40937153:A:G	40937153	G,G	A,A	1,1	inf,inf	inf,inf	1.21415,0.230183	0.000119995	0.000196474
3	chr20:40881238:A:G	40881238	NA,G	NA,A	NA,1	NA,inf	NA,inf	NA,0.811109	0.000119697	0.000190945
3	chr20:41996810:C:A	41996810	A,A	C,C	1,1	-inf,inf	inf,inf	0.397985,1.51647	0.00011968	0.00018597
3	chr20:40116900:T:C	40116900	C,NA	T,NA	1,NA	-inf,NA	inf,NA	0.946114,NA	0.000119598	0.000191734
3	chr20:40114028:T:G	40114028	NA,G	NA,T	NA,1	NA,inf	NA,inf	NA,0.746418	0.000119587	0.000191053
3	chr20:41998319:T:A	41998319	NA,A	NA,T	NA,1	NA,-inf	NA,inf	NA,0.722702	0.000119581	0.000191068
3	chr20:40399507:C:T	40399507	NA,T	NA,C	NA,1	NA,-inf	NA,inf	NA,0.79574	0.000119552	0.000190269
3	chr20:40805485:C:T	40805485	T,T	C,C	1,1	-inf,inf	inf,inf	0.694654,1.17368	0.000119548	0.000189525
3	chr20:41780696:T:G	41780696	NA,G	NA,T	NA,1	NA,inf	NA,inf	NA,0.790561	0.000119404	0.000191683
3	chr20:42050380:G:A	42050380	NA,A	NA,G	NA,1	NA,inf	NA,inf	NA,0.718443	0.000119134	0.000188505
3	chr20:40554046:A:G	40554046	NA,G	NA,A	NA,1	NA,inf	NA,inf	NA,0.783011	0.000118992	0.000192847
3	chr20:41704383:T:C	41704383	C,NA	T,NA	1,NA	-inf,NA	inf,NA	1.0007,NA	0.000118748	0.000190998
3	chr20:41901225:G:C	41901225	C,C	G,G	1,1	inf,-inf	inf,inf	0.521151,1.37234	0.000118747	0.000189359
3	chr20:40574133:A:C	40574133	C,C	A,A	1,1	inf,inf	inf,inf	1.80002,0.553466	0.000118714	0.000249894
3	chr20:41396674:A:G	41396674	G,G	A,A	1,1	-inf,-inf	inf,inf	0.0288755,1.78666	0.000118627	0.000189321
3	chr20:40692613:G:A	40692613	NA,A	NA,G	NA,1	NA,inf	NA,inf	NA,0.760263	0.000118626	0.000189517
3	chr20:40454720:A:G	40454720	NA,G	NA,A	NA,1	NA,-inf	NA,inf	NA,0.787765	0.000118491	0.000189507
3	chr20:41241476:A:G	41241476	G,G	A,A	1,1	-inf,inf	inf,inf	0.0646461,1.96249	0.000118251	0.000186182
3	chr20:42046047:T:G	42046047	G,NA	T,NA	1,NA	-inf,NA	inf,NA	0.92297,NA	0.000118057	0.000187959
3	chr20:42072816:G:A	42072816	A,NA	G,NA	1,NA	inf,NA	inf,NA	0.870944,NA	0.000117981	0.00018733
3	chr20:40911708:C:A	40911708	NA,A	NA,C	NA,1	NA,inf	NA,inf	NA,0.766515	0.000117779	0.000188577
3	chr20:41407555:T:C	41407555	NA,C	NA,T	NA,1	NA,inf	NA,inf	NA,0.724435	0.000117738	0.000186727
3	chr20:41584238:G:A	41584238	A,A	G,G	1,1	-inf,inf	inf,inf	2.23571,1.59683	0.000117652	0.000317466
3	chr20:41855191:G:A	41855191	NA,A	NA,G	NA,1	NA,inf	NA,inf	NA,0.795252	0.000117544	0.000187701
3	chr20:40830430:A:T	40830430	NA,T	NA,A	NA,1	NA,-inf	NA,inf	NA,0.764568	0.000117522	0.000186574
3	chr20:40953076:A:G	40953076	G,G	A,A	1,1	inf,inf	inf,inf	1.42832,0.14221	0.000117473	0.000195992
3	chr20:40071933:A:T	40071933	NA,T	NA,A	NA,1	NA,-inf	NA,inf	NA,0.771047	0.000117437	0.000186397
3	chr20:41034689:C:T	41034689	T,T	C,C	1,1	-inf,-inf	inf,inf	1.1831,1.31414	0.000117412	0.000187556
3	chr20:40487381:C:T	40487381	NA,T	NA,C	NA,1	NA,-inf	NA,inf	NA,0.750901	0.000117303	0.000186087
3	chr20:40539685:G:A	40539685	NA,A	NA,G	NA,1	NA,-inf	NA,inf	NA,0.761328	0.00011726	0.000184945
3	chr20:40792542:A:G	40792542	NA,G	NA,A	NA,1	NA,inf	NA,inf	NA,0.722524	0.000117253	0.000187339
3	chr20:41660744:C:T	41660744	T,NA	C,NA	1,NA	inf,NA	inf,NA	0.824023,NA	0.000117182	0.000185616
3	chr20:41985869:G:A	41985869	A,NA	G,NA	1,NA	-inf,NA	inf,NA	1.15758,NA	0.000116987	0.000191629
3	chr20:40729225:C:T	40729225	NA,T	NA,C	NA,1	NA,inf	NA,inf	NA,0.730337	0.000116959	0.00018713
3	chr20:41266893:T:C	41266893	C,C	T,T	1,1	-inf,inf	inf,inf	4.64034,0.388858	0.000116448	0.0019498
3	chr20:40051409:C:T	40051409	T,T	C,C	1,1	inf,inf	inf,inf	0.983273,0.939515	0.00011616	0.000184824
3	chr20:41109720:C:T	41109720	NA,T	NA,C	NA,1	NA,inf	NA,inf	NA,0.75982	0.00011616	0.0001851
3	chr20:40141926:G:A	40141926	NA,A	NA,G	NA,1	NA,-inf	NA,inf	NA,0.725976	0.000116048	0.000185255
3	chr20:40520152:G:A	40520152	NA,A	NA,G	NA,1	NA,-inf	NA,inf	NA,0.759172	0.000116019	0.000182942
3	chr20:40077611:C:CA	40077611	CA,CA	C,C	1,1	inf,inf	inf,inf	0.537722,1.3576	0.000116017	0.000181147
3	chr20:40742642:G:T	40742642	NA,T	NA,G	NA,1	NA,-inf	NA,inf	NA,0.729258	0.000116011	0.000184437
3	chr20:41625048:A:C	41625048	C,C	A,A	1,1	-inf,inf	inf,inf	2.25766,1.6645	0.000115935	0.000342771
3	chr20:40540320:G:A	40540320	A,NA	G,NA	1,NA	inf,NA	inf,NA	1.13974,NA	0.000115923	0.000204307
3	chr20:41415273:C:T	41415273	T,T	C,C	1,1	-inf,inf	inf,inf	2.67319,0.816019	0.000115711	0.000260819
3	chr20:41407845:A:C	41407845	NA,C	NA,A	NA,1	NA,inf	NA,inf	NA,0.717476	0.00011565	0.000183411
3	chr20:40486976:T:C	40486976	C,C	T,T	1,1	inf,-inf	inf,inf	0.056615,1.71931	0.000115626	0.000182696
3	chr20:40559700:T:C	40559700	NA,C	NA,T	NA,1	NA,inf	NA,inf	NA,0.763525	0.000115598	0.000187298
3	chr20:40519543:TCTA:T	40519543	NA,T	NA,TCTA	NA,1	NA,-inf	NA,inf	NA,0.756787	0.000115591	0.000182272
3	chr20:41868709:A:G	41868709	G,NA	A,NA	1,NA	-inf,NA	inf,NA	1.35866,NA	0.000115507	0.000187725
3	chr20:41256126:A:T	41256126	T,T	A,A	1,1	-inf,inf	inf,inf	0.00493044,1.95444	0.000115371	0.000181682
3	chr20:40513338:T:C	40513338	NA,C	NA,T	NA,1	NA,-inf	NA,inf	NA,0.746263	0.000115354	0.000183105
3	chr20:41886842:C:T	41886842	T,NA	C,NA	1,NA	inf,NA	inf,NA	0.976593,NA	0.000115326	0.000182393
3	chr20:40279336:T:A	40279336	NA,A	NA,T	NA,1	NA,-inf	NA,inf	NA,0.756038	0.000115322	0.000182855
3	chr20:40160427:G:A	40160427	A,NA	G,NA	1,NA	-inf,NA	inf,NA	0.86742,NA	0.000115303	0.000179618
3	chr20:40995723:T:C	40995723	C,C	T,T	1,1	-inf,inf	inf,inf	3.44424,0.662859	0.000115289	0.000424817
3	chr20:41799832:T:C	41799832	NA,C	NA,T	NA,1	NA,inf	NA,inf	NA,0.772636	0.000115287	0.00018455
3	chr20:41407325:G:C	41407325	C,C	G,G	1,1	-inf,inf	inf,inf	3.52246,1.14647	0.000115259	0.00101827
3	chr20:40489305:G:A	40489305	NA,A	NA,G	NA,1	NA,-inf	NA,inf	NA,0.757101	0.000115247	0.000184846
3	chr20:42051990:G:A	42051990	NA,A	NA,G	NA,1	NA,inf	NA,inf	NA,0.781406	0.000115172	0.000184685
3	chr20:40451849:G:T	40451849	NA,T	NA,G	NA,1	NA,inf	NA,inf	NA,0.742695	0.000115161	0.000182728
3	chr20:40535807:A:G	40535807	NA,G	NA,A	NA,1	NA,-inf	NA,inf	NA,0.751228	0.000114925	0.000181321
3	chr20:40586412:G:A	40586412	NA,A	NA,G	NA,1	NA,-inf	NA,inf	NA,0.726877	0.000114924	0.00018259
3	chr20:42024060:T:C	42024060	NA,C	NA,T	NA,1	NA,inf	NA,inf	NA,0.69964	0.000114877	0.000182565
3	chr20:40541835:G:A	40541835	NA,A	NA,G	NA,1	NA,-inf	NA,inf	NA,0.750731	0.000114764	0.000181037
3	chr20:40474918:C:G	40474918	NA,G	NA,C	NA,1	NA,-inf	NA,inf	NA,0.750842	0.000114608	0.000183666
3	chr20:41076906:T:C	41076906	C,C	T,T	1,1	-inf,inf	inf,inf	4.80918,0.118205	0.000114593	0.00212494
3	chr20:41295639:G:A	41295639	A,A	G,G	1,1	-inf,inf	inf,inf	2.58173,0.426041	0.000114573	0.000204961
3	chr20:40362173:G:A	40362173	NA,A	NA,G	NA,1	NA,inf	NA,inf	NA,0.77598	0.000114201	0.000180392
3	chr20:41987026:C:A	41987026	NA,A	NA,C	NA,1	NA,inf	NA,inf	NA,0.722882	0.000114082	0.000181425
3	chr20:40549755:T:G	40549755	NA,G	NA,T	NA,1	NA,inf	NA,inf	NA,0.755214	0.000114005	0.000184681
3	chr20:40266369:C:A	40266369	A,A	C,C	1,1	-inf,inf	inf,inf	0.68171,1.18428	0.000113914	0.000171525
3	chr20:41842982:C:T	41842982	T,T	C,C	1,1	-inf,-inf	inf,inf	1.48131,0.307928	0.000113895	0.000183224
3	chr20:40139474:G:T	40139474	NA,T	NA,G	NA,1	NA,-inf	NA,inf	NA,0.727279	0.000113892	0.000180461
3	chr20:40541064:T:C	40541064	NA,C	NA,T	NA,1	NA,-inf	NA,inf	NA,0.746363	0.000113842	0.000179551
3	chr20:41261187:A:C	41261187	C,C	A,A	1,1	inf,inf	inf,inf	0.0373621,1.95523	0.000113765	0.000179053
3	chr20:40705129:C:T	40705129	T,T	C,C	1,1	-inf,inf	inf,inf	0.182151,1.57711	0.000113713	0.000181383
3	chr20:40189571:T:C	40189571	NA,C	NA,T	NA,1	NA,-inf	NA,inf	NA,0.723527	0.000113483	0.000179789
3	chr20:41559801:A:G	41559801	NA,G	NA,A	NA,1	NA,inf	NA,inf	NA,0.63916	0.000113429	0.000182136
3	chr20:40175316:A:G	40175316	NA,G	NA,A	NA,1	NA,-inf	NA,inf	NA,0.729191	0.000113421	0.000181289
3	chr20:40791313:A:G	40791313	G,NA	A,NA	1,NA	-inf,NA	inf,NA	0.728609,NA	0.000113409	0.00017109
3	chr20:40090727:G:A	40090727	NA,A	NA,G	NA,1	NA,-inf	NA,inf	NA,0.736461	0.00011339	0.000181688
3	chr20:40960197:C:T	40960197	T,T	C,C	1,1	inf,inf	inf,inf	2.14119,0.0551194	0.000113379	0.000196451
3	chr20:41523908:T:C	41523908	C,C	T,T	1,1	-inf,inf	inf,inf	2.63372,0.756138	0.000113321	0.000245719
3	chr20:41252520:G:C	41252520	NA,C	NA,G	NA,1	NA,inf	NA,inf	NA,0.782793	0.000113296	0.000180917
3	chr20:42045418:G:A	42045418	NA,A	NA,G	NA,1	NA,inf	NA,inf	NA,0.690903	0.000113153	0.000179838
3	chr20:40240555:A:G	40240555	NA,G	NA,A	NA,1	NA,-inf	NA,inf	NA,0.717772	0.000113108	0.000179215
3	chr20:42118214:G:T	42118214	NA,T	NA,G	NA,1	NA,inf	NA,inf	NA,0.715769	0.000112517	0.000179705
3	chr20:40793177:T:C	40793177	NA,C	NA,T	NA,1	NA,inf	NA,inf	NA,0.696967	0.000112488	0.000179747
3	chr20:42037217:G:T	42037217	NA,T	NA,G	NA,1	NA,inf	NA,inf	NA,0.687135	0.000112355	0.00017863
3	chr20:40559285:G:A	40559285	A,A	G,G	1,1	inf,inf	inf,inf	2.86786,0.1326	0.000112217	0.000764262
3	chr20:41872485:C:T	41872485	T,NA	C,NA	1,NA	inf,NA	inf,NA	0.912244,NA	0.000112202	0.000178436
3	chr20:40597907:T:C	40597907	NA,C	NA,T	NA,1	NA,-inf	NA,inf	NA,0.736544	0.000112103	0.000178954
3	chr20:41759752:T:A	41759752	A,NA	T,NA	1,NA	-inf,NA	inf,NA	0.936265,NA	0.00011205	0.000179199
3	chr20:41639378:T:A	41639378	A,A	T,T	1,1	-inf,inf	inf,inf	4.48963,2.07574	0.000111996	0.0303033
3	chr20:40492894:C:G	40492894	NA,G	NA,C	NA,1	NA,-inf	NA,inf	NA,0.70799	0.0001119	0.000177384
3	chr20:40671790:C:T	40671790	T,T	C,C	1,1	inf,inf	inf,inf	2.00889,0.485227	0.000111831	0.000382275
3	chr20:41091975:G:A	41091975	A,A	G,G	1,1	-inf,-inf	inf,inf	2.13441,0.0201606	0.000111826	0.000185488
3	chr20:41597796:C:T	41597796	NA,T	NA,C	NA,1	NA,-inf	NA,inf	NA,0.816307	0.0001117	0.000178482
3	chr20:40836505:T:C	40836505	NA,C	NA,T	NA,1	NA,inf	NA,inf	NA,0.709012	0.00011157	0.000179223
3	chr20:41993708:G:C	41993708	C,C	G,G	1,1	-inf,-inf	inf,inf	1.03978,1.10042	0.000111418	0.000182592
3	chr20:40831320:G:A	40831320	NA,A	NA,G	NA,1	NA,-inf	NA,inf	NA,0.729754	0.000111227	0.000176624
3	chr20:40267963:T:C	40267963	C,C	T,T	1,1	inf,-inf	inf,inf	0.685206,1.31857	0.000111101	0.0001808
3	chr20:40429067:T:G	40429067	NA,G	NA,T	NA,1	NA,inf	NA,inf	NA,0.71662	0.000111063	0.000176723
3	chr20:41844641:G:T	41844641	NA,T	NA,G	NA,1	NA,inf	NA,inf	NA,0.777972	0.00011087	0.000176862
3	chr20:41905562:G:A	41905562	A,A	G,G	1,1	inf,-inf	inf,inf	1.85202,0.00786077	0.000110869	0.000178564
3	chr20:40480934:C:T	40480934	NA,T	NA,C	NA,1	NA,-inf	NA,inf	NA,0.729903	0.00011082	0.000177591
3	chr20:40060772:C:T	40060772	T,T	C,C	1,1	inf,inf	inf,inf	0.521386,1.34866	0.000110754	0.000172971
3	chr20:40388729:C:T	40388729	NA,T	NA,C	NA,1	NA,inf	NA,inf	NA,0.739953	0.000110712	0.00017713
3	chr20:40751097:T:A	40751097	NA,A	NA,T	NA,1	NA,inf	NA,inf	NA,0.684543	0.000110351	0.000176201
3	chr20:40268031:C:T	40268031	NA,T	NA,C	NA,1	NA,inf	NA,inf	NA,0.708923	0.000110332	0.000177181
3	chr20:40097729:C:A	40097729	NA,A	NA,C	NA,1	NA,-inf	NA,inf	NA,0.708539	0.00011032	0.000175383
3	chr20:40820259:A:G	40820259	G,G	A,A	1,1	-inf,-inf	inf,inf	0.0198001,1.66482	0.000109942	0.000175279
3	chr20:41343208:T:C	41343208	C,C	T,T	1,1	-inf,inf	inf,inf	0.291817,1.79452	0.000109763	0.000174722
3	chr20:40362432:C:T	40362432	NA,T	NA,C	NA,1	NA,inf	NA,inf	NA,0.749893	0.000109685	0.0001733
3	chr20:42133656:A:C	42133656	NA,C	NA,A	NA,1	NA,-inf	NA,inf	NA,0.737209	0.000109557	0.000170802
3	chr20:40486903:A:G	40486903	NA,G	NA,A	NA,1	NA,-inf	NA,inf	NA,0.721321	0.00010934	0.000175208
3	chr20:41221668:C:G	41221668	G,G	C,C	1,1	-inf,inf	inf,inf	4.77898,0.151778	0.000109333	0.00200902
3	chr20:40518647:A:G	40518647	G,G	A,A	1,1	inf,inf	inf,inf	2.01806,0.90729	0.00010928	0.000462047
3	chr20:40278494:T:A	40278494	NA,A	NA,T	NA,1	NA,-inf	NA,inf	NA,0.721629	0.000109195	0.000173175
3	chr20:41437477:T:A	41437477	A,A	T,T	1,1	-inf,inf	inf,inf	3.44155,1.3835	0.00010915	0.00134841
3	chr20:41074933:A:G	41074933	NA,G	NA,A	NA,1	NA,inf	NA,inf	NA,0.694659	0.000109021	0.000173901
3	chr20:40995829:C:T	40995829	T,T	C,C	1,1	-inf,inf	inf,inf	3.39581,0.661527	0.000109006	0.000391976
3	chr20:40995956:C:A	40995956	A,A	C,C	1,1	-inf,inf	inf,inf	3.46855,0.599563	0.000108998	0.000404686
3	chr20:41192495:C:T	41192495	NA,T	NA,C	NA,1	NA,-inf	NA,inf	NA,0.679727	0.000108944	0.000173875
3	chr20:40061998:G:A	40061998	A,A	G,G	1,1	inf,inf	inf,inf	0.558512,1.30262	0.000108754	0.000170137
3	chr20:40509923:G:T	40509923	NA,T	NA,G	NA,1	NA,-inf	NA,inf	NA,0.720557	0.000108745	0.000171557
3	chr20:40510230:C:T	40510230	NA,T	NA,C	NA,1	NA,-inf	NA,inf	NA,0.720557	0.000108745	0.000171557
3	chr20:42056914:C:G	42056914	NA,G	NA,C	NA,1	NA,inf	NA,inf	NA,0.691319	0.00010874	0.000173063
3	chr20:41143307:T:C	41143307	C,C	T,T	1,1	-inf,inf	inf,inf	4.79051,0.0925648	0.000108733	0.0019955
3	chr20:41145523:T:C	41145523	C,C	T,T	1,1	-inf,inf	inf,inf	4.76215,0.0783458	0.000108523	0.0018858
3	chr20:40576757:G:C	40576757	NA,C	NA,G	NA,1	NA,-inf	NA,inf	NA,0.783585	0.000108362	0.000181632
3	chr20:40079487:A:T	40079487	NA,T	NA,A	NA,1	NA,-inf	NA,inf	NA,0.693368	0.000108332	0.000171414
3	chr20:41003770:G:A	41003770	A,A	G,G	1,1	-inf,-inf	inf,inf	1.02603,1.2822	0.000108285	0.000170405
3	chr20:40429852:T:C	40429852	NA,C	NA,T	NA,1	NA,-inf	NA,inf	NA,0.721393	0.00010826	0.000173245
3	chr20:40399573:T:C	40399573	NA,C	NA,T	NA,1	NA,-inf	NA,inf	NA,0.730715	0.000108138	0.00017213
3	chr20:41753705:G:A	41753705	NA,A	NA,G	NA,1	NA,inf	NA,inf	NA,0.716388	0.000108106	0.000172363
3	chr20:40477814:G:A	40477814	NA,A	NA,G	NA,1	NA,-inf	NA,inf	NA,0.718063	0.000108003	0.000173612
3	chr20:40760804:A:T	40760804	NA,T	NA,A	NA,1	NA,inf	NA,inf	NA,0.675519	0.000107933	0.00017183
3	chr20:41201482:A:G	41201482	G,G	A,A	1,1	-inf,inf	inf,inf	4.71104,0.232754	0.000107916	0.00187289
3	chr20:40955712:A:G	40955712	NA,G	NA,A	NA,1	NA,-inf	NA,inf	NA,0.717483	0.000107802	0.000170784
3	chr20:40303819:G:A	40303819	NA,A	NA,G	NA,1	NA,-inf	NA,inf	NA,0.712807	0.000107801	0.000170973
3	chr20:40825244:C:T	40825244	NA,T	NA,C	NA,1	NA,-inf	NA,inf	NA,0.689602	0.000107728	0.000170183
3	chr20:41868613:G:A	41868613	NA,A	NA,G	NA,1	NA,inf	NA,inf	NA,0.663063	0.000107582	0.000171629
3	chr20:41179720:C:T	41179720	NA,T	NA,C	NA,1	NA,inf	NA,inf	NA,0.858419	0.000107491	0.000172201
3	chr20:40836954:G:A	40836954	NA,A	NA,G	NA,1	NA,inf	NA,inf	NA,0.790988	0.000107415	0.000171414
3	chr20:42010065:G:A	42010065	A,NA	G,NA	1,NA	-inf,NA	inf,NA	0.896499,NA	0.000107334	0.000171177
3	chr20:41159371:A:T	41159371	NA,T	NA,A	NA,1	NA,-inf	NA,inf	NA,0.669352	0.000107236	0.000171148
3	chr20:40770845:A:G	40770845	NA,G	NA,A	NA,1	NA,-inf	NA,inf	NA,0.682135	0.000107104	0.000170685
3	chr20:41223465:AAC:A	41223465	NA,A	NA,AAC	NA,1	NA,-inf	NA,inf	NA,0.73817	0.000107039	0.00016989
3	chr20:41165849:G:A	41165849	A,A	G,G	1,1	-inf,inf	inf,inf	4.73703,0.170778	0.000106994	0.00188693
3	chr20:41647461:C:T	41647461	NA,T	NA,C	NA,1	NA,-inf	NA,inf	NA,0.739907	0.000106962	0.000170315
3	chr20:40844452:C:T	40844452	NA,T	NA,C	NA,1	NA,-inf	NA,inf	NA,0.638302	0.000106943	0.000170377
3	chr20:40246343:G:A	40246343	NA,A	NA,G	NA,1	NA,inf	NA,inf	NA,0.69878	0.000106874	0.000172445
3	chr20:40265679:C:T	40265679	NA,T	NA,C	NA,1	NA,inf	NA,inf	NA,0.689706	0.000106846	0.000171574
3	chr20:40502677:A:G	40502677	G,G	A,A	1,1	inf,inf	inf,inf	1.88275,0.411593	0.000106675	0.000244706
3	chr20:41493363:C:T	41493363	NA,T	NA,C	NA,1	NA,-inf	NA,inf	NA,0.85917	0.000106588	0.000170287
3	chr20:42040359:G:T	42040359	NA,T	NA,G	NA,1	NA,inf	NA,inf	NA,0.728132	0.000106541	0.000170801
3	chr20:41796847:G:A	41796847	NA,A	NA,G	NA,1	NA,inf	NA,inf	NA,0.688666	0.000106434	0.000170734
3	chr20:40968997:C:A	40968997	A,A	C,C	1,1	inf,inf	inf,inf	1.98571,0.278565	0.000106384	0.000182299
3	chr20:41842021:T:C	41842021	C,C	T,T	1,1	-inf,inf	inf,inf	1.70433,0.221585	0.00010634	0.000172238
3	chr20:42107254:C:T	42107254	T,T	C,C	1,1	-inf,inf	inf,inf	0.154171,1.50453	0.000106205	0.000165237
3	chr20:42130439:T:C	42130439	NA,C	NA,T	NA,1	NA,-inf	NA,inf	NA,0.716773	0.000106181	0.000165595
3	chr20:40092816:T:C	40092816	NA,C	NA,T	NA,1	NA,-inf	NA,inf	NA,0.681232	0.000106175	0.000169033
3	chr20:41775415:G:A	41775415	NA,A	NA,G	NA,1	NA,inf	NA,inf	NA,0.717731	0.000106094	0.000169792
3	chr20:41702002:T:C	41702002	C,NA	T,NA	1,NA	inf,NA	inf,NA	0.771739,NA	0.000106025	0.000167971
3	chr20:40402712:G:A	40402712	NA,A	NA,G	NA,1	NA,inf	NA,inf	NA,0.698953	0.000106004	0.000169369
3	chr20:41896459:T:C	41896459	C,C	T,T	1,1	inf,-inf	inf,inf	0.532101,1.29801	0.00010596	0.00016868
3	chr20:42030653:A:G	42030653	G,G	A,A	1,1	inf,-inf	inf,inf	0.773828,1.17398	0.000105935	0.000162753
3	chr20:41891462:A:C	41891462	NA,C	NA,A	NA,1	NA,inf	NA,inf	NA,0.636061	0.000105869	0.000168692
3	chr20:40085847:T:C	40085847	NA,C	NA,T	NA,1	NA,-inf	NA,inf	NA,0.678895	0.000105806	0.000168446
3	chr20:42049063:G:A	42049063	A,A	G,G	1,1	-inf,inf	inf,inf	0.429628,1.31417	0.000105765	0.000163129
3	chr20:40406769:C:T	40406769	NA,T	NA,C	NA,1	NA,-inf	NA,inf	NA,0.71543	0.000105726	0.000168298
3	chr20:40054783:C:T	40054783	NA,T	NA,C	NA,1	NA,-inf	NA,inf	NA,0.673332	0.000105698	0.000167407
3	chr20:40088761:T:C	40088761	NA,C	NA,T	NA,1	NA,-inf	NA,inf	NA,0.678164	0.00010569	0.000168263
3	chr20:40093730:C:T	40093730	NA,T	NA,C	NA,1	NA,-inf	NA,inf	NA,0.677723	0.000105617	0.000168146
3	chr20:40088109:C:G	40088109	NA,G	NA,C	NA,1	NA,-inf	NA,inf	NA,0.677723	0.000105617	0.000168146
3	chr20:40465400:A:G	40465400	NA,G	NA,A	NA,1	NA,-inf	NA,inf	NA,0.697979	0.000105594	0.000169308
3	chr20:40092808:T:C	40092808	NA,C	NA,T	NA,1	NA,-inf	NA,inf	NA,0.677455	0.000105575	0.00016808
3	chr20:42030937:C:T	42030937	T,T	C,C	1,1	inf,-inf	inf,inf	0.721918,1.22569	0.000105537	0.000162012
3	chr20:40268990:C:A	40268990	NA,A	NA,C	NA,1	NA,inf	NA,inf	NA,0.680851	0.000105504	0.000169394
3	chr20:41472045:CCA:C	41472045	C,C	CCA,CCA	1,1	-inf,inf	inf,inf	2.42907,1.21703	0.000105486	0.000263758
3	chr20:40452724:GT:G	40452724	NA,G	NA,GT	NA,1	NA,inf	NA,inf	NA,0.686593	0.000105461	0.000167407
3	chr20:41780255:C:T	41780255	T,NA	C,NA	1,NA	-inf,NA	inf,NA	0.950811,NA	0.000105458	0.000169331
3	chr20:40121569:C:T	40121569	NA,T	NA,C	NA,1	NA,-inf	NA,inf	NA,0.683383	0.00010542	0.000168295
3	chr20:41680675:T:C	41680675	NA,C	NA,T	NA,1	NA,inf	NA,inf	NA,0.720618	0.000105277	0.000168453
3	chr20:40546240:T:G	40546240	G,G	T,T	1,1	inf,inf	inf,inf	2.82882,0.0623646	0.000105248	0.000669553
3	chr20:40925466:C:A	40925466	NA,A	NA,C	NA,1	NA,inf	NA,inf	NA,0.819992	0.000105193	0.00016823
3	chr20:41013505:C:A	41013505	NA,A	NA,C	NA,1	NA,-inf	NA,inf	NA,0.74039	0.000105168	0.000168656
3	chr20:41680247:G:A	41680247	NA,A	NA,G	NA,1	NA,inf	NA,inf	NA,0.719529	0.000105093	0.000168162
3	chr20:41152075:AGCTCC:A	41152075	NA,A	NA,AGCTCC	NA,1	NA,inf	NA,inf	NA,0.683627	0.000105091	0.000167545
3	chr20:41152072:C:CA	41152072	NA,CA	NA,C	NA,1	NA,inf	NA,inf	NA,0.683627	0.000105091	0.000167545
3	chr20:40128587:T:C	40128587	NA,C	NA,T	NA,1	NA,-inf	NA,inf	NA,0.662546	0.000105003	0.000167389
3	chr20:40950916:G:A	40950916	NA,A	NA,G	NA,1	NA,inf	NA,inf	NA,0.838728	0.000104955	0.000167622
3	chr20:42135035:A:G	42135035	NA,G	NA,A	NA,1	NA,-inf	NA,inf	NA,0.672086	0.000104954	0.000167129
3	chr20:41370355:G:A	41370355	NA,A	NA,G	NA,1	NA,inf	NA,inf	NA,0.914721	0.000104637	0.000167306
3	chr20:41179410:C:G	41179410	NA,G	NA,C	NA,1	NA,-inf	NA,inf	NA,0.654135	0.000104625	0.000166975
3	chr20:42103468:T:G	42103468	NA,G	NA,T	NA,1	NA,-inf	NA,inf	NA,0.643739	0.000104579	0.000165747
3	chr20:40855194:C:CA	40855194	NA,CA	NA,C	NA,1	NA,-inf	NA,inf	NA,0.717669	0.000104528	0.00016392
3	chr20:41950781:G:A	41950781	A,A	G,G	1,1	-inf,-inf	inf,inf	1.68278,0.102406	0.000104503	0.000170103
3	chr20:42022443:A:C	42022443	C,C	A,A	1,1	-inf,inf	inf,inf	1.41341,0.507855	0.000104385	0.000163473
3	chr20:41702471:G:T	41702471	NA,T	NA,G	NA,1	NA,inf	NA,inf	NA,0.611613	0.00010403	0.000165491
3	chr20:40734657:C:T	40734657	NA,T	NA,C	NA,1	NA,-inf	NA,inf	NA,0.639734	0.000104015	0.000165234
3	chr20:41883252:A:T	41883252	T,T	A,A	1,1	inf,-inf	inf,inf	1.79545,0.161759	0.000103973	0.000168627
3	chr20:40565603:G:A	40565603	A,A	G,G	1,1	inf,inf	inf,inf	0.807783,1.77388	0.000103881	0.000293995
3	chr20:42129642:G:A	42129642	NA,A	NA,G	NA,1	NA,-inf	NA,inf	NA,0.665812	0.000103809	0.000165366
3	chr20:42133462:T:C	42133462	NA,C	NA,T	NA,1	NA,-inf	NA,inf	NA,0.66544	0.000103793	0.000165263
3	chr20:40585087:TCA:T	40585087	T,NA	TCA,NA	1,NA	inf,NA	inf,NA	1.07875,NA	0.000103775	0.000180782
3	chr20:41217522:C:T	41217522	NA,T	NA,C	NA,1	NA,inf	NA,inf	NA,0.827334	0.000103747	0.000165826
3	chr20:41231041:A:C	41231041	NA,C	NA,A	NA,1	NA,inf	NA,inf	NA,0.827334	0.000103747	0.000165826
3	chr20:41240201:A:G	41240201	NA,G	NA,A	NA,1	NA,inf	NA,inf	NA,0.827334	0.000103747	0.000165826
3	chr20:41896333:A:T	41896333	T,T	A,A	1,1	inf,-inf	inf,inf	0.516371,1.29801	0.000103735	0.00016514
3	chr20:40421409:A:T	40421409	NA,T	NA,A	NA,1	NA,inf	NA,inf	NA,0.672582	0.000103703	0.000165053
3	chr20:41546577:A:G	41546577	G,G	A,A	1,1	-inf,inf	inf,inf	2.82106,0.140191	0.000103651	0.000210829
3	chr20:41864875:T:C	41864875	NA,C	NA,T	NA,1	NA,inf	NA,inf	NA,0.742415	0.000103621	0.000165818
3	chr20:40948591:GA:G	40948591	NA,G	NA,GA	NA,1	NA,-inf	NA,inf	NA,0.710311	0.000103522	0.000164091
3	chr20:42056165:A:G	42056165	NA,G	NA,A	NA,1	NA,inf	NA,inf	NA,0.659593	0.000103452	0.000164664
3	chr20:40495078:C:T	40495078	NA,T	NA,C	NA,1	NA,-inf	NA,inf	NA,0.656474	0.000103447	0.000163986
3	chr20:41590498:A:C	41590498	C,NA	A,NA	1,NA	-inf,NA	inf,NA	0.629604,NA	0.000103442	0.000162142
3	chr20:41773252:C:T	41773252	T,T	C,C	1,1	inf,inf	inf,inf	1.18741,1.08306	0.000103396	0.000167082
3	chr20:40611714:T:C	40611714	NA,C	NA,T	NA,1	NA,inf	NA,inf	NA,0.673402	0.000103361	0.000164408
3	chr20:40987628:A:C	40987628	C,C	A,A	1,1	-inf,inf	inf,inf	3.34856,0.629663	0.000103298	0.00035596
3	chr20:41446054:G:A	41446054	NA,A	NA,G	NA,1	NA,inf	NA,inf	NA,0.646658	0.000103237	0.000163951
3	chr20:41400930:C:T	41400930	T,T	C,C	1,1	-inf,inf	inf,inf	2.52065,1.024	0.000103215	0.000246375
3	chr20:40352249:T:TA	40352249	TA,TA	T,T	1,1	inf,inf	inf,inf	0.444898,1.47157	0.000103133	0.000174403
3	chr20:41333661:A:C	41333661	NA,C	NA,A	NA,1	NA,-inf	NA,inf	NA,0.728412	0.00010313	0.000164231
3	chr20:41728325:T:C	41728325	NA,C	NA,T	NA,1	NA,inf	NA,inf	NA,0.695384	0.000103114	0.000165257
3	chr20:40240457:A:G	40240457	NA,G	NA,A	NA,1	NA,inf	NA,inf	NA,0.672524	0.000103091	0.000165031
3	chr20:40985778:C:T	40985778	NA,T	NA,C	NA,1	NA,inf	NA,inf	NA,0.889368	0.00010307	0.000166079
3	chr20:40442595:G:T	40442595	NA,T	NA,G	NA,1	NA,-inf	NA,inf	NA,0.699257	0.000102853	0.000163753
3	chr20:40852728:T:G	40852728	NA,G	NA,T	NA,1	NA,inf	NA,inf	NA,0.749947	0.000102807	0.000163889
3	chr20:42033954:A:G	42033954	NA,G	NA,A	NA,1	NA,-inf	NA,inf	NA,0.679889	0.000102748	0.000164104
3	chr20:41044115:A:G	41044115	G,NA	A,NA	1,NA	-inf,NA	inf,NA	0.947541,NA	0.000102714	0.00016272
3	chr20:41967257:T:C	41967257	NA,C	NA,T	NA,1	NA,-inf	NA,inf	NA,0.639628	0.000102709	0.000162692
3	chr20:40238778:C:A	40238778	NA,A	NA,C	NA,1	NA,inf	NA,inf	NA,0.668196	0.000102665	0.000164635
3	chr20:40418146:C:T	40418146	T,NA	C,NA	1,NA	-inf,NA	inf,NA	0.842381,NA	0.000102664	0.000163594
3	chr20:40979256:T:C	40979256	NA,C	NA,T	NA,1	NA,inf	NA,inf	NA,0.64663	0.000102566	0.000163661
3	chr20:40123067:G:A	40123067	A,A	G,G	1,1	inf,inf	inf,inf	1.22339,0.642443	0.000102537	0.000166377
3	chr20:40476360:TCCC:T	40476360	NA,T	NA,TCCC	NA,1	NA,-inf	NA,inf	NA,0.677994	0.00010252	0.000164236
3	chr20:40476364:C:CTGACTATG	40476364	NA,CTGACTATG	NA,C	NA,1	NA,-inf	NA,inf	NA,0.677994	0.00010252	0.000164236
3	chr20:42132277:T:C	42132277	NA,C	NA,T	NA,1	NA,-inf	NA,inf	NA,0.693578	0.000102514	0.000159965
3	chr20:40737174:C:T	40737174	NA,T	NA,C	NA,1	NA,inf	NA,inf	NA,0.635952	0.000102511	0.000163637
3	chr20:40735974:T:C	40735974	NA,C	NA,T	NA,1	NA,inf	NA,inf	NA,0.635952	0.000102511	0.000163637
3	chr20:42046594:G:A	42046594	NA,A	NA,G	NA,1	NA,inf	NA,inf	NA,0.627429	0.000102476	0.000162889
3	chr20:41888382:T:C	41888382	NA,C	NA,T	NA,1	NA,inf	NA,inf	NA,0.699983	0.000102383	0.000163363
3	chr20:40368426:T:A	40368426	A,A	T,T	1,1	inf,inf	inf,inf	0.714886,1.28895	0.000102298	0.000176649
3	chr20:40548989:G:A	40548989	NA,A	NA,G	NA,1	NA,-inf	NA,inf	NA,0.674883	0.000102244	0.000164881
3	chr20:41887405:C:T	41887405	NA,T	NA,C	NA,1	NA,inf	NA,inf	NA,0.614559	0.000102215	0.000162863
3	chr20:42136342:A:C	42136342	NA,C	NA,A	NA,1	NA,-inf	NA,inf	NA,0.65431	0.000102064	0.000162608
3	chr20:40536742:A:G	40536742	G,G	A,A	1,1	inf,-inf	inf,inf	1.74422,0.385949	0.000102037	0.000206691
3	chr20:41168698:C:T	41168698	NA,T	NA,C	NA,1	NA,inf	NA,inf	NA,0.664234	0.000102035	0.000162675
3	chr20:41146426:C:T	41146426	NA,T	NA,C	NA,1	NA,inf	NA,inf	NA,0.664234	0.000102035	0.000162675
3	chr20:40814361:G:A	40814361	NA,A	NA,G	NA,1	NA,-inf	NA,inf	NA,0.666242	0.000101993	0.000163522
3	chr20:41249534:C:T	41249534	NA,T	NA,C	NA,1	NA,inf	NA,inf	NA,0.713447	0.000101988	0.000162804
3	chr20:40820954:G:A	40820954	NA,A	NA,G	NA,1	NA,-inf	NA,inf	NA,0.669211	0.000101948	0.000163415
3	chr20:42068611:C:T	42068611	NA,T	NA,C	NA,1	NA,inf	NA,inf	NA,0.646831	0.00010192	0.000162709
3	chr20:40505853:G:A	40505853	A,NA	G,NA	1,NA	-inf,NA	inf,NA	0.726929,NA	0.000101898	0.000155332
3	chr20:41152082:T:TGGA	41152082	NA,TGGA	NA,T	NA,1	NA,inf	NA,inf	NA,0.66325	0.000101886	0.000162437
3	chr20:40654601:T:C	40654601	NA,C	NA,T	NA,1	NA,inf	NA,inf	NA,0.657703	0.000101869	0.000160891
3	chr20:41412696:G:A	41412696	A,NA	G,NA	1,NA	-inf,NA	inf,NA	0.621932,NA	0.000101835	0.000159641
3	chr20:40853732:G:A	40853732	NA,A	NA,G	NA,1	NA,-inf	NA,inf	NA,0.673211	0.000101815	0.000161726
3	chr20:40639031:G:A	40639031	A,NA	G,NA	1,NA	-inf,NA	inf,NA	0.913575,NA	0.000101797	0.000169435
3	chr20:40941675:T:A	40941675	A,A	T,T	1,1	inf,inf	inf,inf	1.14645,0.192043	0.000101744	0.000165345
3	chr20:40589284:A:C	40589284	C,C	A,A	1,1	inf,inf	inf,inf	1.88852,0.295351	0.000101704	0.000214204
3	chr20:41209416:A:G	41209416	G,G	A,A	1,1	-inf,inf	inf,inf	4.65967,0.207289	0.000101656	0.00166876
3	chr20:40376787:A:T	40376787	NA,T	NA,A	NA,1	NA,-inf	NA,inf	NA,0.688521	0.000101553	0.000163495
3	chr20:41397076:A:AT	41397076	AT,NA	A,NA	1,NA	inf,NA	inf,NA	1.46974,NA	0.000101542	0.000171389
3	chr20:41001198:A:G	41001198	NA,G	NA,A	NA,1	NA,-inf	NA,inf	NA,0.652121	0.000101528	0.000162716
3	chr20:40064263:T:C	40064263	C,C	T,T	1,1	inf,inf	inf,inf	0.537749,1.28236	0.000101492	0.00015855
3	chr20:40668734:G:A	40668734	NA,A	NA,G	NA,1	NA,inf	NA,inf	NA,0.654201	0.000101392	0.00016277
3	chr20:40090209:A:G	40090209	NA,G	NA,A	NA,1	NA,-inf	NA,inf	NA,0.65103	0.000101391	0.000161425
3	chr20:41731047:A:G	41731047	NA,G	NA,A	NA,1	NA,inf	NA,inf	NA,0.684089	0.00010137	0.000162427
3	chr20:40225142:C:T	40225142	T,NA	C,NA	1,NA	inf,NA	inf,NA	0.899,NA	0.000101362	0.000164589
3	chr20:40794314:A:T	40794314	NA,T	NA,A	NA,1	NA,-inf	NA,inf	NA,0.585582	0.00010124	0.000162276
3	chr20:40928384:G:A	40928384	NA,A	NA,G	NA,1	NA,inf	NA,inf	NA,0.793144	0.000101152	0.000161775
3	chr20:40576367:T:C	40576367	C,C	T,T	1,1	inf,inf	inf,inf	1.88257,0.299242	0.000101118	0.000212911
3	chr20:40540223:A:T	40540223	NA,T	NA,A	NA,1	NA,-inf	NA,inf	NA,0.639078	0.000101078	0.000160289
3	chr20:41087445:G:A	41087445	NA,A	NA,G	NA,1	NA,-inf	NA,inf	NA,0.714571	0.000100926	0.000162044
3	chr20:41011665:C:T	41011665	T,T	C,C	1,1	-inf,-inf	inf,inf	1.21742,1.04273	0.000100915	0.000159712
3	chr20:40974945:C:A	40974945	NA,A	NA,C	NA,1	NA,inf	NA,inf	NA,0.644454	0.000100882	0.000160961
3	chr20:40969177:T:C	40969177	NA,C	NA,T	NA,1	NA,inf	NA,inf	NA,0.62041	0.000100827	0.000162439
3	chr20:40275031:C:T	40275031	T,NA	C,NA	1,NA	inf,NA	inf,NA	1.15425,NA	0.000100606	0.000183269
3	chr20:41978534:G:A	41978534	A,A	G,G	1,1	-inf,-inf	inf,inf	0.867683,1.15756	0.000100519	0.000163502
3	chr20:40660004:T:C	40660004	C,NA	T,NA	1,NA	inf,NA	inf,NA	0.951269,NA	0.000100459	0.000173127
3	chr20:41022780:C:T	41022780	T,T	C,C	1,1	-inf,-inf	inf,inf	1.08516,1.29011	0.000100458	0.000160044
3	chr20:40083005:G:A	40083005	A,NA	G,NA	1,NA	inf,NA	inf,NA	0.568579,NA	0.000100433	0.000153519
3	chr20:40152829:T:C	40152829	NA,C	NA,T	NA,1	NA,-inf	NA,inf	NA,0.637511	0.00010029	0.000158628
3	chr20:41146297:C:G	41146297	NA,G	NA,C	NA,1	NA,inf	NA,inf	NA,0.590556	0.000100256	0.000161273
3	chr20:40911889:A:G	40911889	NA,G	NA,A	NA,1	NA,-inf	NA,inf	NA,0.686079	0.000100198	0.000159378
3	chr20:42085158:A:T	42085158	T,T	A,A	1,1	-inf,inf	inf,inf	0.905734,0.952867	0.000100061	0.000155708
3	chr20:40070575:G:T	40070575	NA,T	NA,G	NA,1	NA,-inf	NA,inf	NA,0.642078	0.000100034	0.000159345
3	chr20:41537345:T:C	41537345	NA,C	NA,T	NA,1	NA,-inf	NA,inf	NA,0.700612	9.99359e-05	0.00015928
3	chr20:41992302:A:T	41992302	T,NA	A,NA	1,NA	-inf,NA	inf,NA	1.05684,NA	9.99053e-05	0.000163426
3	chr20:40998599:A:G	40998599	NA,G	NA,A	NA,1	NA,-inf	NA,inf	NA,0.64086	9.98887e-05	0.000160093
3	chr20:40692010:G:A	40692010	A,NA	G,NA	1,NA	-inf,NA	inf,NA	0.905856,NA	9.98303e-05	0.000174116
3	chr20:41233225:C:T	41233225	NA,T	NA,C	NA,1	NA,inf	NA,inf	NA,0.636128	9.97306e-05	0.00015907
3	chr20:40977865:G:A	40977865	NA,A	NA,G	NA,1	NA,inf	NA,inf	NA,0.627461	9.9579e-05	0.000158882
3	chr20:41399096:T:A	41399096	A,NA	T,NA	1,NA	inf,NA	inf,NA	0.912601,NA	9.9573e-05	0.000153948
3	chr20:41074997:C:A	41074997	NA,A	NA,C	NA,1	NA,inf	NA,inf	NA,0.652035	9.95639e-05	0.000158737
3	chr20:40417037:A:G	40417037	NA,G	NA,A	NA,1	NA,inf	NA,inf	NA,0.641793	9.94931e-05	0.000159121
3	chr20:40614698:T:C	40614698	NA,C	NA,T	NA,1	NA,-inf	NA,inf	NA,0.622326	9.94875e-05	0.000158382
3	chr20:40405272:T:C	40405272	NA,C	NA,T	NA,1	NA,-inf	NA,inf	NA,0.63379	9.92808e-05	0.00015735
3	chr20:41977481:C:G	41977481	G,G	C,C	1,1	inf,-inf	inf,inf	0.83893,1.1416	9.92692e-05	0.000154425
3	chr20:42126815:G:A	42126815	NA,A	NA,G	NA,1	NA,-inf	NA,inf	NA,0.635226	9.92558e-05	0.000158104
3	chr20:41698469:G:T	41698469	NA,T	NA,G	NA,1	NA,inf	NA,inf	NA,0.682102	9.92442e-05	0.000158865
3	chr20:42127526:G:C	42127526	NA,C	NA,G	NA,1	NA,inf	NA,inf	NA,0.62753	9.9173e-05	0.000158633
3	chr20:42046727:C:T	42046727	NA,T	NA,C	NA,1	NA,inf	NA,inf	NA,0.606964	9.91109e-05	0.000157564
3	chr20:41247688:C:T	41247688	NA,T	NA,C	NA,1	NA,-inf	NA,inf	NA,0.685138	9.89575e-05	0.00015711
3	chr20:40216674:G:A	40216674	NA,A	NA,G	NA,1	NA,inf	NA,inf	NA,0.656554	9.89065e-05	0.000158541
3	chr20:40927918:C:T	40927918	NA,T	NA,C	NA,1	NA,inf	NA,inf	NA,0.627234	9.88651e-05	0.000157867
3	chr20:40572735:G:A	40572735	A,A	G,G	1,1	inf,inf	inf,inf	1.8346,0.347879	9.88024e-05	0.000207316
3	chr20:41723828:A:T	41723828	NA,T	NA,A	NA,1	NA,inf	NA,inf	NA,0.666277	9.86726e-05	0.000158105
3	chr20:40848809:T:C	40848809	NA,C	NA,T	NA,1	NA,inf	NA,inf	NA,0.614553	9.86529e-05	0.0001584
3	chr20:40193830:G:A	40193830	A,NA	G,NA	1,NA	inf,NA	inf,NA	0.953672,NA	9.86233e-05	0.000162338
3	chr20:40217039:A:G	40217039	NA,G	NA,A	NA,1	NA,inf	NA,inf	NA,0.654244	9.8461e-05	0.000157839
3	chr20:40594209:T:C	40594209	C,C	T,T	1,1	inf,inf	inf,inf	1.86612,0.299733	9.83977e-05	0.000206733
3	chr20:40463263:C:G	40463263	NA,G	NA,C	NA,1	NA,-inf	NA,inf	NA,0.65773	9.83902e-05	0.000157982
3	chr20:41487504:G:A	41487504	NA,A	NA,G	NA,1	NA,-inf	NA,inf	NA,0.802137	9.83848e-05	0.000157168
3	chr20:40670812:T:C	40670812	C,C	T,T	1,1	inf,inf	inf,inf	1.9384,0.495555	9.83661e-05	0.000332248
3	chr20:40584663:G:A	40584663	NA,A	NA,G	NA,1	NA,inf	NA,inf	NA,0.694213	9.83098e-05	0.00016172
3	chr20:40392690:A:G	40392690	G,G	A,A	1,1	inf,inf	inf,inf	0.788211,1.26979	9.82764e-05	0.00017206
3	chr20:40672844:T:G	40672844	G,NA	T,NA	1,NA	-inf,NA	inf,NA	0.893495,NA	9.8173e-05	0.000172139
3	chr20:41152292:G:A	41152292	A,A	G,G	1,1	-inf,-inf	inf,inf	2.87918,0.200812	9.81013e-05	0.000193039
3	chr20:40747803:C:T	40747803	NA,T	NA,C	NA,1	NA,inf	NA,inf	NA,0.669316	9.79849e-05	0.000158846
3	chr20:41134016:G:A	41134016	NA,A	NA,G	NA,1	NA,inf	NA,inf	NA,0.634304	9.75993e-05	0.000155597
3	chr20:41208177:T:C	41208177	NA,C	NA,T	NA,1	NA,inf	NA,inf	NA,0.634201	9.75848e-05	0.000155581
3	chr20:41928546:C:T	41928546	NA,T	NA,C	NA,1	NA,inf	NA,inf	NA,0.700142	9.75574e-05	0.00015604
3	chr20:42025990:A:G	42025990	NA,G	NA,A	NA,1	NA,inf	NA,inf	NA,0.610081	9.75216e-05	0.000154646
3	chr20:42103379:A:G	42103379	NA,G	NA,A	NA,1	NA,-inf	NA,inf	NA,0.606857	9.74441e-05	0.000154524
3	chr20:41113372:CTTAT:C	41113372	NA,C	NA,CTTAT	NA,1	NA,-inf	NA,inf	NA,0.674089	9.73617e-05	0.000154583
3	chr20:40767954:T:C	40767954	NA,C	NA,T	NA,1	NA,inf	NA,inf	NA,0.642208	9.73429e-05	0.000157567
3	chr20:40663729:GA:G	40663729	NA,G	NA,GA	NA,1	NA,inf	NA,inf	NA,0.626829	9.73306e-05	0.000156678
3	chr20:40576482:C:G	40576482	G,G	C,C	1,1	inf,inf	inf,inf	1.8581,0.300003	9.72505e-05	0.000204157
3	chr20:41168059:G:A	41168059	NA,A	NA,G	NA,1	NA,inf	NA,inf	NA,0.632219	9.71605e-05	0.000154914
3	chr20:40462673:C:T	40462673	NA,T	NA,C	NA,1	NA,-inf	NA,inf	NA,0.648929	9.70751e-05	0.000155914
3	chr20:40977226:G:A	40977226	NA,A	NA,G	NA,1	NA,inf	NA,inf	NA,0.583781	9.70107e-05	0.000155919
3	chr20:42123013:T:A	42123013	NA,A	NA,T	NA,1	NA,inf	NA,inf	NA,0.627349	9.70013e-05	0.000153831
3	chr20:40946998:G:A	40946998	A,A	G,G	1,1	inf,inf	inf,inf	1.22068,0.759939	9.69816e-05	0.000159699
3	chr20:42034726:T:A	42034726	NA,A	NA,T	NA,1	NA,-inf	NA,inf	NA,0.593507	9.69748e-05	0.00015461
3	chr20:40573001:A:G	40573001	G,G	A,A	1,1	inf,inf	inf,inf	1.73302,0.483175	9.68413e-05	0.000201577
3	chr20:41450773:G:A	41450773	NA,A	NA,G	NA,1	NA,-inf	NA,inf	NA,0.681551	9.6796e-05	0.000154335
3	chr20:40231350:G:A	40231350	A,NA	G,NA	1,NA	-inf,NA	inf,NA	0.890162,NA	9.67397e-05	0.000161266
3	chr20:40993012:C:G	40993012	G,G	C,C	1,1	-inf,inf	inf,inf	3.56073,0.405968	9.67342e-05	0.000368048
3	chr20:41386934:G:A	41386934	A,A	G,G	1,1	-inf,-inf	inf,inf	0.369739,1.73257	9.66756e-05	0.000156606
3	chr20:40503486:A:G	40503486	NA,G	NA,A	NA,1	NA,inf	NA,inf	NA,0.641941	9.66497e-05	0.000157445
3	chr20:41374807:C:T	41374807	NA,T	NA,C	NA,1	NA,-inf	NA,inf	NA,0.69377	9.6228e-05	0.000154433
3	chr20:41443086:C:T	41443086	NA,T	NA,C	NA,1	NA,inf	NA,inf	NA,0.600363	9.621e-05	0.000152842
3	chr20:40592754:T:G	40592754	NA,G	NA,T	NA,1	NA,-inf	NA,inf	NA,0.612326	9.61276e-05	0.000152838
3	chr20:41240021:G:A	41240021	A,A	G,G	1,1	-inf,inf	inf,inf	1.35671,0.973695	9.61151e-05	0.000159904
3	chr20:41851331:G:A	41851331	NA,A	NA,G	NA,1	NA,-inf	NA,inf	NA,0.725768	9.60966e-05	0.000151554
3	chr20:41444990:T:C	41444990	NA,C	NA,T	NA,1	NA,inf	NA,inf	NA,0.599565	9.60951e-05	0.000152661
3	chr20:41770445:C:G	41770445	NA,G	NA,C	NA,1	NA,-inf	NA,inf	NA,0.679118	9.59923e-05	0.000154578
3	chr20:40167304:G:A	40167304	NA,A	NA,G	NA,1	NA,-inf	NA,inf	NA,0.616844	9.59708e-05	0.000152406
3	chr20:40846089:C:A	40846089	A,NA	C,NA	1,NA	inf,NA	inf,NA	0.665537,NA	9.58334e-05	0.000147325
3	chr20:40551338:C:T	40551338	T,NA	C,NA	1,NA	-inf,NA	inf,NA	0.885099,NA	9.58225e-05	0.000163549
3	chr20:40530634:GC:G	40530634	NA,G	NA,GC	NA,1	NA,-inf	NA,inf	NA,0.669488	9.57354e-05	0.00015881
3	chr20:41525069:C:T	41525069	NA,T	NA,C	NA,1	NA,inf	NA,inf	NA,0.776875	9.57326e-05	0.000153664
3	chr20:41883169:T:C	41883169	C,C	T,T	1,1	inf,-inf	inf,inf	1.0357,0.781777	9.57034e-05	0.000151753
3	chr20:41430805:C:A	41430805	NA,A	NA,C	NA,1	NA,inf	NA,inf	NA,0.596961	9.56909e-05	0.000152007
3	chr20:42080391:G:T	42080391	NA,T	NA,G	NA,1	NA,inf	NA,inf	NA,0.629595	9.56333e-05	0.000151556
3	chr20:41435064:C:T	41435064	NA,T	NA,C	NA,1	NA,inf	NA,inf	NA,0.59655	9.5631e-05	0.000151912
3	chr20:41068690:C:T	41068690	NA,T	NA,C	NA,1	NA,inf	NA,inf	NA,0.619747	9.55543e-05	0.00015233
3	chr20:40216788:C:G	40216788	NA,G	NA,C	NA,1	NA,inf	NA,inf	NA,0.633284	9.55455e-05	0.00015314
3	chr20:40670697:T:G	40670697	NA,G	NA,T	NA,1	NA,inf	NA,inf	NA,0.606209	9.54715e-05	0.000153298
3	chr20:40995084:T:C	40995084	C,C	T,T	1,1	-inf,inf	inf,inf	3.28531,0.654503	9.54705e-05	0.000325082
3	chr20:41307780:C:A	41307780	NA,A	NA,C	NA,1	NA,-inf	NA,inf	NA,0.660212	9.54387e-05	0.000151541
3	chr20:41365525:C:T	41365525	NA,T	NA,C	NA,1	NA,-inf	NA,inf	NA,0.706351	9.54089e-05	0.000154149
3	chr20:40757477:T:G	40757477	NA,G	NA,T	NA,1	NA,-inf	NA,inf	NA,0.605206	9.53831e-05	0.000152161
3	chr20:40941012:T:C	40941012	C,C	T,T	1,1	inf,inf	inf,inf	1.12182,0.178417	9.53758e-05	0.000154799
3	chr20:40339769:A:T	40339769	NA,T	NA,A	NA,1	NA,inf	NA,inf	NA,0.612083	9.53378e-05	0.000151802
3	chr20:41309314:C:T	41309314	NA,T	NA,C	NA,1	NA,-inf	NA,inf	NA,0.659409	9.53291e-05	0.000151368
3	chr20:41872753:G:C	41872753	C,NA	G,NA	1,NA	inf,NA	inf,NA	0.776488,NA	9.52986e-05	0.000152077
3	chr20:40969556:A:G	40969556	NA,G	NA,A	NA,1	NA,inf	NA,inf	NA,0.59808	9.52151e-05	0.000151929
3	chr20:40554842:C:T	40554842	NA,T	NA,C	NA,1	NA,inf	NA,inf	NA,0.673411	9.51858e-05	0.000156521
3	chr20:40774774:C:G	40774774	NA,G	NA,C	NA,1	NA,inf	NA,inf	NA,0.583501	9.51423e-05	0.000152082
3	chr20:40215765:G:C	40215765	NA,C	NA,G	NA,1	NA,inf	NA,inf	NA,0.631849	9.51238e-05	0.000152468
3	chr20:40351423:C:T	40351423	NA,T	NA,C	NA,1	NA,-inf	NA,inf	NA,0.635915	9.51109e-05	0.000153034
3	chr20:40536896:T:A	40536896	NA,A	NA,T	NA,1	NA,inf	NA,inf	NA,0.610512	9.50376e-05	0.000151582
3	chr20:41449091:T:C	41449091	NA,C	NA,T	NA,1	NA,inf	NA,inf	NA,0.593088	9.50372e-05	0.000150992
3	chr20:41021625:C:T	41021625	NA,T	NA,C	NA,1	NA,inf	NA,inf	NA,0.636554	9.50315e-05	0.000151582
3	chr20:40245666:T:C	40245666	NA,C	NA,T	NA,1	NA,inf	NA,inf	NA,0.620934	9.4989e-05	0.000153123
3	chr20:40244616:C:T	40244616	NA,T	NA,C	NA,1	NA,inf	NA,inf	NA,0.620934	9.4989e-05	0.000153123
3	chr20:41441375:G:A	41441375	NA,A	NA,G	NA,1	NA,-inf	NA,inf	NA,0.66649	9.49878e-05	0.000151443
3	chr20:40946178:C:T	40946178	NA,T	NA,C	NA,1	NA,-inf	NA,inf	NA,0.66282	9.48708e-05	0.000150841
3	chr20:41349010:C:T	41349010	T,T	C,C	1,1	-inf,inf	inf,inf	0.37643,1.65565	9.48379e-05	0.000150988
3	chr20:41617843:G:A	41617843	NA,A	NA,G	NA,1	NA,-inf	NA,inf	NA,0.693447	9.48009e-05	0.000151499
3	chr20:41813231:C:T	41813231	NA,T	NA,C	NA,1	NA,inf	NA,inf	NA,0.662186	9.46848e-05	0.000151699
3	chr20:40683199:C:T	40683199	NA,T	NA,C	NA,1	NA,-inf	NA,inf	NA,0.591689	9.44776e-05	0.0001494
3	chr20:42069830:T:C	42069830	NA,C	NA,T	NA,1	NA,inf	NA,inf	NA,0.598822	9.43894e-05	0.000149655
3	chr20:40671312:G:A	40671312	A,A	G,G	1,1	inf,-inf	inf,inf	2.03433,0.374942	9.43601e-05	0.000252788
3	chr20:41779262:C:CAGAT	41779262	CAGAT,CAGAT	C,C	1,1	inf,inf	inf,inf	1.29238,0.931427	9.43496e-05	0.000152567
3	chr20:42135470:T:G	42135470	NA,G	NA,T	NA,1	NA,-inf	NA,inf	NA,0.602018	9.43283e-05	0.00015021
3	chr20:41631446:G:A	41631446	A,A	G,G	1,1	-inf,inf	inf,inf	4.29374,2.08068	9.42677e-05	0.0220663
3	chr20:42054954:G:A	42054954	A,A	G,G	1,1	-inf,inf	inf,inf	1.47697,0.394084	9.42632e-05	0.000148148
3	chr20:42058871:C:T	42058871	T,T	C,C	1,1	-inf,inf	inf,inf	1.08875,0.78547	9.42187e-05	0.00014693
3	chr20:41377030:A:G	41377030	G,G	A,A	1,1	-inf,inf	inf,inf	2.05735,1.36077	9.42184e-05	0.00021658
3	chr20:40533752:A:G	40533752	G,G	A,A	1,1	inf,-inf	inf,inf	1.78349,0.324195	9.42048e-05	0.000192551
3	chr20:40946491:A:T	40946491	NA,T	NA,A	NA,1	NA,inf	NA,inf	NA,0.561825	9.42016e-05	0.000150277
3	chr20:42050507:C:T	42050507	T,NA	C,NA	1,NA	-inf,NA	inf,NA	1.01414,NA	9.40725e-05	0.000153686
3	chr20:41045933:CAGTT:C	41045933	NA,C	NA,CAGTT	NA,1	NA,-inf	NA,inf	NA,0.638621	9.40509e-05	0.000149919
3	chr20:40755075:G:A	40755075	NA,A	NA,G	NA,1	NA,-inf	NA,inf	NA,0.6233	9.40281e-05	0.000149212
3	chr20:40301293:A:T	40301293	NA,T	NA,A	NA,1	NA,inf	NA,inf	NA,0.574747	9.398e-05	0.000148074
3	chr20:40916054:G:A	40916054	NA,A	NA,G	NA,1	NA,inf	NA,inf	NA,0.593872	9.39228e-05	0.00014995
3	chr20:40696210:C:A	40696210	NA,A	NA,C	NA,1	NA,inf	NA,inf	NA,0.612946	9.39206e-05	0.000151119
3	chr20:41576568:C:G	41576568	NA,G	NA,C	NA,1	NA,inf	NA,inf	NA,0.520866	9.37876e-05	0.000150466
3	chr20:41771100:C:T	41771100	NA,T	NA,C	NA,1	NA,inf	NA,inf	NA,0.667672	9.3776e-05	0.000150718
3	chr20:40708595:G:A	40708595	NA,A	NA,G	NA,1	NA,-inf	NA,inf	NA,0.586596	9.37398e-05	0.000149157
3	chr20:42030281:T:G	42030281	NA,G	NA,T	NA,1	NA,inf	NA,inf	NA,0.56961	9.37371e-05	0.000149018
3	chr20:41922434:A:G	41922434	G,G	A,A	1,1	inf,-inf	inf,inf	1.65406,0.184571	9.36687e-05	0.000150825
3	chr20:41952860:A:G	41952860	G,G	A,A	1,1	-inf,inf	inf,inf	1.63689,0.0435301	9.36563e-05	0.000152898
3	chr20:40166950:C:A	40166950	NA,A	NA,C	NA,1	NA,-inf	NA,inf	NA,0.609902	9.35926e-05	0.000149159
3	chr20:40829764:C:T	40829764	NA,T	NA,C	NA,1	NA,-inf	NA,inf	NA,0.620518	9.35734e-05	0.000149314
3	chr20:40745643:C:T	40745643	NA,T	NA,C	NA,1	NA,inf	NA,inf	NA,0.594529	9.35544e-05	0.000149436
3	chr20:40671624:T:C	40671624	C,C	T,T	1,1	inf,-inf	inf,inf	2.00153,0.407525	9.35435e-05	0.000249184
3	chr20:40762234:A:C	40762234	NA,C	NA,A	NA,1	NA,-inf	NA,inf	NA,0.592202	9.35195e-05	0.000149153
3	chr20:42034219:C:T	42034219	NA,T	NA,C	NA,1	NA,-inf	NA,inf	NA,0.564595	9.35103e-05	0.00014905
3	chr20:41949106:A:G	41949106	G,G	A,A	1,1	-inf,inf	inf,inf	1.64725,0.00152816	9.34858e-05	0.000152131
3	chr20:40670011:A:G	40670011	NA,G	NA,A	NA,1	NA,inf	NA,inf	NA,0.649052	9.34398e-05	0.000150689
3	chr20:41509221:A:G	41509221	NA,G	NA,A	NA,1	NA,-inf	NA,inf	NA,0.694427	9.34299e-05	0.00014932
3	chr20:40988329:C:A	40988329	A,A	C,C	1,1	inf,inf	inf,inf	0.731828,1.31451	9.34029e-05	0.000151029
3	chr20:40743662:A:G	40743662	NA,G	NA,A	NA,1	NA,inf	NA,inf	NA,0.59329	9.33792e-05	0.000149156
3	chr20:40277599:T:C	40277599	NA,C	NA,T	NA,1	NA,inf	NA,inf	NA,0.619019	9.3335e-05	0.000151093
3	chr20:40946487:G:T	40946487	NA,T	NA,G	NA,1	NA,-inf	NA,inf	NA,0.580681	9.33195e-05	0.000147822
3	chr20:40745050:T:TG	40745050	NA,TG	NA,T	NA,1	NA,inf	NA,inf	NA,0.592536	9.32734e-05	0.000148988
3	chr20:40683842:A:G	40683842	NA,G	NA,A	NA,1	NA,-inf	NA,inf	NA,0.582531	9.31974e-05	0.000147384
3	chr20:41429920:C:T	41429920	NA,T	NA,C	NA,1	NA,-inf	NA,inf	NA,0.652453	9.31136e-05	0.00014845
3	chr20:40394669:T:C	40394669	C,C	T,T	1,1	inf,inf	inf,inf	0.787543,1.23888	9.30942e-05	0.000162933
3	chr20:40745051:A:AGATG	40745051	NA,AGATG	NA,A	NA,1	NA,inf	NA,inf	NA,0.59116	9.30855e-05	0.000148686
3	chr20:41212451:C:T	41212451	T,T	C,C	1,1	-inf,-inf	inf,inf	4.65081,0.00497522	9.30176e-05	0.00146877
3	chr20:41219832:T:G	41219832	G,G	T,T	1,1	-inf,inf	inf,inf	4.62731,0.127228	9.29943e-05	0.00147993
3	chr20:41175815:AAGC:GAGC	41175815	NA,GAGC	NA,AAGC	NA,1	NA,-inf	NA,inf	NA,0.640554	9.29941e-05	0.000147697
3	chr20:40498074:G:A	40498074	A,A	G,G	1,1	inf,inf	inf,inf	1.01871,0.5729	9.2962e-05	0.000143732
3	chr20:41596673:A:G	41596673	NA,G	NA,A	NA,1	NA,-inf	NA,inf	NA,0.652698	9.2945e-05	0.000148165
3	chr20:41911799:A:C	41911799	NA,C	NA,A	NA,1	NA,inf	NA,inf	NA,0.557724	9.28999e-05	0.000148208
3	chr20:40081564:A:G	40081564	NA,G	NA,A	NA,1	NA,-inf	NA,inf	NA,0.591914	9.28837e-05	0.000147887
3	chr20:40547230:C:T	40547230	NA,T	NA,C	NA,1	NA,-inf	NA,inf	NA,0.656839	9.28785e-05	0.000154226
3	chr20:41217290:A:C	41217290	NA,C	NA,A	NA,1	NA,-inf	NA,inf	NA,0.613779	9.28752e-05	0.000147038
3	chr20:40082980:G:A	40082980	NA,A	NA,G	NA,1	NA,-inf	NA,inf	NA,0.591783	9.28673e-05	0.000147861
3	chr20:40211686:C:T	40211686	NA,T	NA,C	NA,1	NA,inf	NA,inf	NA,0.620364	9.28537e-05	0.000148879
3	chr20:40345760:A:G	40345760	NA,G	NA,A	NA,1	NA,inf	NA,inf	NA,0.620029	9.28486e-05	0.000150095
3	chr20:41130437:A:G	41130437	NA,G	NA,A	NA,1	NA,inf	NA,inf	NA,0.60017	9.28245e-05	0.000147987
3	chr20:40082130:G:A	40082130	NA,A	NA,G	NA,1	NA,-inf	NA,inf	NA,0.591303	9.2799e-05	0.000147753
3	chr20:40181401:T:G	40181401	NA,G	NA,T	NA,1	NA,-inf	NA,inf	NA,0.59283	9.27778e-05	0.000147286
3	chr20:40094854:G:A	40094854	NA,A	NA,G	NA,1	NA,-inf	NA,inf	NA,0.59068	9.27178e-05	0.000147623
3	chr20:40095233:C:G	40095233	NA,G	NA,C	NA,1	NA,-inf	NA,inf	NA,0.590313	9.26659e-05	0.000147542
3	chr20:40930662:A:G	40930662	NA,G	NA,A	NA,1	NA,inf	NA,inf	NA,0.583646	9.25982e-05	0.000148601
3	chr20:40961610:C:T	40961610	NA,T	NA,C	NA,1	NA,inf	NA,inf	NA,0.556195	9.25611e-05	0.000148732
3	chr20:41760547:C:T	41760547	NA,T	NA,C	NA,1	NA,inf	NA,inf	NA,0.680688	9.25302e-05	0.000147899
3	chr20:42026045:A:G	42026045	NA,G	NA,A	NA,1	NA,inf	NA,inf	NA,0.631	9.24233e-05	0.000147132
3	chr20:40650957:G:C	40650957	C,C	G,G	1,1	inf,inf	inf,inf	1.45105,0.916053	9.2372e-05	0.000207253
3	chr20:40589753:T:C	40589753	C,C	T,T	1,1	inf,inf	inf,inf	1.82953,0.296019	9.22541e-05	0.000192975
3	chr20:40996533:G:A	40996533	NA,A	NA,G	NA,1	NA,-inf	NA,inf	NA,0.587922	9.20659e-05	0.000147511
3	chr20:40625752:G:A	40625752	NA,A	NA,G	NA,1	NA,inf	NA,inf	NA,0.596138	9.20623e-05	0.0001484
3	chr20:40169845:A:G	40169845	NA,G	NA,A	NA,1	NA,-inf	NA,inf	NA,0.597894	9.20206e-05	0.000146645
3	chr20:41654602:A:G	41654602	NA,G	NA,A	NA,1	NA,-inf	NA,inf	NA,0.63059	9.2012e-05	0.000146607
3	chr20:40591687:C:T	40591687	T,T	C,C	1,1	inf,inf	inf,inf	1.80965,0.325334	9.19581e-05	0.000192019
3	chr20:40788776:C:T	40788776	NA,T	NA,C	NA,1	NA,inf	NA,inf	NA,0.572435	9.19447e-05	0.000147119
3	chr20:40175828:C:T	40175828	NA,T	NA,C	NA,1	NA,-inf	NA,inf	NA,0.597116	9.1913e-05	0.000146473
3	chr20:41110565:AC:A	41110565	NA,A	NA,AC	NA,1	NA,-inf	NA,inf	NA,0.633009	9.18914e-05	0.000145909
3	chr20:40171086:C:T	40171086	NA,T	NA,C	NA,1	NA,-inf	NA,inf	NA,0.596367	9.18141e-05	0.000146316
3	chr20:40175934:G:A	40175934	NA,A	NA,G	NA,1	NA,-inf	NA,inf	NA,0.596367	9.18141e-05	0.000146316
3	chr20:40925567:G:A	40925567	A,A	G,G	1,1	inf,-inf	inf,inf	1.17352,0.627865	9.17846e-05	0.000147723
3	chr20:40763476:G:A	40763476	NA,A	NA,G	NA,1	NA,-inf	NA,inf	NA,0.578874	9.17757e-05	0.000146363
3	chr20:40117238:A:G	40117238	NA,G	NA,A	NA,1	NA,inf	NA,inf	NA,0.608034	9.17648e-05	0.000146301
3	chr20:40895881:G:A	40895881	A,A	G,G	1,1	inf,-inf	inf,inf	1.1361,0.0716809	9.17595e-05	0.000147845
3	chr20:40176293:G:A	40176293	NA,A	NA,G	NA,1	NA,-inf	NA,inf	NA,0.595897	9.17488e-05	0.000146213
3	chr20:41012599:T:A	41012599	NA,A	NA,T	NA,1	NA,-inf	NA,inf	NA,0.630632	9.17417e-05	0.000145712
3	chr20:40991496:G:A	40991496	NA,A	NA,G	NA,1	NA,-inf	NA,inf	NA,0.630632	9.17417e-05	0.000145712
3	chr20:40577554:A:G	40577554	G,G	A,A	1,1	inf,inf	inf,inf	1.80855,0.325334	9.1714e-05	0.00019159
3	chr20:42028069:T:C	42028069	NA,C	NA,T	NA,1	NA,inf	NA,inf	NA,0.626301	9.16903e-05	0.000145975
3	chr20:42048089:G:T	42048089	NA,T	NA,G	NA,1	NA,inf	NA,inf	NA,0.556033	9.16647e-05	0.000145763
3	chr20:41684718:T:C	41684718	NA,C	NA,T	NA,1	NA,inf	NA,inf	NA,0.624358	9.15061e-05	0.000146379
3	chr20:40823698:A:G	40823698	G,G	A,A	1,1	inf,-inf	inf,inf	0.236892,1.47113	9.1501e-05	0.000145043
3	chr20:41516014:C:T	41516014	T,T	C,C	1,1	-inf,inf	inf,inf	4.63072,0.669409	9.13697e-05	0.00368576
3	chr20:41606278:A:G	41606278	G,G	A,A	1,1	-inf,inf	inf,inf	4.86347,0.388568	9.12938e-05	0.003965
3	chr20:40590606:G:A	40590606	A,A	G,G	1,1	inf,inf	inf,inf	1.80386,0.325334	9.12193e-05	0.00019037
3	chr20:41079008:C:G	41079008	NA,G	NA,C	NA,1	NA,inf	NA,inf	NA,0.586313	9.10036e-05	0.000145077
3	chr20:40073640:C:G	40073640	NA,G	NA,C	NA,1	NA,-inf	NA,inf	NA,0.576187	9.09761e-05	0.000144342
3	chr20:42082159:C:T	42082159	NA,T	NA,C	NA,1	NA,-inf	NA,inf	NA,0.55909	9.09031e-05	0.000144904
3	chr20:40528258:T:C	40528258	NA,C	NA,T	NA,1	NA,inf	NA,inf	NA,0.581367	9.08473e-05	0.000145726
3	chr20:40352680:GTAGTATA:G	40352680	G,G	GTAGTATA,GTAGTATA	1,1	inf,inf	inf,inf	0.451538,1.37367	9.08338e-05	0.00014944
3	chr20:40424914:G:A	40424914	A,NA	G,NA	1,NA	-inf,NA	inf,NA	0.768773,NA	9.08039e-05	0.000148063
3	chr20:41938616:A:T	41938616	NA,T	NA,A	NA,1	NA,-inf	NA,inf	NA,0.642054	9.0802e-05	0.000145842
3	chr20:41084894:C:T	41084894	NA,T	NA,C	NA,1	NA,inf	NA,inf	NA,0.586352	9.07809e-05	0.000144743
3	chr20:41480305:G:C	41480305	NA,C	NA,G	NA,1	NA,-inf	NA,inf	NA,0.633604	9.065e-05	0.000144504
3	chr20:40531448:A:ATATTTT	40531448	ATATTTT,ATATTTT	A,A	1,1	inf,inf	inf,inf	1.84058,0.211937	9.06283e-05	0.000186963
3	chr20:40659850:G:A	40659850	A,A	G,G	1,1	-inf,-inf	inf,inf	1.27438,1.09944	9.05664e-05	0.000195566
3	chr20:41673514:T:C	41673514	C,C	T,T	1,1	-inf,-inf	inf,inf	1.51084,0.271591	9.05244e-05	0.000147441
3	chr20:40977151:C:T	40977151	NA,T	NA,C	NA,1	NA,-inf	NA,inf	NA,0.586282	9.04531e-05	0.000144407
3	chr20:41884931:C:T	41884931	T,T	C,C	1,1	inf,-inf	inf,inf	1.03413,0.820866	9.03985e-05	0.000143899
3	chr20:40925542:T:C	40925542	NA,C	NA,T	NA,1	NA,-inf	NA,inf	NA,0.605405	9.03925e-05	0.000143566
3	chr20:40820898:A:G	40820898	NA,G	NA,A	NA,1	NA,-inf	NA,inf	NA,0.554752	9.03164e-05	0.000144193
3	chr20:40925743:C:G	40925743	NA,G	NA,C	NA,1	NA,-inf	NA,inf	NA,0.60388	9.01977e-05	0.000143257
3	chr20:40529544:C:T	40529544	T,T	C,C	1,1	inf,inf	inf,inf	1.82684,0.233503	9.0112e-05	0.000185775
3	chr20:42035106:T:C	42035106	NA,C	NA,T	NA,1	NA,inf	NA,inf	NA,0.577712	9.01056e-05	0.000143263
3	chr20:40644869:A:G	40644869	G,G	A,A	1,1	-inf,-inf	inf,inf	1.49619,0.663958	9.00925e-05	0.000197296
3	chr20:40957729:T:C	40957729	C,NA	T,NA	1,NA	-inf,NA	inf,NA	1.04712,NA	8.99459e-05	0.000147483
3	chr20:40651094:CTA:C	40651094	NA,C	NA,CTA	NA,1	NA,-inf	NA,inf	NA,0.605937	8.98352e-05	0.000143903
3	chr20:41683067:A:C	41683067	C,C	A,A	1,1	-inf,inf	inf,inf	1.62182,0.803027	8.98312e-05	0.000147981
3	chr20:40343319:T:C	40343319	NA,C	NA,T	NA,1	NA,inf	NA,inf	NA,0.567674	8.98065e-05	0.000142995
3	chr20:41264800:T:G	41264800	NA,G	NA,T	NA,1	NA,-inf	NA,inf	NA,0.621877	8.97785e-05	0.00014298
3	chr20:40070006:G:A	40070006	NA,A	NA,G	NA,1	NA,-inf	NA,inf	NA,0.567022	8.97468e-05	0.000142366
3	chr20:40484795:A:G	40484795	NA,G	NA,A	NA,1	NA,inf	NA,inf	NA,0.575673	8.97318e-05	0.000143985
3	chr20:41560052:C:T	41560052	NA,T	NA,C	NA,1	NA,-inf	NA,inf	NA,0.626182	8.97101e-05	0.000143006
3	chr20:41437400:C:T	41437400	NA,T	NA,C	NA,1	NA,-inf	NA,inf	NA,0.626182	8.97101e-05	0.000143006
3	chr20:40891534:C:A	40891534	NA,A	NA,C	NA,1	NA,-inf	NA,inf	NA,0.517433	8.95013e-05	0.000142123
3	chr20:42039213:A:G	42039213	G,NA	A,NA	1,NA	inf,NA	inf,NA	0.499062,NA	8.94619e-05	0.000138174
3	chr20:40062747:T:C	40062747	NA,C	NA,T	NA,1	NA,-inf	NA,inf	NA,0.562135	8.93512e-05	0.000141703
3	chr20:40927158:C:A	40927158	NA,A	NA,C	NA,1	NA,inf	NA,inf	NA,0.573047	8.92834e-05	0.000142856
3	chr20:40177852:C:T	40177852	NA,T	NA,C	NA,1	NA,inf	NA,inf	NA,0.585803	8.92824e-05	0.000142976
3	chr20:41679950:T:C	41679950	C,C	T,T	1,1	-inf,inf	inf,inf	1.62248,0.798631	8.92466e-05	0.000147075
3	chr20:40993154:G:A	40993154	A,A	G,G	1,1	-inf,inf	inf,inf	3.4388,0.464597	8.90755e-05	0.00032206
3	chr20:40577531:G:A	40577531	A,A	G,G	1,1	inf,inf	inf,inf	1.78976,0.325334	8.90562e-05	0.000185628
3	chr20:40814721:A:G	40814721	G,G	A,A	1,1	inf,-inf	inf,inf	0.233841,1.45905	8.89985e-05	0.000141456
3	chr20:40820697:A:G	40820697	G,G	A,A	1,1	inf,-inf	inf,inf	0.243788,1.45139	8.89515e-05	0.000141002
3	chr20:42019443:C:G	42019443	NA,G	NA,C	NA,1	NA,-inf	NA,inf	NA,0.560759	8.89245e-05	0.000141869
3	chr20:40378424:T:C	40378424	NA,C	NA,T	NA,1	NA,-inf	NA,inf	NA,0.507092	8.89043e-05	0.000138147
3	chr20:40329698:C:T	40329698	T,NA	C,NA	1,NA	-inf,NA	inf,NA	0.862782,NA	8.88981e-05	0.000153822
3	chr20:41697176:CCTT:C	41697176	NA,C	NA,CCTT	NA,1	NA,-inf	NA,inf	NA,0.548821	8.8876e-05	0.000141679
3	chr20:41525991:A:G	41525991	NA,G	NA,A	NA,1	NA,-inf	NA,inf	NA,0.619366	8.88572e-05	0.000141646
3	chr20:40718616:A:C	40718616	NA,C	NA,A	NA,1	NA,inf	NA,inf	NA,0.558891	8.88324e-05	0.000141924
3	chr20:41061981:A:G	41061981	NA,G	NA,A	NA,1	NA,-inf	NA,inf	NA,0.627127	8.87504e-05	0.000141338
3	chr20:41346623:C:A	41346623	NA,A	NA,C	NA,1	NA,-inf	NA,inf	NA,0.611261	8.8731e-05	0.000141321
3	chr20:41642658:A:G	41642658	NA,G	NA,A	NA,1	NA,-inf	NA,inf	NA,0.379921	8.86142e-05	0.000140536
3	chr20:41658184:A:G	41658184	NA,G	NA,A	NA,1	NA,inf	NA,inf	NA,0.53343	8.861e-05	0.000141587
3	chr20:41213102:A:C	41213102	NA,C	NA,A	NA,1	NA,-inf	NA,inf	NA,0.584886	8.85934e-05	0.000140652
3	chr20:41812000:C:T	41812000	NA,T	NA,C	NA,1	NA,inf	NA,inf	NA,0.70548	8.85898e-05	0.000141801
3	chr20:41778783:C:T	41778783	T,NA	C,NA	1,NA	-inf,NA	inf,NA	0.728989,NA	8.85322e-05	0.000141874
3	chr20:41979930:T:C	41979930	C,C	T,T	1,1	-inf,-inf	inf,inf	0.0422735,1.48059	8.8205e-05	0.000133487
3	chr20:40172792:G:A	40172792	NA,A	NA,G	NA,1	NA,-inf	NA,inf	NA,0.568587	8.81879e-05	0.000140523
3	chr20:41153052:A:C	41153052	NA,C	NA,A	NA,1	NA,inf	NA,inf	NA,0.564989	8.81874e-05	0.000140599
3	chr20:40973800:A:G	40973800	G,NA	A,NA	1,NA	-inf,NA	inf,NA	0.523181,NA	8.81845e-05	0.000142263
3	chr20:41886500:C:T	41886500	NA,T	NA,C	NA,1	NA,-inf	NA,inf	NA,0.589451	8.81842e-05	0.000140179
3	chr20:42126253:G:C	42126253	NA,C	NA,G	NA,1	NA,-inf	NA,inf	NA,0.554745	8.81218e-05	0.000140383
3	chr20:42126229:G:A	42126229	NA,A	NA,G	NA,1	NA,-inf	NA,inf	NA,0.554745	8.81218e-05	0.000140383
3	chr20:40738950:G:C	40738950	NA,C	NA,G	NA,1	NA,-inf	NA,inf	NA,0.534423	8.81096e-05	0.000139884
3	chr20:40714218:T:C	40714218	NA,C	NA,T	NA,1	NA,-inf	NA,inf	NA,0.534423	8.81096e-05	0.000139884
3	chr20:41777886:G:A	41777886	A,A	G,G	1,1	inf,inf	inf,inf	1.17636,0.997134	8.8027e-05	0.000142232
3	chr20:40484266:C:A	40484266	A,A	C,C	1,1	-inf,-inf	inf,inf	0.730361,1.05589	8.80109e-05	0.00013334
3	chr20:40330126:G:A	40330126	A,NA	G,NA	1,NA	inf,NA	inf,NA	0.787918,NA	8.79682e-05	0.000141325
3	chr20:41691864:C:T	41691864	T,T	C,C	1,1	inf,inf	inf,inf	1.17657,0.0868019	8.78801e-05	0.000133614
3	chr20:42030545:T:TC	42030545	TC,TC	T,T	1,1	inf,-inf	inf,inf	0.670378,1.16182	8.77798e-05	0.000134931
3	chr20:40204975:G:T	40204975	NA,T	NA,G	NA,1	NA,inf	NA,inf	NA,0.578693	8.77716e-05	0.000140541
3	chr20:40190283:T:C	40190283	NA,C	NA,T	NA,1	NA,inf	NA,inf	NA,0.569889	8.7727e-05	0.000139747
3	chr20:41365291:C:T	41365291	T,NA	C,NA	1,NA	-inf,NA	inf,NA	1.48403,NA	8.77082e-05	0.000146322
3	chr20:40545267:G:A	40545267	A,NA	G,NA	1,NA	-inf,NA	inf,NA	0.691611,NA	8.76729e-05	0.000134059
3	chr20:40948032:CA:C	40948032	NA,C	NA,CA	NA,1	NA,-inf	NA,inf	NA,0.538498	8.76421e-05	0.000138874
3	chr20:40160229:T:C	40160229	NA,C	NA,T	NA,1	NA,-inf	NA,inf	NA,0.546695	8.76053e-05	0.00013868
3	chr20:40413559:C:T	40413559	NA,T	NA,C	NA,1	NA,-inf	NA,inf	NA,0.572967	8.75377e-05	0.000139945
3	chr20:41100421:A:G	41100421	NA,G	NA,A	NA,1	NA,-inf	NA,inf	NA,0.493153	8.75359e-05	0.000139317
3	chr20:41280356:G:A	41280356	NA,A	NA,G	NA,1	NA,-inf	NA,inf	NA,0.533298	8.74458e-05	0.000139431
3	chr20:41759915:TG:T	41759915	NA,T	NA,TG	NA,1	NA,inf	NA,inf	NA,0.508496	8.74211e-05	0.000139094
3	chr20:41357900:G:A	41357900	NA,A	NA,G	NA,1	NA,-inf	NA,inf	NA,0.621879	8.73547e-05	0.000138643
3	chr20:41509024:G:C	41509024	NA,C	NA,G	NA,1	NA,-inf	NA,inf	NA,0.606569	8.72915e-05	0.000139152
3	chr20:40837120:T:C	40837120	NA,C	NA,T	NA,1	NA,inf	NA,inf	NA,0.636102	8.71584e-05	0.000138944
3	chr20:42109781:G:A	42109781	NA,A	NA,G	NA,1	NA,-inf	NA,inf	NA,0.540679	8.7122e-05	0.000138418
3	chr20:41911068:T:G	41911068	NA,G	NA,T	NA,1	NA,-inf	NA,inf	NA,0.621726	8.7117e-05	0.000137347
3	chr20:40914358:G:T	40914358	NA,T	NA,G	NA,1	NA,-inf	NA,inf	NA,0.577095	8.70479e-05	0.000138194
3	chr20:40435364:CT:C	40435364	NA,C	NA,CT	NA,1	NA,-inf	NA,inf	NA,0.573129	8.70237e-05	0.000138126
3	chr20:40662476:A:G	40662476	G,G	A,A	1,1	inf,-inf	inf,inf	1.5175,0.420093	8.70019e-05	0.000193887
3	chr20:40978902:G:A	40978902	NA,A	NA,G	NA,1	NA,-inf	NA,inf	NA,0.583472	8.70008e-05	0.000138866
3	chr20:40243833:T:C	40243833	NA,C	NA,T	NA,1	NA,inf	NA,inf	NA,0.53738	8.69727e-05	0.000138798
3	chr20:41762797:A:C	41762797	NA,C	NA,A	NA,1	NA,inf	NA,inf	NA,0.580105	8.6953e-05	0.000139395
3	chr20:40515646:T:A	40515646	A,A	T,T	1,1	inf,inf	inf,inf	2.05145,0.709694	8.6924e-05	0.00036287
3	chr20:41360695:G:A	41360695	A,NA	G,NA	1,NA	-inf,NA	inf,NA	0.664499,NA	8.69073e-05	0.000136703
3	chr20:41980915:C:T	41980915	T,T	C,C	1,1	-inf,-inf	inf,inf	1.3945,0.467757	8.68016e-05	0.000135835
3	chr20:41821168:G:A	41821168	NA,A	NA,G	NA,1	NA,-inf	NA,inf	NA,0.380531	8.67922e-05	0.000137749
3	chr20:40692599:T:C	40692599	NA,C	NA,T	NA,1	NA,inf	NA,inf	NA,0.474957	8.6789e-05	0.00013389
3	chr20:40514658:C:A	40514658	A,A	C,C	1,1	inf,inf	inf,inf	2.0581,0.700149	8.67719e-05	0.000361435
3	chr20:41759806:A:G	41759806	G,NA	A,NA	1,NA	inf,NA	inf,NA	0.661605,NA	8.67299e-05	0.000138931
3	chr20:41436170:C:T	41436170	T,NA	C,NA	1,NA	inf,NA	inf,NA	0.822239,NA	8.66314e-05	0.000134171
3	chr20:41836638:A:C	41836638	NA,C	NA,A	NA,1	NA,-inf	NA,inf	NA,0.521839	8.66031e-05	0.000137761
3	chr20:40079935:C:A	40079935	A,NA	C,NA	1,NA	-inf,NA	inf,NA	0.710524,NA	8.65375e-05	0.000137805
3	chr20:40637873:G:A	40637873	NA,A	NA,G	NA,1	NA,inf	NA,inf	NA,0.598011	8.65331e-05	0.000139843
3	chr20:40959757:A:G	40959757	NA,G	NA,A	NA,1	NA,-inf	NA,inf	NA,0.654661	8.64196e-05	0.000137165
3	chr20:41469686:A:G	41469686	NA,G	NA,A	NA,1	NA,-inf	NA,inf	NA,0.631127	8.63983e-05	0.000137946
3	chr20:41461263:G:C	41461263	NA,C	NA,G	NA,1	NA,-inf	NA,inf	NA,0.598112	8.63307e-05	0.000137608
3	chr20:40441426:T:C	40441426	NA,C	NA,T	NA,1	NA,inf	NA,inf	NA,0.533876	8.62492e-05	0.000137773
3	chr20:40728732:G:A	40728732	NA,A	NA,G	NA,1	NA,inf	NA,inf	NA,0.53624	8.62354e-05	0.000136888
3	chr20:40390195:C:T	40390195	T,T	C,C	1,1	inf,inf	inf,inf	1.36733,0.729228	8.62311e-05	0.000162874
3	chr20:40846081:T:C	40846081	NA,C	NA,T	NA,1	NA,inf	NA,inf	NA,0.532431	8.61751e-05	0.000137507
3	chr20:40536296:T:C	40536296	C,C	T,T	1,1	inf,inf	inf,inf	1.79952,0.233503	8.61046e-05	0.000177
3	chr20:40319353:C:T	40319353	NA,T	NA,C	NA,1	NA,-inf	NA,inf	NA,0.564881	8.60811e-05	0.000138361
3	chr20:42029278:A:G	42029278	G,G	A,A	1,1	inf,-inf	inf,inf	0.623778,1.19406	8.59997e-05	0.000132224
3	chr20:40725145:G:A	40725145	NA,A	NA,G	NA,1	NA,inf	NA,inf	NA,0.535834	8.5993e-05	0.000137373
3	chr20:40333811:C:T	40333811	NA,T	NA,C	NA,1	NA,-inf	NA,inf	NA,0.490509	8.59802e-05	0.000133793
3	chr20:41472901:A:G	41472901	G,G	A,A	1,1	-inf,inf	inf,inf	4.71336,0.525982	8.59253e-05	0.00352773
3	chr20:40721105:T:C	40721105	NA,C	NA,T	NA,1	NA,inf	NA,inf	NA,0.534927	8.58794e-05	0.000137191
3	chr20:40805334:C:T	40805334	NA,T	NA,C	NA,1	NA,inf	NA,inf	NA,0.543511	8.58399e-05	0.000137005
3	chr20:41629315:T:G	41629315	G,G	T,T	1,1	-inf,inf	inf,inf	4.22372,2.04177	8.57293e-05	0.017776
3	chr20:40207740:T:C	40207740	NA,C	NA,T	NA,1	NA,inf	NA,inf	NA,0.56333	8.57242e-05	0.000137312
3	chr20:41165207:C:A	41165207	NA,A	NA,C	NA,1	NA,inf	NA,inf	NA,0.533286	8.57157e-05	0.0001367
3	chr20:42072806:A:C	42072806	NA,C	NA,A	NA,1	NA,-inf	NA,inf	NA,0.589022	8.56788e-05	0.000137543
3	chr20:40311715:C:T	40311715	NA,T	NA,C	NA,1	NA,-inf	NA,inf	NA,0.529801	8.56444e-05	0.000136053
3	chr20:40959335:A:G	40959335	NA,G	NA,A	NA,1	NA,-inf	NA,inf	NA,0.648089	8.56197e-05	0.000135901
3	chr20:41422965:T:C	41422965	NA,C	NA,T	NA,1	NA,inf	NA,inf	NA,0.524945	8.5563e-05	0.000135969
3	chr20:40277821:T:C	40277821	NA,C	NA,T	NA,1	NA,inf	NA,inf	NA,0.566424	8.55565e-05	0.000137389
3	chr20:41682939:C:A	41682939	NA,A	NA,C	NA,1	NA,inf	NA,inf	NA,0.588405	8.5532e-05	0.000136912
3	chr20:40071980:T:C	40071980	NA,C	NA,T	NA,1	NA,-inf	NA,inf	NA,0.533678	8.54833e-05	0.000135642
3	chr20:41422375:C:T	41422375	NA,T	NA,C	NA,1	NA,inf	NA,inf	NA,0.523275	8.53579e-05	0.000135645
3	chr20:41263710:T:G	41263710	G,NA	T,NA	1,NA	-inf,NA	inf,NA	0.827608,NA	8.51926e-05	0.000135035
3	chr20:40338591:ATGCATAGGTGC:A	40338591	NA,A	NA,ATGCATAGGTGC	NA,1	NA,inf	NA,inf	NA,0.530983	8.51543e-05	0.000135888
3	chr20:41120471:G:A	41120471	NA,A	NA,G	NA,1	NA,-inf	NA,inf	NA,0.568477	8.51183e-05	0.00013567
3	chr20:40713120:C:T	40713120	T,NA	C,NA	1,NA	inf,NA	inf,NA	0.737555,NA	8.51082e-05	0.000130865
3	chr20:41435729:C:T	41435729	T,T	C,C	1,1	-inf,inf	inf,inf	2.44364,0.805225	8.49099e-05	0.000184327
3	chr20:41907227:A:T	41907227	T,T	A,A	1,1	inf,-inf	inf,inf	1.69507,0.113244	8.48891e-05	0.000137207
3	chr20:40775231:A:G	40775231	NA,G	NA,A	NA,1	NA,inf	NA,inf	NA,0.514396	8.4848e-05	0.000135131
3	chr20:40569539:C:T	40569539	NA,T	NA,C	NA,1	NA,-inf	NA,inf	NA,0.553003	8.48297e-05	0.000135542
3	chr20:40551095:C:T	40551095	NA,T	NA,C	NA,1	NA,-inf	NA,inf	NA,0.554731	8.48027e-05	0.000136868
3	chr20:41631093:A:G	41631093	G,G	A,A	1,1	-inf,inf	inf,inf	4.24609,2.01284	8.47958e-05	0.0176019
3	chr20:42110872:C:A	42110872	NA,A	NA,C	NA,1	NA,-inf	NA,inf	NA,0.513918	8.47137e-05	0.00013452
3	chr20:40578636:G:A	40578636	A,A	G,G	1,1	inf,inf	inf,inf	1.75823,0.325334	8.46541e-05	0.000175779
3	chr20:41251016:A:G	41251016	NA,G	NA,A	NA,1	NA,inf	NA,inf	NA,0.675596	8.46216e-05	0.000135442
3	chr20:40584625:T:C	40584625	C,C	T,T	1,1	inf,-inf	inf,inf	1.86983,0.0179106	8.46144e-05	0.000176078
3	chr20:40308545:C:T	40308545	NA,T	NA,C	NA,1	NA,inf	NA,inf	NA,0.535494	8.46092e-05	0.000134734
3	chr20:40395598:T:C	40395598	C,C	T,T	1,1	inf,inf	inf,inf	0.741954,1.20673	8.45983e-05	0.000146692
3	chr20:41298428:T:C	41298428	NA,C	NA,T	NA,1	NA,inf	NA,inf	NA,0.679127	8.45914e-05	0.00013545
3	chr20:40965319:G:A	40965319	NA,A	NA,G	NA,1	NA,inf	NA,inf	NA,0.495164	8.45899e-05	0.000135843
3	chr20:40092969:A:T	40092969	NA,T	NA,A	NA,1	NA,inf	NA,inf	NA,0.535104	8.45755e-05	0.000135111
3	chr20:41903456:G:A	41903456	A,A	G,G	1,1	inf,-inf	inf,inf	1.71234,0.103718	8.45595e-05	0.000136749
3	chr20:40965070:A:G	40965070	NA,G	NA,A	NA,1	NA,inf	NA,inf	NA,0.49397	8.4468e-05	0.000135645
3	chr20:40576824:C:G	40576824	NA,G	NA,C	NA,1	NA,-inf	NA,inf	NA,0.510342	8.43976e-05	0.000131459
3	chr20:41167759:C:A	41167759	NA,A	NA,C	NA,1	NA,-inf	NA,inf	NA,0.468082	8.43703e-05	0.000134279
3	chr20:41292238:G:C	41292238	C,NA	G,NA	1,NA	-inf,NA	inf,NA	0.645602,NA	8.4306e-05	0.000132594
3	chr20:40954154:A:G	40954154	NA,G	NA,A	NA,1	NA,-inf	NA,inf	NA,0.498819	8.42622e-05	0.000133631
3	chr20:40534268:G:A	40534268	NA,A	NA,G	NA,1	NA,inf	NA,inf	NA,0.535433	8.4229e-05	0.000135597
3	chr20:41201435:G:A	41201435	NA,A	NA,G	NA,1	NA,-inf	NA,inf	NA,0.561464	8.42222e-05	0.000134278
3	chr20:42124097:C:T	42124097	NA,T	NA,C	NA,1	NA,inf	NA,inf	NA,0.529762	8.42073e-05	0.000133621
3	chr20:41796967:A:G	41796967	NA,G	NA,A	NA,1	NA,inf	NA,inf	NA,0.496243	8.42031e-05	0.000134773
3	chr20:40424768:C:T	40424768	NA,T	NA,C	NA,1	NA,-inf	NA,inf	NA,0.556876	8.41665e-05	0.000134203
3	chr20:41950984:G:A	41950984	A,A	G,G	1,1	-inf,-inf	inf,inf	1.56921,0.0786821	8.4164e-05	0.000136936
3	chr20:40536515:C:T	40536515	NA,T	NA,C	NA,1	NA,inf	NA,inf	NA,0.533337	8.41624e-05	0.000135472
3	chr20:41008128:G:T	41008128	T,T	G,G	1,1	-inf,-inf	inf,inf	1.12246,1.00917	8.41524e-05	0.000133057
3	chr20:41224751:T:G	41224751	G,NA	T,NA	1,NA	-inf,NA	inf,NA	0.646303,NA	8.41346e-05	0.0001324
3	chr20:41965200:C:T	41965200	NA,T	NA,C	NA,1	NA,inf	NA,inf	NA,0.632914	8.40865e-05	0.000134864
3	chr20:41690094:C:T	41690094	NA,T	NA,C	NA,1	NA,inf	NA,inf	NA,0.469786	8.40861e-05	0.000133774
3	chr20:41685398:G:A	41685398	A,A	G,G	1,1	-inf,inf	inf,inf	1.57582,0.801475	8.40603e-05	0.00013831
3	chr20:40904946:C:G	40904946	NA,G	NA,C	NA,1	NA,-inf	NA,inf	NA,0.535897	8.40215e-05	0.000133785
3	chr20:40405377:G:A	40405377	NA,A	NA,G	NA,1	NA,-inf	NA,inf	NA,0.523643	8.39392e-05	0.000132787
3	chr20:40078968:C:T	40078968	NA,T	NA,C	NA,1	NA,-inf	NA,inf	NA,0.532917	8.39095e-05	0.000133264
3	chr20:40217384:A:G	40217384	NA,G	NA,A	NA,1	NA,inf	NA,inf	NA,0.539754	8.38857e-05	0.000134328
3	chr20:40096779:A:G	40096779	NA,G	NA,A	NA,1	NA,-inf	NA,inf	NA,0.523883	8.38501e-05	0.000133392
3	chr20:41500548:C:T	41500548	NA,T	NA,C	NA,1	NA,-inf	NA,inf	NA,0.555481	8.36919e-05	0.000133226
3	chr20:40057707:T:C	40057707	NA,C	NA,T	NA,1	NA,-inf	NA,inf	NA,0.516907	8.36894e-05	0.00013277
3	chr20:41020129:A:G	41020129	NA,G	NA,A	NA,1	NA,-inf	NA,inf	NA,0.556555	8.36625e-05	0.000133429
3	chr20:40960575:C:T	40960575	NA,T	NA,C	NA,1	NA,inf	NA,inf	NA,0.487562	8.36533e-05	0.000134333
3	chr20:40970063:C:T	40970063	NA,T	NA,C	NA,1	NA,inf	NA,inf	NA,0.486912	8.3629e-05	0.000134287
3	chr20:40971752:G:A	40971752	NA,A	NA,G	NA,1	NA,inf	NA,inf	NA,0.486912	8.3629e-05	0.000134287
3	chr20:41240854:G:A	41240854	NA,A	NA,G	NA,1	NA,-inf	NA,inf	NA,0.555946	8.3596e-05	0.000133283
3	chr20:40539318:A:G	40539318	G,G	A,A	1,1	inf,inf	inf,inf	1.78195,0.2332	8.35938e-05	0.000171499
3	chr20:40981433:A:G	40981433	NA,G	NA,A	NA,1	NA,inf	NA,inf	NA,0.486396	8.35695e-05	0.000134202
3	chr20:40551106:G:A	40551106	NA,A	NA,G	NA,1	NA,-inf	NA,inf	NA,0.532769	8.35465e-05	0.000133629
3	chr20:40320529:G:C	40320529	NA,C	NA,G	NA,1	NA,-inf	NA,inf	NA,0.471268	8.35194e-05	0.00013003
3	chr20:40059577:C:T	40059577	NA,T	NA,C	NA,1	NA,-inf	NA,inf	NA,0.51557	8.34836e-05	0.000132454
3	chr20:40214753:T:C	40214753	NA,C	NA,T	NA,1	NA,inf	NA,inf	NA,0.53798	8.3481e-05	0.000133684
3	chr20:41273266:TTTTG:T	41273266	T,NA	TTTTG,NA	1,NA	inf,NA	inf,NA	0.341002,NA	8.34642e-05	0.000133532
3	chr20:40988758:G:A	40988758	A,A	G,G	1,1	-inf,inf	inf,inf	3.28507,0.517485	8.34541e-05	0.000276684
3	chr20:40962130:A:G	40962130	NA,G	NA,A	NA,1	NA,inf	NA,inf	NA,0.481663	8.34524e-05	0.000133852
3	chr20:42105903:A:G	42105903	G,NA	A,NA	1,NA	inf,NA	inf,NA	0.791537,NA	8.33507e-05	0.000131918
3	chr20:41788264:T:A	41788264	NA,A	NA,T	NA,1	NA,-inf	NA,inf	NA,0.479494	8.33414e-05	0.00013231
3	chr20:41539959:T:TA	41539959	NA,TA	NA,T	NA,1	NA,inf	NA,inf	NA,0.673985	8.32272e-05	0.000133553
3	chr20:40061075:C:T	40061075	NA,T	NA,C	NA,1	NA,inf	NA,inf	NA,0.525506	8.32228e-05	0.000132957
3	chr20:41909693:G:A	41909693	A,A	G,G	1,1	inf,-inf	inf,inf	1.62983,0.180774	8.31367e-05	0.00013406
3	chr20:40532440:C:T	40532440	T,T	C,C	1,1	inf,-inf	inf,inf	1.71564,0.300651	8.31087e-05	0.000167235
3	chr20:40086876:T:G	40086876	NA,G	NA,T	NA,1	NA,inf	NA,inf	NA,0.522111	8.3053e-05	0.000132675
3	chr20:41366179:A:G	41366179	NA,G	NA,A	NA,1	NA,-inf	NA,inf	NA,0.38017	8.30183e-05	0.000132182
3	chr20:40171088:C:T	40171088	NA,T	NA,C	NA,1	NA,-inf	NA,inf	NA,0.508797	8.30091e-05	0.000131801
3	chr20:41347962:C:T	41347962	NA,T	NA,C	NA,1	NA,-inf	NA,inf	NA,0.552328	8.30003e-05	0.00013233
3	chr20:40710462:T:G	40710462	NA,G	NA,T	NA,1	NA,inf	NA,inf	NA,0.505177	8.29836e-05	0.000132623
3	chr20:42097795:A:G	42097795	NA,G	NA,A	NA,1	NA,-inf	NA,inf	NA,0.494178	8.29702e-05	0.000131678
3	chr20:40323815:C:T	40323815	NA,T	NA,C	NA,1	NA,inf	NA,inf	NA,0.53506	8.29622e-05	0.000134207
3	chr20:40357465:A:G	40357465	NA,G	NA,A	NA,1	NA,inf	NA,inf	NA,0.510385	8.29529e-05	0.000131637
3	chr20:41997482:CCTT:C	41997482	NA,C	NA,CCTT	NA,1	NA,-inf	NA,inf	NA,0.518435	8.29466e-05	0.000131651
3	chr20:40705446:G:A	40705446	NA,A	NA,G	NA,1	NA,inf	NA,inf	NA,0.512583	8.29432e-05	0.000132495
3	chr20:41623246:T:C	41623246	C,C	T,T	1,1	-inf,inf	inf,inf	4.78984,0.367271	8.28566e-05	0.00330014
3	chr20:41997623:C:T	41997623	NA,T	NA,C	NA,1	NA,-inf	NA,inf	NA,0.527776	8.28557e-05	0.000130831
3	chr20:41441606:T:C	41441606	C,C	T,T	1,1	-inf,inf	inf,inf	1.76744,1.05728	8.27612e-05	0.000150555
3	chr20:41934386:A:G	41934386	NA,G	NA,A	NA,1	NA,inf	NA,inf	NA,0.544195	8.27585e-05	0.000132046
3	chr20:40391536:A:G	40391536	NA,G	NA,A	NA,1	NA,-inf	NA,inf	NA,0.543309	8.2658e-05	0.000131865
3	chr20:40214265:T:C	40214265	NA,C	NA,T	NA,1	NA,inf	NA,inf	NA,0.530583	8.26568e-05	0.000132359
3	chr20:40766092:T:C	40766092	C,C	T,T	1,1	-inf,inf	inf,inf	1.54168,0.172958	8.26085e-05	0.000144699
3	chr20:40428993:A:G	40428993	NA,G	NA,A	NA,1	NA,-inf	NA,inf	NA,0.510898	8.25243e-05	0.000129053
3	chr20:41915288:C:G	41915288	NA,G	NA,C	NA,1	NA,-inf	NA,inf	NA,0.56371	8.25198e-05	0.000132565
3	chr20:41308005:T:C	41308005	C,NA	T,NA	1,NA	inf,NA	inf,NA	0.795915,NA	8.25153e-05	0.000128045
3	chr20:41973924:G:A	41973924	A,NA	G,NA	1,NA	-inf,NA	inf,NA	0.724555,NA	8.24998e-05	0.000131637
3	chr20:41897239:C:T	41897239	T,T	C,C	1,1	inf,-inf	inf,inf	1.79109,0.192856	8.24935e-05	0.000135578
3	chr20:41839782:C:T	41839782	T,T	C,C	1,1	-inf,-inf	inf,inf	1.3992,0.195426	8.24669e-05	0.000132752
3	chr20:40662826:G:C	40662826	NA,C	NA,G	NA,1	NA,-inf	NA,inf	NA,0.497134	8.24297e-05	0.000131145
3	chr20:40055835:A:G	40055835	NA,G	NA,A	NA,1	NA,-inf	NA,inf	NA,0.505517	8.23698e-05	0.00013068
3	chr20:40196307:A:G	40196307	NA,G	NA,A	NA,1	NA,inf	NA,inf	NA,0.528653	8.23431e-05	0.000131822
3	chr20:40331865:A:G	40331865	G,G	A,A	1,1	inf,inf	inf,inf	0.545738,1.30315	8.23323e-05	0.000141208
3	chr20:41949731:G:A	41949731	NA,A	NA,G	NA,1	NA,inf	NA,inf	NA,0.620301	8.22864e-05	0.000131666
3	chr20:41059101:A:G	41059101	G,G	A,A	1,1	inf,-inf	inf,inf	0.256559,1.57913	8.22823e-05	0.000135404
3	chr20:42014165:T:C	42014165	C,C	T,T	1,1	-inf,inf	inf,inf	0.51871,1.18412	8.22707e-05	0.000128172
3	chr20:40441439:G:C	40441439	NA,C	NA,G	NA,1	NA,-inf	NA,inf	NA,0.534529	8.22633e-05	0.000131117
3	chr20:40178515:T:G	40178515	G,NA	T,NA	1,NA	inf,NA	inf,NA	0.812767,NA	8.22351e-05	0.000135368
3	chr20:40847044:G:A	40847044	NA,A	NA,G	NA,1	NA,inf	NA,inf	NA,0.529841	8.21989e-05	0.000132039
3	chr20:40693432:T:C	40693432	NA,C	NA,T	NA,1	NA,inf	NA,inf	NA,0.524113	8.21855e-05	0.00013219
3	chr20:40811954:T:A	40811954	NA,A	NA,T	NA,1	NA,inf	NA,inf	NA,0.508608	8.21643e-05	0.000131818
3	chr20:41788435:A:G	41788435	NA,G	NA,A	NA,1	NA,-inf	NA,inf	NA,0.468834	8.20864e-05	0.000130325
3	chr20:41286303:T:C	41286303	NA,C	NA,T	NA,1	NA,-inf	NA,inf	NA,0.537489	8.20764e-05	0.000130602
3	chr20:41520977:CAG:C	41520977	C,C	CAG,CAG	1,1	-inf,inf	inf,inf	2.47778,0.613659	8.20699e-05	0.00016873
3	chr20:41946231:C:A	41946231	NA,A	NA,C	NA,1	NA,inf	NA,inf	NA,0.620981	8.20654e-05	0.000131364
3	chr20:40766808:A:G	40766808	NA,G	NA,A	NA,1	NA,inf	NA,inf	NA,0.489668	8.19966e-05	0.00013057
3	chr20:40266148:T:C	40266148	NA,C	NA,T	NA,1	NA,inf	NA,inf	NA,0.494897	8.19518e-05	0.000131205
3	chr20:42021306:T:C	42021306	C,C	T,T	1,1	-inf,-inf	inf,inf	0.00031084,1.47382	8.18925e-05	0.000125129
3	chr20:41303326:A:C	41303326	C,NA	A,NA	1,NA	-inf,NA	inf,NA	0.628061,NA	8.18693e-05	0.000128788
3	chr20:40349000:C:A	40349000	NA,A	NA,C	NA,1	NA,-inf	NA,inf	NA,0.514072	8.18273e-05	0.000130191
3	chr20:42110286:G:A	42110286	A,NA	G,NA	1,NA	-inf,NA	inf,NA	0.668609,NA	8.18069e-05	0.000130353
3	chr20:41610112:T:A	41610112	NA,A	NA,T	NA,1	NA,inf	NA,inf	NA,0.452691	8.16805e-05	0.000129751
3	chr20:42110904:G:A	42110904	NA,A	NA,G	NA,1	NA,inf	NA,inf	NA,0.497002	8.16348e-05	0.000130368
3	chr20:41798583:G:A	41798583	A,A	G,G	1,1	-inf,inf	inf,inf	1.4538,0.379212	8.15576e-05	0.00013153
3	chr20:40080360:G:A	40080360	A,A	G,G	1,1	-inf,inf	inf,inf	1.34058,0.170861	8.15084e-05	0.000128659
3	chr20:40344339:A:G	40344339	NA,G	NA,A	NA,1	NA,-inf	NA,inf	NA,0.510884	8.14918e-05	0.000129656
3	chr20:40889483:C:A	40889483	NA,A	NA,C	NA,1	NA,inf	NA,inf	NA,0.495018	8.14905e-05	0.000130934
3	chr20:40691689:C:T	40691689	NA,T	NA,C	NA,1	NA,inf	NA,inf	NA,0.51818	8.14292e-05	0.00013096
3	chr20:40437052:A:G	40437052	G,G	A,A	1,1	inf,inf	inf,inf	0.839361,1.15008	8.14192e-05	0.000142207
3	chr20:40122611:A:C	40122611	C,C	A,A	1,1	inf,inf	inf,inf	1.31342,0.312657	8.14011e-05	0.000129513
3	chr20:41869804:G:C	41869804	NA,C	NA,G	NA,1	NA,inf	NA,inf	NA,0.481163	8.13979e-05	0.000130104
3	chr20:42093548:A:AG	42093548	NA,AG	NA,A	NA,1	NA,inf	NA,inf	NA,0.493805	8.13964e-05	0.000129904
3	chr20:41745171:A:G	41745171	G,G	A,A	1,1	-inf,inf	inf,inf	1.53029,0.19651	8.13238e-05	0.000130279
3	chr20:40346322:A:C	40346322	NA,C	NA,A	NA,1	NA,-inf	NA,inf	NA,0.509716	8.13182e-05	0.000129384
3	chr20:40339430:T:C	40339430	NA,C	NA,T	NA,1	NA,-inf	NA,inf	NA,0.509716	8.13182e-05	0.000129384
3	chr20:41051760:G:A	41051760	A,A	G,G	1,1	inf,inf	inf,inf	0.156193,1.72279	8.12519e-05	0.000129291
3	chr20:40396292:G:A	40396292	NA,A	NA,G	NA,1	NA,-inf	NA,inf	NA,0.530031	8.12267e-05	0.000129576
3	chr20:40338614:C:T	40338614	NA,T	NA,C	NA,1	NA,-inf	NA,inf	NA,0.50887	8.12217e-05	0.000129231
3	chr20:40974323:G:A	40974323	NA,A	NA,G	NA,1	NA,inf	NA,inf	NA,0.466248	8.12008e-05	0.000130357
3	chr20:40351824:AT:A	40351824	NA,A	NA,AT	NA,1	NA,-inf	NA,inf	NA,0.508489	8.11788e-05	0.000129162
3	chr20:41948219:G:T	41948219	NA,T	NA,G	NA,1	NA,-inf	NA,inf	NA,0.507624	8.11677e-05	0.000128979
3	chr20:40562241:G:A	40562241	NA,A	NA,G	NA,1	NA,inf	NA,inf	NA,0.497633	8.11389e-05	0.000129696
3	chr20:42033424:G:A	42033424	NA,A	NA,G	NA,1	NA,-inf	NA,inf	NA,0.548884	8.11227e-05	0.000130194
3	chr20:41449445:C:T	41449445	T,T	C,C	1,1	-inf,inf	inf,inf	4.74245,0.331068	8.11045e-05	0.00297341
3	chr20:40536794:C:A	40536794	NA,A	NA,C	NA,1	NA,inf	NA,inf	NA,0.508706	8.10999e-05	0.00013052
3	chr20:40859569:A:G	40859569	NA,G	NA,A	NA,1	NA,inf	NA,inf	NA,0.581937	8.10968e-05	0.000129101
3	chr20:42097298:A:G	42097298	NA,G	NA,A	NA,1	NA,inf	NA,inf	NA,0.490799	8.10825e-05	0.000129418
3	chr20:40970075:G:T	40970075	NA,T	NA,G	NA,1	NA,inf	NA,inf	NA,0.4611	8.10538e-05	0.000129977
3	chr20:40184853:G:A	40184853	NA,A	NA,G	NA,1	NA,-inf	NA,inf	NA,0.496785	8.10345e-05	0.00012923
3	chr20:40111580:C:T	40111580	NA,T	NA,C	NA,1	NA,inf	NA,inf	NA,0.510208	8.10221e-05	0.000129992
3	chr20:41825517:C:T	41825517	T,T	C,C	1,1	-inf,-inf	inf,inf	1.43285,0.703311	8.10094e-05	0.000131361
3	chr20:40756291:G:A	40756291	NA,A	NA,G	NA,1	NA,-inf	NA,inf	NA,0.516199	8.09589e-05	0.000130592
3	chr20:41825314:C:T	41825314	NA,T	NA,C	NA,1	NA,inf	NA,inf	NA,0.480576	8.08948e-05	0.000129196
3	chr20:40974630:A:G	40974630	NA,G	NA,A	NA,1	NA,inf	NA,inf	NA,0.463234	8.08513e-05	0.000129792
3	chr20:40632698:A:T	40632698	NA,T	NA,A	NA,1	NA,inf	NA,inf	NA,0.543424	8.08113e-05	0.000130385
3	chr20:41913743:T:G	41913743	NA,G	NA,T	NA,1	NA,inf	NA,inf	NA,0.532771	8.07752e-05	0.000128856
3	chr20:40551527:C:T	40551527	NA,T	NA,C	NA,1	NA,-inf	NA,inf	NA,0.507914	8.07749e-05	0.000129161
3	chr20:41120371:A:G	41120371	G,NA	A,NA	1,NA	inf,NA	inf,NA	1.28648,NA	8.06882e-05	0.00013481
3	chr20:41787145:A:C	41787145	NA,C	NA,A	NA,1	NA,inf	NA,inf	NA,0.635287	8.0589e-05	0.000128952
3	chr20:40414014:C:T	40414014	NA,T	NA,C	NA,1	NA,-inf	NA,inf	NA,0.493721	8.05865e-05	0.000127532
3	chr20:40939203:A:G	40939203	G,NA	A,NA	1,NA	inf,NA	inf,NA	0.582532,NA	8.05845e-05	0.000129616
3	chr20:40670238:T:A	40670238	A,A	T,T	1,1	inf,-inf	inf,inf	2.0269,0.0124101	8.05011e-05	0.000251527
3	chr20:40999394:TA:T	40999394	NA,T	NA,TA	NA,1	NA,-inf	NA,inf	NA,0.55278	8.04237e-05	0.000127734
3	chr20:40662419:A:G	40662419	G,G	A,A	1,1	inf,-inf	inf,inf	1.41452,0.492942	8.03667e-05	0.000175535
3	chr20:40092232:A:C	40092232	C,C	A,A	1,1	inf,inf	inf,inf	0.959433,0.819549	8.03346e-05	0.000128314
3	chr20:40053807:C:A	40053807	NA,A	NA,C	NA,1	NA,-inf	NA,inf	NA,0.491466	8.02695e-05	0.000127883
3	chr20:40477733:A:T	40477733	T,NA	A,NA	1,NA	inf,NA	inf,NA	0.454696,NA	8.02258e-05	0.000122428
3	chr20:41859893:A:G	41859893	G,G	A,A	1,1	inf,inf	inf,inf	0.474163,1.32439	8.01875e-05	0.00012813
3	chr20:40485905:T:C	40485905	NA,C	NA,T	NA,1	NA,-inf	NA,inf	NA,0.501435	8.01652e-05	0.000127464
3	chr20:40797611:T:C	40797611	NA,C	NA,T	NA,1	NA,-inf	NA,inf	NA,0.448983	8.01305e-05	0.000127123
3	chr20:41941596:G:T	41941596	NA,T	NA,G	NA,1	NA,-inf	NA,inf	NA,0.497807	8.01048e-05	0.000127199
3	chr20:40553069:T:C	40553069	NA,C	NA,T	NA,1	NA,-inf	NA,inf	NA,0.507476	8.00318e-05	0.00012936
3	chr20:40673908:A:G	40673908	NA,G	NA,A	NA,1	NA,-inf	NA,inf	NA,0.472606	7.99972e-05	0.000127189
3	chr20:40510118:C:T	40510118	NA,T	NA,C	NA,1	NA,inf	NA,inf	NA,0.506724	7.98954e-05	0.000129196
3	chr20:40395760:C:G	40395760	G,G	C,C	1,1	inf,inf	inf,inf	0.686283,1.21458	7.98791e-05	0.000137892
3	chr20:41967604:C:T	41967604	NA,T	NA,C	NA,1	NA,-inf	NA,inf	NA,0.520056	7.98749e-05	0.000127917
3	chr20:41344937:T:C	41344937	NA,C	NA,T	NA,1	NA,-inf	NA,inf	NA,0.53213	7.98615e-05	0.000126869
3	chr20:40125977:A:G	40125977	G,G	A,A	1,1	inf,inf	inf,inf	1.04617,0.654117	7.98127e-05	0.000126373
3	chr20:40167930:G:A	40167930	A,NA	G,NA	1,NA	-inf,NA	inf,NA	0.70454,NA	7.98016e-05	0.000129591
3	chr20:40114960:C:T	40114960	NA,T	NA,C	NA,1	NA,inf	NA,inf	NA,0.498582	7.97384e-05	0.000127919
3	chr20:41350742:A:C	41350742	NA,C	NA,A	NA,1	NA,-inf	NA,inf	NA,0.542491	7.97221e-05	0.000126315
3	chr20:40297824:A:C	40297824	NA,C	NA,A	NA,1	NA,-inf	NA,inf	NA,0.50269	7.96781e-05	0.000127682
3	chr20:41008348:C:T	41008348	NA,T	NA,C	NA,1	NA,-inf	NA,inf	NA,0.492227	7.96354e-05	0.000126827
3	chr20:41925516:A:G	41925516	G,G	A,A	1,1	inf,-inf	inf,inf	1.638,0.110194	7.9631e-05	0.00012805
3	chr20:40132366:C:T	40132366	NA,T	NA,C	NA,1	NA,inf	NA,inf	NA,0.495233	7.96178e-05	0.000127807
3	chr20:40611276:G:A	40611276	NA,A	NA,G	NA,1	NA,inf	NA,inf	NA,0.496438	7.95796e-05	0.000128043
3	chr20:40551273:G:T	40551273	NA,T	NA,G	NA,1	NA,-inf	NA,inf	NA,0.502694	7.95632e-05	0.000128595
3	chr20:40257433:T:A	40257433	A,A	T,T	1,1	inf,-inf	inf,inf	0.81052,0.998175	7.95277e-05	0.000129226
3	chr20:40952990:T:C	40952990	NA,C	NA,T	NA,1	NA,-inf	NA,inf	NA,0.527702	7.95185e-05	0.000126198
3	chr20:41404806:C:T	41404806	NA,T	NA,C	NA,1	NA,inf	NA,inf	NA,0.437973	7.94452e-05	0.000127132
3	chr20:40733864:G:A	40733864	NA,A	NA,G	NA,1	NA,inf	NA,inf	NA,0.478092	7.94338e-05	0.000126135
3	chr20:42007034:G:A	42007034	A,NA	G,NA	1,NA	inf,NA	inf,NA	0.592625,NA	7.94068e-05	0.000126628
3	chr20:40469367:T:C	40469367	NA,C	NA,T	NA,1	NA,inf	NA,inf	NA,0.487444	7.93248e-05	0.000127248
3	chr20:41949066:C:T	41949066	T,NA	C,NA	1,NA	inf,NA	inf,NA	0.697952,NA	7.93122e-05	0.000126219
3	chr20:40583251:C:A	40583251	A,A	C,C	1,1	inf,inf	inf,inf	1.71785,0.325334	7.92773e-05	0.000163778
3	chr20:41904830:T:C	41904830	NA,C	NA,T	NA,1	NA,-inf	NA,inf	NA,0.553298	7.92677e-05	0.000125125
3	chr20:40846732:A:G	40846732	NA,G	NA,A	NA,1	NA,inf	NA,inf	NA,0.561303	7.92657e-05	0.000126331
3	chr20:40986555:C:T	40986555	T,T	C,C	1,1	-inf,inf	inf,inf	3.19655,0.552514	7.92512e-05	0.000252632
3	chr20:40345639:G:A	40345639	NA,A	NA,G	NA,1	NA,inf	NA,inf	NA,0.480033	7.92457e-05	0.00012639
3	chr20:40118183:A:G	40118183	NA,G	NA,A	NA,1	NA,-inf	NA,inf	NA,0.474048	7.92218e-05	0.000125683
3	chr20:41901079:G:T	41901079	T,T	G,G	1,1	inf,-inf	inf,inf	0.485763,1.16314	7.92046e-05	0.000125443
3	chr20:41484117:G:A	41484117	NA,A	NA,G	NA,1	NA,inf	NA,inf	NA,0.634287	7.9194e-05	0.000127047
3	chr20:40588759:G:GA	40588759	GA,GA	G,G	1,1	inf,-inf	inf,inf	1.82995,0.0169222	7.91513e-05	0.000163968
3	chr20:41211425:ACT:A	41211425	NA,A	NA,ACT	NA,1	NA,inf	NA,inf	NA,0.534511	7.91276e-05	0.000126187
3	chr20:41518133:C:A	41518133	NA,A	NA,C	NA,1	NA,-inf	NA,inf	NA,0.572982	7.91193e-05	0.000127577
3	chr20:40692662:G:T	40692662	NA,T	NA,G	NA,1	NA,-inf	NA,inf	NA,0.476695	7.90211e-05	0.000125444
3	chr20:40337515:G:A	40337515	NA,A	NA,G	NA,1	NA,-inf	NA,inf	NA,0.48775	7.9016e-05	0.000125711
3	chr20:40581993:T:C	40581993	C,C	T,T	1,1	inf,inf	inf,inf	1.82738,0.0690045	7.89989e-05	0.000164458
3	chr20:41392019:T:C	41392019	NA,C	NA,T	NA,1	NA,inf	NA,inf	NA,0.44501	7.89919e-05	0.000125463
3	chr20:41535304:C:T	41535304	T,NA	C,NA	1,NA	inf,NA	inf,NA	0.970889,NA	7.89757e-05	0.000126527
3	chr20:40275321:A:C	40275321	C,C	A,A	1,1	inf,inf	inf,inf	0.715443,1.02958	7.89658e-05	0.000124438
3	chr20:41907692:CAA:C	41907692	NA,C	NA,CAA	NA,1	NA,inf	NA,inf	NA,0.490117	7.89075e-05	0.000125895
3	chr20:41832238:GAT:G	41832238	G,G	GAT,GAT	1,1	-inf,inf	inf,inf	1.60341,0.0766751	7.88877e-05	0.000126869
3	chr20:40962365:G:C	40962365	C,NA	G,NA	1,NA	inf,NA	inf,NA	0.979035,NA	7.88558e-05	0.000127831
3	chr20:41307239:T:C	41307239	NA,C	NA,T	NA,1	NA,-inf	NA,inf	NA,0.460629	7.88516e-05	0.000125777
3	chr20:41259054:C:A	41259054	NA,A	NA,C	NA,1	NA,-inf	NA,inf	NA,0.460042	7.87901e-05	0.000125691
3	chr20:41755772:T:C	41755772	NA,C	NA,T	NA,1	NA,-inf	NA,inf	NA,0.524055	7.87868e-05	0.000125018
3	chr20:40771662:A:G	40771662	NA,G	NA,A	NA,1	NA,inf	NA,inf	NA,0.452985	7.87138e-05	0.000125783
3	chr20:40199901:T:C	40199901	NA,C	NA,T	NA,1	NA,inf	NA,inf	NA,0.486797	7.86834e-05	0.000126055
3	chr20:40207567:C:T	40207567	NA,T	NA,C	NA,1	NA,inf	NA,inf	NA,0.486797	7.86834e-05	0.000126055
3	chr20:41188901:T:C	41188901	NA,C	NA,T	NA,1	NA,inf	NA,inf	NA,0.487631	7.85869e-05	0.000125196
3	chr20:41240507:C:A	41240507	A,A	C,C	1,1	inf,inf	inf,inf	0.141885,1.71938	7.85835e-05	0.000123918
3	chr20:42133777:T:C	42133777	NA,C	NA,T	NA,1	NA,-inf	NA,inf	NA,0.475622	7.85785e-05	0.000125182
3	chr20:40540331:T:C	40540331	NA,C	NA,T	NA,1	NA,inf	NA,inf	NA,0.485299	7.85524e-05	0.000126373
3	chr20:42034890:T:C	42034890	C,NA	T,NA	1,NA	inf,NA	inf,NA	0.757383,NA	7.84884e-05	0.000126543
3	chr20:41928643:G:A	41928643	A,A	G,G	1,1	-inf,inf	inf,inf	1.58265,0.152622	7.84878e-05	0.000126222
3	chr20:40275517:A:G	40275517	NA,G	NA,A	NA,1	NA,-inf	NA,inf	NA,0.445842	7.84855e-05	0.000124162
3	chr20:41424253:T:C	41424253	C,NA	T,NA	1,NA	inf,NA	inf,NA	0.572953,NA	7.84636e-05	0.000124434
3	chr20:41325628:C:G	41325628	NA,G	NA,C	NA,1	NA,inf	NA,inf	NA,0.48637	7.84541e-05	0.000124985
3	chr20:40987141:G:A	40987141	NA,A	NA,G	NA,1	NA,-inf	NA,inf	NA,0.473275	7.84072e-05	0.000125573
3	chr20:40711004:C:T	40711004	NA,T	NA,C	NA,1	NA,inf	NA,inf	NA,0.472223	7.83681e-05	0.000125186
3	chr20:40713253:AC:A	40713253	NA,A	NA,AC	NA,1	NA,inf	NA,inf	NA,0.472235	7.83674e-05	0.000125185
3	chr20:42034546:G:A	42034546	A,NA	G,NA	1,NA	-inf,NA	inf,NA	0.886823,NA	7.8353e-05	0.000127472
3	chr20:40714902:T:C	40714902	NA,C	NA,T	NA,1	NA,inf	NA,inf	NA,0.471587	7.83455e-05	0.000125151
3	chr20:41314367:G:A	41314367	NA,A	NA,G	NA,1	NA,inf	NA,inf	NA,0.484992	7.83089e-05	0.000124754
3	chr20:40708695:C:T	40708695	NA,T	NA,C	NA,1	NA,-inf	NA,inf	NA,0.507711	7.82763e-05	0.000124918
3	chr20:42131596:C:A	42131596	NA,A	NA,C	NA,1	NA,-inf	NA,inf	NA,0.471943	7.82488e-05	0.000124697
3	chr20:41982944:C:T	41982944	NA,T	NA,C	NA,1	NA,-inf	NA,inf	NA,0.463958	7.82115e-05	0.000124177
3	chr20:41041151:T:C	41041151	NA,C	NA,T	NA,1	NA,inf	NA,inf	NA,0.483855	7.819e-05	0.000124564
3	chr20:40906044:C:T	40906044	NA,T	NA,C	NA,1	NA,-inf	NA,inf	NA,0.50026	7.81767e-05	0.000124166
3	chr20:40710482:AT:A	40710482	NA,A	NA,AT	NA,1	NA,-inf	NA,inf	NA,0.506082	7.81322e-05	0.000124698
3	chr20:41397934:C:A	41397934	A,A	C,C	1,1	-inf,inf	inf,inf	0.830232,0.0335742	7.81053e-05	0.000122163
3	chr20:41726611:T:C	41726611	NA,C	NA,T	NA,1	NA,-inf	NA,inf	NA,0.627481	7.80933e-05	0.000123776
3	chr20:41026606:G:T	41026606	T,NA	G,NA	1,NA	-inf,NA	inf,NA	0.602205,NA	7.80924e-05	0.000122928
3	chr20:41170433:A:T	41170433	NA,T	NA,A	NA,1	NA,-inf	NA,inf	NA,0.453117	7.80631e-05	0.000124531
3	chr20:40118727:G:C	40118727	NA,C	NA,G	NA,1	NA,-inf	NA,inf	NA,0.462649	7.80378e-05	0.000123804
3	chr20:40543486:G:A	40543486	NA,A	NA,G	NA,1	NA,inf	NA,inf	NA,0.52852	7.79609e-05	0.000127544
3	chr20:40196435:C:G	40196435	NA,G	NA,C	NA,1	NA,-inf	NA,inf	NA,0.487462	7.79377e-05	0.000123752
3	chr20:41631296:G:A	41631296	A,A	G,G	1,1	-inf,inf	inf,inf	4.20163,1.96834	7.7935e-05	0.0147973
3	chr20:41352232:C:T	41352232	NA,T	NA,C	NA,1	NA,-inf	NA,inf	NA,0.54274	7.79134e-05	0.000123686
3	chr20:41833471:C:G	41833471	NA,G	NA,C	NA,1	NA,inf	NA,inf	NA,0.482271	7.78941e-05	0.00012475
3	chr20:40704373:C:T	40704373	NA,T	NA,C	NA,1	NA,-inf	NA,inf	NA,0.467699	7.7883e-05	0.000123614
3	chr20:40989553:T:C	40989553	NA,C	NA,T	NA,1	NA,-inf	NA,inf	NA,0.5116	7.78743e-05	0.000124117
3	chr20:42067289:G:A	42067289	NA,A	NA,G	NA,1	NA,-inf	NA,inf	NA,0.451693	7.78612e-05	0.000123889
3	chr20:41764769:T:C	41764769	NA,C	NA,T	NA,1	NA,-inf	NA,inf	NA,0.604504	7.78243e-05	0.000123246
3	chr20:41669372:A:C	41669372	NA,C	NA,A	NA,1	NA,inf	NA,inf	NA,0.534826	7.78133e-05	0.000124888
3	chr20:41952391:A:G	41952391	NA,G	NA,A	NA,1	NA,inf	NA,inf	NA,0.578784	7.77424e-05	0.00012442
3	chr20:40607515:G:A	40607515	A,NA	G,NA	1,NA	-inf,NA	inf,NA	0.75612,NA	7.7742e-05	0.000130169
3	chr20:40527115:A:G	40527115	NA,G	NA,A	NA,1	NA,inf	NA,inf	NA,0.473408	7.77331e-05	0.000122952
3	chr20:40154735:A:G	40154735	NA,G	NA,A	NA,1	NA,-inf	NA,inf	NA,0.462979	7.76476e-05	0.000123116
3	chr20:41886005:CAT:C	41886005	C,C	CAT,CAT	1,1	inf,-inf	inf,inf	1.02295,0.733027	7.76034e-05	0.000123549
3	chr20:40533561:G:A	40533561	A,A	G,G	1,1	inf,inf	inf,inf	1.73183,0.241484	7.75824e-05	0.000158235
3	chr20:40654116:T:C	40654116	NA,C	NA,T	NA,1	NA,inf	NA,inf	NA,0.499829	7.75624e-05	0.000124975
3	chr20:41885802:T:C	41885802	NA,C	NA,T	NA,1	NA,inf	NA,inf	NA,0.506775	7.7521e-05	0.00012421
3	chr20:40708458:A:G	40708458	NA,G	NA,A	NA,1	NA,inf	NA,inf	NA,0.477208	7.75209e-05	0.000124173
3	chr20:40815564:G:T	40815564	T,T	G,G	1,1	-inf,inf	inf,inf	0.506036,1.25926	7.7479e-05	0.000123419
3	chr20:40903208:T:G	40903208	NA,G	NA,T	NA,1	NA,-inf	NA,inf	NA,0.49329	7.745e-05	0.000123012
3	chr20:40970260:GCCCTCCCATAGCCACCTACATGTCATCAGGTC:G	40970260	NA,G	NA,GCCCTCCCATAGCCACCTACATGTCATCAGGTC	NA,1	NA,-inf	NA,inf	NA,0.454199	7.73981e-05	0.000123642
3	chr20:40786758:A:G	40786758	NA,G	NA,A	NA,1	NA,inf	NA,inf	NA,0.449682	7.73345e-05	0.000123198
3	chr20:41884546:G:C	41884546	NA,C	NA,G	NA,1	NA,-inf	NA,inf	NA,0.499099	7.73264e-05	0.000122915
3	chr20:41589460:T:C	41589460	NA,C	NA,T	NA,1	NA,inf	NA,inf	NA,0.414145	7.72965e-05	0.000122829
3	chr20:40961265:C:T	40961265	NA,T	NA,C	NA,1	NA,-inf	NA,inf	NA,0.45308	7.7281e-05	0.000123455
3	chr20:40966775:C:T	40966775	NA,T	NA,C	NA,1	NA,-inf	NA,inf	NA,0.45308	7.7281e-05	0.000123455
3	chr20:41349566:CCTT:C	41349566	NA,C	NA,CCTT	NA,1	NA,-inf	NA,inf	NA,0.518291	7.72592e-05	0.000122438
3	chr20:41928104:C:T	41928104	NA,T	NA,C	NA,1	NA,inf	NA,inf	NA,0.459584	7.72581e-05	0.00012312
3	chr20:41305475:G:A	41305475	A,NA	G,NA	1,NA	-inf,NA	inf,NA	0.593717,NA	7.72508e-05	0.0001216
3	chr20:42128878:G:A	42128878	NA,A	NA,G	NA,1	NA,-inf	NA,inf	NA,0.46181	7.71898e-05	0.000123014
3	chr20:41961150:A:G	41961150	NA,G	NA,A	NA,1	NA,inf	NA,inf	NA,0.46421	7.71843e-05	0.000122665
3	chr20:41643500:A:C	41643500	NA,C	NA,A	NA,1	NA,-inf	NA,inf	NA,0.513868	7.70946e-05	0.000122565
3	chr20:41921668:T:C	41921668	NA,C	NA,T	NA,1	NA,inf	NA,inf	NA,0.41671	7.70692e-05	0.000122946
3	chr20:41174885:A:AGTG	41174885	NA,AGTG	NA,A	NA,1	NA,-inf	NA,inf	NA,0.377815	7.70591e-05	0.000122652
3	chr20:41015049:C:T	41015049	NA,T	NA,C	NA,1	NA,inf	NA,inf	NA,0.446526	7.69549e-05	0.000122756
3	chr20:40550261:C:A	40550261	NA,A	NA,C	NA,1	NA,-inf	NA,inf	NA,0.458726	7.69306e-05	0.000121515
3	chr20:40406293:A:G	40406293	NA,G	NA,A	NA,1	NA,-inf	NA,inf	NA,0.490187	7.69032e-05	0.000122685
3	chr20:41670113:C:T	41670113	NA,T	NA,C	NA,1	NA,-inf	NA,inf	NA,0.541498	7.68678e-05	0.000122761
3	chr20:40685584:T:C	40685584	NA,C	NA,T	NA,1	NA,inf	NA,inf	NA,0.388719	7.68386e-05	0.000119188
3	chr20:40990366:A:G	40990366	NA,G	NA,A	NA,1	NA,-inf	NA,inf	NA,0.51753	7.6821e-05	0.000122038
3	chr20:40077924:A:G	40077924	NA,G	NA,A	NA,1	NA,-inf	NA,inf	NA,0.474077	7.68131e-05	0.000122129
3	chr20:40400268:C:A	40400268	NA,A	NA,C	NA,1	NA,inf	NA,inf	NA,0.459006	7.68102e-05	0.000122763
3	chr20:41994294:T:C	41994294	NA,C	NA,T	NA,1	NA,-inf	NA,inf	NA,0.460769	7.67532e-05	0.00012186
3	chr20:40705062:C:A	40705062	NA,A	NA,C	NA,1	NA,inf	NA,inf	NA,0.455939	7.66936e-05	0.000122494
3	chr20:41733787:A:G	41733787	NA,G	NA,A	NA,1	NA,inf	NA,inf	NA,0.41315	7.66739e-05	0.000122075
3	chr20:40091837:G:A	40091837	NA,A	NA,G	NA,1	NA,inf	NA,inf	NA,0.464764	7.6527e-05	0.000122283
3	chr20:41923252:A:G	41923252	G,G	A,A	1,1	inf,-inf	inf,inf	1.61058,0.128397	7.65144e-05	0.000123437
3	chr20:41967798:G:C	41967798	NA,C	NA,G	NA,1	NA,inf	NA,inf	NA,0.459523	7.65094e-05	0.000121528
3	chr20:41964884:A:G	41964884	NA,G	NA,A	NA,1	NA,-inf	NA,inf	NA,0.48447	7.65056e-05	0.000122561
3	chr20:40263147:CAGA:C	40263147	C,C	CAGA,CAGA	1,1	inf,-inf	inf,inf	0.700204,1.10026	7.65e-05	0.000125317
3	chr20:41932260:G:A	41932260	A,A	G,G	1,1	inf,-inf	inf,inf	1.46199,0.377478	7.64411e-05	0.000122138
3	chr20:40526903:C:A	40526903	NA,A	NA,C	NA,1	NA,-inf	NA,inf	NA,0.435536	7.63923e-05	0.000121276
3	chr20:40605435:T:G	40605435	NA,G	NA,T	NA,1	NA,-inf	NA,inf	NA,0.480983	7.63777e-05	0.000123143
3	chr20:40248546:C:G	40248546	G,G	C,C	1,1	inf,-inf	inf,inf	1.05487,0.84776	7.6362e-05	0.000133288
3	chr20:40540853:C:T	40540853	T,T	C,C	1,1	inf,inf	inf,inf	1.72694,0.233601	7.63286e-05	0.000155626
3	chr20:40391343:G:C	40391343	NA,C	NA,G	NA,1	NA,-inf	NA,inf	NA,0.481687	7.63168e-05	0.000121761
3	chr20:41002992:T:G	41002992	NA,G	NA,T	NA,1	NA,-inf	NA,inf	NA,0.512372	7.63161e-05	0.000121237
3	chr20:40986305:C:T	40986305	T,T	C,C	1,1	-inf,inf	inf,inf	3.1421,0.569913	7.6289e-05	0.000237718
3	chr20:40153082:A:G	40153082	NA,G	NA,A	NA,1	NA,-inf	NA,inf	NA,0.435844	7.62833e-05	0.000120411
3	chr20:40756832:A:G	40756832	NA,G	NA,A	NA,1	NA,inf	NA,inf	NA,0.438705	7.62757e-05	0.000121461
3	chr20:41702432:T:C	41702432	NA,C	NA,T	NA,1	NA,-inf	NA,inf	NA,0.505845	7.62613e-05	0.000121285
3	chr20:40608175:A:G	40608175	NA,G	NA,A	NA,1	NA,-inf	NA,inf	NA,0.461123	7.62004e-05	0.000121191
3	chr20:40527546:G:A	40527546	NA,A	NA,G	NA,1	NA,-inf	NA,inf	NA,0.433441	7.61749e-05	0.000120933
3	chr20:40549386:C:G	40549386	NA,G	NA,C	NA,1	NA,-inf	NA,inf	NA,0.467605	7.60952e-05	0.000122371
3	chr20:41014532:G:C	41014532	C,C	G,G	1,1	-inf,-inf	inf,inf	1.20554,0.864587	7.60588e-05	0.000120637
3	chr20:41827880:G:A	41827880	NA,A	NA,G	NA,1	NA,-inf	NA,inf	NA,0.489221	7.60273e-05	0.000120774
3	chr20:40674914:C:T	40674914	NA,T	NA,C	NA,1	NA,inf	NA,inf	NA,0.459096	7.60128e-05	0.000121938
3	chr20:41817055:C:T	41817055	NA,T	NA,C	NA,1	NA,-inf	NA,inf	NA,0.483744	7.59536e-05	0.000121107
3	chr20:41135297:T:G	41135297	NA,G	NA,T	NA,1	NA,inf	NA,inf	NA,0.458438	7.59363e-05	0.000121099
3	chr20:40542021:C:T	40542021	T,T	C,C	1,1	inf,-inf	inf,inf	1.63877,0.291784	7.59335e-05	0.000153251
3	chr20:40964161:G:A	40964161	NA,A	NA,G	NA,1	NA,-inf	NA,inf	NA,0.48357	7.5883e-05	0.000121182
3	chr20:41988584:G:A	41988584	NA,A	NA,G	NA,1	NA,-inf	NA,inf	NA,0.452126	7.58647e-05	0.000121185
3	chr20:40585047:G:C	40585047	C,C	G,G	1,1	inf,inf	inf,inf	1.80748,0.00793162	7.58489e-05	0.000156908
3	chr20:41902423:T:C	41902423	NA,C	NA,T	NA,1	NA,inf	NA,inf	NA,0.484389	7.58087e-05	0.000120933
3	chr20:40575320:A:G	40575320	G,G	A,A	1,1	inf,inf	inf,inf	1.70442,0.299242	7.57879e-05	0.000155746
3	chr20:42126529:C:T	42126529	NA,T	NA,C	NA,1	NA,-inf	NA,inf	NA,0.447892	7.57577e-05	0.000120729
3	chr20:40581787:T:G	40581787	G,G	T,T	1,1	inf,inf	inf,inf	1.80165,0.0666866	7.57498e-05	0.000157184
3	chr20:40636938:G:C	40636938	C,C	G,G	1,1	inf,inf	inf,inf	0.808791,1.07119	7.57302e-05	0.000132441
3	chr20:40211021:A:T	40211021	NA,T	NA,A	NA,1	NA,inf	NA,inf	NA,0.458261	7.56909e-05	0.000121233
3	chr20:40949102:A:G	40949102	G,G	A,A	1,1	inf,-inf	inf,inf	1.49675,0.280495	7.56551e-05	0.000122318
3	chr20:41820094:C:G	41820094	NA,G	NA,C	NA,1	NA,-inf	NA,inf	NA,0.582181	7.5643e-05	0.000119898
3	chr20:40401070:G:A	40401070	NA,A	NA,G	NA,1	NA,inf	NA,inf	NA,0.465447	7.5641e-05	0.000120827
3	chr20:40586743:A:G	40586743	G,G	A,A	1,1	inf,inf	inf,inf	1.80421,0.00153029	7.56367e-05	0.000156315
3	chr20:40602461:T:G	40602461	G,G	T,T	1,1	inf,inf	inf,inf	1.70279,0.303188	7.56114e-05	0.000155803
3	chr20:41667594:A:G	41667594	NA,G	NA,A	NA,1	NA,-inf	NA,inf	NA,0.527678	7.56042e-05	0.000120778
3	chr20:40966662:C:T	40966662	NA,T	NA,C	NA,1	NA,-inf	NA,inf	NA,0.479766	7.55395e-05	0.000120627
3	chr20:40257472:G:A	40257472	NA,A	NA,G	NA,1	NA,-inf	NA,inf	NA,0.40418	7.55133e-05	0.000119356
3	chr20:40571233:T:C	40571233	NA,C	NA,T	NA,1	NA,-inf	NA,inf	NA,0.471805	7.54881e-05	0.000121685
3	chr20:40882251:T:A	40882251	NA,A	NA,T	NA,1	NA,inf	NA,inf	NA,0.455576	7.54836e-05	0.000120906
3	chr20:41873285:TC:T	41873285	NA,T	NA,TC	NA,1	NA,inf	NA,inf	NA,0.424929	7.54671e-05	0.000120633
3	chr20:40378872:TTCTGTCACTCTATTATTTGATTATC:T	40378872	NA,T	NA,TTCTGTCACTCTATTATTTGATTATC	NA,1	NA,inf	NA,inf	NA,0.448738	7.54017e-05	0.000119669
3	chr20:40232360:A:G	40232360	NA,G	NA,A	NA,1	NA,inf	NA,inf	NA,0.448693	7.53896e-05	0.000120361
3	chr20:40672048:G:A	40672048	A,NA	G,NA	1,NA	-inf,NA	inf,NA	0.744315,NA	7.53706e-05	0.000128458
3	chr20:41975730:G:A	41975730	NA,A	NA,G	NA,1	NA,-inf	NA,inf	NA,0.435091	7.53656e-05	0.000119848
3	chr20:40943773:C:T	40943773	NA,T	NA,C	NA,1	NA,-inf	NA,inf	NA,0.49669	7.5352e-05	0.000120533
3	chr20:40378150:TGAGCCCTG:T	40378150	NA,T	NA,TGAGCCCTG	NA,1	NA,inf	NA,inf	NA,0.447339	7.53227e-05	0.000119542
3	chr20:40972147:A:G	40972147	G,NA	A,NA	1,NA	-inf,NA	inf,NA	0.579469,NA	7.5318e-05	0.000118709
3	chr20:41238514:A:T	41238514	NA,T	NA,A	NA,1	NA,-inf	NA,inf	NA,0.485608	7.52471e-05	0.000119569
3	chr20:41049212:C:T	41049212	T,NA	C,NA	1,NA	-inf,NA	inf,NA	0.711726,NA	7.51998e-05	0.000120886
3	chr20:40620772:A:G	40620772	NA,G	NA,A	NA,1	NA,-inf	NA,inf	NA,0.415957	7.50622e-05	0.00011864
3	chr20:40986405:A:C	40986405	NA,C	NA,A	NA,1	NA,-inf	NA,inf	NA,0.484123	7.5054e-05	0.000119591
3	chr20:41018009:T:C	41018009	NA,C	NA,T	NA,1	NA,inf	NA,inf	NA,0.465656	7.50313e-05	0.000119683
3	chr20:40654422:T:G	40654422	NA,G	NA,T	NA,1	NA,inf	NA,inf	NA,0.469569	7.502e-05	0.000120665
3	chr20:40136832:A:G	40136832	NA,G	NA,A	NA,1	NA,inf	NA,inf	NA,0.464673	7.49475e-05	0.000120442
3	chr20:40816929:A:G	40816929	NA,G	NA,A	NA,1	NA,-inf	NA,inf	NA,0.445626	7.49388e-05	0.000118861
3	chr20:41002085:C:T	41002085	NA,T	NA,C	NA,1	NA,-inf	NA,inf	NA,0.498098	7.49361e-05	0.000119057
3	chr20:41920619:A:G	41920619	NA,G	NA,A	NA,1	NA,-inf	NA,inf	NA,0.444042	7.4929e-05	0.000119247
3	chr20:40977656:T:G	40977656	NA,G	NA,T	NA,1	NA,inf	NA,inf	NA,0.430044	7.48788e-05	0.000119541
3	chr20:41641769:T:C	41641769	NA,C	NA,T	NA,1	NA,-inf	NA,inf	NA,0.499721	7.4771e-05	0.000119163
3	chr20:41311184:C:CTCTT	41311184	NA,CTCTT	NA,C	NA,1	NA,inf	NA,inf	NA,0.397193	7.47013e-05	0.000118816
3	chr20:40569776:C:A	40569776	NA,A	NA,C	NA,1	NA,-inf	NA,inf	NA,0.442307	7.46972e-05	0.000119098
3	chr20:40136801:A:T	40136801	NA,T	NA,A	NA,1	NA,inf	NA,inf	NA,0.440342	7.46893e-05	0.000119882
3	chr20:40896038:G:A	40896038	NA,A	NA,G	NA,1	NA,-inf	NA,inf	NA,0.465913	7.46845e-05	0.000119385
3	chr20:41353616:T:C	41353616	NA,C	NA,T	NA,1	NA,-inf	NA,inf	NA,0.484732	7.46584e-05	0.000118418
3	chr20:40823924:C:G	40823924	NA,G	NA,C	NA,1	NA,inf	NA,inf	NA,0.419498	7.46567e-05	0.000119871
3	chr20:41544444:T:A	41544444	NA,A	NA,T	NA,1	NA,-inf	NA,inf	NA,0.482206	7.46323e-05	0.000118944
3	chr20:42079069:G:A	42079069	A,A	G,G	1,1	inf,-inf	inf,inf	0.891642,0.796923	7.45704e-05	0.000117171
3	chr20:41884652:G:A	41884652	NA,A	NA,G	NA,1	NA,inf	NA,inf	NA,0.474313	7.44783e-05	0.000119291
3	chr20:40096632:T:C	40096632	NA,C	NA,T	NA,1	NA,-inf	NA,inf	NA,0.444509	7.44711e-05	0.000118247
3	chr20:41352930:C:T	41352930	NA,T	NA,C	NA,1	NA,-inf	NA,inf	NA,0.482635	7.44601e-05	0.000118102
3	chr20:40711154:G:A	40711154	NA,A	NA,G	NA,1	NA,-inf	NA,inf	NA,0.469124	7.44351e-05	0.000118803
3	chr20:41560553:T:C	41560553	C,C	T,T	1,1	-inf,inf	inf,inf	2.57511,1.28287	7.44002e-05	0.000287529
3	chr20:42135829:G:C	42135829	NA,C	NA,G	NA,1	NA,-inf	NA,inf	NA,0.43359	7.43999e-05	0.0001182
3	chr20:40170163:A:G	40170163	NA,G	NA,A	NA,1	NA,-inf	NA,inf	NA,0.436601	7.43794e-05	0.000118773
3	chr20:40447528:G:A	40447528	NA,A	NA,G	NA,1	NA,inf	NA,inf	NA,0.42662	7.43327e-05	0.00011878
3	chr20:40998325:C:T	40998325	T,T	C,C	1,1	inf,inf	inf,inf	0.486162,1.25344	7.42749e-05	0.000118434
3	chr20:41769497:T:C	41769497	NA,C	NA,T	NA,1	NA,-inf	NA,inf	NA,0.566665	7.42719e-05	0.000117649
3	chr20:40600801:C:T	40600801	NA,T	NA,C	NA,1	NA,-inf	NA,inf	NA,0.45058	7.4199e-05	0.000119424
3	chr20:40912052:C:G	40912052	G,NA	C,NA	1,NA	-inf,NA	inf,NA	0.707267,NA	7.4156e-05	0.000118015
3	chr20:41169941:T:C	41169941	NA,C	NA,T	NA,1	NA,inf	NA,inf	NA,0.398602	7.41167e-05	0.000117878
3	chr20:41493278:G:A	41493278	NA,A	NA,G	NA,1	NA,-inf	NA,inf	NA,0.468408	7.41161e-05	0.000118046
3	chr20:41017997:C:T	41017997	NA,T	NA,C	NA,1	NA,inf	NA,inf	NA,0.455353	7.40982e-05	0.00011821
3	chr20:41185032:G:A	41185032	NA,A	NA,G	NA,1	NA,-inf	NA,inf	NA,0.480706	7.40682e-05	0.000118299
3	chr20:42039348:A:C	42039348	C,NA	A,NA	1,NA	-inf,NA	inf,NA	0.640055,NA	7.40674e-05	0.000119106
3	chr20:40619878:G:C	40619878	NA,C	NA,G	NA,1	NA,inf	NA,inf	NA,0.440589	7.40317e-05	0.000117753
3	chr20:41702345:C:T	41702345	NA,T	NA,C	NA,1	NA,inf	NA,inf	NA,0.396097	7.40256e-05	0.000117932
3	chr20:41745569:T:C	41745569	NA,C	NA,T	NA,1	NA,inf	NA,inf	NA,0.459332	7.40044e-05	0.000118428
3	chr20:41144048:A:G	41144048	G,NA	A,NA	1,NA	inf,NA	inf,NA	0.966356,NA	7.40026e-05	0.000119222
3	chr20:40808983:G:A	40808983	NA,A	NA,G	NA,1	NA,-inf	NA,inf	NA,0.45958	7.39789e-05	0.000118317
3	chr20:41848966:A:T	41848966	T,T	A,A	1,1	-inf,inf	inf,inf	1.51596,0.180891	7.39589e-05	0.000119684
3	chr20:40309728:A:C	40309728	NA,C	NA,A	NA,1	NA,inf	NA,inf	NA,0.422901	7.39306e-05	0.000117651
3	chr20:42096929:C:T	42096929	NA,T	NA,C	NA,1	NA,-inf	NA,inf	NA,0.421652	7.39294e-05	0.000117517
3	chr20:41008809:G:A	41008809	NA,A	NA,G	NA,1	NA,inf	NA,inf	NA,0.447086	7.38827e-05	0.000117857
3	chr20:40222065:G:A	40222065	NA,A	NA,G	NA,1	NA,inf	NA,inf	NA,0.439317	7.38748e-05	0.00011831
3	chr20:40835877:G:A	40835877	NA,A	NA,G	NA,1	NA,inf	NA,inf	NA,0.415508	7.38572e-05	0.000118672
3	chr20:41154748:A:G	41154748	G,NA	A,NA	1,NA	-inf,NA	inf,NA	0.566469,NA	7.38492e-05	0.000116288
3	chr20:40278061:A:G	40278061	NA,G	NA,A	NA,1	NA,inf	NA,inf	NA,0.449607	7.38127e-05	0.00011912
3	chr20:41305236:T:C	41305236	NA,C	NA,T	NA,1	NA,-inf	NA,inf	NA,0.413013	7.3812e-05	0.000117747
3	chr20:41300686:G:T	41300686	NA,T	NA,G	NA,1	NA,-inf	NA,inf	NA,0.413013	7.3812e-05	0.000117747
3	chr20:41151701:C:G	41151701	G,NA	C,NA	1,NA	-inf,NA	inf,NA	0.566155,NA	7.38089e-05	0.000116226
3	chr20:41832575:A:G	41832575	NA,G	NA,A	NA,1	NA,-inf	NA,inf	NA,0.465847	7.37804e-05	0.000117233
3	chr20:40052004:A:G	40052004	G,G	A,A	1,1	inf,inf	inf,inf	1.3605,0.0998053	7.37792e-05	0.00012039
3	chr20:42108459:T:G	42108459	NA,G	NA,T	NA,1	NA,inf	NA,inf	NA,0.482266	7.37429e-05	0.000117609
3	chr20:42124160:C:T	42124160	NA,T	NA,C	NA,1	NA,-inf	NA,inf	NA,0.428469	7.37366e-05	0.000117519
3	chr20:41918748:G:C	41918748	C,NA	G,NA	1,NA	inf,NA	inf,NA	0.728896,NA	7.37286e-05	0.000117842
3	chr20:41577253:G:A	41577253	A,A	G,G	1,1	-inf,inf	inf,inf	2.95421,0.924099	7.37255e-05	0.000316852
3	chr20:41263234:T:C	41263234	C,C	T,T	1,1	-inf,inf	inf,inf	0.298828,1.52379	7.37131e-05	0.000121256
3	chr20:40633339:G:A	40633339	A,A	G,G	1,1	inf,inf	inf,inf	0.775677,1.08216	7.36686e-05	0.000128413
3	chr20:41784449:G:C	41784449	NA,C	NA,G	NA,1	NA,-inf	NA,inf	NA,0.428654	7.3654e-05	0.000117346
3	chr20:40253751:A:G	40253751	NA,G	NA,A	NA,1	NA,inf	NA,inf	NA,0.448727	7.364e-05	0.000118449
3	chr20:41744341:T:C	41744341	NA,C	NA,T	NA,1	NA,inf	NA,inf	NA,0.455526	7.35975e-05	0.000117776
3	chr20:42093208:C:T	42093208	NA,T	NA,C	NA,1	NA,-inf	NA,inf	NA,0.415581	7.3496e-05	0.000116754
3	chr20:41952064:AGT:A	41952064	NA,A	NA,AGT	NA,1	NA,inf	NA,inf	NA,0.532506	7.34363e-05	0.000117482
3	chr20:40332695:G:T	40332695	NA,T	NA,G	NA,1	NA,inf	NA,inf	NA,0.415631	7.34168e-05	0.000116704
3	chr20:40827780:A:G	40827780	NA,G	NA,A	NA,1	NA,inf	NA,inf	NA,0.380076	7.33852e-05	0.00011655
3	chr20:41255608:C:A	41255608	A,NA	C,NA	1,NA	-inf,NA	inf,NA	0.561716,NA	7.33555e-05	0.000115545
3	chr20:40283852:G:A	40283852	NA,A	NA,G	NA,1	NA,inf	NA,inf	NA,0.415248	7.33407e-05	0.000116573
3	chr20:41044914:G:A	41044914	A,A	G,G	1,1	-inf,-inf	inf,inf	0.957257,1.20139	7.33195e-05	0.000116681
3	chr20:41547747:T:C	41547747	NA,C	NA,T	NA,1	NA,-inf	NA,inf	NA,0.468522	7.32674e-05	0.00011666
3	chr20:41041948:G:A	41041948	A,A	G,G	1,1	-inf,-inf	inf,inf	0.960074,1.20077	7.3243e-05	0.000116606
3	chr20:41811378:A:C	41811378	NA,C	NA,A	NA,1	NA,-inf	NA,inf	NA,0.454691	7.32206e-05	0.000116741
3	chr20:41810092:A:C	41810092	NA,C	NA,A	NA,1	NA,-inf	NA,inf	NA,0.454691	7.32206e-05	0.000116741
3	chr20:40828006:C:T	40828006	T,NA	C,NA	1,NA	-inf,NA	inf,NA	0.608778,NA	7.32206e-05	0.000115934
3	chr20:41805372:G:A	41805372	NA,A	NA,G	NA,1	NA,-inf	NA,inf	NA,0.459125	7.31741e-05	0.000116268
3	chr20:40254054:TA:T	40254054	NA,T	NA,TA	NA,1	NA,inf	NA,inf	NA,0.443439	7.31576e-05	0.000117659
3	chr20:40984795:T:G	40984795	NA,G	NA,T	NA,1	NA,-inf	NA,inf	NA,0.463537	7.31192e-05	0.000116508
3	chr20:40816979:C:T	40816979	NA,T	NA,C	NA,1	NA,inf	NA,inf	NA,0.421781	7.31008e-05	0.00011673
3	chr20:40329962:C:T	40329962	NA,T	NA,C	NA,1	NA,-inf	NA,inf	NA,0.431237	7.30964e-05	0.000116333
3	chr20:41255659:G:A	41255659	A,NA	G,NA	1,NA	-inf,NA	inf,NA	0.560489,NA	7.30954e-05	0.000115112
3	chr20:41516407:CAA:C	41516407	NA,C	NA,CAA	NA,1	NA,inf	NA,inf	NA,0.572108	7.30813e-05	0.000116887
3	chr20:40526798:A:C	40526798	NA,C	NA,A	NA,1	NA,inf	NA,inf	NA,0.435288	7.30577e-05	0.000117255
3	chr20:40583951:G:A	40583951	A,A	G,G	1,1	inf,inf	inf,inf	1.78405,0.00679676	7.30454e-05	0.000150676
3	chr20:41347187:A:G	41347187	NA,G	NA,A	NA,1	NA,-inf	NA,inf	NA,0.457475	7.30449e-05	0.000115734
3	chr20:40404582:G:GT	40404582	NA,GT	NA,G	NA,1	NA,-inf	NA,inf	NA,0.446504	7.30269e-05	0.000116511
3	chr20:41845518:C:T	41845518	NA,T	NA,C	NA,1	NA,inf	NA,inf	NA,0.491589	7.30088e-05	0.000116616
3	chr20:40913154:AG:A	40913154	A,A	AG,AG	1,1	inf,inf	inf,inf	1.03993,0.011097	7.3005e-05	0.000118735
3	chr20:41436965:G:T	41436965	NA,T	NA,G	NA,1	NA,-inf	NA,inf	NA,0.605058	7.29788e-05	0.000116092
3	chr20:41904065:A:G	41904065	NA,G	NA,A	NA,1	NA,inf	NA,inf	NA,0.4336	7.29636e-05	0.00011634
3	chr20:41597904:T:G	41597904	NA,G	NA,T	NA,1	NA,-inf	NA,inf	NA,0.634762	7.2919e-05	0.000116296
3	chr20:41325964:G:A	41325964	A,A	G,G	1,1	-inf,inf	inf,inf	4.60844,0.0391808	7.28258e-05	0.00126516
3	chr20:41996051:A:G	41996051	NA,G	NA,A	NA,1	NA,inf	NA,inf	NA,0.454881	7.28153e-05	0.000115836
3	chr20:40054030:G:T	40054030	NA,T	NA,G	NA,1	NA,-inf	NA,inf	NA,0.416491	7.28124e-05	0.000116008
3	chr20:40272198:A:G	40272198	NA,G	NA,A	NA,1	NA,-inf	NA,inf	NA,0.406727	7.27638e-05	0.000116547
3	chr20:41971755:C:A	41971755	NA,A	NA,C	NA,1	NA,inf	NA,inf	NA,0.461448	7.27613e-05	0.000115831
3	chr20:41440841:C:T	41440841	NA,T	NA,C	NA,1	NA,inf	NA,inf	NA,0.427185	7.26869e-05	0.000115655
3	chr20:40609441:T:C	40609441	NA,C	NA,T	NA,1	NA,inf	NA,inf	NA,0.428148	7.26614e-05	0.000115656
3	chr20:40594847:T:C	40594847	C,C	T,T	1,1	inf,inf	inf,inf	1.78083,0.00189987	7.26572e-05	0.000149851
3	chr20:40392173:C:T	40392173	NA,T	NA,C	NA,1	NA,-inf	NA,inf	NA,0.44239	7.26399e-05	0.000115885
3	chr20:40917501:C:T	40917501	NA,T	NA,C	NA,1	NA,-inf	NA,inf	NA,0.454017	7.25751e-05	0.000115588
3	chr20:40251820:T:C	40251820	NA,C	NA,T	NA,1	NA,-inf	NA,inf	NA,0.375092	7.2562e-05	0.000114745
3	chr20:42123303:G:T	42123303	T,NA	G,NA	1,NA	inf,NA	inf,NA	0.615735,NA	7.25613e-05	0.000114992
3	chr20:40765649:A:G	40765649	G,G	A,A	1,1	-inf,inf	inf,inf	1.44523,0.200493	7.25598e-05	0.000126617
3	chr20:40666392:C:T	40666392	NA,T	NA,C	NA,1	NA,inf	NA,inf	NA,0.423144	7.25342e-05	0.000117274
3	chr20:40252765:A:G	40252765	NA,G	NA,A	NA,1	NA,-inf	NA,inf	NA,0.374507	7.25058e-05	0.000114657
3	chr20:40649614:G:A	40649614	NA,A	NA,G	NA,1	NA,-inf	NA,inf	NA,0.388199	7.25057e-05	0.000113758
3	chr20:41935248:C:T	41935248	T,T	C,C	1,1	inf,-inf	inf,inf	0.68064,1.02928	7.24936e-05	0.000115685
3	chr20:42054522:T:G	42054522	NA,G	NA,T	NA,1	NA,inf	NA,inf	NA,0.448371	7.24734e-05	0.000115189
3	chr20:40254788:T:C	40254788	NA,C	NA,T	NA,1	NA,-inf	NA,inf	NA,0.373751	7.24338e-05	0.000114545
3	chr20:40078635:C:A	40078635	NA,A	NA,C	NA,1	NA,-inf	NA,inf	NA,0.430105	7.24312e-05	0.000115178
3	chr20:40344909:C:A	40344909	A,A	C,C	1,1	inf,inf	inf,inf	0.422327,1.17429	7.24148e-05	0.000111367
3	chr20:41577257:T:C	41577257	C,C	T,T	1,1	-inf,inf	inf,inf	2.9505,0.912366	7.24045e-05	0.000309336
3	chr20:41997804:G:C	41997804	NA,C	NA,G	NA,1	NA,inf	NA,inf	NA,0.424488	7.23669e-05	0.000115501
3	chr20:40563485:T:C	40563485	NA,C	NA,T	NA,1	NA,-inf	NA,inf	NA,0.434151	7.23658e-05	0.000115544
3	chr20:40551683:A:C	40551683	NA,C	NA,A	NA,1	NA,-inf	NA,inf	NA,0.434628	7.23501e-05	0.000115488
3	chr20:42060353:C:T	42060353	T,T	C,C	1,1	-inf,-inf	inf,inf	0.646516,1.07649	7.2334e-05	0.000112235
3	chr20:41280045:C:G	41280045	G,NA	C,NA	1,NA	inf,NA	inf,NA	0.830902,NA	7.22827e-05	0.000114677
3	chr20:41502792:G:C	41502792	NA,C	NA,G	NA,1	NA,-inf	NA,inf	NA,0.273685	7.22808e-05	0.000115112
3	chr20:40321939:G:T	40321939	T,T	G,G	1,1	inf,inf	inf,inf	0.491061,1.25606	7.22598e-05	0.000123011
3	chr20:41068459:G:A	41068459	NA,A	NA,G	NA,1	NA,inf	NA,inf	NA,0.525002	7.22149e-05	0.000115385
3	chr20:41039857:A:T	41039857	T,T	A,A	1,1	-inf,-inf	inf,inf	1.03041,1.13556	7.21956e-05	0.000115089
3	chr20:40970732:G:T	40970732	NA,T	NA,G	NA,1	NA,inf	NA,inf	NA,0.404536	7.2192e-05	0.000115136
3	chr20:40398915:G:A	40398915	NA,A	NA,G	NA,1	NA,-inf	NA,inf	NA,0.437632	7.21806e-05	0.000115162
3	chr20:40965020:G:A	40965020	NA,A	NA,G	NA,1	NA,-inf	NA,inf	NA,0.39676	7.21709e-05	0.000114998
3	chr20:41764665:T:A	41764665	NA,A	NA,T	NA,1	NA,-inf	NA,inf	NA,0.554529	7.216e-05	0.000114486
3	chr20:41313683:C:T	41313683	NA,T	NA,C	NA,1	NA,inf	NA,inf	NA,0.458733	7.21261e-05	0.000115064
3	chr20:41585754:C:T	41585754	T,NA	C,NA	1,NA	-inf,NA	inf,NA	1.42384,NA	7.21196e-05	0.000123394
3	chr20:40398442:A:C	40398442	NA,C	NA,A	NA,1	NA,-inf	NA,inf	NA,0.43686	7.21042e-05	0.000115041
3	chr20:41691215:A:C	41691215	NA,C	NA,A	NA,1	NA,inf	NA,inf	NA,0.449548	7.20905e-05	0.000115235
3	chr20:41112541:C:G	41112541	G,NA	C,NA	1,NA	inf,NA	inf,NA	1.18849,NA	7.20886e-05	0.000119928
3	chr20:41830523:A:T	41830523	NA,T	NA,A	NA,1	NA,inf	NA,inf	NA,0.507857	7.20751e-05	0.000115154
3	chr20:41904801:G:A	41904801	NA,A	NA,G	NA,1	NA,inf	NA,inf	NA,0.444679	7.2055e-05	0.000114969
3	chr20:40397690:C:T	40397690	NA,T	NA,C	NA,1	NA,-inf	NA,inf	NA,0.436137	7.20437e-05	0.000114943
3	chr20:42128804:C:G	42128804	NA,G	NA,C	NA,1	NA,-inf	NA,inf	NA,0.419403	7.20363e-05	0.000114449
3	chr20:40221878:T:TA	40221878	NA,TA	NA,T	NA,1	NA,inf	NA,inf	NA,0.412417	7.19861e-05	0.00011483
3	chr20:40662357:C:T	40662357	NA,T	NA,C	NA,1	NA,inf	NA,inf	NA,0.424846	7.19645e-05	0.000116505
3	chr20:40803310:A:T	40803310	NA,T	NA,A	NA,1	NA,-inf	NA,inf	NA,0.41174	7.19412e-05	0.000114291
3	chr20:41824134:G:A	41824134	NA,A	NA,G	NA,1	NA,-inf	NA,inf	NA,0.438896	7.18911e-05	0.000114636
3	chr20:40511408:T:C	40511408	C,C	T,T	1,1	inf,inf	inf,inf	1.68409,0.241191	7.18777e-05	0.000145792
3	chr20:40665894:G:A	40665894	NA,A	NA,G	NA,1	NA,inf	NA,inf	NA,0.415792	7.18609e-05	0.000116156
3	chr20:41265028:A:C	41265028	C,NA	A,NA	1,NA	inf,NA	inf,NA	1.19484,NA	7.18593e-05	0.000119689
3	chr20:41723728:G:C	41723728	NA,C	NA,G	NA,1	NA,inf	NA,inf	NA,0.368563	7.18585e-05	0.00011458
3	chr20:41819601:C:G	41819601	G,G	C,C	1,1	-inf,-inf	inf,inf	1.10816,0.926715	7.18444e-05	0.000116025
3	chr20:41625880:C:T	41625880	NA,T	NA,C	NA,1	NA,-inf	NA,inf	NA,0.437879	7.18331e-05	0.000114486
3	chr20:40319854:A:G	40319854	NA,G	NA,A	NA,1	NA,inf	NA,inf	NA,0.426701	7.18323e-05	0.000115945
3	chr20:40397672:G:A	40397672	NA,A	NA,G	NA,1	NA,-inf	NA,inf	NA,0.433679	7.18186e-05	0.000114584
3	chr20:41516550:A:C	41516550	NA,C	NA,A	NA,1	NA,-inf	NA,inf	NA,0.622259	7.18175e-05	0.000114562
3	chr20:40392279:G:A	40392279	NA,A	NA,G	NA,1	NA,-inf	NA,inf	NA,0.43273	7.1759e-05	0.000114478
3	chr20:40075506:T:C	40075506	NA,C	NA,T	NA,1	NA,-inf	NA,inf	NA,0.401991	7.1746e-05	0.000114095
3	chr20:42125473:A:G	42125473	NA,G	NA,A	NA,1	NA,-inf	NA,inf	NA,0.354097	7.16556e-05	0.000113799
3	chr20:40145005:G:A	40145005	A,NA	G,NA	1,NA	inf,NA	inf,NA	0.661368,NA	7.16503e-05	0.000115345
3	chr20:41040460:C:G	41040460	G,NA	C,NA	1,NA	-inf,NA	inf,NA	0.549776,NA	7.16041e-05	0.000112829
3	chr20:40280401:C:T	40280401	NA,T	NA,C	NA,1	NA,inf	NA,inf	NA,0.396911	7.15783e-05	0.000113789
3	chr20:40585070:C:T	40585070	T,T	C,C	1,1	inf,inf	inf,inf	1.97936,0.669702	7.15289e-05	0.000305893
3	chr20:41818850:A:G	41818850	NA,G	NA,A	NA,1	NA,inf	NA,inf	NA,0.435258	7.14759e-05	0.000113887
3	chr20:41889058:AG:A	41889058	NA,A	NA,AG	NA,1	NA,inf	NA,inf	NA,0.44083	7.14588e-05	0.00011444
3	chr20:41334231:A:G	41334231	NA,G	NA,A	NA,1	NA,-inf	NA,inf	NA,0.441174	7.14404e-05	0.000114106
3	chr20:40315377:G:A	40315377	NA,A	NA,G	NA,1	NA,inf	NA,inf	NA,0.421924	7.14248e-05	0.000115269
3	chr20:40581319:T:A	40581319	A,A	T,T	1,1	inf,inf	inf,inf	1.76443,0.0644426	7.13741e-05	0.000147378
3	chr20:40984825:C:T	40984825	NA,T	NA,C	NA,1	NA,inf	NA,inf	NA,0.540292	7.13457e-05	0.000114235
3	chr20:40407141:A:G	40407141	NA,G	NA,A	NA,1	NA,-inf	NA,inf	NA,0.428127	7.13047e-05	0.000113767
3	chr20:40175954:A:G	40175954	NA,G	NA,A	NA,1	NA,-inf	NA,inf	NA,0.397987	7.12961e-05	0.000113259
3	chr20:41487567:G:A	41487567	A,A	G,G	1,1	inf,-inf	inf,inf	2.87675,0.173545	7.12863e-05	0.000166984
3	chr20:40923052:A:C	40923052	NA,C	NA,A	NA,1	NA,inf	NA,inf	NA,0.527855	7.12337e-05	0.000113714
3	chr20:41373420:C:G	41373420	G,G	C,C	1,1	-inf,inf	inf,inf	1.15441,1.94413	7.11556e-05	0.000144878
3	chr20:40404580:C:A	40404580	NA,A	NA,C	NA,1	NA,-inf	NA,inf	NA,0.424729	7.1149e-05	0.000113501
3	chr20:40212412:G:A	40212412	NA,A	NA,G	NA,1	NA,inf	NA,inf	NA,0.41082	7.11389e-05	0.0001139
3	chr20:40069060:T:C	40069060	NA,C	NA,T	NA,1	NA,-inf	NA,inf	NA,0.395144	7.1114e-05	0.000113094
3	chr20:41925470:C:A	41925470	NA,A	NA,C	NA,1	NA,inf	NA,inf	NA,0.434165	7.11139e-05	0.000113451
3	chr20:40830227:T:C	40830227	C,C	T,T	1,1	inf,inf	inf,inf	0.342873,1.22985	7.11034e-05	0.000113618
3	chr20:42119598:G:T	42119598	NA,T	NA,G	NA,1	NA,-inf	NA,inf	NA,0.398696	7.10216e-05	0.000113192
3	chr20:40994104:T:C	40994104	NA,C	NA,T	NA,1	NA,inf	NA,inf	NA,0.416756	7.10203e-05	0.00011328
3	chr20:40977199:G:A	40977199	NA,A	NA,G	NA,1	NA,-inf	NA,inf	NA,0.424724	7.10074e-05	0.000113302
3	chr20:41802176:T:C	41802176	NA,C	NA,T	NA,1	NA,-inf	NA,inf	NA,0.256476	7.0994e-05	0.000112802
3	chr20:41840626:C:T	41840626	T,T	C,C	1,1	-inf,-inf	inf,inf	1.31623,0.201466	7.09753e-05	0.000114205
3	chr20:40279828:A:T	40279828	T,NA	A,NA	1,NA	-inf,NA	inf,NA	0.622905,NA	7.09666e-05	0.000115252
3	chr20:40563607:G:A	40563607	NA,A	NA,G	NA,1	NA,inf	NA,inf	NA,0.419039	7.09622e-05	0.000113903
3	chr20:41246781:G:A	41246781	NA,A	NA,G	NA,1	NA,-inf	NA,inf	NA,0.457066	7.0939e-05	0.000113004
3	chr20:40417723:C:T	40417723	NA,T	NA,C	NA,1	NA,-inf	NA,inf	NA,0.423415	7.09332e-05	0.000113192
3	chr20:41850117:G:A	41850117	A,A	G,G	1,1	inf,inf	inf,inf	1.1166,0.401362	7.08734e-05	0.0001152
3	chr20:41445448:G:A	41445448	NA,A	NA,G	NA,1	NA,inf	NA,inf	NA,0.333974	7.07908e-05	0.000112732
3	chr20:40251248:T:C	40251248	NA,C	NA,T	NA,1	NA,inf	NA,inf	NA,0.411477	7.07663e-05	0.000112427
3	chr20:41609294:CA:C	41609294	NA,C	NA,CA	NA,1	NA,-inf	NA,inf	NA,0.446261	7.07599e-05	0.000112832
3	chr20:40597209:A:C	40597209	C,C	A,A	1,1	inf,-inf	inf,inf	1.76137,0.00966554	7.07269e-05	0.000145376
3	chr20:41968832:G:A	41968832	NA,A	NA,G	NA,1	NA,inf	NA,inf	NA,0.428305	7.07254e-05	0.000112615
3	chr20:41939570:A:AG	41939570	NA,AG	NA,A	NA,1	NA,inf	NA,inf	NA,0.373891	7.06822e-05	0.000112682
3	chr20:40384620:A:G	40384620	NA,G	NA,A	NA,1	NA,-inf	NA,inf	NA,0.40973	7.06745e-05	0.000112248
3	chr20:41363098:C:T	41363098	T,NA	C,NA	1,NA	-inf,NA	inf,NA	0.709913,NA	7.06127e-05	0.000114096
3	chr20:40961870:G:A	40961870	NA,A	NA,G	NA,1	NA,inf	NA,inf	NA,0.35358	7.05329e-05	0.000112998
3	chr20:40961985:G:A	40961985	NA,A	NA,G	NA,1	NA,inf	NA,inf	NA,0.35358	7.05329e-05	0.000112998
3	chr20:40141214:G:T	40141214	NA,T	NA,G	NA,1	NA,-inf	NA,inf	NA,0.376777	7.05327e-05	0.000111441
3	chr20:40360836:T:C	40360836	NA,C	NA,T	NA,1	NA,-inf	NA,inf	NA,0.4117	7.0497e-05	0.000111979
3	chr20:41879194:G:A	41879194	A,A	G,G	1,1	inf,-inf	inf,inf	1.43016,0.462129	7.04866e-05	0.000114265
3	chr20:40072954:AAAAT:A	40072954	NA,A	NA,AAAAT	NA,1	NA,inf	NA,inf	NA,0.41194	7.04215e-05	0.000112291
3	chr20:41468212:C:T	41468212	T,T	C,C	1,1	-inf,-inf	inf,inf	0.606035,1.69839	7.03784e-05	0.00011781
3	chr20:41939670:C:T	41939670	NA,T	NA,C	NA,1	NA,inf	NA,inf	NA,0.370508	7.03703e-05	0.000112186
3	chr20:41679608:G:T	41679608	NA,T	NA,G	NA,1	NA,-inf	NA,inf	NA,0.495618	7.03638e-05	0.000112444
3	chr20:40254306:CTTAAT:C	40254306	NA,C	NA,CTTAAT	NA,1	NA,inf	NA,inf	NA,0.412203	7.03614e-05	0.000113105
3	chr20:40158538:C:T	40158538	NA,T	NA,C	NA,1	NA,-inf	NA,inf	NA,0.403128	7.03496e-05	0.000112559
3	chr20:40584555:GAGGAGATCTGCCTC:G	40584555	G,NA	GAGGAGATCTGCCTC,NA	1,NA	-inf,NA	inf,NA	0.548421,NA	7.03454e-05	0.000109931
3	chr20:40432775:C:T	40432775	T,NA	C,NA	1,NA	inf,NA	inf,NA	0.563967,NA	7.03177e-05	0.000111048
3	chr20:40388293:C:T	40388293	NA,T	NA,C	NA,1	NA,inf	NA,inf	NA,0.416905	7.03168e-05	0.000113379
3	chr20:40665326:C:T	40665326	NA,T	NA,C	NA,1	NA,inf	NA,inf	NA,0.398686	7.02989e-05	0.000113584
3	chr20:40254628:A:G	40254628	NA,G	NA,A	NA,1	NA,inf	NA,inf	NA,0.411424	7.02791e-05	0.000112973
3	chr20:41825519:G:A	41825519	A,A	G,G	1,1	-inf,-inf	inf,inf	1.00576,0.99829	7.02613e-05	0.000113236
3	chr20:41710877:G:A	41710877	NA,A	NA,G	NA,1	NA,inf	NA,inf	NA,0.362554	7.02565e-05	0.000111931
3	chr20:41706349:G:A	41706349	NA,A	NA,G	NA,1	NA,inf	NA,inf	NA,0.362554	7.02565e-05	0.000111931
3	chr20:40254224:A:G	40254224	NA,G	NA,A	NA,1	NA,inf	NA,inf	NA,0.410945	7.02474e-05	0.000112921
3	chr20:42075463:G:A	42075463	A,NA	G,NA	1,NA	-inf,NA	inf,NA	0.654197,NA	7.01687e-05	0.000111217
3	chr20:41813898:T:C	41813898	NA,C	NA,T	NA,1	NA,inf	NA,inf	NA,0.472845	7.01622e-05	0.000112214
3	chr20:40254408:T:C	40254408	NA,C	NA,T	NA,1	NA,inf	NA,inf	NA,0.40895	7.00609e-05	0.000112618
3	chr20:41599699:T:G	41599699	NA,G	NA,T	NA,1	NA,-inf	NA,inf	NA,0.5959	7.00247e-05	0.000111673
3	chr20:40359296:C:T	40359296	NA,T	NA,C	NA,1	NA,inf	NA,inf	NA,0.429696	7.00149e-05	0.000111071
3	chr20:41815589:A:G	41815589	NA,G	NA,A	NA,1	NA,inf	NA,inf	NA,0.397807	6.99328e-05	0.000111936
3	chr20:40576242:A:G	40576242	G,G	A,A	1,1	-inf,inf	inf,inf	1.1308,0.537591	6.99216e-05	0.000125901
3	chr20:40334935:C:T	40334935	NA,T	NA,C	NA,1	NA,inf	NA,inf	NA,0.40623	6.99037e-05	0.000112751
3	chr20:40760986:C:G	40760986	G,G	C,C	1,1	-inf,-inf	inf,inf	1.34116,0.360402	6.98824e-05	0.000117248
3	chr20:40769247:C:T	40769247	T,T	C,C	1,1	-inf,inf	inf,inf	1.4276,0.199197	6.98791e-05	0.000121838
3	chr20:40125035:G:T	40125035	NA,T	NA,G	NA,1	NA,inf	NA,inf	NA,0.386346	6.9878e-05	0.000111296
3	chr20:40576513:C:T	40576513	T,NA	C,NA	1,NA	inf,NA	inf,NA	0.923739,NA	6.98764e-05	0.000127318
3	chr20:42045682:T:C	42045682	NA,C	NA,T	NA,1	NA,inf	NA,inf	NA,0.416599	6.98618e-05	0.00011104
3	chr20:40142636:A:G	40142636	NA,G	NA,A	NA,1	NA,-inf	NA,inf	NA,0.368481	6.97932e-05	0.000110289
3	chr20:41063853:ATAGT:A	41063853	NA,A	NA,ATAGT	NA,1	NA,-inf	NA,inf	NA,0.414666	6.97675e-05	0.000111176
3	chr20:41356957:A:G	41356957	NA,G	NA,A	NA,1	NA,-inf	NA,inf	NA,0.452289	6.97588e-05	0.000110823
3	chr20:41866072:A:G	41866072	NA,G	NA,A	NA,1	NA,-inf	NA,inf	NA,0.396444	6.97548e-05	0.000111222
3	chr20:40504704:C:T	40504704	NA,T	NA,C	NA,1	NA,inf	NA,inf	NA,0.397009	6.97492e-05	0.000112465
3	chr20:41339160:T:C	41339160	NA,C	NA,T	NA,1	NA,-inf	NA,inf	NA,0.421114	6.97255e-05	0.000111328
3	chr20:40401262:T:C	40401262	NA,C	NA,T	NA,1	NA,-inf	NA,inf	NA,0.406148	6.97249e-05	0.000111244
3	chr20:40808412:T:G	40808412	NA,G	NA,T	NA,1	NA,-inf	NA,inf	NA,0.403588	6.97219e-05	0.000111239
3	chr20:42121726:TATATATATGGATATATATGAAGAG:T	42121726	NA,T	NA,TATATATATGGATATATATGAAGAG	NA,1	NA,-inf	NA,inf	NA,0.385739	6.97132e-05	0.000111103
3	chr20:40764428:T:C	40764428	NA,C	NA,T	NA,1	NA,inf	NA,inf	NA,0.417269	6.96957e-05	0.000112214
3	chr20:41971948:A:G	41971948	NA,G	NA,A	NA,1	NA,inf	NA,inf	NA,0.426255	6.96856e-05	0.000110954
3	chr20:41909052:T:G	41909052	NA,G	NA,T	NA,1	NA,inf	NA,inf	NA,0.360161	6.96847e-05	0.000111287
3	chr20:40479864:C:T	40479864	T,T	C,C	1,1	inf,-inf	inf,inf	0.0796567,1.44854	6.96676e-05	0.000112543
3	chr20:40437469:A:T	40437469	T,NA	A,NA	1,NA	-inf,NA	inf,NA	0.556177,NA	6.96602e-05	0.000109955
3	chr20:42045596:T:C	42045596	NA,C	NA,T	NA,1	NA,inf	NA,inf	NA,0.414358	6.9659e-05	0.00011072
3	chr20:41883770:A:T	41883770	NA,T	NA,A	NA,1	NA,inf	NA,inf	NA,0.443721	6.96205e-05	0.000111373
3	chr20:41681564:C:G	41681564	G,G	C,C	1,1	inf,-inf	inf,inf	0.447818,1.44263	6.96111e-05	0.000110966
3	chr20:41197769:TTTGA:T	41197769	T,NA	TTTGA,NA	1,NA	-inf,NA	inf,NA	0.679191,NA	6.96045e-05	0.000110561
3	chr20:41366647:G:A	41366647	NA,A	NA,G	NA,1	NA,inf	NA,inf	NA,0.508856	6.95991e-05	0.000111928
3	chr20:41125209:C:T	41125209	NA,T	NA,C	NA,1	NA,inf	NA,inf	NA,0.388051	6.95907e-05	0.00011094
3	chr20:40572850:A:C	40572850	NA,C	NA,A	NA,1	NA,-inf	NA,inf	NA,0.406587	6.95594e-05	0.000112253
3	chr20:41900934:C:T	41900934	NA,T	NA,C	NA,1	NA,inf	NA,inf	NA,0.415841	6.95381e-05	0.000110946
3	chr20:40995509:C:A	40995509	A,NA	C,NA	1,NA	inf,NA	inf,NA	0.58939,NA	6.94993e-05	0.00011089
3	chr20:40512096:C:T	40512096	T,T	C,C	1,1	inf,inf	inf,inf	1.6653,0.240072	6.94838e-05	0.000140634
3	chr20:40893577:C:T	40893577	NA,T	NA,C	NA,1	NA,-inf	NA,inf	NA,0.437711	6.94268e-05	0.000110047
3	chr20:40935467:A:G	40935467	NA,G	NA,A	NA,1	NA,inf	NA,inf	NA,0.360396	6.93847e-05	0.000110766
3	chr20:40172803:T:C	40172803	NA,C	NA,T	NA,1	NA,-inf	NA,inf	NA,0.377121	6.93836e-05	0.000110237
3	chr20:40642841:C:G	40642841	G,G	C,C	1,1	inf,inf	inf,inf	1.58604,0.738465	6.93703e-05	0.000166727
3	chr20:40622658:T:C	40622658	NA,C	NA,T	NA,1	NA,inf	NA,inf	NA,0.389556	6.93577e-05	0.000110345
3	chr20:40359125:A:T	40359125	NA,T	NA,A	NA,1	NA,inf	NA,inf	NA,0.401113	6.93294e-05	0.000111393
3	chr20:41870586:A:G	41870586	NA,G	NA,A	NA,1	NA,inf	NA,inf	NA,0.463367	6.93256e-05	0.000111058
3	chr20:41461655:C:T	41461655	NA,T	NA,C	NA,1	NA,inf	NA,inf	NA,0.515579	6.93107e-05	0.000110946
3	chr20:40213662:G:C	40213662	NA,C	NA,G	NA,1	NA,-inf	NA,inf	NA,0.386499	6.93034e-05	0.000110155
3	chr20:41396504:C:T	41396504	NA,T	NA,C	NA,1	NA,inf	NA,inf	NA,0.733836	6.92783e-05	0.000111744
3	chr20:40595548:A:C	40595548	C,C	A,A	1,1	inf,inf	inf,inf	1.75074,0.0146164	6.92631e-05	0.000142338
3	chr20:41887439:C:T	41887439	NA,T	NA,C	NA,1	NA,-inf	NA,inf	NA,0.411116	6.92492e-05	0.000110142
3	chr20:41311883:T:C	41311883	NA,C	NA,T	NA,1	NA,-inf	NA,inf	NA,0.426088	6.92073e-05	0.000110531
3	chr20:41669481:T:C	41669481	NA,C	NA,T	NA,1	NA,inf	NA,inf	NA,0.415338	6.91953e-05	0.0001107
3	chr20:41670140:T:C	41670140	NA,C	NA,T	NA,1	NA,-inf	NA,inf	NA,0.453853	6.91906e-05	0.000110497
3	chr20:41353373:A:T	41353373	NA,T	NA,A	NA,1	NA,-inf	NA,inf	NA,0.413573	6.9177e-05	0.000110283
3	chr20:40763721:T:C	40763721	C,NA	T,NA	1,NA	inf,NA	inf,NA	0.545828,NA	6.91646e-05	0.000111344
3	chr20:40575226:A:T	40575226	T,T	A,A	1,1	inf,inf	inf,inf	1.98874,0.133904	6.91431e-05	0.000196916
3	chr20:41568237:T:C	41568237	NA,C	NA,T	NA,1	NA,-inf	NA,inf	NA,0.553185	6.90551e-05	0.000109852
3	chr20:40134305:C:A	40134305	NA,A	NA,C	NA,1	NA,-inf	NA,inf	NA,0.370421	6.90549e-05	0.000110019
3	chr20:40571000:G:A	40571000	NA,A	NA,G	NA,1	NA,-inf	NA,inf	NA,0.400527	6.90461e-05	0.000111409
3	chr20:40511765:T:C	40511765	C,C	T,T	1,1	inf,inf	inf,inf	1.65975,0.240072	6.9023e-05	0.000139562
3	chr20:42017944:G:A	42017944	NA,A	NA,G	NA,1	NA,-inf	NA,inf	NA,0.416942	6.90164e-05	0.000109433
3	chr20:40929830:AG:A	40929830	NA,A	NA,AG	NA,1	NA,inf	NA,inf	NA,0.454759	6.89967e-05	0.000109909
3	chr20:41416374:T:C	41416374	C,C	T,T	1,1	-inf,-inf	inf,inf	1.50612,0.0401758	6.89833e-05	0.000110246
3	chr20:41705621:A:G	41705621	NA,G	NA,A	NA,1	NA,inf	NA,inf	NA,0.348908	6.89765e-05	0.000109903
3	chr20:41579109:A:G	41579109	G,G	A,A	1,1	-inf,inf	inf,inf	2.59298,1.11621	6.89693e-05	0.000242017
3	chr20:40276349:C:A	40276349	NA,A	NA,C	NA,1	NA,inf	NA,inf	NA,0.399192	6.89653e-05	0.000111205
3	chr20:40153799:A:G	40153799	NA,G	NA,A	NA,1	NA,inf	NA,inf	NA,0.390396	6.8938e-05	0.00011032
3	chr20:40404579:A:AGG	40404579	NA,AGG	NA,A	NA,1	NA,-inf	NA,inf	NA,0.399849	6.89369e-05	0.00010998
3	chr20:41831161:A:C	41831161	C,C	A,A	1,1	-inf,inf	inf,inf	1.54455,0.0901773	6.89163e-05	0.000110758
3	chr20:41414244:C:T	41414244	T,T	C,C	1,1	-inf,-inf	inf,inf	1.5027,0.0401758	6.89077e-05	0.000110164
3	chr20:40255428:A:G	40255428	NA,G	NA,A	NA,1	NA,-inf	NA,inf	NA,0.37765	6.89035e-05	0.000109693
3	chr20:42125540:C:T	42125540	NA,T	NA,C	NA,1	NA,-inf	NA,inf	NA,0.374297	6.88814e-05	0.00010978
3	chr20:40564401:T:C	40564401	NA,C	NA,T	NA,1	NA,inf	NA,inf	NA,0.393924	6.88813e-05	0.000110509
3	chr20:40587746:T:C	40587746	C,C	T,T	1,1	inf,-inf	inf,inf	1.30921,0.187438	6.8877e-05	0.000105949
3	chr20:40179164:TG:T	40179164	NA,T	NA,TG	NA,1	NA,-inf	NA,inf	NA,0.368679	6.88554e-05	0.000109436
3	chr20:40748641:T:C	40748641	C,C	T,T	1,1	inf,-inf	inf,inf	0.460022,1.13456	6.88428e-05	0.000112969
3	chr20:40581792:C:T	40581792	T,T	C,C	1,1	inf,inf	inf,inf	1.56533,1.01956	6.88379e-05	0.00025496
3	chr20:41847678:A:G	41847678	G,G	A,A	1,1	inf,inf	inf,inf	0.951905,0.503776	6.88232e-05	0.000110171
3	chr20:40571448:A:G	40571448	NA,G	NA,A	NA,1	NA,-inf	NA,inf	NA,0.398215	6.8817e-05	0.000111035
3	chr20:41409609:G:A	41409609	NA,A	NA,G	NA,1	NA,inf	NA,inf	NA,0.33118	6.8798e-05	0.000110034
3	chr20:41830680:C:G	41830680	NA,G	NA,C	NA,1	NA,-inf	NA,inf	NA,0.404007	6.8786e-05	0.000109686
3	chr20:40184975:G:A	40184975	NA,A	NA,G	NA,1	NA,inf	NA,inf	NA,0.378152	6.87622e-05	0.000109829
3	chr20:40860012:C:T	40860012	NA,T	NA,C	NA,1	NA,inf	NA,inf	NA,0.363553	6.87281e-05	0.000109636
3	chr20:41150681:A:G	41150681	G,NA	A,NA	1,NA	-inf,NA	inf,NA	0.651598,NA	6.86792e-05	0.000110341
3	chr20:41669683:A:G	41669683	NA,G	NA,A	NA,1	NA,-inf	NA,inf	NA,0.446968	6.86556e-05	0.000109638
3	chr20:40791913:T:C	40791913	NA,C	NA,T	NA,1	NA,-inf	NA,inf	NA,0.373602	6.86455e-05	0.000109075
3	chr20:40418901:C:G	40418901	NA,G	NA,C	NA,1	NA,-inf	NA,inf	NA,0.396967	6.86273e-05	0.000109511
3	chr20:40360277:T:G	40360277	NA,G	NA,T	NA,1	NA,inf	NA,inf	NA,0.371612	6.85846e-05	0.000109259
3	chr20:40363462:ATG:A	40363462	NA,A	NA,ATG	NA,1	NA,-inf	NA,inf	NA,0.389421	6.85671e-05	0.000108931
3	chr20:40235233:G:A	40235233	NA,A	NA,G	NA,1	NA,-inf	NA,inf	NA,0.379737	6.85464e-05	0.000110205
3	chr20:40884174:G:C	40884174	C,NA	G,NA	1,NA	inf,NA	inf,NA	0.569783,NA	6.85375e-05	0.000110232
3	chr20:41335222:TGGACCC:T	41335222	NA,T	NA,TGGACCC	NA,1	NA,-inf	NA,inf	NA,0.406587	6.85072e-05	0.000109377
3	chr20:40120524:C:T	40120524	NA,T	NA,C	NA,1	NA,inf	NA,inf	NA,0.375268	6.84905e-05	0.000109869
3	chr20:41755825:A:G	41755825	G,G	A,A	1,1	inf,inf	inf,inf	1.52145,0.477484	6.84825e-05	0.000110556
3	chr20:41903837:T:C	41903837	C,C	T,T	1,1	inf,inf	inf,inf	1.72326,0.0549778	6.8469e-05	0.00011231
3	chr20:41866321:G:A	41866321	NA,A	NA,G	NA,1	NA,-inf	NA,inf	NA,0.404732	6.84686e-05	0.000108808
3	chr20:41947952:C:G	41947952	NA,G	NA,C	NA,1	NA,inf	NA,inf	NA,0.388411	6.84371e-05	0.000109486
3	chr20:40324089:C:A	40324089	NA,A	NA,C	NA,1	NA,inf	NA,inf	NA,0.393085	6.84319e-05	0.000110211
3	chr20:40973878:A:G	40973878	NA,G	NA,A	NA,1	NA,inf	NA,inf	NA,0.365206	6.84205e-05	0.000109257
3	chr20:40207512:G:T	40207512	NA,T	NA,G	NA,1	NA,-inf	NA,inf	NA,0.377819	6.84067e-05	0.000109978
3	chr20:40920595:A:C	40920595	C,C	A,A	1,1	-inf,inf	inf,inf	0.524999,1.13594	6.83902e-05	0.000109893
3	chr20:40927798:C:T	40927798	NA,T	NA,C	NA,1	NA,-inf	NA,inf	NA,0.425951	6.83831e-05	0.000108406
3	chr20:40923511:G:A	40923511	NA,A	NA,G	NA,1	NA,inf	NA,inf	NA,0.35308	6.83765e-05	0.00010987
3	chr20:40885019:T:C	40885019	C,C	T,T	1,1	inf,-inf	inf,inf	0.955084,0.0501169	6.83438e-05	0.000112355
3	chr20:40181195:A:G	40181195	NA,G	NA,A	NA,1	NA,-inf	NA,inf	NA,0.366937	6.83428e-05	0.000108979
3	chr20:40073764:A:G	40073764	NA,G	NA,A	NA,1	NA,inf	NA,inf	NA,0.377929	6.83371e-05	0.000109237
3	chr20:41352293:T:C	41352293	NA,C	NA,T	NA,1	NA,-inf	NA,inf	NA,0.438503	6.83344e-05	0.000108576
3	chr20:41691578:C:T	41691578	T,T	C,C	1,1	-inf,inf	inf,inf	1.10765,1.02257	6.82956e-05	0.000110794
3	chr20:40393419:A:G	40393419	G,G	A,A	1,1	inf,inf	inf,inf	0.92924,1.00704	6.82491e-05	0.000123608
3	chr20:40066776:G:A	40066776	NA,A	NA,G	NA,1	NA,-inf	NA,inf	NA,0.368501	6.82442e-05	0.000108848
3	chr20:41794659:T:C	41794659	C,C	T,T	1,1	inf,inf	inf,inf	1.081,0.88468	6.82318e-05	0.000109846
3	chr20:41360168:C:T	41360168	NA,T	NA,C	NA,1	NA,-inf	NA,inf	NA,0.294776	6.82278e-05	0.000108397
3	chr20:40218759:G:A	40218759	NA,A	NA,G	NA,1	NA,-inf	NA,inf	NA,0.368198	6.82216e-05	0.000108355
3	chr20:40515938:A:G	40515938	NA,G	NA,A	NA,1	NA,-inf	NA,inf	NA,0.368406	6.8193e-05	0.000108095
3	chr20:41927221:C:A	41927221	A,A	C,C	1,1	inf,-inf	inf,inf	0.940927,0.810068	6.81899e-05	0.000108664
3	chr20:41858232:G:A	41858232	NA,A	NA,G	NA,1	NA,-inf	NA,inf	NA,0.390735	6.81873e-05	0.000108633
3	chr20:41406035:T:C	41406035	NA,C	NA,T	NA,1	NA,-inf	NA,inf	NA,0.394714	6.81724e-05	0.000108574
3	chr20:41389527:A:G	41389527	NA,G	NA,A	NA,1	NA,inf	NA,inf	NA,0.335327	6.81405e-05	0.000108304
3	chr20:40161346:T:G	40161346	NA,G	NA,T	NA,1	NA,inf	NA,inf	NA,0.361551	6.81127e-05	0.00010847
3	chr20:40982216:C:T	40982216	T,T	C,C	1,1	inf,inf	inf,inf	0.951041,0.338421	6.81047e-05	0.000109109
3	chr20:42009000:A:G	42009000	NA,G	NA,A	NA,1	NA,inf	NA,inf	NA,0.401754	6.80578e-05	0.000108089
3	chr20:42038970:C:T	42038970	T,NA	C,NA	1,NA	-inf,NA	inf,NA	0.733753,NA	6.80476e-05	0.000108419
3	chr20:42008569:A:G	42008569	G,NA	A,NA	1,NA	-inf,NA	inf,NA	0.527926,NA	6.79745e-05	0.000108397
3	chr20:41681251:G:A	41681251	A,NA	G,NA	1,NA	-inf,NA	inf,NA	0.818599,NA	6.79615e-05	0.000108315
3	chr20:40561198:C:T	40561198	T,T	C,C	1,1	inf,inf	inf,inf	1.16283,1.33517	6.79507e-05	0.000222162
3	chr20:41020788:G:A	41020788	NA,A	NA,G	NA,1	NA,-inf	NA,inf	NA,0.416473	6.79136e-05	0.000107922
3	chr20:40874275:T:C	40874275	NA,C	NA,T	NA,1	NA,inf	NA,inf	NA,0.377033	6.78966e-05	0.00010817
3	chr20:40665192:A:G	40665192	G,G	A,A	1,1	inf,inf	inf,inf	2.0881,0.0473685	6.78866e-05	0.000182114
3	chr20:41361446:G:A	41361446	NA,A	NA,G	NA,1	NA,-inf	NA,inf	NA,0.39479	6.7879e-05	0.000108229
3	chr20:41390724:T:C	41390724	NA,C	NA,T	NA,1	NA,inf	NA,inf	NA,0.332101	6.78635e-05	0.000107866
3	chr20:40741970:C:T	40741970	NA,T	NA,C	NA,1	NA,inf	NA,inf	NA,0.367146	6.78376e-05	0.00010871
3	chr20:40133783:C:T	40133783	NA,T	NA,C	NA,1	NA,inf	NA,inf	NA,0.362594	6.7831e-05	0.000108037
3	chr20:40802961:G:A	40802961	NA,A	NA,G	NA,1	NA,-inf	NA,inf	NA,0.361309	6.77549e-05	0.000107703
3	chr20:41235966:A:G	41235966	NA,G	NA,A	NA,1	NA,inf	NA,inf	NA,0.344983	6.77543e-05	0.000108102
3	chr20:40504894:C:T	40504894	T,T	C,C	1,1	inf,inf	inf,inf	1.63994,0.245329	6.77371e-05	0.000136424
3	chr20:42039621:T:G	42039621	NA,G	NA,T	NA,1	NA,-inf	NA,inf	NA,0.35712	6.77204e-05	0.000107638
3	chr20:40623601:C:T	40623601	NA,T	NA,C	NA,1	NA,inf	NA,inf	NA,0.377252	6.7707e-05	0.000108961
3	chr20:42025445:A:G	42025445	NA,G	NA,A	NA,1	NA,inf	NA,inf	NA,0.371925	6.77024e-05	0.000107718
3	chr20:40681116:T:C	40681116	NA,C	NA,T	NA,1	NA,-inf	NA,inf	NA,0.352266	6.77014e-05	0.000108701
3	chr20:40154113:C:T	40154113	NA,T	NA,C	NA,1	NA,inf	NA,inf	NA,0.372628	6.76892e-05	0.000108557
3	chr20:41400777:A:C	41400777	C,C	A,A	1,1	-inf,inf	inf,inf	2.87958,1.38983	6.76772e-05	0.000478137
3	chr20:40598544:C:T	40598544	T,T	C,C	1,1	inf,inf	inf,inf	1.73749,0.0198413	6.76043e-05	0.000138779
3	chr20:41454808:C:G	41454808	NA,G	NA,C	NA,1	NA,inf	NA,inf	NA,0.498955	6.76034e-05	0.000108319
3	chr20:40748140:T:C	40748140	NA,C	NA,T	NA,1	NA,-inf	NA,inf	NA,0.356227	6.75924e-05	0.000108076
3	chr20:41367653:T:G	41367653	G,NA	T,NA	1,NA	inf,NA	inf,NA	0.287719,NA	6.7585e-05	0.000108091
3	chr20:40566217:C:A	40566217	NA,A	NA,C	NA,1	NA,inf	NA,inf	NA,0.383885	6.75127e-05	0.00010832
3	chr20:40126333:C:T	40126333	NA,T	NA,C	NA,1	NA,inf	NA,inf	NA,0.357498	6.74794e-05	0.000107474
3	chr20:42119203:G:A	42119203	NA,A	NA,G	NA,1	NA,-inf	NA,inf	NA,0.310427	6.74565e-05	0.000107178
3	chr20:41730821:A:G	41730821	NA,G	NA,A	NA,1	NA,-inf	NA,inf	NA,0.354997	6.74381e-05	0.000107228
3	chr20:41530557:T:C	41530557	NA,C	NA,T	NA,1	NA,-inf	NA,inf	NA,0.392436	6.74231e-05	0.000107405
3	chr20:41504573:C:G	41504573	G,NA	C,NA	1,NA	inf,NA	inf,NA	0.15999,NA	6.74208e-05	0.00010865
3	chr20:41706189:AGGC:A	41706189	NA,A	NA,AGGC	NA,1	NA,inf	NA,inf	NA,0.330351	6.74177e-05	0.000107415
3	chr20:40425020:T:A	40425020	NA,A	NA,T	NA,1	NA,-inf	NA,inf	NA,0.38175	6.73747e-05	0.000107508
3	chr20:41891129:G:A	41891129	NA,A	NA,G	NA,1	NA,inf	NA,inf	NA,0.390607	6.73607e-05	0.000107812
3	chr20:41351367:G:T	41351367	T,T	G,G	1,1	-inf,inf	inf,inf	0.811326,1.59	6.73486e-05	0.000115281
3	chr20:40523183:C:T	40523183	T,NA	C,NA	1,NA	inf,NA	inf,NA	0.484577,NA	6.73047e-05	0.000105788
3	chr20:40994628:A:T	40994628	NA,T	NA,A	NA,1	NA,-inf	NA,inf	NA,0.350236	6.72958e-05	0.000107296
3	chr20:41922762:A:T	41922762	NA,T	NA,A	NA,1	NA,inf	NA,inf	NA,0.346412	6.72835e-05	0.000106867
3	chr20:40691615:C:T	40691615	T,NA	C,NA	1,NA	inf,NA	inf,NA	0.782258,NA	6.7278e-05	0.000114943
3	chr20:40479724:ACTTAT:A	40479724	A,A	ACTTAT,ACTTAT	1,1	inf,-inf	inf,inf	0.0918823,1.42566	6.72673e-05	0.000108636
3	chr20:40755240:C:A	40755240	NA,A	NA,C	NA,1	NA,inf	NA,inf	NA,0.36322	6.72414e-05	0.000108296
3	chr20:40755239:C:G	40755239	NA,G	NA,C	NA,1	NA,inf	NA,inf	NA,0.36322	6.72414e-05	0.000108296
3	chr20:40470742:C:T	40470742	T,NA	C,NA	1,NA	-inf,NA	inf,NA	0.597444,NA	6.72413e-05	0.000107892
3	chr20:40208629:T:C	40208629	NA,C	NA,T	NA,1	NA,-inf	NA,inf	NA,0.361504	6.72194e-05	0.000106866
3	chr20:41851389:C:T	41851389	T,T	C,C	1,1	-inf,-inf	inf,inf	1.29219,0.1958	6.72021e-05	0.000108025
3	chr20:40246072:T:C	40246072	NA,C	NA,T	NA,1	NA,-inf	NA,inf	NA,0.316398	6.71824e-05	0.00010636
3	chr20:40993040:C:T	40993040	NA,T	NA,C	NA,1	NA,-inf	NA,inf	NA,0.348855	6.71794e-05	0.00010711
3	chr20:40388491:T:C	40388491	NA,C	NA,T	NA,1	NA,-inf	NA,inf	NA,0.342711	6.7172e-05	0.00010691
3	chr20:41424169:GA:AA	41424169	NA,AA	NA,GA	NA,1	NA,-inf	NA,inf	NA,0.518821	6.71175e-05	0.000107009
3	chr20:40805864:G:A	40805864	NA,A	NA,G	NA,1	NA,-inf	NA,inf	NA,0.339596	6.71082e-05	0.000106768
3	chr20:40835799:A:G	40835799	NA,G	NA,A	NA,1	NA,inf	NA,inf	NA,0.345292	6.7101e-05	0.000107102
3	chr20:41884593:A:AT	41884593	AT,AT	A,A	1,1	inf,-inf	inf,inf	0.980404,0.675329	6.70982e-05	0.000106695
3	chr20:40379259:A:C	40379259	NA,C	NA,A	NA,1	NA,-inf	NA,inf	NA,0.371786	6.70665e-05	0.000106641
3	chr20:40543373:C:T	40543373	T,NA	C,NA	1,NA	inf,NA	inf,NA	0.559034,NA	6.70641e-05	0.000105593
3	chr20:40942369:G:A	40942369	NA,A	NA,G	NA,1	NA,inf	NA,inf	NA,0.411115	6.70488e-05	0.000106859
3	chr20:41966989:T:C	41966989	NA,C	NA,T	NA,1	NA,-inf	NA,inf	NA,0.323442	6.70486e-05	0.000106936
3	chr20:40934760:G:A	40934760	NA,A	NA,G	NA,1	NA,-inf	NA,inf	NA,0.405961	6.70421e-05	0.000106408
3	chr20:41833609:C:T	41833609	NA,T	NA,C	NA,1	NA,-inf	NA,inf	NA,0.380081	6.70401e-05	0.00010689
3	chr20:41357662:A:G	41357662	NA,G	NA,A	NA,1	NA,-inf	NA,inf	NA,0.415092	6.70158e-05	0.000106494
3	chr20:40544264:G:A	40544264	NA,A	NA,G	NA,1	NA,inf	NA,inf	NA,0.369232	6.70086e-05	0.000107708
3	chr20:41697779:C:G	41697779	NA,G	NA,C	NA,1	NA,inf	NA,inf	NA,0.319818	6.69756e-05	0.000106701
3	chr20:41073283:G:A	41073283	NA,A	NA,G	NA,1	NA,-inf	NA,inf	NA,0.430639	6.69444e-05	0.000106927
3	chr20:42018107:C:T	42018107	NA,T	NA,C	NA,1	NA,-inf	NA,inf	NA,0.379531	6.69328e-05	0.000106814
3	chr20:40964692:T:C	40964692	NA,C	NA,T	NA,1	NA,inf	NA,inf	NA,0.340763	6.69044e-05	0.000106797
3	chr20:41676634:A:T	41676634	NA,T	NA,A	NA,1	NA,-inf	NA,inf	NA,0.451417	6.68883e-05	0.000106804
3	chr20:40679174:G:A	40679174	NA,A	NA,G	NA,1	NA,-inf	NA,inf	NA,0.344586	6.68102e-05	0.000107281
3	chr20:41360290:C:G	41360290	NA,G	NA,C	NA,1	NA,-inf	NA,inf	NA,0.385888	6.67782e-05	0.000106467
3	chr20:40595400:G:A	40595400	NA,A	NA,G	NA,1	NA,-inf	NA,inf	NA,0.367084	6.67245e-05	0.000107254
3	chr20:40502671:C:G	40502671	NA,G	NA,C	NA,1	NA,-inf	NA,inf	NA,0.333376	6.67142e-05	0.000105204
3	chr20:40176426:G:A	40176426	A,A	G,G	1,1	inf,inf	inf,inf	1.16329,0.344524	6.67056e-05	0.000105074
3	chr20:42134244:T:C	42134244	NA,C	NA,T	NA,1	NA,-inf	NA,inf	NA,0.341816	6.66855e-05	0.000106063
3	chr20:40144667:G:A	40144667	NA,A	NA,G	NA,1	NA,-inf	NA,inf	NA,0.329636	6.66768e-05	0.000105439
3	chr20:42068764:C:T	42068764	T,T	C,C	1,1	inf,-inf	inf,inf	0.775114,0.785453	6.66697e-05	0.000105095
3	chr20:40114980:T:C	40114980	NA,C	NA,T	NA,1	NA,inf	NA,inf	NA,0.349719	6.66388e-05	0.000106464
3	chr20:41736594:T:C	41736594	C,C	T,T	1,1	inf,-inf	inf,inf	0.649644,0.950834	6.66126e-05	0.000104017
3	chr20:42085357:A:G	42085357	G,G	A,A	1,1	-inf,inf	inf,inf	1.38381,0.32703	6.66017e-05	0.000107204
3	chr20:40887157:A:C	40887157	NA,C	NA,A	NA,1	NA,inf	NA,inf	NA,0.348121	6.65697e-05	0.000106187
3	chr20:40634781:C:A	40634781	NA,A	NA,C	NA,1	NA,-inf	NA,inf	NA,0.429736	6.65491e-05	0.000109208
3	chr20:40733663:A:T	40733663	NA,T	NA,A	NA,1	NA,-inf	NA,inf	NA,0.349796	6.64621e-05	0.000106028
3	chr20:40067570:A:C	40067570	NA,C	NA,A	NA,1	NA,-inf	NA,inf	NA,0.346489	6.64549e-05	0.000105825
3	chr20:41962118:G:A	41962118	A,A	G,G	1,1	-inf,inf	inf,inf	0.315495,1.24259	6.64022e-05	0.000105528
3	chr20:42042634:T:C	42042634	C,NA	T,NA	1,NA	inf,NA	inf,NA	0.587844,NA	6.63821e-05	0.00010593
3	chr20:40528583:G:A	40528583	NA,A	NA,G	NA,1	NA,-inf	NA,inf	NA,0.3345	6.63796e-05	0.000105518
3	chr20:40653050:A:G	40653050	G,G	A,A	1,1	inf,inf	inf,inf	1.26911,0.862638	6.63571e-05	0.000143594
3	chr20:40757772:T:C	40757772	NA,C	NA,T	NA,1	NA,inf	NA,inf	NA,0.365434	6.63569e-05	0.000106651
3	chr20:40204442:A:G	40204442	NA,G	NA,A	NA,1	NA,-inf	NA,inf	NA,0.346148	6.63402e-05	0.000105385
3	chr20:40775256:C:T	40775256	T,T	C,C	1,1	-inf,inf	inf,inf	1.22776,0.422526	6.6317e-05	0.000113923
3	chr20:40082562:C:A	40082562	NA,A	NA,C	NA,1	NA,inf	NA,inf	NA,0.346574	6.62581e-05	0.000105872
3	chr20:41027324:G:A	41027324	NA,A	NA,G	NA,1	NA,-inf	NA,inf	NA,0.372676	6.62473e-05	0.000105585
3	chr20:41449621:C:T	41449621	NA,T	NA,C	NA,1	NA,-inf	NA,inf	NA,0.516495	6.62237e-05	0.000105387
3	chr20:41235964:C:T	41235964	NA,T	NA,C	NA,1	NA,inf	NA,inf	NA,0.326445	6.62229e-05	0.000105657
3	chr20:40627924:C:T	40627924	T,T	C,C	1,1	inf,inf	inf,inf	1.51655,0.770838	6.62102e-05	0.000150811
3	chr20:41368858:C:T	41368858	NA,T	NA,C	NA,1	NA,inf	NA,inf	NA,0.464697	6.62092e-05	0.000106406
3	chr20:40776538:T:C	40776538	NA,C	NA,T	NA,1	NA,-inf	NA,inf	NA,0.345596	6.6209e-05	0.000105205
3	chr20:40109343:G:T	40109343	T,T	G,G	1,1	inf,inf	inf,inf	1.21418,0.280021	6.61968e-05	0.000105163
3	chr20:40143266:C:G	40143266	NA,G	NA,C	NA,1	NA,-inf	NA,inf	NA,0.331218	6.61917e-05	0.000104866
3	chr20:40067050:T:C	40067050	NA,C	NA,T	NA,1	NA,-inf	NA,inf	NA,0.343106	6.61856e-05	0.000105397
3	chr20:41900713:A:G	41900713	NA,G	NA,A	NA,1	NA,inf	NA,inf	NA,0.37723	6.61818e-05	0.000105922
3	chr20:41810007:G:T	41810007	NA,T	NA,G	NA,1	NA,-inf	NA,inf	NA,0.316289	6.61807e-05	0.000105391
3	chr20:40668014:G:A	40668014	NA,A	NA,G	NA,1	NA,-inf	NA,inf	NA,0.327566	6.61728e-05	0.000105349
3	chr20:40551662:C:T	40551662	NA,T	NA,C	NA,1	NA,-inf	NA,inf	NA,0.354594	6.61311e-05	0.000105342
3	chr20:40804820:C:T	40804820	NA,T	NA,C	NA,1	NA,-inf	NA,inf	NA,0.312455	6.61136e-05	0.000105081
3	chr20:41378141:A:G	41378141	NA,G	NA,A	NA,1	NA,-inf	NA,inf	NA,0.372057	6.6098e-05	0.000105074
3	chr20:40128346:G:A	40128346	NA,A	NA,G	NA,1	NA,-inf	NA,inf	NA,0.335471	6.60926e-05	0.000105313
3	chr20:41709585:T:C	41709585	NA,C	NA,T	NA,1	NA,inf	NA,inf	NA,0.31185	6.60897e-05	0.000105305
3	chr20:41272642:C:T	41272642	T,T	C,C	1,1	-inf,inf	inf,inf	0.516663,1.57272	6.60772e-05	0.000108672
3	chr20:40102406:C:G	40102406	G,NA	C,NA	1,NA	inf,NA	inf,NA	0.57227,NA	6.60679e-05	0.000106783
3	chr20:42024559:T:C	42024559	C,NA	T,NA	1,NA	inf,NA	inf,NA	0.346121,NA	6.60566e-05	0.000102443
3	chr20:41418955:T:C	41418955	NA,C	NA,T	NA,1	NA,-inf	NA,inf	NA,0.39318	6.60313e-05	0.000105722
3	chr20:42081480:T:C	42081480	C,NA	T,NA	1,NA	-inf,NA	inf,NA	0.786412,NA	6.60065e-05	0.000107953
3	chr20:40831101:A:G	40831101	G,G	A,A	1,1	inf,inf	inf,inf	0.533108,1.04402	6.60003e-05	0.000106041
3	chr20:40981301:C:T	40981301	NA,T	NA,C	NA,1	NA,-inf	NA,inf	NA,0.338005	6.59574e-05	0.000105129
3	chr20:40401625:G:A	40401625	NA,A	NA,G	NA,1	NA,-inf	NA,inf	NA,0.339501	6.59461e-05	0.00010591
3	chr20:41416527:A:T	41416527	T,T	A,A	1,1	-inf,-inf	inf,inf	1.48025,0.0401758	6.59404e-05	0.00010538
3	chr20:40507143:A:G	40507143	G,G	A,A	1,1	inf,inf	inf,inf	1.6173,0.255853	6.59398e-05	0.000132591
3	chr20:41955280:A:G	41955280	G,G	A,A	1,1	inf,-inf	inf,inf	1.41397,0.0174526	6.59396e-05	0.000104632
3	chr20:40815316:A:G	40815316	NA,G	NA,A	NA,1	NA,inf	NA,inf	NA,0.325007	6.59309e-05	0.000105663
3	chr20:40295678:G:T	40295678	NA,T	NA,G	NA,1	NA,-inf	NA,inf	NA,0.330353	6.58479e-05	0.000104792
3	chr20:40764514:A:T	40764514	NA,T	NA,A	NA,1	NA,-inf	NA,inf	NA,0.3729	6.58286e-05	0.00010508
3	chr20:40116222:C:A	40116222	NA,A	NA,C	NA,1	NA,inf	NA,inf	NA,0.338907	6.57773e-05	0.00010487
3	chr20:40055291:G:A	40055291	A,A	G,G	1,1	inf,inf	inf,inf	1.26375,0.183414	6.57294e-05	0.000107115
3	chr20:40873104:G:T	40873104	T,T	G,G	1,1	inf,inf	inf,inf	0.710782,0.790688	6.57034e-05	0.000108437
3	chr20:41381386:A:T	41381386	NA,T	NA,A	NA,1	NA,-inf	NA,inf	NA,0.337582	6.56818e-05	0.000104246
3	chr20:41512686:TC:T	41512686	T,NA	TC,NA	1,NA	-inf,NA	inf,NA	0.575468,NA	6.56374e-05	0.000103844
3	chr20:41436115:G:A	41436115	A,NA	G,NA	1,NA	-inf,NA	inf,NA	0.736058,NA	6.56175e-05	0.000105365
3	chr20:41388363:A:C	41388363	NA,C	NA,A	NA,1	NA,inf	NA,inf	NA,0.30812	6.55652e-05	0.000104277
3	chr20:40727965:A:C	40727965	NA,C	NA,A	NA,1	NA,-inf	NA,inf	NA,0.364483	6.55197e-05	0.000104554
3	chr20:40982859:CACCAGATCACCCCCAGCTCTGAAGATGACAATGCATTCA:C	40982859	NA,C	NA,CACCAGATCACCCCCAGCTCTGAAGATGACAATGCATTCA	NA,1	NA,-inf	NA,inf	NA,0.34366	6.55028e-05	0.000104317
3	chr20:40482396:T:C	40482396	NA,C	NA,T	NA,1	NA,-inf	NA,inf	NA,0.301321	6.54647e-05	0.000102936
3	chr20:41488113:T:C	41488113	NA,C	NA,T	NA,1	NA,-inf	NA,inf	NA,0.505378	6.54593e-05	0.000104199
3	chr20:40213467:A:G	40213467	NA,G	NA,A	NA,1	NA,-inf	NA,inf	NA,0.337339	6.5454e-05	0.000104238
3	chr20:40760199:C:T	40760199	T,T	C,C	1,1	inf,-inf	inf,inf	1.21885,0.108567	6.54432e-05	0.000104806
3	chr20:41488111:C:T	41488111	NA,T	NA,C	NA,1	NA,-inf	NA,inf	NA,0.504817	6.54199e-05	0.000104138
3	chr20:41440595:C:T	41440595	NA,T	NA,C	NA,1	NA,inf	NA,inf	NA,0.479132	6.54174e-05	0.000105074
3	chr20:40842787:T:C	40842787	C,C	T,T	1,1	inf,inf	inf,inf	0.97066,0.314853	6.53701e-05	0.000105195
3	chr20:42011340:G:A	42011340	NA,A	NA,G	NA,1	NA,-inf	NA,inf	NA,0.338102	6.53694e-05	0.000103971
3	chr20:40357020:C:T	40357020	T,NA	C,NA	1,NA	inf,NA	inf,NA	0.603141,NA	6.53255e-05	0.000106935
3	chr20:40951827:C:T	40951827	NA,T	NA,C	NA,1	NA,-inf	NA,inf	NA,0.339221	6.52892e-05	0.000104759
3	chr20:41702359:C:T	41702359	NA,T	NA,C	NA,1	NA,inf	NA,inf	NA,0.335243	6.52803e-05	0.000104213
3	chr20:41793261:T:C	41793261	NA,C	NA,T	NA,1	NA,inf	NA,inf	NA,0.426324	6.52491e-05	0.000104452
3	chr20:40585809:T:C	40585809	NA,C	NA,T	NA,1	NA,-inf	NA,inf	NA,0.316161	6.52005e-05	0.00010323
3	chr20:40667322:AAAAAAAAAAAAAAAG:A	40667322	NA,A	NA,AAAAAAAAAAAAAAAG	NA,1	NA,inf	NA,inf	NA,0.34289	6.5198e-05	0.00010524
3	chr20:40596174:T:C	40596174	NA,C	NA,T	NA,1	NA,inf	NA,inf	NA,0.353557	6.5187e-05	0.000104619
3	chr20:40328708:C:T	40328708	NA,T	NA,C	NA,1	NA,inf	NA,inf	NA,0.346738	6.51368e-05	0.000104939
3	chr20:40877978:G:T	40877978	NA,T	NA,G	NA,1	NA,-inf	NA,inf	NA,0.381515	6.51289e-05	0.000103313
3	chr20:40852589:A:G	40852589	G,G	A,A	1,1	inf,inf	inf,inf	0.539133,1.01847	6.51166e-05	0.00010423
3	chr20:40095749:C:A	40095749	NA,A	NA,C	NA,1	NA,-inf	NA,inf	NA,0.340596	6.51118e-05	0.000103819
3	chr20:41337379:G:A	41337379	NA,A	NA,G	NA,1	NA,inf	NA,inf	NA,0.29524	6.50961e-05	0.000103781
3	chr20:41927222:A:G	41927222	NA,G	NA,A	NA,1	NA,-inf	NA,inf	NA,0.366866	6.50954e-05	0.000103585
3	chr20:40559124:T:C	40559124	NA,C	NA,T	NA,1	NA,inf	NA,inf	NA,0.346668	6.50753e-05	0.000104319
3	chr20:40651414:T:C	40651414	C,C	T,T	1,1	-inf,inf	inf,inf	0.6516,1.11199	6.50499e-05	0.000118918
3	chr20:41395701:A:G	41395701	NA,G	NA,A	NA,1	NA,inf	NA,inf	NA,0.297945	6.50477e-05	0.00010341
3	chr20:41612428:T:C	41612428	NA,C	NA,T	NA,1	NA,inf	NA,inf	NA,0.474541	6.50468e-05	0.000104458
3	chr20:40181594:G:A	40181594	NA,A	NA,G	NA,1	NA,-inf	NA,inf	NA,0.326276	6.50444e-05	0.000103723
3	chr20:41702078:A:G	41702078	NA,G	NA,A	NA,1	NA,inf	NA,inf	NA,0.33189	6.50268e-05	0.000103807
3	chr20:40356764:C:T	40356764	NA,T	NA,C	NA,1	NA,inf	NA,inf	NA,0.350959	6.50052e-05	0.000104381
3	chr20:40224056:A:C	40224056	NA,C	NA,A	NA,1	NA,inf	NA,inf	NA,0.336181	6.49863e-05	0.000103979
3	chr20:41339129:C:T	41339129	NA,T	NA,C	NA,1	NA,-inf	NA,inf	NA,0.38432	6.49632e-05	0.000103152
3	chr20:40540147:A:G	40540147	NA,G	NA,A	NA,1	NA,-inf	NA,inf	NA,0.336471	6.49176e-05	0.000103784
3	chr20:40612201:G:A	40612201	NA,A	NA,G	NA,1	NA,inf	NA,inf	NA,0.338872	6.49154e-05	0.000103728
3	chr20:40275411:G:A	40275411	NA,A	NA,G	NA,1	NA,-inf	NA,inf	NA,0.31309	6.49111e-05	0.000102929
3	chr20:42082664:C:T	42082664	NA,T	NA,C	NA,1	NA,-inf	NA,inf	NA,0.319522	6.49031e-05	0.000103353
3	chr20:40916809:A:G	40916809	NA,G	NA,A	NA,1	NA,inf	NA,inf	NA,0.321054	6.49007e-05	0.000103478
3	chr20:40122733:G:A	40122733	A,A	G,G	1,1	inf,inf	inf,inf	1.28848,0.120898	6.48743e-05	0.000103443
3	chr20:40790243:A:G	40790243	G,G	A,A	1,1	-inf,inf	inf,inf	0.191423,1.23683	6.48694e-05	0.000101199
3	chr20:40148883:A:G	40148883	NA,G	NA,A	NA,1	NA,inf	NA,inf	NA,0.345182	6.48487e-05	0.000104005
3	chr20:40435149:T:C	40435149	NA,C	NA,T	NA,1	NA,-inf	NA,inf	NA,0.3488	6.48445e-05	0.000103497
3	chr20:40825207:T:C	40825207	C,NA	T,NA	1,NA	inf,NA	inf,NA	0.658532,NA	6.48382e-05	0.000105302
3	chr20:40945088:A:T	40945088	NA,T	NA,A	NA,1	NA,inf	NA,inf	NA,0.344471	6.48338e-05	0.000103955
3	chr20:40871322:A:C	40871322	NA,C	NA,A	NA,1	NA,inf	NA,inf	NA,0.331643	6.48255e-05	0.000103697
3	chr20:41640885:A:G	41640885	G,NA	A,NA	1,NA	inf,NA	inf,NA	0.645493,NA	6.48198e-05	0.000101736
3	chr20:40771520:G:A	40771520	NA,A	NA,G	NA,1	NA,-inf	NA,inf	NA,0.328018	6.48175e-05	0.000103282
3	chr20:40363040:G:C	40363040	NA,C	NA,G	NA,1	NA,-inf	NA,inf	NA,0.341769	6.47993e-05	0.000103051
3	chr20:40265392:G:T	40265392	NA,T	NA,G	NA,1	NA,inf	NA,inf	NA,0.343424	6.47746e-05	0.000103998
3	chr20:41921945:C:G	41921945	NA,G	NA,C	NA,1	NA,-inf	NA,inf	NA,0.344227	6.47273e-05	0.000103031
3	chr20:40365219:T:C	40365219	NA,C	NA,T	NA,1	NA,-inf	NA,inf	NA,0.290544	6.47255e-05	0.000101789
3	chr20:41486818:A:G	41486818	G,NA	A,NA	1,NA	inf,NA	inf,NA	0.747133,NA	6.47207e-05	0.000103253
3	chr20:40264166:G:A	40264166	NA,A	NA,G	NA,1	NA,inf	NA,inf	NA,0.342471	6.47204e-05	0.000103916
3	chr20:41974644:C:T	41974644	NA,T	NA,C	NA,1	NA,-inf	NA,inf	NA,0.326432	6.4717e-05	0.000103517
3	chr20:40365364:G:A	40365364	NA,A	NA,G	NA,1	NA,-inf	NA,inf	NA,0.290159	6.46958e-05	0.000101743
3	chr20:40514451:T:A	40514451	A,A	T,T	1,1	inf,inf	inf,inf	1.6201,0.240072	6.45922e-05	0.00013005
3	chr20:41373668:C:T	41373668	NA,T	NA,C	NA,1	NA,-inf	NA,inf	NA,0.352321	6.45914e-05	0.000102693
3	chr20:40667012:C:T	40667012	NA,T	NA,C	NA,1	NA,inf	NA,inf	NA,0.351032	6.45838e-05	0.000103956
3	chr20:41421358:A:T	41421358	NA,T	NA,A	NA,1	NA,-inf	NA,inf	NA,0.491916	6.4536e-05	0.000102717
```
