## Supplementary material for "Characterization of shared and ancestry-specific signals driving complex traits using multi-ancestry fine-mapping": susiex_nc3.cs80.snp (part 1 of 2)

```
BP	SNP	PIP(CS1)	LogBF(CS1,Pop1)	LogBF(CS1,Pop2)	PIP(CS2)	LogBF(CS2,Pop1)	LogBF(CS2,Pop2)	PIP(CS3)	LogBF(CS3,Pop1)	LogBF(CS3,Pop2)
40051409	chr20:40051409:C:T	4.67782e-06	-0.365084	-0.135876	6.39938e-05	-0.311723	-0.144751	0.00011616	-0.337581	-0.116196
40052004	chr20:40052004:A:G	2.80007e-06	0.223952	-1.2381	4.38145e-05	0.408805	-1.2441	7.37792e-05	0.333724	-1.2414
40052183	chr20:40052183:C:G	2.70156e-06	-2.06257e-10	-1.04996	3.52338e-05	-2.06257e-10	-1.05325	6.34977e-05	-2.06257e-10	-1.05774
40052309	chr20:40052309:C:T	2.46899e-05	-2.06257e-10	1.1626	0.000302662	-2.06257e-10	1.09736	0.000583648	-2.06257e-10	1.16055
40052970	chr20:40052970:C:T	1.70151e-05	0.79031	-5.51629e-10	0.000194721	0.656307	-5.51629e-10	0.000381551	0.735496	-5.51629e-10
40053162	chr20:40053162:G:A	1.58601e-06	-0.339142	-1.24343	2.37621e-05	-0.201319	-1.24585	4.0731e-05	-0.259024	-1.24274
40053724	chr20:40053724:A:G	2.15743e-06	-2.06257e-10	-1.27487	2.82253e-05	-2.06257e-10	-1.27504	5.10978e-05	-2.06257e-10	-1.27501
40053807	chr20:40053807:C:A	3.3638e-06	-2.06257e-10	-0.83072	4.42536e-05	-2.06257e-10	-0.825324	8.02695e-05	-2.06257e-10	-0.823358
40054030	chr20:40054030:G:T	3.04797e-06	-2.06257e-10	-0.929316	4.01511e-05	-2.06257e-10	-0.922611	7.28124e-05	-2.06257e-10	-0.920862
40054237	chr20:40054237:C:G	1.50244e-06	-0.406397	-1.23031	2.25149e-05	-0.268025	-1.23306	3.86644e-05	-0.324377	-1.22945
40054340	chr20:40054340:G:A	1.49847e-06	-0.429375	-1.20997	2.24261e-05	-0.291524	-1.21351	3.85551e-05	-0.347565	-1.20909
40054568	chr20:40054568:C:T	2.29692e-06	-2.06257e-10	-1.21222	3.0399e-05	-2.06257e-10	-1.20085	5.49326e-05	-2.06257e-10	-1.20264
40054750	chr20:40054750:G:A	9.42024e-07	-0.862441	-1.24107	1.28268e-05	-0.823244	-1.24048	2.34206e-05	-0.818667	-1.23646
40054783	chr20:40054783:C:T	4.35256e-06	-2.06257e-10	-0.573028	5.73626e-05	-2.06257e-10	-0.565867	0.000105698	-2.06257e-10	-0.548158
40054882	chr20:40054882:A:G	2.35944e-06	0.00154965	-1.18692	3.63697e-05	0.172075	-1.1936	6.17211e-05	0.103127	-1.18925
40054934	chr20:40054934:T:C	2.15704e-06	-2.06257e-10	-1.27506	2.82275e-05	-2.06257e-10	-1.27496	5.11026e-05	-2.06257e-10	-1.27491
40055291	chr20:40055291:G:A	2.50716e-06	0.0497389	-1.17438	3.88808e-05	0.230653	-1.18541	6.57294e-05	0.157984	-1.18119
40055541	chr20:40055541:C:T	2.31186e-06	-0.00986601	-1.19587	3.58035e-05	0.168287	-1.2055	6.05608e-05	0.0966323	-1.20173
40055835	chr20:40055835:A:G	3.41064e-06	-2.06257e-10	-0.816892	4.49036e-05	-2.06257e-10	-0.810742	8.23698e-05	-2.06257e-10	-0.79753
40056058	chr20:40056058:C:T	1.789e-06	-1.26365	-0.198483	2.31938e-05	-1.27583	-0.195544	4.29968e-05	-1.2809	-0.166722
40056428	chr20:40056428:C:T	9.50845e-06	-2.06257e-10	0.208389	0.000124954	-2.06257e-10	0.212685	0.000233294	-2.06257e-10	0.24355
40056725	chr20:40056725:T:G	5.96254e-07	-1.28971	-1.27117	8.54669e-06	-1.19974	-1.26997	1.51457e-05	-1.2191	-1.27193
40056900	chr20:40056900:C:T	6.57628e-07	-1.19037	-1.27254	9.06782e-06	-1.1391	-1.27142	1.61426e-05	-1.15438	-1.27291
40057011	chr20:40057011:A:G	2.19467e-06	-2.06257e-10	-1.25776	2.8603e-05	-2.06257e-10	-1.26175	5.1755e-05	-2.06257e-10	-1.26223
40057092	chr20:40057092:C:T	6.95117e-06	-2.06257e-10	-0.104881	8.93084e-05	-2.06257e-10	-0.123165	0.00016584	-2.06257e-10	-0.0977218
40057098	chr20:40057098:G:A	5.44362e-06	-1.10959	0.760238	6.84415e-05	-1.12744	0.738162	0.00013196	-1.13604	0.809797
40057478	chr20:40057478:A:G	1.05891e-06	-1.40367	-0.582886	1.51496e-05	-1.33702	-0.560268	2.70898e-05	-1.36221	-0.547379
40057566	chr20:40057566:T:C	1.50054e-06	-0.41503	-1.22293	1.88654e-05	-0.450531	-1.2274	3.33988e-05	-0.479782	-1.22045
40057707	chr20:40057707:T:C	3.46722e-06	-2.06257e-10	-0.800439	4.56172e-05	-2.06257e-10	-0.794974	8.36894e-05	-2.06257e-10	-0.781635
40058049	chr20:40058049:A:T	8.28624e-07	-0.988803	-1.24298	1.09963e-05	-0.971574	-1.24612	1.95088e-05	-0.995989	-1.24189
40058255	chr20:40058255:A:G	2.18993e-06	-2.06257e-10	-1.25992	2.85494e-05	-2.06257e-10	-1.26362	5.16592e-05	-2.06257e-10	-1.26408
40058329	chr20:40058329:C:T	8.20759e-07	-0.99342	-1.2479	1.08891e-05	-0.976926	-1.25057	1.9317e-05	-1.00113	-1.24663
40058399	chr20:40058399:C:T	1.39994e-06	-0.504754	-1.20261	1.88592e-05	-0.465177	-1.21308	3.30305e-05	-0.503872	-1.20745
40058488	chr20:40058488:T:C	5.03959e-06	-1.07851	0.652038	6.3478e-05	-1.09783	0.633264	0.000122102	-1.10666	0.702765
40058564	chr20:40058564:C:T	5.73215e-06	-2.06257e-10	-0.2977	7.66244e-05	-2.06257e-10	-0.276345	0.00013519	-2.06257e-10	-0.302067
40058574	chr20:40058574:G:A	1.89316e-05	0.897042	-5.51629e-10	0.0002353	0.845603	-5.51629e-10	0.000418145	0.827079	-5.51629e-10
40058687	chr20:40058687:G:A	2.17063e-06	-2.06257e-10	-1.26878	2.8411e-05	-2.06257e-10	-1.26848	5.14355e-05	-2.06257e-10	-1.26842
40058882	chr20:40058882:C:A	2.45343e-06	-1.14631	-5.51629e-10	3.18311e-05	-1.15482	-5.51629e-10	5.78172e-05	-1.15146	-5.51629e-10
40059110	chr20:40059110:G:T	7.21222e-06	-1.04269	0.974671	9.20353e-05	-1.04964	0.956551	0.000176935	-1.06223	1.02926
40059577	chr20:40059577:C:T	3.45942e-06	-2.06257e-10	-0.80269	4.55154e-05	-2.06257e-10	-0.79721	8.34836e-05	-2.06257e-10	-0.784098
40059709	chr20:40059709:G:A	6.43324e-07	-1.40245	-1.08245	9.07809e-06	-1.34196	-1.06744	1.61163e-05	-1.3642	-1.06472
40060772	chr20:40060772:C:T	4.57912e-06	-1.10844	0.586157	5.76451e-05	-1.12735	0.566396	0.000110754	-1.13573	0.634299
40060955	chr20:40060955:A:G	1.35819e-06	-0.511339	-1.2263	1.71282e-05	-0.544103	-1.23043	3.03769e-05	-0.571339	-1.22373
40061035	chr20:40061035:A:G	2.1576e-06	-2.06257e-10	-1.27479	2.82287e-05	-2.06257e-10	-1.27492	5.10985e-05	-2.06257e-10	-1.27499
40061075	chr20:40061075:C:T	3.56711e-06	-2.06257e-10	-0.772035	4.61712e-05	-2.06257e-10	-0.782904	8.32228e-05	-2.06257e-10	-0.787226
40061399	chr20:40061399:C:A	7.75553e-07	-1.35035	-0.947623	1.11806e-05	-1.27232	-0.928765	1.9853e-05	-1.30165	-0.91874
40061632	chr20:40061632:T:C	2.40346e-06	-2.06257e-10	-1.16688	3.17063e-05	-2.06257e-10	-1.15874	5.7497e-05	-2.06257e-10	-1.15702
40061644	chr20:40061644:G:A	2.15776e-06	-2.06257e-10	-1.27472	2.823e-05	-2.06257e-10	-1.27487	5.11002e-05	-2.06257e-10	-1.27496
40061984	chr20:40061984:C:G	2.179e-06	-2.06257e-10	-1.26493	2.84082e-05	-2.06257e-10	-1.26858	5.14007e-05	-2.06257e-10	-1.2691
40061995	chr20:40061995:A:G	6.30969e-07	-1.35547	-1.14882	9.04712e-06	-1.27792	-1.13489	1.60085e-05	-1.30736	-1.12827
40061998	chr20:40061998:G:A	4.44383e-06	-1.05863	0.506354	5.69467e-05	-1.06321	0.490064	0.000108754	-1.07594	0.556275
40062407	chr20:40062407:A:T	6.73392e-07	-1.38621	-1.05301	9.55049e-06	-1.32286	-1.0358	1.69347e-05	-1.34614	-1.03324
40062747	chr20:40062747:T:C	3.69259e-06	-2.06257e-10	-0.737463	4.8664e-05	-2.06257e-10	-0.730321	8.93512e-05	-2.06257e-10	-0.716173
40062960	chr20:40062960:G:T	1.44241e-06	-0.492114	-1.18536	1.9827e-05	-0.431183	-1.19703	3.45468e-05	-0.475421	-1.19101
40063259	chr20:40063259:T:C	6.10387e-06	-2.06257e-10	-0.234869	8.16761e-05	-2.06257e-10	-0.212498	0.000143965	-2.06257e-10	-0.239181
40063406	chr20:40063406:G:A	1.08957e-05	-2.06257e-10	0.34458	0.000137568	-2.06257e-10	0.308856	0.000254297	-2.06257e-10	0.329755
40063766	chr20:40063766:G:A	6.01105e-06	-2.06257e-10	-0.250192	7.64174e-05	-2.06257e-10	-0.27905	0.000140456	-2.06257e-10	-0.263851
40064169	chr20:40064169:T:C	1.76325e-06	-0.597654	-0.878977	2.11935e-05	-0.676503	-0.885062	3.88814e-05	-0.681992	-0.866241
40064263	chr20:40064263:T:C	4.18394e-06	-1.08536	0.472822	5.28802e-05	-1.10285	0.455622	0.000101492	-1.11184	0.523074
40064791	chr20:40064791:C:A	5.62337e-06	-2.06257e-10	-0.316861	7.38463e-05	-2.06257e-10	-0.313274	0.000137392	-2.06257e-10	-0.285911
40065224	chr20:40065224:C:T	1.00718e-06	-1.19245	-0.844193	1.26721e-05	-1.24146	-0.834397	2.33878e-05	-1.2423	-0.814235
40065974	chr20:40065974:G:A	1.87003e-06	-1.41784	-5.51629e-10	2.63406e-05	-1.34415	-5.51629e-10	4.5649e-05	-1.38777	-5.51629e-10
40066107	chr20:40066107:C:T	6.22054e-06	-1.09243	0.876491	7.93699e-05	-1.09838	0.857234	0.000152458	-1.11067	0.928813
40066776	chr20:40066776:G:A	2.88633e-06	-2.06257e-10	-0.983807	3.77208e-05	-2.06257e-10	-0.985048	6.82442e-05	-2.06257e-10	-0.985655
40066974	chr20:40066974:C:T	2.5148e-06	-2.06257e-10	-1.1216	3.31407e-05	-2.06257e-10	-1.1145	6.00994e-05	-2.06257e-10	-1.11275
40067050	chr20:40067050:T:C	2.75707e-06	-2.06257e-10	-1.02962	3.64572e-05	-2.06257e-10	-1.01912	6.61856e-05	-2.06257e-10	-1.01629
40067570	chr20:40067570:A:C	2.768e-06	-2.06257e-10	-1.02567	3.66048e-05	-2.06257e-10	-1.01508	6.64549e-05	-2.06257e-10	-1.01222
40068362	chr20:40068362:A:G	2.30563e-06	-2.06257e-10	-1.20844	3.03677e-05	-2.06257e-10	-1.20188	5.50915e-05	-2.06257e-10	-1.19975
40068393	chr20:40068393:T:C	7.73351e-06	-1.06157	1.06334	9.74569e-05	-1.08053	1.04468	0.000188515	-1.08961	1.12004
40068907	chr20:40068907:T:C	5.20681e-06	-2.06257e-10	-0.393824	6.88885e-05	-2.06257e-10	-0.38277	0.000124818	-2.06257e-10	-0.38189
40069060	chr20:40069060:T:C	2.99829e-06	-2.06257e-10	-0.94575	3.89849e-05	-2.06257e-10	-0.952085	7.1114e-05	-2.06257e-10	-0.944463
40069710	chr20:40069710:T:C	1.26871e-06	-0.709752	-1.09604	1.68745e-05	-0.682922	-1.10653	2.99068e-05	-0.71466	-1.096
40070006	chr20:40070006:G:A	3.71844e-06	-2.06257e-10	-0.730487	4.8906e-05	-2.06257e-10	-0.725359	8.97468e-05	-2.06257e-10	-0.711756
40070344	chr20:40070344:A:G	6.28537e-07	-1.3161	-1.19206	8.21287e-06	-1.325	-1.18455	1.45407e-05	-1.35216	-1.17964
40070500	chr20:40070500:C:T	1.59688e-06	-1.57574	-5.51629e-10	2.13299e-05	-1.55515	-5.51629e-10	3.82957e-05	-1.56341	-5.51629e-10
40070575	chr20:40070575:G:T	4.19507e-06	-2.06257e-10	-0.609881	5.51216e-05	-2.06257e-10	-0.605718	0.000100034	-2.06257e-10	-0.603236
40070778	chr20:40070778:C:A	2.15705e-06	-2.06257e-10	-1.27505	2.82356e-05	-2.06257e-10	-1.27468	5.11204e-05	-2.06257e-10	-1.27456
40071074	chr20:40071074:G:A	1.09327e-06	-0.780883	-1.17374	1.64256e-05	-0.65198	-1.16444	2.78848e-05	-0.704072	-1.17659
40071547	chr20:40071547:T:A	1.82433e-06	-0.701757	-0.740824	2.24021e-05	-0.760067	-0.746036	4.11273e-05	-0.767048	-0.725028
40071841	chr20:40071841:G:T	1.57228e-06	-1.59126	-5.51629e-10	2.06258e-05	-1.58872	-5.51629e-10	3.72302e-05	-1.59163	-5.51629e-10
40071933	chr20:40071933:A:T	5.02386e-06	-2.06257e-10	-0.429594	6.39444e-05	-2.06257e-10	-0.457247	0.000117437	-2.06257e-10	-0.442845
40071980	chr20:40071980:T:C	3.54438e-06	-2.06257e-10	-0.77843	4.66183e-05	-2.06257e-10	-0.773267	8.54833e-05	-2.06257e-10	-0.760426
40072197	chr20:40072197:G:C	1.2296e-06	-0.708461	-1.12864	1.63667e-05	-0.68246	-1.13755	2.89371e-05	-0.714444	-1.12918
40072954	chr20:40072954:AAAAT:A	3.04948e-06	-2.06257e-10	-0.928821	3.88227e-05	-2.06257e-10	-0.956255	7.04215e-05	-2.06257e-10	-0.95425
40073448	chr20:40073448:T:A	9.27495e-06	-2.06257e-10	0.183525	0.000123208	-2.06257e-10	0.198615	0.000229947	-2.06257e-10	0.229099
40073449	chr20:40073449:T:C	5.34926e-06	-2.06257e-10	-0.366834	6.81648e-05	-2.06257e-10	-0.393332	0.000125196	-2.06257e-10	-0.37887
40073460	chr20:40073460:G:T	5.66742e-07	-1.4222	-1.18944	7.93901e-06	-1.36411	-1.17936	1.40952e-05	-1.38551	-1.17741
40073640	chr20:40073640:C:G	3.76834e-06	-2.06257e-10	-0.717158	4.96028e-05	-2.06257e-10	-0.711214	9.09761e-05	-2.06257e-10	-0.698152
40073764	chr20:40073764:A:G	2.94214e-06	-2.06257e-10	-0.964656	3.79611e-05	-2.06257e-10	-0.978698	6.83371e-05	-2.06257e-10	-0.984295
40073986	chr20:40073986:T:C	1.40008e-06	-0.580948	-1.12631	1.86977e-05	-0.547317	-1.13954	3.29086e-05	-0.583675	-1.13134
40074027	chr20:40074027:T:A	5.96474e-07	-1.30084	-1.25967	8.29833e-06	-1.23646	-1.26274	1.58422e-05	-1.18716	-1.25891
40074368	chr20:40074368:C:T	6.55835e-06	-1.04314	0.88009	8.24006e-05	-1.06409	0.860424	0.00015896	-1.07328	0.933179
40074568	chr20:40074568:T:C	8.21124e-06	-0.779963	0.841676	0.00010152	-0.793886	0.798885	0.000191762	-0.808965	0.856473
40074959	chr20:40074959:C:T	2.21293e-06	-1.24947	-5.51629e-10	2.8653e-05	-1.26	-5.51629e-10	5.34605e-05	-1.2298	-5.51629e-10
40075263	chr20:40075263:G:T	2.21794e-06	-2.06257e-10	-1.24721	2.88899e-05	-2.06257e-10	-1.25177	5.22626e-05	-2.06257e-10	-1.25247
40075335	chr20:40075335:G:A	6.51196e-06	-1.05387	0.883724	8.18044e-05	-1.07483	0.8639	0.000157877	-1.08371	0.936784
40075366	chr20:40075366:C:A	2.22766e-06	-2.06257e-10	-1.24284	2.89706e-05	-2.06257e-10	-1.24898	5.23915e-05	-2.06257e-10	-1.25
40075506	chr20:40075506:T:C	3.02488e-06	-2.06257e-10	-0.936919	3.93274e-05	-2.06257e-10	-0.943339	7.1746e-05	-2.06257e-10	-0.935615
40075597	chr20:40075597:C:T	2.22286e-06	-2.06257e-10	-1.245	2.89146e-05	-2.06257e-10	-1.25091	5.22923e-05	-2.06257e-10	-1.2519
40075757	chr20:40075757:A:G	6.56383e-06	-1.09181	0.929588	8.263e-05	-1.1104	0.909517	0.000159607	-1.11913	0.983097
40075942	chr20:40075942:T:G	2.15739e-06	-2.06257e-10	-1.27489	2.82475e-05	-2.06257e-10	-1.27426	5.11428e-05	-2.06257e-10	-1.27413
40076636	chr20:40076636:A:G	1.04999e-05	-2.06257e-10	0.30757	0.000137731	-2.06257e-10	0.310039	0.000256209	-2.06257e-10	0.337247
40076646	chr20:40076646:A:G	5.4484e-06	-1.04124	0.692766	6.88395e-05	-1.06054	0.677055	0.000132471	-1.06973	0.74735
40077047	chr20:40077047:CTT:C	5.18396e-07	-1.55214	-1.14866	6.88438e-06	-1.52535	-1.16065	1.23478e-05	-1.53536	-1.15991
40077263	chr20:40077263:G:A	9.91966e-07	-0.927111	-1.12475	1.28557e-05	-0.937098	-1.12438	2.32437e-05	-0.951978	-1.11074
40077286	chr20:40077286:G:A	9.70431e-06	-2.06257e-10	0.228779	0.000122969	-2.06257e-10	0.196674	0.000227188	-2.06257e-10	0.217029
40077611	chr20:40077611:C:CA	4.78153e-06	-1.08517	0.606138	6.03558e-05	-1.10383	0.588829	0.000116017	-1.11263	0.657623
40077647	chr20:40077647:T:C	2.21452e-06	-2.06257e-10	-1.24876	2.90905e-05	-2.06257e-10	-1.24485	5.26513e-05	-2.06257e-10	-1.24506
40077761	chr20:40077761:A:C	5.15262e-06	-1.02932	0.625031	6.51866e-05	-1.04894	0.610938	0.000125151	-1.05849	0.679263
40077924	chr20:40077924:A:G	3.25003e-06	-2.06257e-10	-0.865127	4.2069e-05	-2.06257e-10	-0.875948	7.68131e-05	-2.06257e-10	-0.867372
40078038	chr20:40078038:T:C	2.2284e-06	-1.24251	-5.51629e-10	2.91958e-05	-1.24124	-5.51629e-10	5.17264e-05	-1.26278	-5.51629e-10
40078209	chr20:40078209:AGAGTG:A	1.03931e-05	-2.06257e-10	0.297354	0.000134495	-2.06257e-10	0.286267	0.000252737	-2.06257e-10	0.323603
40078635	chr20:40078635:C:A	3.06882e-06	-2.06257e-10	-0.9225	3.96813e-05	-2.06257e-10	-0.934379	7.24312e-05	-2.06257e-10	-0.92611
40078968	chr20:40078968:C:T	3.54079e-06	-2.06257e-10	-0.779442	4.58183e-05	-2.06257e-10	-0.790577	8.39095e-05	-2.06257e-10	-0.779009
40079095	chr20:40079095:TG:T	2.69214e-06	-2.06257e-10	-1.05345	3.51917e-05	-2.06257e-10	-1.05445	6.36659e-05	-2.06257e-10	-1.0551
40079098	chr20:40079098:A:T	2.69214e-06	-2.06257e-10	-1.05345	3.51917e-05	-2.06257e-10	-1.05445	6.36659e-05	-2.06257e-10	-1.0551
40079190	chr20:40079190:A:G	1.08414e-05	-2.06257e-10	0.339584	0.000137151	-2.06257e-10	0.305822	0.000253083	-2.06257e-10	0.324968
40079280	chr20:40079280:A:T	9.52774e-07	-0.847413	-1.24476	1.17351e-05	-0.909588	-1.24309	2.11965e-05	-0.916978	-1.23793
40079434	chr20:40079434:C:T	5.40398e-07	-1.38686	-1.27238	6.97679e-06	-1.40076	-1.27191	1.27396e-05	-1.39355	-1.27048
40079487	chr20:40079487:A:T	4.50552e-06	-2.06257e-10	-0.538488	5.85834e-05	-2.06257e-10	-0.544809	0.000108332	-2.06257e-10	-0.523544
40079545	chr20:40079545:A:C	1.20205e-06	-0.800819	-1.05894	1.47867e-05	-0.861753	-1.05978	2.61069e-05	-0.874395	-1.07215
40079610	chr20:40079610:G:A	1.35626e-06	-1.16562	-0.573446	1.73525e-05	-1.20999	-0.551534	3.20737e-05	-1.21645	-0.524259
40079611	chr20:40079611:G:C	1.15234e-05	-2.06257e-10	0.400586	0.000156831	-2.06257e-10	0.439911	0.000281362	-2.06257e-10	0.430894
40079829	chr20:40079829:G:A	4.65738e-07	-1.54051	-1.26742	6.30185e-06	-1.50413	-1.27029	1.12343e-05	-1.51837	-1.27141
40079935	chr20:40079935:C:A	3.47054e-06	-0.799481	-5.51629e-10	4.78011e-05	-0.748211	-5.51629e-10	8.65375e-05	-0.74817	-5.51629e-10
40079993	chr20:40079993:G:A	5.15941e-07	-1.54188	-1.16368	6.73857e-06	-1.53568	-1.17173	1.23742e-05	-1.52937	-1.16376
40080180	chr20:40080180:C:T	5.63216e-07	-1.54086	-1.07703	7.46138e-06	-1.5204	-1.08512	1.36735e-05	-1.5193	-1.07399
40080267	chr20:40080267:C:CA	6.07476e-07	-1.58379	-0.95844	7.81156e-06	-1.58393	-0.975731	1.43169e-05	-1.58074	-0.966574
40080360	chr20:40080360:G:A	3.22556e-06	0.316989	-1.18967	4.39285e-05	0.3671	-1.1998	8.15084e-05	0.382597	-1.19064
40081248	chr20:40081248:A:T	2.493e-06	-2.06257e-10	-1.13031	3.27389e-05	-2.06257e-10	-1.1267	5.92728e-05	-2.06257e-10	-1.1266
40081308	chr20:40081308:TATATATACACAC:T	2.27289e-06	-2.06257e-10	-1.22274	2.97809e-05	-2.06257e-10	-1.22139	5.38633e-05	-2.06257e-10	-1.2223
40081564	chr20:40081564:A:G	3.85258e-06	-2.06257e-10	-0.695049	5.11565e-05	-2.06257e-10	-0.680371	9.28837e-05	-2.06257e-10	-0.6774
40081803	chr20:40081803:G:A	6.78698e-07	-1.58489	-0.846481	8.69464e-06	-1.58528	-0.867275	1.59614e-05	-1.58223	-0.856341
40082130	chr20:40082130:G:A	3.84913e-06	-2.06257e-10	-0.695945	5.11105e-05	-2.06257e-10	-0.68127	9.2799e-05	-2.06257e-10	-0.678312
40082562	chr20:40082562:C:A	2.81628e-06	-2.06257e-10	-1.00837	3.68002e-05	-2.06257e-10	-1.00976	6.62581e-05	-2.06257e-10	-1.01519
40082639	chr20:40082639:C:T	5.98052e-07	-1.59044	-0.967431	7.66554e-06	-1.59063	-0.987898	1.40141e-05	-1.58917	-0.979511
40082719	chr20:40082719:A:C	6.00353e-07	-1.58824	-0.965789	7.69194e-06	-1.58855	-0.986539	1.40741e-05	-1.58629	-0.978121
40082820	chr20:40082820:A:G	5.49318e-07	-1.3692	-1.27367	7.40782e-06	-1.33821	-1.27452	1.39149e-05	-1.30249	-1.2733
40082850	chr20:40082850:G:A	1.9857e-06	-1.35782	-5.51629e-10	2.74453e-05	-1.30306	-5.51629e-10	4.89092e-05	-1.31878	-5.51629e-10
40082851	chr20:40082851:T:C	2.73601e-06	-2.06257e-10	-1.03729	3.55471e-05	-2.06257e-10	-1.0444	6.42596e-05	-2.06257e-10	-1.04582
40082980	chr20:40082980:G:A	3.85186e-06	-2.06257e-10	-0.695235	5.11474e-05	-2.06257e-10	-0.680549	9.28673e-05	-2.06257e-10	-0.677577
40083005	chr20:40083005:G:A	3.06632e-06	-0.923314	-5.51629e-10	5.00249e-05	-0.702739	-5.51629e-10	0.000100433	-0.599259	-5.51629e-10
40083021	chr20:40083021:C:T	1.14383e-06	-0.724362	-1.18505	1.55268e-05	-0.689873	-1.18282	2.83468e-05	-0.68801	-1.17622
40084070	chr20:40084070:C:T	7.50509e-07	-1.15228	-1.17852	9.7725e-06	-1.14684	-1.18885	1.80819e-05	-1.13503	-1.17881
40084599	chr20:40084599:G:T	2.73075e-06	-2.06257e-10	-1.03921	3.54772e-05	-2.06257e-10	-1.04637	6.41342e-05	-2.06257e-10	-1.04777
40084617	chr20:40084617:C:G	2.26969e-06	-2.06257e-10	-1.22415	2.97186e-05	-2.06257e-10	-1.22349	5.35875e-05	-2.06257e-10	-1.22743
40084690	chr20:40084690:G:A	4.72577e-07	-1.52728	-1.26607	6.46113e-06	-1.48665	-1.26281	1.15384e-05	-1.50196	-1.26111
40084706	chr20:40084706:G:A	2.2569e-06	-2.06257e-10	-1.2298	2.95667e-05	-2.06257e-10	-1.22861	5.35262e-05	-2.06257e-10	-1.22858
40084781	chr20:40084781:AT:A	5.42066e-07	-1.59037	-1.06579	6.95725e-06	-1.59057	-1.0849	1.27006e-05	-1.58908	-1.07801
40085485	chr20:40085485:T:C	8.37115e-07	-1.5526	-0.668988	1.06874e-05	-1.54811	-0.698078	1.97319e-05	-1.54212	-0.684396
40085847	chr20:40085847:T:C	4.38386e-06	-2.06257e-10	-0.565862	5.82636e-05	-2.06257e-10	-0.550283	0.000105806	-2.06257e-10	-0.547143
40086436	chr20:40086436:TCTTTA:T	7.56274e-07	-1.58544	-0.7377	9.64839e-06	-1.58583	-0.762641	1.77256e-05	-1.58286	-0.750875
40086876	chr20:40086876:T:G	3.53779e-06	-2.06257e-10	-0.780289	4.60888e-05	-2.06257e-10	-0.78469	8.3053e-05	-2.06257e-10	-0.789269
40087482	chr20:40087482:T:C	8.4618e-07	-1.57267	-0.638141	1.07749e-05	-1.56964	-0.668401	1.98691e-05	-1.56529	-0.654296
40088109	chr20:40088109:C:G	4.3761e-06	-2.06257e-10	-0.567633	5.81599e-05	-2.06257e-10	-0.552064	0.000105617	-2.06257e-10	-0.548926
40088168	chr20:40088168:G:A	5.06491e-06	-0.421455	-5.51629e-10	7.17465e-05	-0.342121	-5.51629e-10	0.000128174	-0.355358	-5.51629e-10
40088761	chr20:40088761:T:C	4.379e-06	-2.06257e-10	-0.566971	5.82002e-05	-2.06257e-10	-0.551372	0.00010569	-2.06257e-10	-0.548234
40088975	chr20:40088975:A:G	2.30386e-06	-2.06257e-10	-1.20921	3.01223e-05	-2.06257e-10	-1.20999	5.43546e-05	-2.06257e-10	-1.21322
40089159	chr20:40089159:A:G	7.88188e-07	-1.5889	-0.692913	1.00521e-05	-1.58917	-0.718316	1.84669e-05	-1.5871	-0.705663
40089282	chr20:40089282:C:T	7.86684e-07	-1.58678	-0.69694	1.00327e-05	-1.58715	-0.722254	1.84416e-05	-1.58449	-0.709646
40089556	chr20:40089556:A:G	7.44392e-07	-1.58679	-0.752191	9.49222e-06	-1.58702	-0.77777	1.7445e-05	-1.58438	-0.765319
40089698	chr20:40089698:G:T	9.23896e-06	-2.06257e-10	0.179637	0.000123786	-2.06257e-10	0.203294	0.000217681	-2.06257e-10	0.174284
40089926	chr20:40089926:G:T	2.57128e-06	-2.06257e-10	-1.09939	3.33644e-05	-2.06257e-10	-1.10777	6.03515e-05	-2.06257e-10	-1.10856
40090209	chr20:40090209:A:G	4.20324e-06	-2.06257e-10	-0.607937	5.58374e-05	-2.06257e-10	-0.592816	0.000101391	-2.06257e-10	-0.589767
40090274	chr20:40090274:C:T	7.41972e-07	-1.58888	-0.753354	9.4672e-06	-1.58913	-0.778301	1.73857e-05	-1.58708	-0.766018
40090344	chr20:40090344:C:T	2.6642e-06	-2.06257e-10	-1.06389	3.49846e-05	-2.06257e-10	-1.06035	6.33373e-05	-2.06257e-10	-1.06027
40090635	chr20:40090635:T:C	2.69446e-06	-2.06257e-10	-1.05259	3.47242e-05	-2.06257e-10	-1.06782	6.35218e-05	-2.06257e-10	-1.05736
40090727	chr20:40090727:G:A	4.76097e-06	-2.06257e-10	-0.48334	6.35452e-05	-2.06257e-10	-0.463509	0.00011339	-2.06257e-10	-0.477917
40090931	chr20:40090931:T:A	4.771e-07	-1.51394	-1.26988	6.55916e-06	-1.46723	-1.26717	1.1673e-05	-1.4857	-1.26578
40091229	chr20:40091229:G:T	2.15764e-06	-2.06257e-10	-1.27478	2.82292e-05	-2.06257e-10	-1.2749	5.10965e-05	-2.06257e-10	-1.27503
40091249	chr20:40091249:T:C	2.39168e-06	-2.06257e-10	-1.1718	3.12563e-05	-2.06257e-10	-1.17304	5.66319e-05	-2.06257e-10	-1.17217
40091417	chr20:40091417:C:T	2.6642e-06	-2.06257e-10	-1.06389	3.49846e-05	-2.06257e-10	-1.06035	6.33373e-05	-2.06257e-10	-1.06027
40091563	chr20:40091563:C:T	2.35369e-06	-2.06257e-10	-1.18781	3.07483e-05	-2.06257e-10	-1.18943	5.57017e-05	-2.06257e-10	-1.18874
40091718	chr20:40091718:T:C	2.1598e-06	-2.06257e-10	-1.27377	2.8266e-05	-2.06257e-10	-1.2736	5.11389e-05	-2.06257e-10	-1.2742
40091837	chr20:40091837:G:A	3.26266e-06	-2.06257e-10	-0.86125	4.24972e-05	-2.06257e-10	-0.865823	7.6527e-05	-2.06257e-10	-0.871104
40091966	chr20:40091966:C:CT	6.23126e-07	-1.57937	-0.937433	7.95271e-06	-1.57785	-0.963901	1.45528e-05	-1.57377	-0.957196
40091987	chr20:40091987:C:T	8.38131e-07	-1.55449	-0.665885	1.0687e-05	-1.55055	-0.695686	1.97318e-05	-1.5446	-0.681917
40092232	chr20:40092232:A:C	3.70485e-06	-0.402533	-0.331617	4.42788e-05	-0.486111	-0.338643	8.03346e-05	-0.50734	-0.315207
40092341	chr20:40092341:T:C	1.7388e-06	-0.700004	-0.790593	2.43542e-05	-0.659151	-0.763407	4.43318e-05	-0.660729	-0.756316
40092409	chr20:40092409:C:A	5.86427e-07	-1.5917	-0.985803	7.50509e-06	-1.59169	-1.00798	1.36631e-05	-1.59145	-1.0026
40092735	chr20:40092735:A:G	7.60255e-07	-1.58083	-0.737064	9.69731e-06	-1.58155	-0.761857	1.78316e-05	-1.57769	-0.750084
40092808	chr20:40092808:T:C	4.37432e-06	-2.06257e-10	-0.56804	5.81366e-05	-2.06257e-10	-0.552464	0.000105575	-2.06257e-10	-0.549322
40092816	chr20:40092816:T:C	4.39916e-06	-2.06257e-10	-0.562377	5.84658e-05	-2.06257e-10	-0.546818	0.000106175	-2.06257e-10	-0.543656
40092969	chr20:40092969:A:T	3.60342e-06	-2.06257e-10	-0.761908	4.69364e-05	-2.06257e-10	-0.766466	8.45755e-05	-2.06257e-10	-0.771104
40093220	chr20:40093220:C:T	2.57128e-06	-2.06257e-10	-1.09939	3.33644e-05	-2.06257e-10	-1.10777	6.03515e-05	-2.06257e-10	-1.10856
40093270	chr20:40093270:A:C	8.15584e-07	-1.58768	-0.659965	1.03824e-05	-1.58807	-0.687074	1.90828e-05	-1.58565	-0.674312
40093425	chr20:40093425:CT:C	2.22978e-06	-2.06257e-10	-1.24189	2.92323e-05	-2.06257e-10	-1.23999	5.28687e-05	-2.06257e-10	-1.24094
40093730	chr20:40093730:C:T	4.3761e-06	-2.06257e-10	-0.567633	5.81599e-05	-2.06257e-10	-0.552064	0.000105617	-2.06257e-10	-0.548926
40093849	chr20:40093849:GGC:G	2.57128e-06	-2.06257e-10	-1.09939	3.33644e-05	-2.06257e-10	-1.10777	6.03515e-05	-2.06257e-10	-1.10856
40093926	chr20:40093926:C:T	7.65374e-07	-1.59106	-0.720124	9.75454e-06	-1.59116	-0.746373	1.79121e-05	-1.59006	-0.733213
40093928	chr20:40093928:T:G	2.27216e-06	-2.06257e-10	-1.22306	2.9692e-05	-2.06257e-10	-1.22438	5.37573e-05	-2.06257e-10	-1.22427
40093967	chr20:40093967:T:G	8.42288e-07	-1.58944	-0.625982	1.07365e-05	-1.58962	-0.651997	1.9738e-05	-1.58774	-0.638467
40094047	chr20:40094047:C:T	2.20771e-06	-2.06257e-10	-1.25184	2.89343e-05	-2.06257e-10	-1.25023	5.23397e-05	-2.06257e-10	-1.25099
40094745	chr20:40094745:C:G	2.57128e-06	-2.06257e-10	-1.09939	3.33644e-05	-2.06257e-10	-1.10777	6.03515e-05	-2.06257e-10	-1.10856
40094854	chr20:40094854:G:A	3.84571e-06	-2.06257e-10	-0.696833	5.10651e-05	-2.06257e-10	-0.682159	9.27178e-05	-2.06257e-10	-0.679188
40095065	chr20:40095065:C:T	2.43549e-06	-2.06257e-10	-1.15364	3.1972e-05	-2.06257e-10	-1.1504	5.78839e-05	-2.06257e-10	-1.15031
40095144	chr20:40095144:A:G	2.57128e-06	-2.06257e-10	-1.09939	3.33644e-05	-2.06257e-10	-1.10777	6.03515e-05	-2.06257e-10	-1.10856
40095233	chr20:40095233:C:G	3.84359e-06	-2.06257e-10	-0.697384	5.10373e-05	-2.06257e-10	-0.682703	9.26659e-05	-2.06257e-10	-0.679747
40095566	chr20:40095566:C:T	7.46753e-07	-1.59121	-0.744598	9.54866e-06	-1.59116	-0.7677	1.74958e-05	-1.59166	-0.755122
40095749	chr20:40095749:C:A	2.74699e-06	-2.06257e-10	-1.03329	3.5963e-05	-2.06257e-10	-1.03277	6.51118e-05	-2.06257e-10	-1.03264
40096204	chr20:40096204:A:G	1.06041e-05	-2.06257e-10	0.317448	0.00013948	-2.06257e-10	0.322661	0.000245861	-2.06257e-10	0.29602
40096359	chr20:40096359:T:C	1.59134e-06	-1.57921	-5.51629e-10	2.08464e-05	-1.57808	-5.51629e-10	3.80947e-05	-1.56867	-5.51629e-10
40096533	chr20:40096533:G:A	1.59512e-06	-1.57684	-5.51629e-10	2.10519e-05	-1.56827	-5.51629e-10	3.75662e-05	-1.58264	-5.51629e-10
40096545	chr20:40096545:T:C	1.64677e-05	0.757607	-5.51629e-10	0.00020412	0.703447	-5.51629e-10	0.000363633	0.687398	-5.51629e-10
40096632	chr20:40096632:T:C	3.15904e-06	-2.06257e-10	-0.893525	4.06202e-05	-2.06257e-10	-0.910996	7.44711e-05	-2.06257e-10	-0.898337
40096691	chr20:40096691:C:T	6.61957e-07	-1.21773	-1.23862	8.39323e-06	-1.25417	-1.23367	1.55712e-05	-1.23084	-1.23249
40096779	chr20:40096779:A:G	3.4726e-06	-2.06257e-10	-0.798887	4.60737e-05	-2.06257e-10	-0.785017	8.38501e-05	-2.06257e-10	-0.779718
40096827	chr20:40096827:C:T	5.59451e-06	-2.06257e-10	-0.322007	7.46283e-05	-2.06257e-10	-0.30274	0.000133043	-2.06257e-10	-0.318072
40096877	chr20:40096877:T:G	2.43497e-06	-2.06257e-10	-1.15386	3.16188e-05	-2.06257e-10	-1.16151	5.76316e-05	-2.06257e-10	-1.15468
40096896	chr20:40096896:C:G	6.66946e-07	-1.22332	-1.22552	9.84811e-06	-1.10808	-1.2199	1.70622e-05	-1.15572	-1.21616
40096907	chr20:40096907:G:A	5.60152e-06	-2.06257e-10	-0.320753	7.32526e-05	-2.06257e-10	-0.321347	0.000135177	-2.06257e-10	-0.302165
40096957	chr20:40096957:G:A	6.26333e-07	-1.2587	-1.25296	9.12945e-06	-1.15276	-1.251	1.58534e-05	-1.1966	-1.24877
40097003	chr20:40097003:A:C	2.17842e-06	-2.06257e-10	-1.26519	2.84439e-05	-2.06257e-10	-1.26732	5.14754e-05	-2.06257e-10	-1.26764
40097211	chr20:40097211:C:T	1.1963e-06	-0.5986	-1.26596	1.62976e-05	-0.558932	-1.26531	2.95092e-05	-0.559897	-1.26415
40097360	chr20:40097360:A:C	6.93284e-07	-1.30864	-1.10147	8.83684e-06	-1.34829	-1.08804	1.64948e-05	-1.32597	-1.07973
40097457	chr20:40097457:CATCTGCTATTCT:C	6.59982e-07	-1.34892	-1.11042	8.4345e-06	-1.38555	-1.09738	1.57161e-05	-1.36468	-1.08938
40097619	chr20:40097619:GT:G	6.61404e-07	-1.36341	-1.09377	8.46741e-06	-1.39874	-1.08029	1.5767e-05	-1.3788	-1.07202
40097622	chr20:40097622:G:GGT	6.55549e-07	-1.35267	-1.11341	8.37947e-06	-1.38881	-1.10066	1.56047e-05	-1.36834	-1.09283
40097623	chr20:40097623:A:ATTT	6.71235e-07	-1.35294	-1.08949	8.58702e-06	-1.38925	-1.07576	1.59984e-05	-1.36884	-1.06742
40097729	chr20:40097729:C:A	4.57916e-06	-2.06257e-10	-0.522276	6.04912e-05	-2.06257e-10	-0.512763	0.00011032	-2.06257e-10	-0.505358
40097753	chr20:40097753:G:A	6.46293e-07	-1.40783	-1.07247	8.30906e-06	-1.43952	-1.05839	1.54457e-05	-1.42166	-1.04976
40098056	chr20:40098056:C:T	5.9054e-07	-1.3428	-1.22771	7.49858e-06	-1.37739	-1.22315	1.38882e-05	-1.35786	-1.21984
40098148	chr20:40098148:C:T	6.66855e-07	-1.36352	-1.08545	8.54062e-06	-1.39887	-1.07156	1.59041e-05	-1.37888	-1.06329
40098324	chr20:40098324:G:A	6.35923e-07	-1.39892	-1.09755	8.16411e-06	-1.43095	-1.08456	1.51742e-05	-1.41264	-1.07651
40098353	chr20:40098353:C:T	6.49642e-07	-1.38193	-1.0932	8.3273e-06	-1.41587	-1.07985	1.54978e-05	-1.39641	-1.07164
40098482	chr20:40098482:G:A	6.90079e-07	-1.33184	-1.0829	8.82412e-06	-1.36861	-1.06916	1.64487e-05	-1.34779	-1.06071
40098541	chr20:40098541:T:TTTTG	6.85402e-07	-1.17487	-1.24667	1.02284e-05	-1.04972	-1.24037	1.76356e-05	-1.10183	-1.237
40099073	chr20:40099073:A:T	5.57309e-07	-1.38944	-1.23898	7.09836e-06	-1.42038	-1.23501	1.31161e-05	-1.4028	-1.23211
40099482	chr20:40099482:A:C	6.0784e-07	-1.27149	-1.27015	8.82667e-06	-1.1686	-1.26888	1.53342e-05	-1.21076	-1.2679
40099869	chr20:40099869:G:A	2.47399e-06	-2.06257e-10	-1.13796	3.25636e-05	-2.06257e-10	-1.13206	5.90647e-05	-2.06257e-10	-1.13011
40099937	chr20:40099937:T:C	5.84526e-07	-1.32116	-1.25959	8.4458e-06	-1.22427	-1.25732	1.47134e-05	-1.2643	-1.25569
40100062	chr20:40100062:C:A	9.13708e-07	-0.908012	-1.22602	1.24055e-05	-0.872883	-1.22424	2.2444e-05	-0.875174	-1.22255
40100114	chr20:40100114:C:T	9.31302e-07	-0.840178	-1.27479	1.27211e-05	-0.797267	-1.27473	2.29603e-05	-0.800109	-1.27487
40100161	chr20:40100161:T:G	2.48031e-06	-2.06257e-10	-1.13541	3.26573e-05	-2.06257e-10	-1.12919	5.92397e-05	-2.06257e-10	-1.12716
40100397	chr20:40100397:C:T	2.33415e-06	-2.06257e-10	-1.19614	3.03045e-05	-2.06257e-10	-1.20397	5.51901e-05	-2.06257e-10	-1.19796
40100560	chr20:40100560:CAAACATTCATA:C	2.33603e-06	-2.06257e-10	-1.19534	3.03275e-05	-2.06257e-10	-1.2032	5.52338e-05	-2.06257e-10	-1.19717
40101392	chr20:40101392:A:T	2.19607e-06	-2.06257e-10	-1.25712	2.85731e-05	-2.06257e-10	-1.26279	5.17549e-05	-2.06257e-10	-1.26223
40101505	chr20:40101505:T:C	2.55786e-06	-2.06257e-10	-1.10462	3.34411e-05	-2.06257e-10	-1.10547	6.03799e-05	-2.06257e-10	-1.10809
40102406	chr20:40102406:C:G	2.68749e-06	-1.05518	-5.51629e-10	3.803e-05	-0.976886	-5.51629e-10	6.60679e-05	-1.01807	-5.51629e-10
40103127	chr20:40103127:C:A	8.00644e-06	-2.06257e-10	0.0364541	0.000107916	-2.06257e-10	0.0660928	0.000189806	-2.06257e-10	0.0372564
40103128	chr20:40103128:C:T	1.12469e-05	-2.06257e-10	0.3763	0.000143941	-2.06257e-10	0.354143	0.000267567	-2.06257e-10	0.380623
40103603	chr20:40103603:T:C	5.80535e-07	-1.39906	-1.18854	7.83965e-06	-1.37394	-1.18213	1.44588e-05	-1.34383	-1.19361
40103914	chr20:40103914:A:G	4.94032e-07	-1.47411	-1.27484	6.38834e-06	-1.48624	-1.27454	1.1659e-05	-1.47797	-1.2747
40104835	chr20:40104835:G:A	2.31387e-06	-2.06257e-10	-1.20487	3.03611e-05	-2.06257e-10	-1.2021	5.51886e-05	-2.06257e-10	-1.19799
40104845	chr20:40104845:GA:G	1.82403e-05	1.15329	-0.293451	0.000220308	1.06795	-0.288187	0.000396028	1.04341	-0.270674
40105112	chr20:40105112:C:T	2.38978e-06	-1.33031	0.157723	3.09451e-05	-1.3185	0.135453	5.95726e-05	-1.30933	0.187777
40105809	chr20:40105809:A:G	2.11843e-06	-0.244159	-1.04896	2.82825e-05	-0.229864	-1.04315	5.1573e-05	-0.230657	-1.03509
40106581	chr20:40106581:G:A	1.55008e-06	-0.853944	-0.75154	1.90453e-05	-0.908562	-0.759879	3.54587e-05	-0.881575	-0.758804
40107442	chr20:40107442:G:T	1.61972e-06	-1.56154	-5.51629e-10	2.17709e-05	-1.53469	-5.51629e-10	3.89694e-05	-1.54597	-5.51629e-10
40107852	chr20:40107852:G:A	1.57742e-06	-1.588	-5.51629e-10	2.05816e-05	-1.59086	-5.51629e-10	3.72339e-05	-1.59153	-5.51629e-10
40108384	chr20:40108384:CA:C	1.55242e-05	0.698609	-5.51629e-10	0.000206109	0.713147	-5.51629e-10	0.000343377	0.630082	-5.51629e-10
40109104	chr20:40109104:T:C	1.38678e-06	-0.473874	-1.24294	1.88164e-05	-0.441244	-1.23929	3.38074e-05	-0.448421	-1.23965
40109160	chr20:40109160:C:T	2.46724e-06	-2.06257e-10	-1.14069	3.26192e-05	-2.06257e-10	-1.13036	5.90984e-05	-2.06257e-10	-1.12954
40109313	chr20:40109313:C:T	2.1709e-06	-2.06257e-10	-1.26865	2.84304e-05	-2.06257e-10	-1.2678	5.14041e-05	-2.06257e-10	-1.26903
40109343	chr20:40109343:G:T	2.73253e-06	0.0449417	-1.0835	3.6236e-05	0.0645263	-1.08973	6.61968e-05	0.064115	-1.08023
40110130	chr20:40110130:GAGA:G	1.60248e-05	-2.06257e-10	0.730345	0.000209097	-2.06257e-10	0.72754	0.00038846	-2.06257e-10	0.753443
40110730	chr20:40110730:C:T	1.67145e-06	-1.5301	-5.51629e-10	2.24456e-05	-1.50417	-5.51629e-10	4.02881e-05	-1.51269	-5.51629e-10
40110901	chr20:40110901:TG:T	1.28621e-06	-0.776776	-1.01531	1.8573e-05	-0.667698	-1.02585	3.42474e-05	-0.661969	-1.01317
40111115	chr20:40111115:A:G	1.17749e-06	-0.619164	-1.26124	1.6206e-05	-0.570441	-1.25943	2.89626e-05	-0.584232	-1.25851
40111349	chr20:40111349:T:C	2.5366e-06	-0.0840122	-1.02896	3.3674e-05	-0.0630796	-1.03546	6.15875e-05	-0.0633701	-1.02492
40111580	chr20:40111580:C:T	3.43351e-06	-2.06257e-10	-0.81021	4.55408e-05	-2.06257e-10	-0.796651	8.10221e-05	-2.06257e-10	-0.814026
40111769	chr20:40111769:G:A	1.60248e-05	-2.06257e-10	0.730345	0.000209097	-2.06257e-10	0.72754	0.00038846	-2.06257e-10	0.753443
40112649	chr20:40112649:T:A	2.20854e-06	-2.06257e-10	-1.25146	2.88086e-05	-2.06257e-10	-1.25459	5.21787e-05	-2.06257e-10	-1.25407
40113104	chr20:40113104:T:C	5.33493e-07	-1.39714	-1.27496	7.65369e-06	-1.30593	-1.27415	1.33189e-05	-1.34603	-1.27353
40113330	chr20:40113330:C:T	2.65045e-06	-2.06257e-10	-1.06906	3.42892e-05	-2.06257e-10	-1.08043	6.2128e-05	-2.06257e-10	-1.07955
40114028	chr20:40114028:T:G	4.89881e-06	-2.06257e-10	-0.454799	6.65757e-05	-2.06257e-10	-0.41692	0.000119587	-2.06257e-10	-0.424705
40114960	chr20:40114960:C:T	3.37888e-06	-2.06257e-10	-0.826247	4.48058e-05	-2.06257e-10	-0.812923	7.97384e-05	-2.06257e-10	-0.829996
40114980	chr20:40114980:T:C	2.83498e-06	-2.06257e-10	-1.00176	3.69935e-05	-2.06257e-10	-1.00452	6.66388e-05	-2.06257e-10	-1.00946
40115097	chr20:40115097:A:T	2.49324e-06	-2.06257e-10	-1.13021	3.23166e-05	-2.06257e-10	-1.13968	5.8568e-05	-2.06257e-10	-1.13856
40115589	chr20:40115589:G:T	5.94492e-06	0.165108	-0.426363	8.56803e-05	0.280302	-0.444939	0.000161483	0.297732	-0.422078
40115640	chr20:40115640:A:G	2.482e-06	-2.06257e-10	-1.13473	3.2188e-05	-2.06257e-10	-1.14367	5.84032e-05	-2.06257e-10	-1.14138
40116001	chr20:40116001:C:T	5.13587e-06	-2.06257e-10	-0.407543	6.71934e-05	-2.06257e-10	-0.407685	0.000121444	-2.06257e-10	-0.409291
40116185	chr20:40116185:C:T	2.16433e-06	-2.06257e-10	-1.27168	2.83047e-05	-2.06257e-10	-1.27223	5.12848e-05	-2.06257e-10	-1.27135
40116222	chr20:40116222:C:A	2.8086e-06	-2.06257e-10	-1.0111	3.62866e-05	-2.06257e-10	-1.02381	6.57773e-05	-2.06257e-10	-1.02247
40116897	chr20:40116897:C:T	1.60248e-05	-2.06257e-10	0.730345	0.000209097	-2.06257e-10	0.72754	0.00038846	-2.06257e-10	0.753443
40116900	chr20:40116900:T:C	5.10629e-06	-0.413318	-5.51629e-10	6.7039e-05	-0.409985	-5.51629e-10	0.000119598	-0.424614	-5.51629e-10
40117238	chr20:40117238:A:G	3.97086e-06	-2.06257e-10	-0.66481	5.05708e-05	-2.06257e-10	-0.691886	9.17648e-05	-2.06257e-10	-0.689519
40117252	chr20:40117252:A:G	2.17796e-06	-2.06257e-10	-1.2654	2.84716e-05	-2.06257e-10	-1.26635	5.16194e-05	-2.06257e-10	-1.26485
40117338	chr20:40117338:A:G	2.18343e-06	-2.06257e-10	-1.26289	2.86023e-05	-2.06257e-10	-1.26177	5.17771e-05	-2.06257e-10	-1.2618
40117353	chr20:40117353:A:T	2.21106e-06	-2.06257e-10	-1.25032	2.89721e-05	-2.06257e-10	-1.24893	5.25819e-05	-2.06257e-10	-1.24638
40117430	chr20:40117430:C:T	2.38271e-06	-2.06257e-10	-1.17555	3.09217e-05	-2.06257e-10	-1.1838	5.60298e-05	-2.06257e-10	-1.18286
40117642	chr20:40117642:G:A	1.32177e-05	-2.06257e-10	0.537764	0.000172736	-2.06257e-10	0.536504	0.000318632	-2.06257e-10	0.555289
40117958	chr20:40117958:T:C	1.5992e-05	-2.06257e-10	0.728297	0.000208671	-2.06257e-10	0.725498	0.000387659	-2.06257e-10	0.751379
40118040	chr20:40118040:C:G	8.81202e-07	-0.945328	-1.22493	1.13133e-05	-0.968922	-1.22036	1.9916e-05	-1.00176	-1.21546
40118090	chr20:40118090:A:G	2.40736e-06	-0.0831189	-1.08214	3.15304e-05	-0.0751736	-1.08914	5.77234e-05	-0.0785933	-1.07449
40118183	chr20:40118183:A:G	3.27766e-06	-2.06257e-10	-0.856662	4.31872e-05	-2.06257e-10	-0.849716	7.92218e-05	-2.06257e-10	-0.836497
40118225	chr20:40118225:C:T	2.16241e-06	-2.06257e-10	-1.27257	2.83094e-05	-2.06257e-10	-1.27206	5.12089e-05	-2.06257e-10	-1.27283
40118566	chr20:40118566:T:C	2.50123e-06	-2.06257e-10	-1.12701	3.27433e-05	-2.06257e-10	-1.12656	5.90653e-05	-2.06257e-10	-1.1301
40118675	chr20:40118675:G:A	5.07378e-06	-2.06257e-10	-0.419705	6.87111e-05	-2.06257e-10	-0.38535	0.000127211	-2.06257e-10	-0.362901
40118727	chr20:40118727:G:C	3.22595e-06	-2.06257e-10	-0.872566	4.2544e-05	-2.06257e-10	-0.864722	7.80378e-05	-2.06257e-10	-0.851554
40119322	chr20:40119322:G:A	5.5004e-07	-1.38262	-1.25894	7.74639e-06	-1.30553	-1.2625	1.35614e-05	-1.33886	-1.26266
40119926	chr20:40119926:C:T	1.57642e-06	-1.58863	-5.51629e-10	2.07587e-05	-1.58229	-5.51629e-10	3.75152e-05	-1.584	-5.51629e-10
40120524	chr20:40120524:C:T	2.84969e-06	-2.06257e-10	-0.996582	3.85313e-05	-2.06257e-10	-0.963789	6.84905e-05	-2.06257e-10	-0.982053
40120569	chr20:40120569:C:T	2.17585e-06	-2.06257e-10	-1.26637	2.85226e-05	-2.06257e-10	-1.26456	5.16453e-05	-2.06257e-10	-1.26435
40120762	chr20:40120762:G:A	2.5365e-06	-2.06257e-10	-1.11301	3.3094e-05	-2.06257e-10	-1.11591	5.99157e-05	-2.06257e-10	-1.11581
40121569	chr20:40121569:C:T	4.45603e-06	-2.06257e-10	-0.549534	5.8426e-05	-2.06257e-10	-0.547498	0.00010542	-2.06257e-10	-0.550796
40122590	chr20:40122590:G:T	4.94575e-06	0.0569933	-0.502257	6.59543e-05	0.0855053	-0.511804	0.000121381	0.0800546	-0.489866
40122611	chr20:40122611:A:C	3.32339e-06	0.215396	-1.0582	4.47928e-05	0.250677	-1.06389	8.14011e-05	0.242513	-1.05187
40122733	chr20:40122733:G:A	2.66273e-06	0.170601	-1.23504	3.59081e-05	0.202224	-1.23652	6.48743e-05	0.195197	-1.23149
40122999	chr20:40122999:A:G	4.50698e-07	-1.56763	-1.27311	6.02284e-06	-1.54741	-1.2723	1.08204e-05	-1.55501	-1.27231
40123031	chr20:40123031:C:A	2.40227e-06	-2.06257e-10	-1.16738	3.13753e-05	-2.06257e-10	-1.16924	5.6416e-05	-2.06257e-10	-1.17599
40123067	chr20:40123067:G:A	4.18257e-06	-0.00993121	-0.602934	5.96645e-05	0.091024	-0.617548	0.000102537	0.0235036	-0.60203
40123815	chr20:40123815:C:T	4.47275e-07	-1.57716	-1.27122	5.98413e-06	-1.55575	-1.2704	1.07334e-05	-1.5641	-1.27129
40124697	chr20:40124697:T:C	5.16315e-06	-2.06257e-10	-0.402245	6.84208e-05	-2.06257e-10	-0.389583	0.000124126	-2.06257e-10	-0.387451
40125035	chr20:40125035:G:T	2.99098e-06	-2.06257e-10	-0.948189	3.84297e-05	-2.06257e-10	-0.966429	6.9878e-05	-2.06257e-10	-0.961997
40125385	chr20:40125385:T:G	2.41176e-06	-2.06257e-10	-1.16343	3.20211e-05	-2.06257e-10	-1.14887	5.73824e-05	-2.06257e-10	-1.15901
40125977	chr20:40125977:A:G	3.25231e-06	-0.257481	-0.606947	4.33121e-05	-0.232659	-0.61417	7.98127e-05	-0.235924	-0.593142
40126333	chr20:40126333:C:T	2.88338e-06	-2.06257e-10	-0.984829	3.71145e-05	-2.06257e-10	-1.00125	6.74794e-05	-2.06257e-10	-0.996925
40126560	chr20:40126560:A:G	1.12072e-06	-0.74656	-1.18326	1.39062e-05	-0.792058	-1.19087	2.57469e-05	-0.774198	-1.18624
40127140	chr20:40127140:TC:T	8.59105e-07	-1.59142	-0.604238	1.11972e-05	-1.59166	-0.607931	2.05427e-05	-1.59124	-0.595007
40127923	chr20:40127923:T:C	5.0487e-07	-1.53617	-1.19107	7.00014e-06	-1.49131	-1.17802	1.25151e-05	-1.50841	-1.1734
40128255	chr20:40128255:A:C	1.54036e-05	0.783373	-0.0925661	0.000164086	0.605978	-0.120846	0.000306232	0.597912	-0.0823173
40128346	chr20:40128346:G:A	2.72094e-06	-2.06257e-10	-1.04281	3.65025e-05	-2.06257e-10	-1.01788	6.60926e-05	-2.06257e-10	-1.01769
40128361	chr20:40128361:A:G	6.17269e-07	-1.42854	-1.0977	7.99508e-06	-1.43261	-1.10382	1.46784e-05	-1.42129	-1.10108
40128535	chr20:40128535:C:A	2.53329e-06	-2.06257e-10	-1.11427	3.32753e-05	-2.06257e-10	-1.11045	6.06728e-05	-2.06257e-10	-1.10325
40128587	chr20:40128587:T:C	4.3054e-06	-2.06257e-10	-0.583921	5.80876e-05	-2.06257e-10	-0.553308	0.000105003	-2.06257e-10	-0.554761
40128808	chr20:40128808:A:C	2.54851e-06	-2.06257e-10	-1.10828	3.29242e-05	-2.06257e-10	-1.12105	5.98254e-05	-2.06257e-10	-1.11732
40128920	chr20:40128920:G:A	7.29903e-07	-1.59025	-0.768384	9.51473e-06	-1.59088	-0.771537	1.74388e-05	-1.58985	-0.760194
40129219	chr20:40129219:A:T	4.61178e-07	-1.59131	-1.22645	6.02567e-06	-1.59062	-1.22861	1.09667e-05	-1.59157	-1.22231
40129667	chr20:40129667:T:C	4.82355e-07	-1.53786	-1.235	6.68599e-06	-1.49052	-1.22473	1.19117e-05	-1.50855	-1.22268
40129802	chr20:40129802:T:C	2.7353e-06	-2.06257e-10	-1.03755	3.51149e-05	-2.06257e-10	-1.05664	6.38803e-05	-2.06257e-10	-1.05174
40130189	chr20:40130189:G:A	7.44847e-07	-1.58725	-0.751115	9.56552e-06	-1.58816	-0.768935	1.76798e-05	-1.58646	-0.749858
40131062	chr20:40131062:A:G	2.19928e-06	-2.06257e-10	-1.25566	2.85768e-05	-2.06257e-10	-1.26266	5.19003e-05	-2.06257e-10	-1.25942
40131952	chr20:40131952:G:T	2.5581e-05	1.19806	-5.51629e-10	0.000329552	1.18247	-5.51629e-10	0.00058241	1.15843	-5.51629e-10
40132004	chr20:40132004:A:C	1.4994e-06	-0.893599	-0.745125	1.98594e-05	-0.842939	-0.783645	3.49488e-05	-0.88596	-0.768904
40132356	chr20:40132356:T:G	6.48289e-06	-0.174626	-5.51629e-10	0.000100111	-0.00897592	-5.51629e-10	0.000173265	-0.0539237	-5.51629e-10
40132366	chr20:40132366:C:T	3.3471e-06	-2.06257e-10	-0.835698	4.48463e-05	-2.06257e-10	-0.812019	7.96178e-05	-2.06257e-10	-0.83151
40132601	chr20:40132601:T:C	5.58352e-07	-1.52508	-1.10148	7.24964e-06	-1.52404	-1.11026	1.32641e-05	-1.51777	-1.10592
40132786	chr20:40132786:C:T	1.60421e-06	-1.57116	-5.51629e-10	2.0762e-05	-1.58213	-5.51629e-10	3.77587e-05	-1.57753	-5.51629e-10
40132996	chr20:40132996:G:A	2.68607e-06	-2.06257e-10	-1.05571	3.46094e-05	-2.06257e-10	-1.07114	6.29355e-05	-2.06257e-10	-1.06664
40133172	chr20:40133172:T:C	9.60925e-06	0.387185	-0.168251	0.000103262	0.219989	-0.197982	0.000192458	0.212059	-0.160928
40133175	chr20:40133175:C:T	5.18572e-06	-2.06257e-10	-0.397883	6.94715e-05	-2.06257e-10	-0.374343	0.000127826	-2.06257e-10	-0.35808
40133783	chr20:40133783:C:T	2.9011e-06	-2.06257e-10	-0.978703	3.73077e-05	-2.06257e-10	-0.996061	6.7831e-05	-2.06257e-10	-0.991728
40134305	chr20:40134305:C:A	2.83243e-06	-2.06257e-10	-1.00266	3.81343e-05	-2.06257e-10	-0.974145	6.90549e-05	-2.06257e-10	-0.973846
40134498	chr20:40134498:A:G	2.16051e-06	-2.06257e-10	-1.27345	2.82424e-05	-2.06257e-10	-1.27444	5.11549e-05	-2.06257e-10	-1.27389
40135286	chr20:40135286:T:G	2.16999e-06	-2.06257e-10	-1.26907	2.83492e-05	-2.06257e-10	-1.27066	5.14471e-05	-2.06257e-10	-1.26819
40135413	chr20:40135413:A:G	5.46453e-07	-1.37368	-1.27441	7.83864e-06	-1.28352	-1.27267	1.37452e-05	-1.31556	-1.2725
40136558	chr20:40136558:G:T	2.47761e-06	-2.06257e-10	-1.1365	3.22998e-05	-2.06257e-10	-1.1402	5.92849e-05	-2.06257e-10	-1.12639
40136801	chr20:40136801:A:T	3.09622e-06	-2.06257e-10	-0.913609	4.20995e-05	-2.06257e-10	-0.875224	7.46893e-05	-2.06257e-10	-0.895411
40136832	chr20:40136832:A:G	3.22394e-06	-2.06257e-10	-0.873187	4.22739e-05	-2.06257e-10	-0.87109	7.49475e-05	-2.06257e-10	-0.89196
40137596	chr20:40137596:C:T	2.15781e-06	-2.06257e-10	-1.2747	2.82373e-05	-2.06257e-10	-1.27462	5.10972e-05	-2.06257e-10	-1.27502
40138407	chr20:40138407:A:G	2.17027e-06	-2.06257e-10	-1.26894	2.83869e-05	-2.06257e-10	-1.26933	5.14908e-05	-2.06257e-10	-1.26735
40139474	chr20:40139474:G:T	4.73278e-06	-2.06257e-10	-0.489279	6.18442e-05	-2.06257e-10	-0.490643	0.000113892	-2.06257e-10	-0.473494
40140118	chr20:40140118:T:A	8.25323e-07	-1.19011	-1.04566	1.03361e-05	-1.24457	-1.03504	1.91883e-05	-1.2381	-1.01635
40140150	chr20:40140150:C:T	2.19588e-06	-2.06257e-10	-1.25721	2.87649e-05	-2.06257e-10	-1.25611	5.19923e-05	-2.06257e-10	-1.25765
40141140	chr20:40141140:C:T	7.15811e-06	-2.06257e-10	-0.0755461	9.29196e-05	-2.06257e-10	-0.0835252	0.0001704	-2.06257e-10	-0.070601
40141214	chr20:40141214:G:T	2.91755e-06	-2.06257e-10	-0.973049	3.79934e-05	-2.06257e-10	-0.977849	7.05327e-05	-2.06257e-10	-0.952671
40141511	chr20:40141511:C:A	1.97032e-06	-1.36559	-5.51629e-10	2.75019e-05	-1.301	-5.51629e-10	4.92764e-05	-1.3113	-5.51629e-10
40141608	chr20:40141608:A:G	2.59655e-06	-2.06257e-10	-1.08961	3.41033e-05	-2.06257e-10	-1.08587	6.08854e-05	-2.06257e-10	-1.09976
40141926	chr20:40141926:G:A	4.69919e-06	-2.06257e-10	-0.496401	6.45162e-05	-2.06257e-10	-0.448344	0.000116048	-2.06257e-10	-0.454742
40142480	chr20:40142480:A:G	2.38744e-06	-2.06257e-10	-1.17357	3.12769e-05	-2.06257e-10	-1.17238	5.60326e-05	-2.06257e-10	-1.18281
40142535	chr20:40142535:G:A	1.31888e-06	-0.822628	-0.944382	2.0308e-05	-0.658798	-0.945447	3.63338e-05	-0.681882	-0.934118
40142636	chr20:40142636:A:G	2.88747e-06	-2.06257e-10	-0.983413	3.76111e-05	-2.06257e-10	-0.987961	6.97932e-05	-2.06257e-10	-0.963212
40142723	chr20:40142723:C:G	3.53424e-05	-2.06257e-10	1.52129	0.000490585	-2.06257e-10	1.58034	0.000846807	-2.06257e-10	1.53272
40142898	chr20:40142898:G:C	5.05574e-06	-2.06257e-10	-0.423268	6.57772e-05	-2.06257e-10	-0.428987	0.000122174	-2.06257e-10	-0.4033
40143084	chr20:40143084:G:A	5.05574e-06	-2.06257e-10	-0.423268	6.57772e-05	-2.06257e-10	-0.428987	0.000122174	-2.06257e-10	-0.4033
40143266	chr20:40143266:C:G	2.75603e-06	-2.06257e-10	-1.03	3.59208e-05	-2.06257e-10	-1.03394	6.61917e-05	-2.06257e-10	-1.01619
40143529	chr20:40143529:G:A	5.43749e-06	-2.06257e-10	-0.350474	7.06785e-05	-2.06257e-10	-0.357118	0.000131422	-2.06257e-10	-0.330333
40144090	chr20:40144090:A:G	2.59161e-06	-1.09151	-5.51629e-10	3.44941e-05	-1.07447	-5.51629e-10	6.05035e-05	-1.10605	-5.51629e-10
40144667	chr20:40144667:G:A	2.75582e-06	-2.06257e-10	-1.03008	3.60094e-05	-2.06257e-10	-1.03148	6.66768e-05	-2.06257e-10	-1.00889
40145005	chr20:40145005:G:A	3.11899e-06	-0.906282	-5.51629e-10	4.05787e-05	-0.912018	-5.51629e-10	7.16503e-05	-0.936951	-5.51629e-10
40145127	chr20:40145127:C:G	7.31281e-06	-2.06257e-10	-0.0541647	9.48508e-05	-2.06257e-10	-0.0629554	0.0001741	-2.06257e-10	-0.0491161
40145557	chr20:40145557:T:C	1.38646e-06	-1.1353	-0.581737	1.75106e-05	-1.17353	-0.578925	3.21814e-05	-1.17697	-0.560392
40145708	chr20:40145708:T:C	2.34082e-06	-2.06257e-10	-1.19329	3.03446e-05	-2.06257e-10	-1.20264	5.50684e-05	-2.06257e-10	-1.20017
40146182	chr20:40146182:T:C	6.28537e-06	-2.06257e-10	-0.205567	8.12683e-05	-2.06257e-10	-0.217504	0.000149228	-2.06257e-10	-0.203275
40146265	chr20:40146265:CAT:C	2.17887e-06	-2.06257e-10	-1.26499	2.84568e-05	-2.06257e-10	-1.26687	5.15472e-05	-2.06257e-10	-1.26625
40146570	chr20:40146570:T:C	2.73431e-06	-2.06257e-10	-1.03791	3.59002e-05	-2.06257e-10	-1.03452	6.44453e-05	-2.06257e-10	-1.04293
40146891	chr20:40146891:C:T	2.39067e-06	-2.06257e-10	-1.17222	3.12817e-05	-2.06257e-10	-1.17223	5.62909e-05	-2.06257e-10	-1.17821
40147618	chr20:40147618:A:G	6.07306e-06	-2.06257e-10	-0.239929	7.85121e-05	-2.06257e-10	-0.252007	0.00014415	-2.06257e-10	-0.237893
40147762	chr20:40147762:T:C	2.23641e-06	-2.06257e-10	-1.23892	2.90429e-05	-2.06257e-10	-1.24649	5.2639e-05	-2.06257e-10	-1.24529
40148094	chr20:40148094:A:G	2.21941e-06	-2.06257e-10	-1.24655	2.90952e-05	-2.06257e-10	-1.24469	5.27057e-05	-2.06257e-10	-1.24403
40148864	chr20:40148864:A:G	6.6869e-06	-2.06257e-10	-0.143641	8.62936e-05	-2.06257e-10	-0.157505	0.000158513	-2.06257e-10	-0.142912
40148883	chr20:40148883:A:G	2.76895e-06	-2.06257e-10	-1.02532	3.63903e-05	-2.06257e-10	-1.02096	6.48487e-05	-2.06257e-10	-1.03669
40149030	chr20:40149030:C:T	2.42309e-06	-2.06257e-10	-1.15875	3.12279e-05	-2.06257e-10	-1.17395	5.67007e-05	-2.06257e-10	-1.17096
40149318	chr20:40149318:TTCTC:T	6.66983e-06	-2.06257e-10	-0.146197	8.60319e-05	-2.06257e-10	-0.160542	0.000158034	-2.06257e-10	-0.145939
40150073	chr20:40150073:C:T	5.12313e-06	-2.06257e-10	-0.410026	6.66647e-05	-2.06257e-10	-0.415584	0.000123811	-2.06257e-10	-0.389992
40150127	chr20:40150127:A:G	9.16509e-06	0.17161	-5.51629e-10	0.000121985	0.188634	-5.51629e-10	0.000200797	0.0935467	-5.51629e-10
40150571	chr20:40150571:T:C	6.70679e-06	-2.06257e-10	-0.140671	8.65462e-05	-2.06257e-10	-0.154581	0.000158979	-2.06257e-10	-0.139979
40150894	chr20:40150894:A:AC	1.63139e-06	-1.00198	-0.552382	2.38645e-05	-0.909491	-0.533378	4.33974e-05	-0.928673	-0.509676
40150935	chr20:40150935:C:T	2.17781e-06	-2.06257e-10	-1.26547	2.85071e-05	-2.06257e-10	-1.26511	5.15846e-05	-2.06257e-10	-1.26552
40151121	chr20:40151121:C:T	5.63672e-06	-2.06257e-10	-0.31449	7.30027e-05	-2.06257e-10	-0.324764	0.000133851	-2.06257e-10	-0.31202
40151126	chr20:40151126:C:T	2.33291e-06	-2.06257e-10	-1.19668	3.02533e-05	-2.06257e-10	-1.20566	5.48983e-05	-2.06257e-10	-1.20327
40151229	chr20:40151229:G:A	8.27684e-07	-1.02712	-1.20579	1.02405e-05	-1.09257	-1.19634	1.88691e-05	-1.08472	-1.1865
40151992	chr20:40151992:C:G	1.60254e-06	-1.04335	-0.528851	2.34133e-05	-0.947133	-0.514821	4.26456e-05	-0.965476	-0.490349
40152062	chr20:40152062:G:A	6.00906e-07	-1.54363	-1.00948	7.89855e-06	-1.54741	-1.00117	1.42016e-05	-1.54423	-1.01116
40152198	chr20:40152198:G:A	1.09388e-06	-1.02617	-0.927888	1.35086e-05	-1.09297	-0.918967	2.52196e-05	-1.08491	-0.896214
40152430	chr20:40152430:G:T	4.57668e-07	-1.57537	-1.25003	6.04139e-06	-1.57305	-1.24358	1.09413e-05	-1.56792	-1.24828
40152829	chr20:40152829:T:C	4.15441e-06	-2.06257e-10	-0.619621	5.4189e-05	-2.06257e-10	-0.622782	0.00010029	-2.06257e-10	-0.600679
40153082	chr20:40153082:A:G	3.14962e-06	-2.06257e-10	-0.896511	4.09818e-05	-2.06257e-10	-0.902132	7.62833e-05	-2.06257e-10	-0.874293
40153219	chr20:40153219:G:C	2.45458e-06	-2.06257e-10	-1.14584	3.21083e-05	-2.06257e-10	-1.14615	5.77272e-05	-2.06257e-10	-1.15302
40153738	chr20:40153738:G:A	1.38079e-06	-1.24908	-0.47206	1.90667e-05	-1.17774	-0.489574	3.52637e-05	-1.18175	-0.464148
40153799	chr20:40153799:A:G	2.92706e-06	-2.06257e-10	-0.969793	3.84575e-05	-2.06257e-10	-0.965706	6.8938e-05	-2.06257e-10	-0.975541
40154113	chr20:40154113:C:T	2.85628e-06	-2.06257e-10	-0.994272	3.80148e-05	-2.06257e-10	-0.977285	6.76892e-05	-2.06257e-10	-0.993821
40154174	chr20:40154174:G:A	2.23827e-06	-2.06257e-10	-1.23809	2.94922e-05	-2.06257e-10	-1.23114	5.30531e-05	-2.06257e-10	-1.23745
40154306	chr20:40154306:A:G	2.18151e-06	-0.972784	-0.290989	3.24769e-05	-0.869627	-0.265105	5.92821e-05	-0.890081	-0.236359
40154415	chr20:40154415:G:A	6.07306e-06	-2.06257e-10	-0.239929	7.85121e-05	-2.06257e-10	-0.252007	0.00014415	-2.06257e-10	-0.237893
40154484	chr20:40154484:T:C	8.12409e-05	-2.06257e-10	2.35363	0.00106596	-2.06257e-10	2.35637	0.00202673	-2.06257e-10	2.40543
40154505	chr20:40154505:G:A	2.20416e-06	-2.06257e-10	-1.25344	2.88065e-05	-2.06257e-10	-1.25466	5.21263e-05	-2.06257e-10	-1.25508
40154730	chr20:40154730:G:A	7.51835e-07	-1.06155	-1.26748	9.27042e-06	-1.12362	-1.26481	1.69109e-05	-1.11765	-1.26314
40154735	chr20:40154735:A:G	3.236e-06	-2.06257e-10	-0.869454	4.22364e-05	-2.06257e-10	-0.871978	7.76476e-05	-2.06257e-10	-0.856567
40155058	chr20:40155058:A:C	2.18134e-06	-2.06257e-10	-1.26385	2.86032e-05	-2.06257e-10	-1.26174	5.1772e-05	-2.06257e-10	-1.2619
40155820	chr20:40155820:A:T	7.22327e-06	-0.0664842	-5.51629e-10	9.02372e-05	-0.112819	-5.51629e-10	0.000153366	-0.175919	-5.51629e-10
40156912	chr20:40156912:G:A	1.08448e-06	-0.697668	-1.26502	1.32703e-05	-0.763208	-1.26653	2.40617e-05	-0.763121	-1.26501
40157539	chr20:40157539:C:T	2.1621e-06	-2.06257e-10	-1.27271	2.82955e-05	-2.06257e-10	-1.27256	5.11496e-05	-2.06257e-10	-1.27399
40157577	chr20:40157577:T:C	1.08325e-06	-0.773439	-1.19038	1.29527e-05	-0.855776	-1.19818	2.3525e-05	-0.848104	-1.20258
40157667	chr20:40157667:G:C	1.04909e-06	-0.72229	-1.27358	1.2902e-05	-0.78509	-1.27279	2.33211e-05	-0.785934	-1.27346
40157822	chr20:40157822:A:G	2.54848e-06	-2.06257e-10	-1.1083	3.37342e-05	-2.06257e-10	-1.09675	6.06244e-05	-2.06257e-10	-1.10405
40157877	chr20:40157877:A:C	6.52482e-06	-2.06257e-10	-0.168178	8.32641e-05	-2.06257e-10	-0.193243	0.000156989	-2.06257e-10	-0.152575
40157898	chr20:40157898:C:T	6.07268e-06	-2.06257e-10	-0.239992	7.85088e-05	-2.06257e-10	-0.252049	0.000144144	-2.06257e-10	-0.237938
40157920	chr20:40157920:A:G	6.07306e-06	-2.06257e-10	-0.239929	7.85121e-05	-2.06257e-10	-0.252007	0.00014415	-2.06257e-10	-0.237893
40158146	chr20:40158146:C:T	9.62699e-07	-0.807836	-1.27397	1.16057e-05	-0.889499	-1.27427	2.11675e-05	-0.881592	-1.27469
40158307	chr20:40158307:C:T	9.12023e-07	-0.863038	-1.27284	1.1249e-05	-0.921212	-1.27377	2.03801e-05	-0.921004	-1.27318
40158538	chr20:40158538:C:T	2.95935e-06	-2.06257e-10	-0.958823	3.92534e-05	-2.06257e-10	-0.945222	7.03496e-05	-2.06257e-10	-0.955271
40158597	chr20:40158597:T:G	1.1541e-06	-0.93382	-0.966651	1.41106e-05	-1.00865	-0.959683	2.63603e-05	-0.999437	-0.937453
40159194	chr20:40159194:C:T	6.6869e-06	-2.06257e-10	-0.143641	8.62936e-05	-2.06257e-10	-0.157505	0.000158513	-2.06257e-10	-0.142912
40159221	chr20:40159221:C:T	5.10655e-07	-1.44084	-1.27502	6.47063e-06	-1.47318	-1.27481	1.17506e-05	-1.46982	-1.27503
40159691	chr20:40159691:A:G	6.82569e-07	-1.47906	-0.946624	8.56937e-06	-1.51006	-0.957001	1.56137e-05	-1.50695	-0.953645
40159712	chr20:40159712:A:C	1.04876e-06	-0.724433	-1.27175	1.29127e-05	-0.78419	-1.27286	2.33594e-05	-0.78568	-1.27207
40160229	chr20:40160229:T:C	3.63713e-06	-2.06257e-10	-0.752596	4.74426e-05	-2.06257e-10	-0.755739	8.76053e-05	-2.06257e-10	-0.735906
40160427	chr20:40160427:G:A	5.0368e-06	-0.427021	-5.51629e-10	5.92857e-05	-0.532893	-5.51629e-10	0.000115303	-0.461183	-5.51629e-10
40160546	chr20:40160546:G:A	5.5415e-06	-2.06257e-10	-0.331526	7.42579e-05	-2.06257e-10	-0.307715	0.000133662	-2.06257e-10	-0.313432
40160671	chr20:40160671:A:C	1.8936e-06	-1.40531	-5.51629e-10	2.64287e-05	-1.34081	-5.51629e-10	4.68511e-05	-1.36177	-5.51629e-10
40160689	chr20:40160689:T:C	1.15803e-06	-0.846418	-1.05065	1.41252e-05	-0.902292	-1.06501	2.56815e-05	-0.902349	-1.06063
40160824	chr20:40160824:A:T	2.19062e-06	-2.06257e-10	-1.25961	2.85826e-05	-2.06257e-10	-1.26246	5.18273e-05	-2.06257e-10	-1.26083
40160942	chr20:40160942:A:G	2.22645e-06	-1.24338	-5.51629e-10	2.72597e-05	-1.30985	-5.51629e-10	4.93808e-05	-1.30919	-5.51629e-10
40161042	chr20:40161042:C:T	1.14714e-06	-0.701507	-1.20501	1.39414e-05	-0.766149	-1.21425	2.53054e-05	-0.76582	-1.21191
40161085	chr20:40161085:T:C	9.61838e-06	-2.06257e-10	0.219884	0.000124199	-2.06257e-10	0.206628	0.000221707	-2.06257e-10	0.192609
40161113	chr20:40161113:A:G	2.3043e-06	-2.06257e-10	-1.20902	3.02456e-05	-2.06257e-10	-1.20591	5.48085e-05	-2.06257e-10	-1.2049
40161346	chr20:40161346:T:G	2.8066e-06	-2.06257e-10	-1.01182	3.75537e-05	-2.06257e-10	-0.989488	6.81127e-05	-2.06257e-10	-0.987584
40161409	chr20:40161409:G:A	4.98997e-06	-2.06257e-10	-0.436361	6.54416e-05	-2.06257e-10	-0.434101	0.000120625	-2.06257e-10	-0.416057
40161489	chr20:40161489:A:C	1.09193e-06	-0.700198	-1.25565	1.2996e-05	-0.794314	-1.2563	2.37497e-05	-0.781319	-1.25986
40161623	chr20:40161623:G:T	2.6584e-06	-2.06257e-10	-1.06607	3.4519e-05	-2.06257e-10	-1.07375	6.31483e-05	-2.06257e-10	-1.06326
40161768	chr20:40161768:G:A	5.06842e-07	-1.54973	-1.17362	6.37225e-06	-1.57301	-1.1903	1.16706e-05	-1.56618	-1.1855
40161921	chr20:40161921:C:T	1.28683e-05	-2.06257e-10	0.510974	0.000170203	-2.06257e-10	0.521732	0.000305824	-2.06257e-10	0.514261
40162290	chr20:40162290:T:C	9.67991e-07	-0.927568	-1.14876	1.17759e-05	-0.989147	-1.16006	2.13695e-05	-0.987824	-1.15896
40162433	chr20:40162433:C:T	1.04991e-06	-0.93226	-1.06282	1.27278e-05	-0.995298	-1.07618	2.31485e-05	-0.993274	-1.07354
40162690	chr20:40162690:C:G	2.33049e-05	-2.06257e-10	1.10487	0.000309817	-2.06257e-10	1.12072	0.000576837	-2.06257e-10	1.14881
40163093	chr20:40163093:A:T	2.23695e-06	-2.06257e-10	-1.23868	2.92494e-05	-2.06257e-10	-1.2394	5.30318e-05	-2.06257e-10	-1.23786
40163178	chr20:40163178:G:A	1.55125e-05	-2.06257e-10	0.697856	0.000217979	-2.06257e-10	0.769138	0.000389942	-2.06257e-10	0.75725
40163657	chr20:40163657:C:T	8.61408e-07	-1.28117	-0.911807	1.19067e-05	-1.20809	-0.930073	2.1245e-05	-1.24248	-0.910145
40165386	chr20:40165386:A:G	2.16556e-06	-2.06257e-10	-1.27111	2.848e-05	-2.06257e-10	-1.26606	5.13988e-05	-2.06257e-10	-1.26913
40165867	chr20:40165867:T:C	2.16458e-06	-2.06257e-10	-1.27157	2.84603e-05	-2.06257e-10	-1.26675	5.137e-05	-2.06257e-10	-1.26969
40165951	chr20:40165951:C:G	1.03306e-06	-0.944406	-1.06686	1.25656e-05	-1.0037	-1.0806	2.28082e-05	-1.00359	-1.07803
40166024	chr20:40166024:A:G	1.20039e-06	-0.911991	-0.949154	1.49378e-05	-0.989007	-0.922359	2.73551e-05	-0.982214	-0.917632
40166200	chr20:40166200:C:T	1.0186e-06	-0.934636	-1.09072	1.23944e-05	-0.994439	-1.10358	2.24897e-05	-0.994389	-1.1013
40166348	chr20:40166348:CT:C	1.79168e-06	-1.46064	-5.51629e-10	2.30419e-05	-1.47795	-5.51629e-10	4.12126e-05	-1.49	-5.51629e-10
40166950	chr20:40166950:C:A	3.95832e-06	-2.06257e-10	-0.667971	5.16134e-05	-2.06257e-10	-0.671479	9.35926e-05	-2.06257e-10	-0.669797
40167110	chr20:40167110:G:T	1.45062e-05	-2.06257e-10	0.630787	0.000203373	-2.06257e-10	0.69978	0.000363982	-2.06257e-10	0.688355
40167292	chr20:40167292:C:A	2.1621e-06	-2.06257e-10	-1.27271	2.84118e-05	-2.06257e-10	-1.26845	5.13013e-05	-2.06257e-10	-1.27103
40167304	chr20:40167304:G:A	3.96249e-06	-2.06257e-10	-0.666918	5.24782e-05	-2.06257e-10	-0.654862	9.59708e-05	-2.06257e-10	-0.644704
40167386	chr20:40167386:A:C	2.15721e-06	-2.06257e-10	-1.27498	2.82743e-05	-2.06257e-10	-1.27331	5.11247e-05	-2.06257e-10	-1.27448
40167424	chr20:40167424:C:T	2.21331e-06	-2.06257e-10	-1.2493	2.92776e-05	-2.06257e-10	-1.23844	5.26766e-05	-2.06257e-10	-1.24458
40167438	chr20:40167438:T:G	1.46916e-06	-0.811364	-0.84774	1.79394e-05	-0.882969	-0.845293	3.23455e-05	-0.877695	-0.854578
40167484	chr20:40167484:T:C	5.68124e-07	-1.33667	-1.27254	7.63324e-06	-1.3114	-1.27134	1.35113e-05	-1.33314	-1.27208
40167523	chr20:40167523:T:C	1.11602e-06	-0.78177	-1.15225	1.34469e-05	-0.865147	-1.15136	2.5016e-05	-0.853902	-1.13533
40167852	chr20:40167852:T:C	1.41334e-06	-0.803809	-0.894029	1.72551e-05	-0.875692	-0.891459	3.11282e-05	-0.870425	-0.900207
40167930	chr20:40167930:G:A	3.27341e-06	-0.857959	-5.51629e-10	4.65199e-05	-0.77538	-5.51629e-10	7.98016e-05	-0.829204	-5.51629e-10
40168363	chr20:40168363:C:T	1.49359e-06	-0.820321	-0.822289	1.81162e-05	-0.894206	-0.824246	3.26796e-05	-0.888587	-0.833408
40168587	chr20:40168587:A:C	1.72222e-06	-0.537702	-0.962474	2.09527e-05	-0.610928	-0.962063	3.75148e-05	-0.611995	-0.972018
40168603	chr20:40168603:G:T	1.08532e-06	-0.70917	-1.25275	1.31307e-05	-0.782268	-1.25804	2.37395e-05	-0.78395	-1.25766
40168783	chr20:40168783:A:C	1.68309e-06	-1.43339	-0.0897688	2.23984e-05	-1.42606	-0.0802077	3.95664e-05	-1.4394	-0.0913683
40168841	chr20:40168841:TA:T	2.34476e-06	-2.06257e-10	-1.19161	3.08863e-05	-2.06257e-10	-1.18495	5.56416e-05	-2.06257e-10	-1.18982
40168883	chr20:40168883:T:A	2.25054e-06	-2.06257e-10	-1.23262	2.90824e-05	-2.06257e-10	-1.24513	5.29746e-05	-2.06257e-10	-1.23894
40169106	chr20:40169106:T:G	5.00702e-07	-1.54328	-1.19225	6.79632e-06	-1.5137	-1.18518	1.2516e-05	-1.50571	-1.17603
40169166	chr20:40169166:G:A	2.07992e-06	-0.631733	-0.67973	2.71036e-05	-0.689603	-0.62599	4.87516e-05	-0.68668	-0.635329
40169374	chr20:40169374:G:A	9.10696e-07	-1.12554	-1.0118	1.1546e-05	-1.16387	-1.00504	2.10576e-05	-1.16445	-0.997034
40169582	chr20:40169582:T:C	1.19775e-06	-0.794152	-1.0692	1.52005e-05	-0.847454	-1.04648	2.7461e-05	-0.845999	-1.04998
40169709	chr20:40169709:A:G	1.25681e-06	-0.84009	-0.975122	1.60561e-05	-0.89295	-0.946221	2.90462e-05	-0.890736	-0.949124
40169833	chr20:40169833:C:T	1.66267e-06	-0.807158	-0.728208	2.12091e-05	-0.862958	-0.697871	3.84036e-05	-0.860638	-0.699958
40169845	chr20:40169845:A:G	3.88853e-06	-2.06257e-10	-0.685759	5.07407e-05	-2.06257e-10	-0.688532	9.20206e-05	-2.06257e-10	-0.686736
40169864	chr20:40169864:G:A	1.60421e-06	-0.843635	-0.727526	2.04907e-05	-0.898117	-0.69717	3.71015e-05	-0.895833	-0.699259
40170163	chr20:40170163:A:G	3.10108e-06	-2.06257e-10	-0.912041	4.12962e-05	-2.06257e-10	-0.89449	7.43794e-05	-2.06257e-10	-0.899569
40170415	chr20:40170415:C:T	2.15883e-06	-2.06257e-10	-1.27422	2.83394e-05	-2.06257e-10	-1.27101	5.11935e-05	-2.06257e-10	-1.27314
40170441	chr20:40170441:G:A	1.64629e-06	-0.787297	-0.757972	2.0957e-05	-0.844537	-0.728251	3.79539e-05	-0.842055	-0.730321
40170538	chr20:40170538:A:C	5.48352e-07	-1.49323	-1.1514	7.55083e-06	-1.44926	-1.14435	1.39559e-05	-1.4397	-1.13315
40170607	chr20:40170607:T:C	8.31787e-07	-1.14535	-1.08262	1.06405e-05	-1.1742	-1.07639	1.92774e-05	-1.18028	-1.06953
40170943	chr20:40170943:G:A	1.04121e-06	-0.991422	-1.01199	1.32586e-05	-1.02724	-1.00338	2.40876e-05	-1.03288	-0.994175
40171086	chr20:40171086:C:T	3.87986e-06	-2.06257e-10	-0.687991	5.06272e-05	-2.06257e-10	-0.690772	9.18141e-05	-2.06257e-10	-0.688982
40171088	chr20:40171088:C:T	3.41475e-06	-2.06257e-10	-0.815689	4.53815e-05	-2.06257e-10	-0.800156	8.30091e-05	-2.06257e-10	-0.789798
40171374	chr20:40171374:A:T	1.4491e-06	-0.929804	-0.743044	1.85541e-05	-0.981981	-0.71259	3.36207e-05	-0.979426	-0.714181
40171672	chr20:40171672:T:G	2.59642e-06	-2.06257e-10	-1.08966	3.4353e-05	-2.06257e-10	-1.07857	6.16895e-05	-2.06257e-10	-1.08664
40172433	chr20:40172433:T:A	1.36285e-06	-0.911124	-0.82309	1.81948e-05	-0.902203	-0.81192	3.36609e-05	-0.89065	-0.801761
40172723	chr20:40172723:T:C	1.4429e-05	-2.06257e-10	0.625452	0.000196808	-2.06257e-10	0.666966	0.000342696	-2.06257e-10	0.628095
40172781	chr20:40172781:G:A	2.18529e-06	-2.06257e-10	-1.26204	2.88365e-05	-2.06257e-10	-1.25362	5.19314e-05	-2.06257e-10	-1.25883
40172792	chr20:40172792:G:A	3.72701e-06	-2.06257e-10	-0.728186	4.86128e-05	-2.06257e-10	-0.731374	8.81879e-05	-2.06257e-10	-0.729278
40172803	chr20:40172803:T:C	2.91854e-06	-2.06257e-10	-0.972707	3.79373e-05	-2.06257e-10	-0.979325	6.93836e-05	-2.06257e-10	-0.969097
40172936	chr20:40172936:T:G	6.57431e-06	-2.06257e-10	-0.160622	8.21891e-05	-2.06257e-10	-0.206237	0.000156737	-2.06257e-10	-0.154176
40173002	chr20:40173002:T:C	1.73688e-06	-0.598227	-0.893477	2.36961e-05	-0.589325	-0.860623	4.33942e-05	-0.572848	-0.865574
40173445	chr20:40173445:C:T	1.60011e-06	-1.57372	-5.51629e-10	2.06919e-05	-1.58552	-5.51629e-10	3.76211e-05	-1.58118	-5.51629e-10
40174759	chr20:40174759:A:G	2.15848e-06	-2.06257e-10	-1.27439	2.82927e-05	-2.06257e-10	-1.27266	5.12028e-05	-2.06257e-10	-1.27295
40174783	chr20:40174783:C:T	1.60068e-06	-1.57336	-5.51629e-10	2.06929e-05	-1.58547	-5.51629e-10	3.76493e-05	-1.58043	-5.51629e-10
40175116	chr20:40175116:A:G	1.97599e-06	-0.388921	-0.973801	2.67865e-05	-0.38207	-0.945292	4.92556e-05	-0.362043	-0.949682
40175316	chr20:40175316:A:G	4.64399e-06	-2.06257e-10	-0.508217	6.32313e-05	-2.06257e-10	-0.46846	0.000113421	-2.06257e-10	-0.477639
40175339	chr20:40175339:A:C	2.35544e-06	-1.18706	-5.51629e-10	3.00491e-05	-1.21243	-5.51629e-10	5.51851e-05	-1.19806	-5.51629e-10
40175828	chr20:40175828:C:T	3.88409e-06	-2.06257e-10	-0.686903	5.06815e-05	-2.06257e-10	-0.6897	9.1913e-05	-2.06257e-10	-0.687906
40175934	chr20:40175934:G:A	3.87986e-06	-2.06257e-10	-0.687991	5.06272e-05	-2.06257e-10	-0.690772	9.18141e-05	-2.06257e-10	-0.688982
40175954	chr20:40175954:A:G	2.99621e-06	-2.06257e-10	-0.946443	3.89701e-05	-2.06257e-10	-0.952465	7.12961e-05	-2.06257e-10	-0.941906
40176047	chr20:40176047:TGAC:T	1.44282e-06	-1.27285	-0.404342	2.08854e-05	-1.16344	-0.412767	3.78886e-05	-1.19352	-0.380582
40176152	chr20:40176152:T:C	1.47639e-06	-0.776269	-0.877921	1.979e-05	-0.764363	-0.865719	3.652e-05	-0.755494	-0.855394
40176293	chr20:40176293:G:A	3.87716e-06	-2.06257e-10	-0.68869	5.05918e-05	-2.06257e-10	-0.69147	9.17488e-05	-2.06257e-10	-0.689693
40176404	chr20:40176404:C:G	5.77821e-06	-2.06257e-10	-0.289697	7.62942e-05	-2.06257e-10	-0.280664	0.000141407	-2.06257e-10	-0.257107
40176426	chr20:40176426:G:A	2.78537e-06	0.000717512	-1.02013	3.55861e-05	-0.0182693	-1.02504	6.67056e-05	0.0173276	-1.02579
40176747	chr20:40176747:C:G	5.2384e-06	-2.06257e-10	-0.387775	6.8785e-05	-2.06257e-10	-0.384274	0.000126809	-2.06257e-10	-0.366066
40177096	chr20:40177096:T:C	2.21954e-06	-0.82407	-0.422421	2.95254e-05	-0.818231	-0.411778	5.48916e-05	-0.804982	-0.398406
40177289	chr20:40177289:C:T	2.10768e-06	-0.266556	-1.03165	2.76285e-05	-0.275586	-1.02083	5.14598e-05	-0.248619	-1.01933
40177344	chr20:40177344:A:G	2.35029e-06	-2.06257e-10	-1.18925	3.085e-05	-2.06257e-10	-1.18612	5.61329e-05	-2.06257e-10	-1.18103
40177569	chr20:40177569:A:AAC	1.83819e-06	-0.704721	-0.730288	2.41143e-05	-0.701127	-0.731328	4.48771e-05	-0.687349	-0.717472
40177767	chr20:40177767:G:A	1.87561e-06	-0.146877	-1.26798	2.389e-05	-0.175146	-1.26665	4.48109e-05	-0.139412	-1.26689
40177831	chr20:40177831:A:G	2.02058e-06	-0.71456	-0.625848	2.65329e-05	-0.710239	-0.626637	4.96371e-05	-0.697019	-0.606991
40177852	chr20:40177852:C:T	3.85467e-06	-2.06257e-10	-0.694506	4.98443e-05	-2.06257e-10	-0.706355	8.92824e-05	-2.06257e-10	-0.716943
40178063	chr20:40178063:C:A	5.40995e-06	-0.355552	-5.51629e-10	0.000120048	0.172632	-5.51629e-10	0.000215725	0.165255	-5.51629e-10
40178313	chr20:40178313:G:T	1.7087e-06	-0.301212	-1.20685	2.0614e-05	-0.386148	-1.20314	3.76951e-05	-0.379212	-1.20001
40178515	chr20:40178515:T:G	3.6984e-06	-0.735892	-5.51629e-10	4.94392e-05	-0.714517	-5.51629e-10	8.22351e-05	-0.799165	-5.51629e-10
40178823	chr20:40178823:CT:C	1.64496e-06	-0.329118	-1.21696	1.98761e-05	-0.412263	-1.21348	3.63259e-05	-0.405594	-1.21062
40178897	chr20:40178897:G:A	5.39649e-07	-1.4533	-1.20732	6.67437e-06	-1.49777	-1.21921	1.23136e-05	-1.48248	-1.21557
40179164	chr20:40179164:TG:T	2.84587e-06	-2.06257e-10	-0.997925	3.77374e-05	-2.06257e-10	-0.984609	6.88554e-05	-2.06257e-10	-0.976739
40179249	chr20:40179249:C:G	2.30552e-06	-2.06257e-10	-1.20849	3.0263e-05	-2.06257e-10	-1.20533	5.50367e-05	-2.06257e-10	-1.20075
40179275	chr20:40179275:G:A	8.53939e-06	0.100897	-5.51629e-10	0.000102635	0.0159173	-5.51629e-10	0.00018883	0.0320987	-5.51629e-10
40180050	chr20:40180050:C:T	4.94189e-05	1.85654	-5.51629e-10	0.00069451	1.92795	-5.51629e-10	0.00128043	1.9462	-5.51629e-10
40180063	chr20:40180063:G:C	2.18492e-06	-2.06257e-10	-1.26221	2.84444e-05	-2.06257e-10	-1.26731	5.15439e-05	-2.06257e-10	-1.26631
40180357	chr20:40180357:T:C	4.5593e-07	-1.56036	-1.26884	5.8401e-06	-1.58231	-1.2682	1.06412e-05	-1.57591	-1.26811
40180844	chr20:40180844:T:C	1.53764e-06	-0.366227	-1.24732	1.85999e-05	-0.447086	-1.24502	3.39698e-05	-0.440362	-1.24291
40181195	chr20:40181195:A:G	2.8565e-06	-2.06257e-10	-0.994196	3.77822e-05	-2.06257e-10	-0.983421	6.83428e-05	-2.06257e-10	-0.984211
40181323	chr20:40181323:A:G	6.87419e-07	-1.21406	-1.20455	1.05233e-05	-1.06296	-1.1987	1.76345e-05	-1.13232	-1.20657
40181401	chr20:40181401:T:G	3.92468e-06	-2.06257e-10	-0.676507	5.0589e-05	-2.06257e-10	-0.691525	9.27778e-05	-2.06257e-10	-0.678541
40181594	chr20:40181594:G:A	2.72198e-06	-2.06257e-10	-1.04243	3.59595e-05	-2.06257e-10	-1.03287	6.50444e-05	-2.06257e-10	-1.03368
40181603	chr20:40181603:C:G	2.67162e-06	-2.06257e-10	-1.06111	3.52765e-05	-2.06257e-10	-1.05204	6.38091e-05	-2.06257e-10	-1.05285
40181797	chr20:40181797:C:T	5.3243e-06	-2.06257e-10	-0.371511	6.99999e-05	-2.06257e-10	-0.366767	0.000129005	-2.06257e-10	-0.348896
40182496	chr20:40182496:T:C	8.20139e-06	-2.06257e-10	0.0605121	0.000102459	-2.06257e-10	0.0141999	0.000187513	-2.06257e-10	0.0251008
40182575	chr20:40182575:ATAT:A	1.49009e-06	-0.543631	-1.10132	1.76452e-05	-0.642972	-1.10182	3.21732e-05	-0.625679	-1.11194
40183659	chr20:40183659:T:C	5.44543e-06	-2.06257e-10	-0.349014	7.14885e-05	-2.06257e-10	-0.345723	0.000131769	-2.06257e-10	-0.3277
40184357	chr20:40184357:A:G	1.19692e-05	-2.06257e-10	0.438542	0.000162248	-2.06257e-10	0.473866	0.000283443	-2.06257e-10	0.438261
40184613	chr20:40184613:T:C	2.21602e-06	-1.24808	-5.51629e-10	3.13528e-05	-1.16996	-5.51629e-10	5.48588e-05	-1.20398	-5.51629e-10
40184853	chr20:40184853:G:A	3.35865e-06	-2.06257e-10	-0.832254	4.4841e-05	-2.06257e-10	-0.812138	8.10345e-05	-2.06257e-10	-0.813873
40184975	chr20:40184975:G:A	2.875e-06	-2.06257e-10	-0.98774	3.81945e-05	-2.06257e-10	-0.972568	6.87622e-05	-2.06257e-10	-0.978093
40185175	chr20:40185175:A:G	1.64252e-06	-0.646987	-0.900575	2.19987e-05	-0.632913	-0.891364	4.06538e-05	-0.622183	-0.881473
40185486	chr20:40185486:C:G	9.44389e-07	-0.826528	-1.27448	1.24322e-05	-0.820085	-1.27488	2.2764e-05	-0.808595	-1.27497
40186393	chr20:40186393:C:A	2.09663e-06	-1.30346	-5.51629e-10	2.89386e-05	-1.25008	-5.51629e-10	5.17053e-05	-1.26319	-5.51629e-10
40186441	chr20:40186441:A:G	5.20106e-06	-2.06257e-10	-0.394929	6.82936e-05	-2.06257e-10	-0.391445	0.000125903	-2.06257e-10	-0.373234
40187083	chr20:40187083:T:G	1.38401e-06	-0.859619	-0.859188	1.84755e-05	-0.847459	-0.851355	3.40612e-05	-0.838636	-0.841951
40187575	chr20:40187575:C:T	2.70288e-06	-2.06257e-10	-1.04947	3.52209e-05	-2.06257e-10	-1.05362	6.3571e-05	-2.06257e-10	-1.05659
40188037	chr20:40188037:A:C	2.17955e-06	-2.06257e-10	-1.26467	2.85159e-05	-2.06257e-10	-1.2648	5.16072e-05	-2.06257e-10	-1.26509
40188052	chr20:40188052:A:G	5.63751e-07	-1.53522	-1.08172	7.6704e-06	-1.50471	-1.07318	1.4214e-05	-1.49554	-1.05898
40188845	chr20:40188845:C:G	2.67748e-06	-2.06257e-10	-1.05892	3.47149e-05	-2.06257e-10	-1.06809	6.34708e-05	-2.06257e-10	-1.05817
40189123	chr20:40189123:G:A	1.09243e-06	-0.716567	-1.23882	1.32045e-05	-0.801251	-1.23345	2.42172e-05	-0.788173	-1.23351
40189442	chr20:40189442:T:C	1.11186e-06	-0.721717	-1.21604	1.35334e-05	-0.800816	-1.20929	2.47384e-05	-0.790992	-1.2094
40189571	chr20:40189571:T:C	4.69718e-06	-2.06257e-10	-0.496829	6.16172e-05	-2.06257e-10	-0.494319	0.000113483	-2.06257e-10	-0.477098
40189679	chr20:40189679:G:A	1.57203e-06	-1.59142	-5.51629e-10	2.05893e-05	-1.59049	-5.51629e-10	3.72581e-05	-1.59088	-5.51629e-10
40190283	chr20:40190283:T:C	3.8341e-06	-2.06257e-10	-0.699857	4.81911e-05	-2.06257e-10	-0.740087	8.7727e-05	-2.06257e-10	-0.734519
40191970	chr20:40191970:A:C	2.43532e-06	-1.15371	-5.51629e-10	3.32044e-05	-1.11258	-5.51629e-10	5.979e-05	-1.11791	-5.51629e-10
40191982	chr20:40191982:A:G	2.45671e-06	-2.06257e-10	-1.14497	3.2607e-05	-2.06257e-10	-1.13073	5.86797e-05	-2.06257e-10	-1.13665
40192381	chr20:40192381:C:T	1.2854e-05	-2.06257e-10	0.509861	0.000172691	-2.06257e-10	0.536244	0.000308854	-2.06257e-10	0.52412
40192456	chr20:40192456:C:T	2.15705e-06	-2.06257e-10	-1.27505	2.82273e-05	-2.06257e-10	-1.27497	5.1097e-05	-2.06257e-10	-1.27502
40193156	chr20:40193156:C:T	5.77732e-07	-1.40864	-1.1838	8.54056e-06	-1.28956	-1.18088	1.58967e-05	-1.27587	-1.16677
40193199	chr20:40193199:T:C	7.37632e-07	-1.09403	-1.25408	1.15407e-05	-0.917077	-1.2523	2.01246e-05	-0.952546	-1.25426
40193294	chr20:40193294:C:T	8.12833e-06	-2.06257e-10	0.0515641	0.00010861	-2.06257e-10	0.0725053	0.000191615	-2.06257e-10	0.0467377
40193830	chr20:40193830:G:A	4.68824e-06	-0.498735	-5.51629e-10	5.90334e-05	-0.537157	-5.51629e-10	9.86233e-05	-0.61744	-5.51629e-10
40194106	chr20:40194106:G:A	2.19421e-06	-2.06257e-10	-1.25797	2.87996e-05	-2.06257e-10	-1.2549	5.22261e-05	-2.06257e-10	-1.25317
40194153	chr20:40194153:G:A	2.60998e-06	-2.06257e-10	-1.08445	3.34941e-05	-2.06257e-10	-1.10389	6.06457e-05	-2.06257e-10	-1.1037
40194250	chr20:40194250:G:A	4.54569e-07	-1.59044	-1.24176	5.97655e-06	-1.58761	-1.23981	1.09156e-05	-1.58105	-1.23751
40194360	chr20:40194360:T:C	5.96227e-07	-1.42655	-1.13438	8.61145e-06	-1.33813	-1.12404	1.53427e-05	-1.35352	-1.12459
40194973	chr20:40194973:G:A	2.295e-06	-2.06257e-10	-1.21306	3.03173e-05	-2.06257e-10	-1.20354	5.44435e-05	-2.06257e-10	-1.21158
40195454	chr20:40195454:C:A	4.53398e-07	-1.5667	-1.26807	5.9734e-06	-1.56064	-1.2673	1.09787e-05	-1.54638	-1.2664
40195456	chr20:40195456:A:G	1.60212e-06	-1.57246	-5.51629e-10	2.10324e-05	-1.5692	-5.51629e-10	3.79041e-05	-1.57369	-5.51629e-10
40195462	chr20:40195462:AAAC:A	6.30615e-07	-1.40344	-1.10141	9.24326e-06	-1.29004	-1.10132	1.66787e-05	-1.30138	-1.09324
40195558	chr20:40195558:AT:A	2.57602e-06	-2.06257e-10	-1.09754	3.4246e-05	-2.06257e-10	-1.08169	6.09206e-05	-2.06257e-10	-1.09918
40196288	chr20:40196288:T:C	2.24699e-06	-2.06257e-10	-1.2342	2.966e-05	-2.06257e-10	-1.22546	5.32746e-05	-2.06257e-10	-1.23329
40196307	chr20:40196307:A:G	3.47694e-06	-2.06257e-10	-0.79764	4.60062e-05	-2.06257e-10	-0.786483	8.23431e-05	-2.06257e-10	-0.797853
40196435	chr20:40196435:C:G	3.32306e-06	-2.06257e-10	-0.842905	4.24951e-05	-2.06257e-10	-0.86587	7.79377e-05	-2.06257e-10	-0.852839
40197684	chr20:40197684:G:T	7.48837e-06	-2.06257e-10	-0.0304404	9.48711e-05	-2.06257e-10	-0.0627413	0.000176065	-2.06257e-10	-0.0378935
40197704	chr20:40197704:G:A	2.50482e-06	-2.06257e-10	-1.12558	3.27044e-05	-2.06257e-10	-1.12775	5.93625e-05	-2.06257e-10	-1.12509
40197717	chr20:40197717:A:G	8.01512e-07	-1.18679	-1.07826	9.93279e-06	-1.24378	-1.07564	1.73717e-05	-1.28407	-1.06983
40197820	chr20:40197820:C:T	8.79503e-07	-0.91285	-1.25934	1.27577e-05	-0.817763	-1.25136	2.16579e-05	-0.87855	-1.25483
40197983	chr20:40197983:TA:T	7.9042e-07	-1.2006	-1.07839	9.84706e-06	-1.25535	-1.07274	1.69047e-05	-1.2959	-1.08526
40198121	chr20:40198121:G:A	2.1807e-06	-1.26415	-5.51629e-10	3.08214e-05	-1.18705	-5.51629e-10	5.34984e-05	-1.2291	-5.51629e-10
40198150	chr20:40198150:T:C	7.36418e-07	-1.32092	-1.02883	1.04223e-05	-1.23456	-1.03675	1.91984e-05	-1.24207	-1.01185
40198164	chr20:40198164:G:A	2.16008e-06	-2.06257e-10	-1.27365	2.82424e-05	-2.06257e-10	-1.27444	5.11314e-05	-2.06257e-10	-1.27435
40198222	chr20:40198222:G:T	2.06821e-05	0.985477	-5.51629e-10	0.000292057	1.06169	-5.51629e-10	0.000449809	0.900075	-5.51629e-10
40198384	chr20:40198384:T:C	2.50192e-06	-2.06257e-10	-1.12673	3.26678e-05	-2.06257e-10	-1.12887	5.92957e-05	-2.06257e-10	-1.12621
40198818	chr20:40198818:C:T	7.97334e-07	-1.20707	-1.0632	9.89733e-06	-1.26294	-1.06005	1.73178e-05	-1.30266	-1.05436
40198859	chr20:40198859:T:C	2.20948e-06	-2.06257e-10	-1.25104	2.86392e-05	-2.06257e-10	-1.26048	5.19956e-05	-2.06257e-10	-1.25759
40198986	chr20:40198986:T:C	6.5515e-06	-2.06257e-10	-0.164098	8.31393e-05	-2.06257e-10	-0.194743	0.000153838	-2.06257e-10	-0.172845
40199208	chr20:40199208:C:T	9.43132e-07	-1.17946	-0.922876	1.37343e-05	-1.10853	-0.886835	2.32847e-05	-1.15512	-0.905834
40199901	chr20:40199901:T:C	3.35188e-06	-2.06257e-10	-0.83427	4.40232e-05	-2.06257e-10	-0.830543	7.86834e-05	-2.06257e-10	-0.843316
40200259	chr20:40200259:G:A	2.48107e-06	-2.06257e-10	-1.1351	3.23502e-05	-2.06257e-10	-1.13864	5.87368e-05	-2.06257e-10	-1.13568
40200262	chr20:40200262:A:G	6.45148e-06	-2.06257e-10	-0.179483	8.17393e-05	-2.06257e-10	-0.211725	0.000157019	-2.06257e-10	-0.152383
40200280	chr20:40200280:T:C	2.38019e-06	-2.06257e-10	-1.17661	3.10509e-05	-2.06257e-10	-1.17963	5.60843e-05	-2.06257e-10	-1.18189
40200684	chr20:40200684:T:C	2.31046e-06	-2.06257e-10	-1.20634	3.00033e-05	-2.06257e-10	-1.21395	5.43699e-05	-2.06257e-10	-1.21294
40201807	chr20:40201807:C:A	6.20447e-07	-1.45559	-1.06552	8.78859e-06	-1.38185	-1.05995	1.51989e-05	-1.4235	-1.06402
40202225	chr20:40202225:G:A	2.51973e-06	-2.06257e-10	-1.11964	3.38446e-05	-2.06257e-10	-1.09348	6.01298e-05	-2.06257e-10	-1.11224
40202306	chr20:40202306:G:A	2.51015e-06	-2.06257e-10	-1.12345	3.22845e-05	-2.06257e-10	-1.14067	5.84643e-05	-2.06257e-10	-1.14033
40202791	chr20:40202791:G:A	7.62697e-07	-1.08054	-1.23415	1.13179e-05	-0.967943	-1.22093	1.91024e-05	-1.03212	-1.22682
40203033	chr20:40203033:A:G	2.19458e-06	-2.06257e-10	-1.2578	2.86167e-05	-2.06257e-10	-1.26127	5.17613e-05	-2.06257e-10	-1.26211
40203135	chr20:40203135:A:T	1.06576e-06	-1.07773	-0.902374	1.58482e-05	-0.988303	-0.863902	2.65867e-05	-1.04387	-0.884466
40203351	chr20:40203351:TC:T	2.07758e-06	-0.914393	-0.398193	3.28899e-05	-0.716169	-0.405925	5.99594e-05	-0.738813	-0.376267
40204023	chr20:40204023:G:A	2.51015e-06	-2.06257e-10	-1.12345	3.22845e-05	-2.06257e-10	-1.14067	5.84643e-05	-2.06257e-10	-1.14033
40204043	chr20:40204043:T:C	7.28133e-07	-1.19014	-1.17092	1.1422e-05	-1.00939	-1.17034	1.99202e-05	-1.04491	-1.1721
40204442	chr20:40204442:A:G	2.77118e-06	-2.06257e-10	-1.02452	3.62763e-05	-2.06257e-10	-1.0241	6.63402e-05	-2.06257e-10	-1.01395
40204613	chr20:40204613:T:G	2.16435e-06	-2.06257e-10	-1.27167	2.82398e-05	-2.06257e-10	-1.27453	5.11717e-05	-2.06257e-10	-1.27356
40204969	chr20:40204969:G:A	2.66146e-06	-2.06257e-10	-1.06492	3.5521e-05	-2.06257e-10	-1.04514	6.33675e-05	-2.06257e-10	-1.0598
40204975	chr20:40204975:G:T	3.71912e-06	-2.06257e-10	-0.730304	4.90555e-05	-2.06257e-10	-0.722308	8.77716e-05	-2.06257e-10	-0.73401
40205048	chr20:40205048:T:A	2.15796e-06	-2.06257e-10	-1.27463	2.82286e-05	-2.06257e-10	-1.27492	5.10961e-05	-2.06257e-10	-1.27504
40205119	chr20:40205119:G:A	1.18541e-06	-0.686669	-1.18704	2.0053e-05	-0.446788	-1.17009	3.46627e-05	-0.4848	-1.17828
40205434	chr20:40205434:A:G	2.6563e-06	-2.06257e-10	-1.06686	3.46471e-05	-2.06257e-10	-1.07005	6.29315e-05	-2.06257e-10	-1.0667
40205864	chr20:40205864:T:C	2.15897e-06	-2.06257e-10	-1.27416	2.83371e-05	-2.06257e-10	-1.27109	5.12194e-05	-2.06257e-10	-1.27263
40205955	chr20:40205955:C:T	7.09431e-07	-1.18555	-1.20153	1.11903e-05	-0.999675	-1.20054	1.94727e-05	-1.03782	-1.20192
40205993	chr20:40205993:C:T	7.40479e-07	-1.14274	-1.20151	1.18058e-05	-0.94615	-1.20052	2.05041e-05	-0.986229	-1.20189
40206092	chr20:40206092:A:G	7.19099e-07	-1.17413	-1.19942	1.13917e-05	-0.984022	-1.19836	1.98069e-05	-1.02294	-1.19978
40206375	chr20:40206375:A:T	2.44572e-06	-2.06257e-10	-1.14945	3.14972e-05	-2.06257e-10	-1.16536	5.7028e-05	-2.06257e-10	-1.16521
40206467	chr20:40206467:T:C	1.96913e-06	-1.3662	-5.51629e-10	2.78627e-05	-1.28797	-5.51629e-10	5.12359e-05	-1.27231	-5.51629e-10
40207023	chr20:40207023:G:T	2.36086e-06	-2.06257e-10	-1.18476	3.07348e-05	-2.06257e-10	-1.18987	5.6035e-05	-2.06257e-10	-1.18277
40207134	chr20:40207134:C:T	1.4075e-06	-1.04974	-0.652235	2.1897e-05	-0.872585	-0.656325	4.21728e-05	-0.852103	-0.614868
40207512	chr20:40207512:G:T	2.86464e-06	-2.06257e-10	-0.991348	3.87099e-05	-2.06257e-10	-0.959166	6.84067e-05	-2.06257e-10	-0.983277
40207567	chr20:40207567:C:T	3.35188e-06	-2.06257e-10	-0.83427	4.40232e-05	-2.06257e-10	-0.830543	7.86834e-05	-2.06257e-10	-0.843316
40207740	chr20:40207740:T:C	3.63695e-06	-2.06257e-10	-0.752646	4.79553e-05	-2.06257e-10	-0.744992	8.57242e-05	-2.06257e-10	-0.757613
40208015	chr20:40208015:T:C	2.56353e-06	-2.06257e-10	-1.10241	3.43156e-05	-2.06257e-10	-1.07966	6.11004e-05	-2.06257e-10	-1.09623
40208101	chr20:40208101:A:G	5.47037e-05	-2.06257e-10	1.95814	0.000706379	-2.06257e-10	1.94489	0.00134541	-2.06257e-10	1.99571
40208629	chr20:40208629:T:C	2.81527e-06	-2.06257e-10	-1.00873	3.68338e-05	-2.06257e-10	-1.00884	6.72194e-05	-2.06257e-10	-1.00079
40210988	chr20:40210988:G:A	2.17833e-06	-2.06257e-10	-1.26523	2.85757e-05	-2.06257e-10	-1.2627	5.17428e-05	-2.06257e-10	-1.26246
40211021	chr20:40211021:A:T	3.22424e-06	-2.06257e-10	-0.873093	4.23218e-05	-2.06257e-10	-0.869959	7.56909e-05	-2.06257e-10	-0.88209
40211482	chr20:40211482:A:G	8.38112e-07	-1.01337	-1.20702	1.31985e-05	-0.827128	-1.20803	2.30826e-05	-0.860546	-1.20912
40211505	chr20:40211505:A:G	2.26751e-06	-2.06257e-10	-1.22511	2.95845e-05	-2.06257e-10	-1.22801	5.38572e-05	-2.06257e-10	-1.22241
40211540	chr20:40211540:G:T	1.10995e-06	-0.667893	-1.27158	1.84927e-05	-0.429895	-1.26799	3.22621e-05	-0.465259	-1.2696
40211686	chr20:40211686:C:T	3.93796e-06	-2.06257e-10	-0.673128	5.20926e-05	-2.06257e-10	-0.662237	9.28537e-05	-2.06257e-10	-0.677723
40211690	chr20:40211690:C:CA	1.09928e-06	-0.835126	-1.11401	1.7619e-05	-0.653675	-1.09261	3.07839e-05	-0.677991	-1.10376
40211977	chr20:40211977:T:C	2.18494e-06	-2.06257e-10	-1.2622	2.88143e-05	-2.06257e-10	-1.25439	5.19919e-05	-2.06257e-10	-1.25766
40212374	chr20:40212374:A:G	2.19691e-06	-2.06257e-10	-1.25674	2.90147e-05	-2.06257e-10	-1.24746	5.23243e-05	-2.06257e-10	-1.25129
40212378	chr20:40212378:G:A	2.41609e-06	-2.06257e-10	-1.16164	3.17615e-05	-2.06257e-10	-1.15701	5.73298e-05	-2.06257e-10	-1.15993
40212411	chr20:40212411:C:T	2.61021e-06	-2.06257e-10	-1.08436	3.50026e-05	-2.06257e-10	-1.05984	6.22653e-05	-2.06257e-10	-1.07734
40212412	chr20:40212412:G:A	3.0295e-06	-2.06257e-10	-0.935395	3.97347e-05	-2.06257e-10	-0.933035	7.11389e-05	-2.06257e-10	-0.944114
40212421	chr20:40212421:G:GA	2.16296e-06	-2.06257e-10	-1.27231	2.82352e-05	-2.06257e-10	-1.27469	5.11508e-05	-2.06257e-10	-1.27397
40212684	chr20:40212684:T:C	2.66743e-06	-2.06257e-10	-1.06268	3.48047e-05	-2.06257e-10	-1.06551	6.32139e-05	-2.06257e-10	-1.06222
40212921	chr20:40212921:A:C	2.20615e-06	-1.25254	-5.51629e-10	3.02722e-05	-1.20503	-5.51629e-10	5.38209e-05	-1.22309	-5.51629e-10
40213467	chr20:40213467:A:G	2.76241e-06	-2.06257e-10	-1.02769	3.60243e-05	-2.06257e-10	-1.03107	6.5454e-05	-2.06257e-10	-1.0274
40213662	chr20:40213662:G:C	2.9022e-06	-2.06257e-10	-0.978321	3.79527e-05	-2.06257e-10	-0.978919	6.93034e-05	-2.06257e-10	-0.970254
40213884	chr20:40213884:G:C	2.61771e-06	-2.06257e-10	-1.08149	3.50822e-05	-2.06257e-10	-1.05757	6.2408e-05	-2.06257e-10	-1.07505
40213933	chr20:40213933:T:C	6.76468e-07	-1.37238	-1.06229	9.82835e-06	-1.2984	-1.03159	1.67799e-05	-1.34197	-1.0466
40214147	chr20:40214147:C:T	2.27386e-06	-2.06257e-10	-1.22231	3.02061e-05	-2.06257e-10	-1.20722	5.4357e-05	-2.06257e-10	-1.21317
40214205	chr20:40214205:A:T	5.87697e-07	-1.59	-0.985337	7.63634e-06	-1.59134	-0.991006	1.39425e-05	-1.59168	-0.982133
40214265	chr20:40214265:T:C	3.48936e-06	-2.06257e-10	-0.794073	4.62171e-05	-2.06257e-10	-0.781911	8.26568e-05	-2.06257e-10	-0.794051
40214753	chr20:40214753:T:C	3.52551e-06	-2.06257e-10	-0.783766	4.66824e-05	-2.06257e-10	-0.771894	8.3481e-05	-2.06257e-10	-0.784129
40215449	chr20:40215449:C:A	2.59393e-06	-2.06257e-10	-1.09062	3.38615e-05	-2.06257e-10	-1.09298	6.1487e-05	-2.06257e-10	-1.08992
40215765	chr20:40215765:G:C	4.01894e-06	-2.06257e-10	-0.652773	5.33306e-05	-2.06257e-10	-0.63875	9.51238e-05	-2.06257e-10	-0.653569
40215788	chr20:40215788:C:T	2.29561e-06	-2.06257e-10	-1.21279	3.03593e-05	-2.06257e-10	-1.20216	5.4435e-05	-2.06257e-10	-1.21174
40215989	chr20:40215989:G:A	2.5942e-06	-2.06257e-10	-1.09051	3.38654e-05	-2.06257e-10	-1.09287	6.14947e-05	-2.06257e-10	-1.0898
40216397	chr20:40216397:G:A	6.71524e-06	-2.06257e-10	-0.139411	9.0613e-05	-2.06257e-10	-0.108663	0.000162056	-2.06257e-10	-0.120804
40216674	chr20:40216674:G:A	4.16769e-06	-2.06257e-10	-0.616429	5.54724e-05	-2.06257e-10	-0.599375	9.89065e-05	-2.06257e-10	-0.614573
40216788	chr20:40216788:C:G	4.02626e-06	-2.06257e-10	-0.650953	5.35741e-05	-2.06257e-10	-0.634194	9.55455e-05	-2.06257e-10	-0.649145
40216974	chr20:40216974:A:C	2.68168e-06	-2.06257e-10	-1.05735	3.57475e-05	-2.06257e-10	-1.03878	6.36347e-05	-2.06257e-10	-1.05559
40217008	chr20:40217008:C:T	6.62121e-06	-2.06257e-10	-0.153514	8.74145e-05	-2.06257e-10	-0.144599	0.000155582	-2.06257e-10	-0.161574
40217039	chr20:40217039:A:G	4.1531e-06	-2.06257e-10	-0.619936	5.52314e-05	-2.06257e-10	-0.603728	9.8461e-05	-2.06257e-10	-0.619087
40217150	chr20:40217150:C:G	2.49349e-06	-2.06257e-10	-1.13011	3.25018e-05	-2.06257e-10	-1.13396	5.86815e-05	-2.06257e-10	-1.13662
40217324	chr20:40217324:T:TA	2.29748e-06	-2.06257e-10	-1.21198	3.04321e-05	-2.06257e-10	-1.19976	5.45519e-05	-2.06257e-10	-1.2096
40217345	chr20:40217345:G:A	1.05702e-06	-0.714706	-1.27363	1.75151e-05	-0.477298	-1.2749	3.06145e-05	-0.51277	-1.2745
40217384	chr20:40217384:A:G	3.53327e-06	-2.06257e-10	-0.781567	4.69137e-05	-2.06257e-10	-0.76695	8.38857e-05	-2.06257e-10	-0.779293
40217808	chr20:40217808:A:C	2.46147e-06	-2.06257e-10	-1.14303	3.16859e-05	-2.06257e-10	-1.15939	5.73746e-05	-2.06257e-10	-1.15915
40218199	chr20:40218199:A:G	2.19303e-06	-2.06257e-10	-1.25851	2.85961e-05	-2.06257e-10	-1.26199	5.1723e-05	-2.06257e-10	-1.26285
40218433	chr20:40218433:G:A	2.15712e-06	-2.06257e-10	-1.27502	2.82258e-05	-2.06257e-10	-1.27502	5.11025e-05	-2.06257e-10	-1.27492
40218488	chr20:40218488:A:T	8.43264e-07	-1.02442	-1.18984	1.12034e-05	-1.01506	-1.18399	1.98762e-05	-1.03366	-1.18557
40218759	chr20:40218759:G:A	2.84275e-06	-2.06257e-10	-0.99902	3.72934e-05	-2.06257e-10	-0.996443	6.82216e-05	-2.06257e-10	-0.985987
40219189	chr20:40219189:T:C	4.44108e-07	-1.58084	-1.27464	5.84316e-06	-1.57578	-1.27421	1.06993e-05	-1.56554	-1.27303
40219269	chr20:40219269:T:C	4.76611e-07	-1.54486	-1.23999	6.55069e-06	-1.49198	-1.24371	1.21748e-05	-1.47567	-1.23371
40219722	chr20:40219722:C:G	4.53873e-07	-1.56777	-1.26596	6.21153e-06	-1.52082	-1.26803	1.14368e-05	-1.50911	-1.26281
40220129	chr20:40220129:A:T	1.57537e-06	-1.5893	-5.51629e-10	2.059e-05	-1.59046	-5.51629e-10	3.73267e-05	-1.58904	-5.51629e-10
40220194	chr20:40220194:G:A	2.15799e-06	-2.06257e-10	-1.27461	2.82761e-05	-2.06257e-10	-1.27324	5.12127e-05	-2.06257e-10	-1.27276
40220943	chr20:40220943:G:A	5.64374e-07	-1.38276	-1.23307	7.91977e-06	-1.30763	-1.23827	1.37341e-05	-1.35073	-1.23814
40221531	chr20:40221531:T:TG	4.45054e-07	-1.58453	-1.26882	5.99776e-06	-1.55362	-1.27025	1.09999e-05	-1.54496	-1.2659
40221878	chr20:40221878:T:TA	2.94851e-06	-2.06257e-10	-0.962491	3.98982e-05	-2.06257e-10	-0.92893	7.19861e-05	-2.06257e-10	-0.932275
40222065	chr20:40222065:G:A	3.14388e-06	-2.06257e-10	-0.898333	4.12944e-05	-2.06257e-10	-0.894534	7.38748e-05	-2.06257e-10	-0.906376
40222167	chr20:40222167:A:G	5.92034e-07	-1.52579	-1.0422	8.15007e-06	-1.46288	-1.05435	1.4431e-05	-1.50574	-1.03362
40222519	chr20:40222519:C:T	4.8869e-07	-1.59169	-1.16813	6.43244e-06	-1.57996	-1.17395	1.19114e-05	-1.57522	-1.15604
40223077	chr20:40223077:A:G	2.55354e-06	-2.06257e-10	-1.10631	3.40891e-05	-2.06257e-10	-1.08628	6.07001e-05	-2.06257e-10	-1.1028
40223205	chr20:40223205:C:T	1.0182e-06	-1.52648	-0.499274	1.39776e-05	-1.46018	-0.517617	2.57545e-05	-1.46744	-0.492701
40223308	chr20:40223308:A:G	5.14163e-07	-1.5601	-1.14891	6.9914e-06	-1.51302	-1.15756	1.27484e-05	-1.52036	-1.14298
40223344	chr20:40223344:C:T	2.1914e-06	-2.06257e-10	-1.25925	2.8723e-05	-2.06257e-10	-1.25756	5.18707e-05	-2.06257e-10	-1.25999
40223352	chr20:40223352:C:T	1.82757e-06	-1.4408	-5.51629e-10	2.39418e-05	-1.43963	-5.51629e-10	4.21353e-05	-1.46786	-5.51629e-10
40224056	chr20:40224056:A:C	2.7657e-06	-2.06257e-10	-1.0265	3.62295e-05	-2.06257e-10	-1.02539	6.49863e-05	-2.06257e-10	-1.03457
40224078	chr20:40224078:C:G	1.58766e-06	-1.58153	-5.51629e-10	2.10817e-05	-1.56686	-5.51629e-10	3.75407e-05	-1.58332	-5.51629e-10
40224079	chr20:40224079:A:G	6.78691e-07	-1.52472	-0.906657	9.28948e-06	-1.46293	-0.923445	1.63833e-05	-1.50562	-0.906868
40224745	chr20:40224745:T:C	4.92382e-07	-1.55158	-1.20071	6.73306e-06	-1.50172	-1.20651	1.2546e-05	-1.48593	-1.19342
40224994	chr20:40224994:T:A	7.83268e-07	-1.5309	-0.757172	1.06894e-05	-1.47006	-0.775948	1.88948e-05	-1.51205	-0.757814
40225142	chr20:40225142:C:T	4.52729e-06	-0.533669	-5.51629e-10	5.87064e-05	-0.542711	-5.51629e-10	0.000101362	-0.590054	-5.51629e-10
40225469	chr20:40225469:G:A	2.5785e-06	-2.06257e-10	-1.09658	3.30926e-05	-2.06257e-10	-1.11595	5.99376e-05	-2.06257e-10	-1.11544
40226388	chr20:40226388:T:C	6.86305e-07	-1.51415	-0.906077	9.44709e-06	-1.44754	-0.922017	1.66017e-05	-1.49334	-0.905909
40226393	chr20:40226393:A:G	6.81236e-07	-1.51312	-0.914522	9.37684e-06	-1.44619	-0.93083	1.64704e-05	-1.49222	-0.914967
40226662	chr20:40226662:G:C	8.11888e-07	-0.980116	-1.27207	1.16506e-05	-0.892624	-1.26728	1.99018e-05	-0.948431	-1.26951
40228016	chr20:40228016:A:G	6.29047e-07	-1.37609	-1.13125	7.90228e-06	-1.41726	-1.13085	1.39744e-05	-1.44571	-1.1258
40228580	chr20:40228580:T:C	2.60414e-06	-2.06257e-10	-1.08669	3.4715e-05	-2.06257e-10	-1.06809	6.18517e-05	-2.06257e-10	-1.08401
40229238	chr20:40229238:C:T	6.10026e-06	-2.06257e-10	-0.23546	8.07413e-05	-2.06257e-10	-0.22401	0.000149114	-2.06257e-10	-0.204035
40229271	chr20:40229271:G:C	5.87065e-07	-1.57906	-0.997355	7.68947e-06	-1.57688	-0.998529	1.42108e-05	-1.56522	-0.989524
40229414	chr20:40229414:A:T	2.18692e-06	-2.06257e-10	-1.2613	2.86536e-05	-2.06257e-10	-1.25998	5.17141e-05	-2.06257e-10	-1.26302
40229873	chr20:40229873:T:A	2.19864e-06	-2.06257e-10	-1.25595	2.88181e-05	-2.06257e-10	-1.25426	5.19818e-05	-2.06257e-10	-1.25785
40229996	chr20:40229996:T:C	2.31978e-06	-2.06257e-10	-1.20232	3.0701e-05	-2.06257e-10	-1.19096	5.53645e-05	-2.06257e-10	-1.19481
40230208	chr20:40230208:T:G	2.34259e-06	-2.06257e-10	-1.19253	3.10839e-05	-2.06257e-10	-1.17857	5.56567e-05	-2.06257e-10	-1.18954
40230444	chr20:40230444:G:A	5.39058e-06	-2.06257e-10	-0.359138	7.17528e-05	-2.06257e-10	-0.342033	0.000128372	-2.06257e-10	-0.353817
40231350	chr20:40231350:G:A	3.82919e-06	-0.701139	-5.51629e-10	6.07039e-05	-0.509252	-5.51629e-10	9.67397e-05	-0.636724	-5.51629e-10
40232360	chr20:40232360:A:G	3.08346e-06	-2.06257e-10	-0.91774	4.18915e-05	-2.06257e-10	-0.880178	7.53896e-05	-2.06257e-10	-0.886079
40232537	chr20:40232537:T:C	2.37391e-06	-2.06257e-10	-1.17925	3.12551e-05	-2.06257e-10	-1.17308	5.66238e-05	-2.06257e-10	-1.17232
40233084	chr20:40233084:G:A	2.15757e-06	-2.06257e-10	-1.27481	2.82288e-05	-2.06257e-10	-1.27492	5.11084e-05	-2.06257e-10	-1.2748
40233697	chr20:40233697:G:A	6.25468e-06	-2.06257e-10	-0.210461	8.38182e-05	-2.06257e-10	-0.18661	0.000150219	-2.06257e-10	-0.196652
40233837	chr20:40233837:CT:C	1.70753e-06	-1.50874	-5.51629e-10	2.1945e-05	-1.52672	-5.51629e-10	4.00911e-05	-1.51759	-5.51629e-10
40233977	chr20:40233977:A:G	6.43135e-07	-1.56486	-0.920336	8.41292e-06	-1.57757	-0.907924	1.51184e-05	-1.58826	-0.904569
40234135	chr20:40234135:A:G	5.1338e-07	-1.53136	-1.17917	7.09477e-06	-1.46984	-1.18606	1.28915e-05	-1.47916	-1.17303
40234193	chr20:40234193:T:C	6.91018e-06	-2.06257e-10	-0.110796	9.20501e-05	-2.06257e-10	-0.0929276	0.000162729	-2.06257e-10	-0.116664
40234273	chr20:40234273:C:T	2.15857e-06	-2.06257e-10	-1.27435	2.826e-05	-2.06257e-10	-1.27381	5.11282e-05	-2.06257e-10	-1.27441
40234439	chr20:40234439:G:A	2.15871e-06	-2.06257e-10	-1.27428	2.82626e-05	-2.06257e-10	-1.27372	5.11317e-05	-2.06257e-10	-1.27434
40235233	chr20:40235233:G:A	2.87177e-06	-2.06257e-10	-0.988863	3.87896e-05	-2.06257e-10	-0.957109	6.85464e-05	-2.06257e-10	-0.981238
40235958	chr20:40235958:T:C	5.13997e-07	-1.43748	-1.27185	6.47889e-06	-1.47571	-1.271	1.13603e-05	-1.5097	-1.26893
40236075	chr20:40236075:G:T	2.33217e-06	-2.06257e-10	-1.19699	3.0897e-05	-2.06257e-10	-1.1846	5.57185e-05	-2.06257e-10	-1.18843
40236119	chr20:40236119:G:A	4.60619e-07	-1.59145	-1.22752	6.07416e-06	-1.57581	-1.23541	1.11916e-05	-1.57012	-1.22346
40236985	chr20:40236985:T:C	1.07771e-05	0.333631	-5.51629e-10	0.000146432	0.371302	-5.51629e-10	0.000256271	0.337487	-5.51629e-10
40237226	chr20:40237226:A:G	6.64589e-07	-1.28446	-1.16792	8.33695e-06	-1.33383	-1.16074	1.44307e-05	-1.36921	-1.17018
40237539	chr20:40237539:G:C	2.17622e-06	-2.06257e-10	-1.2662	2.84132e-05	-2.06257e-10	-1.26841	5.14813e-05	-2.06257e-10	-1.26753
40238778	chr20:40238778:C:A	4.36796e-06	-2.06257e-10	-0.569495	5.7609e-05	-2.06257e-10	-0.561582	0.000102665	-2.06257e-10	-0.577276
40239002	chr20:40239002:G:T	2.19399e-06	-2.06257e-10	-1.25807	2.8818e-05	-2.06257e-10	-1.25426	5.20044e-05	-2.06257e-10	-1.25742
40239253	chr20:40239253:T:G	2.20408e-06	-2.06257e-10	-1.25348	2.87914e-05	-2.06257e-10	-1.25518	5.20814e-05	-2.06257e-10	-1.25594
40239281	chr20:40239281:A:G	5.61415e-07	-1.35431	-1.26678	7.0261e-06	-1.40469	-1.26093	1.23676e-05	-1.43187	-1.2618
40239859	chr20:40239859:T:A	5.14571e-06	-2.06257e-10	-0.405628	6.86903e-05	-2.06257e-10	-0.385652	0.000125756	-2.06257e-10	-0.374403
40239936	chr20:40239936:T:C	7.36347e-07	-1.14658	-1.20327	9.243e-06	-1.20359	-1.18781	1.65185e-05	-1.20983	-1.19444
40240457	chr20:40240457:A:G	4.40426e-06	-2.06257e-10	-0.561219	5.75429e-05	-2.06257e-10	-0.562729	0.000103091	-2.06257e-10	-0.573139
40240555	chr20:40240555:A:G	4.78081e-06	-2.06257e-10	-0.479182	6.13338e-05	-2.06257e-10	-0.498929	0.000113108	-2.06257e-10	-0.480405
40240944	chr20:40240944:G:A	2.5092e-06	-2.06257e-10	-1.12383	3.28913e-05	-2.06257e-10	-1.12205	5.91233e-05	-2.06257e-10	-1.12912
40241077	chr20:40241077:A:G	1.58346e-06	-1.58418	-5.51629e-10	2.11292e-05	-1.5646	-5.51629e-10	3.78034e-05	-1.57635	-5.51629e-10
40241437	chr20:40241437:G:A	2.36311e-06	-1.18381	-5.51629e-10	3.30271e-05	-1.11793	-5.51629e-10	5.40288e-05	-1.21923	-5.51629e-10
40241479	chr20:40241479:T:C	5.56522e-07	-1.38408	-1.24576	8.11738e-06	-1.27707	-1.24418	1.36824e-05	-1.35532	-1.23732
40241613	chr20:40241613:C:T	2.20901e-06	-1.29246	0.0412095	2.7496e-05	-1.32104	0.0198157	5.81245e-05	-1.22329	0.0771322
40241978	chr20:40241978:C:T	1.18288e-05	-2.06257e-10	0.426748	0.000152419	-2.06257e-10	0.411375	0.000281116	-2.06257e-10	0.43002
40242019	chr20:40242019:G:A	5.2349e-06	0.880941	-1.26939	9.50456e-05	1.20564	-1.26655	0.000143596	1.0253	-1.26704
40242561	chr20:40242561:GA:G	2.25032e-06	-2.06257e-10	-1.23272	2.92358e-05	-2.06257e-10	-1.23987	5.27364e-05	-2.06257e-10	-1.24344
40242778	chr20:40242778:C:A	4.90856e-05	-2.06257e-10	1.84977	0.000695089	-2.06257e-10	1.92878	0.00122311	-2.06257e-10	1.9004
40242934	chr20:40242934:T:C	7.11214e-06	1.0591	-1.14108	0.000128132	1.37772	-1.13992	0.00018985	1.18602	-1.14853
40242994	chr20:40242994:T:C	7.51691e-07	-1.05424	-1.27499	1.25366e-05	-0.812313	-1.27429	1.85315e-05	-1.01448	-1.2748
40243779	chr20:40243779:T:C	1.17648e-06	-0.758596	-1.12267	1.37235e-05	-0.896404	-1.09975	3.10754e-05	-0.671252	-1.10108
40243808	chr20:40243808:C:A	2.39257e-05	2.36087	-1.22971	0.000502039	2.82013	-1.21672	0.000695283	2.55676	-1.22118
40243833	chr20:40243833:T:C	3.67107e-06	-2.06257e-10	-0.743308	4.81587e-05	-2.06257e-10	-0.740759	8.69727e-05	-2.06257e-10	-0.743153
40244353	chr20:40244353:A:G	2.28339e-06	-2.06257e-10	-1.21813	2.99115e-05	-2.06257e-10	-1.21702	5.40469e-05	-2.06257e-10	-1.2189
40244453	chr20:40244453:G:T	2.57858e-06	-0.82155	-0.275002	3.9185e-05	-0.644259	-0.302707	5.77069e-05	-0.845305	-0.308065
40244616	chr20:40244616:C:T	4.04413e-06	-2.06257e-10	-0.646525	5.40954e-05	-2.06257e-10	-0.62451	9.4989e-05	-2.06257e-10	-0.654987
40244984	chr20:40244984:C:G	2.88721e-05	-2.06257e-10	1.31909	0.00037442	-2.06257e-10	1.31012	0.000684736	-2.06257e-10	1.32029
40245236	chr20:40245236:T:C	2.1625e-06	-2.06257e-10	-1.27252	2.84131e-05	-2.06257e-10	-1.26841	5.14516e-05	-2.06257e-10	-1.26811
40245478	chr20:40245478:C:G	2.51607e-06	-2.06257e-10	-1.12109	3.30563e-05	-2.06257e-10	-1.11705	5.92733e-05	-2.06257e-10	-1.12659
40245666	chr20:40245666:T:C	4.04413e-06	-2.06257e-10	-0.646525	5.40954e-05	-2.06257e-10	-0.62451	9.4989e-05	-2.06257e-10	-0.654987
40245983	chr20:40245983:TG:T	4.58517e-05	3.00212	-1.2205	0.000992082	3.49343	-1.20888	0.00134885	3.21117	-1.21291
40246072	chr20:40246072:T:C	2.84915e-06	-2.06257e-10	-0.99677	3.63315e-05	-2.06257e-10	-1.02257	6.71824e-05	-2.06257e-10	-1.00134
40246343	chr20:40246343:G:A	4.55007e-06	-2.06257e-10	-0.528649	6.10273e-05	-2.06257e-10	-0.503938	0.000106874	-2.06257e-10	-0.537094
40246354	chr20:40246354:G:T	1.59512e-06	-1.57684	-5.51629e-10	2.12309e-05	-1.5598	-5.51629e-10	3.81354e-05	-1.5676	-5.51629e-10
40246377	chr20:40246377:A:G	2.48539e-06	-1.13336	-5.51629e-10	4.00118e-05	-0.926086	-5.51629e-10	6.29964e-05	-1.06567	-5.51629e-10
40247055	chr20:40247055:T:C	8.38505e-06	-2.06257e-10	0.0826585	0.000107031	-2.06257e-10	0.0578598	0.000188778	-2.06257e-10	0.031826
40247194	chr20:40247194:A:G	1.3515e-06	-1.57523	-0.167345	1.73471e-05	-1.58534	-0.1765	3.0298e-05	-1.58561	-0.212057
40247200	chr20:40247200:G:A	2.62334e-06	-1.57131	0.491964	3.26682e-05	-1.58235	0.453489	5.77464e-05	-1.58294	0.430249
40247218	chr20:40247218:T:C	2.59235e-06	-2.06257e-10	-1.09123	3.45219e-05	-2.06257e-10	-1.07367	6.23669e-05	-2.06257e-10	-1.07571
40247729	chr20:40247729:G:C	2.70577e-06	-2.06257e-10	-1.04841	3.49267e-05	-2.06257e-10	-1.06201	6.30497e-05	-2.06257e-10	-1.06482
40247801	chr20:40247801:C:T	1.91741e-05	-2.06257e-10	0.909768	0.000244027	-2.06257e-10	0.882017	0.000439486	-2.06257e-10	0.876859
40248502	chr20:40248502:G:A	2.86693e-05	-2.06257e-10	1.31204	0.000377246	-2.06257e-10	1.31764	0.000684481	-2.06257e-10	1.31991
40248504	chr20:40248504:G:A	1.76543e-05	2.06361	-1.23642	0.000358499	2.4969	-1.23023	0.000503184	2.247	-1.2348
40248546	chr20:40248546:C:G	3.47701e-06	-0.524584	-0.273035	5.34538e-05	-0.332955	-0.303486	7.6362e-05	-0.560652	-0.312611
40248654	chr20:40248654:G:A	1.70146e-05	2.06262	-1.27233	0.000340513	2.48991	-1.27472	0.000483334	2.24568	-1.27372
40248820	chr20:40248820:C:T	4.64728e-07	-1.57999	-1.23011	6.08298e-06	-1.59066	-1.2191	1.09758e-05	-1.58987	-1.22318
40249396	chr20:40249396:C:T	1.67692e-06	-1.52683	-5.51629e-10	2.27094e-05	-1.49248	-5.51629e-10	3.98909e-05	-1.5226	-5.51629e-10
40249606	chr20:40249606:C:T	2.26845e-06	-2.06257e-10	-1.2247	2.97931e-05	-2.06257e-10	-1.22098	5.4114e-05	-2.06257e-10	-1.21765
40249692	chr20:40249692:G:T	1.90601e-06	-1.39878	-5.51629e-10	2.52088e-05	-1.38807	-5.51629e-10	4.58438e-05	-1.38351	-5.51629e-10
40249723	chr20:40249723:A:G	6.15549e-06	-2.06257e-10	-0.226448	7.86598e-05	-2.06257e-10	-0.250128	0.000139239	-2.06257e-10	-0.272555
40249924	chr20:40249924:A:T	2.36477e-06	-2.06257e-10	-1.18311	3.07801e-05	-2.06257e-10	-1.18839	5.55949e-05	-2.06257e-10	-1.19066
40251248	chr20:40251248:T:C	2.95727e-06	-2.06257e-10	-0.959525	3.87066e-05	-2.06257e-10	-0.959251	7.07663e-05	-2.06257e-10	-0.949365
40251272	chr20:40251272:A:G	6.40672e-06	-2.06257e-10	-0.186444	8.18926e-05	-2.06257e-10	-0.209851	0.000144821	-2.06257e-10	-0.233247
40251460	chr20:40251460:G:A	7.64426e-07	-1.45523	-0.857193	9.04895e-06	-1.52859	-0.884025	1.70097e-05	-1.49096	-0.884005
40251555	chr20:40251555:A:G	1.95462e-05	2.15471	-1.22572	0.000406142	2.60428	-1.21283	0.000565767	2.3472	-1.21776
40251820	chr20:40251820:T:C	3.08407e-06	-2.06257e-10	-0.917541	3.91018e-05	-2.06257e-10	-0.949091	7.2562e-05	-2.06257e-10	-0.924306
40251847	chr20:40251847:A:G	6.60917e-06	-2.06257e-10	-0.155334	8.44487e-05	-2.06257e-10	-0.179115	0.000149291	-2.06257e-10	-0.202849
40251936	chr20:40251936:T:G	2.27162e-06	-2.06257e-10	-1.2233	2.94135e-05	-2.06257e-10	-1.23381	5.30704e-05	-2.06257e-10	-1.23713
40252641	chr20:40252641:G:A	1.10909e-06	-0.73722	-1.20303	1.9426e-05	-0.445075	-1.20357	2.74459e-05	-0.690651	-1.20588
40252765	chr20:40252765:A:G	3.08159e-06	-2.06257e-10	-0.918347	3.90733e-05	-2.06257e-10	-0.949822	7.25058e-05	-2.06257e-10	-0.925082
40253491	chr20:40253491:G:A	9.76942e-06	-2.06257e-10	0.235465	0.000126585	-2.06257e-10	0.22565	0.000225312	-2.06257e-10	0.208739
40253548	chr20:40253548:A:G	5.06584e-07	-1.48686	-1.23699	6.47924e-06	-1.50846	-1.23819	1.15272e-05	-1.52718	-1.23685
40253713	chr20:40253713:G:A	4.2804e-05	2.52943	-0.816594	0.000819652	2.94628	-0.852659	0.00117084	2.70179	-0.845055
40253751	chr20:40253751:A:G	3.05666e-06	-2.06257e-10	-0.926468	4.17562e-05	-2.06257e-10	-0.883411	7.364e-05	-2.06257e-10	-0.90956
40253839	chr20:40253839:G:C	2.18042e-06	-2.06257e-10	-1.26427	2.85389e-05	-2.06257e-10	-1.26399	5.16782e-05	-2.06257e-10	-1.26371
40253913	chr20:40253913:C:G	1.51867e-06	-0.709419	-0.916541	2.77552e-05	-0.404201	-0.887635	3.80901e-05	-0.658459	-0.910336
40253926	chr20:40253926:G:GCAAATTC	2.20398e-06	-2.06257e-10	-1.25353	2.91524e-05	-2.06257e-10	-1.24272	5.28002e-05	-2.06257e-10	-1.24223
40254054	chr20:40254054:TA:T	3.03575e-06	-2.06257e-10	-0.933332	4.14687e-05	-2.06257e-10	-0.890321	7.31576e-05	-2.06257e-10	-0.916132
40254098	chr20:40254098:T:C	2.19923e-06	-2.06257e-10	-1.25569	2.90727e-05	-2.06257e-10	-1.24546	5.26559e-05	-2.06257e-10	-1.24497
40254224	chr20:40254224:A:G	2.91803e-06	-2.06257e-10	-0.972881	3.97586e-05	-2.06257e-10	-0.932435	7.02474e-05	-2.06257e-10	-0.956725
40254306	chr20:40254306:CTTAAT:C	2.92256e-06	-2.06257e-10	-0.971331	3.98245e-05	-2.06257e-10	-0.930777	7.03614e-05	-2.06257e-10	-0.955103
40254374	chr20:40254374:G:A	1.06713e-06	-0.788982	-1.18984	1.85464e-05	-0.504466	-1.19052	2.63817e-05	-0.742976	-1.1931
40254376	chr20:40254376:T:C	1.0175e-05	-1.26212	1.53826	0.000140523	-1.27767	1.60778	0.000292814	-1.19157	1.66236
40254408	chr20:40254408:T:C	2.91097e-06	-2.06257e-10	-0.975307	3.96491e-05	-2.06257e-10	-0.935192	7.00609e-05	-2.06257e-10	-0.959383
40254615	chr20:40254615:T:C	1.92975e-06	-1.3864	-5.51629e-10	2.86066e-05	-1.26162	-5.51629e-10	4.83112e-05	-1.33108	-5.51629e-10
40254628	chr20:40254628:A:G	2.91969e-06	-2.06257e-10	-0.972313	3.9777e-05	-2.06257e-10	-0.931971	7.02791e-05	-2.06257e-10	-0.956273
40254788	chr20:40254788:T:C	3.07845e-06	-2.06257e-10	-0.919364	3.90355e-05	-2.06257e-10	-0.950788	7.24338e-05	-2.06257e-10	-0.926076
40255070	chr20:40255070:T:C	4.57918e-07	-1.58631	-1.23854	5.96075e-06	-1.59013	-1.23993	1.07889e-05	-1.59168	-1.23854
40255197	chr20:40255197:T:G	2.15713e-06	-2.06257e-10	-1.27501	2.82338e-05	-2.06257e-10	-1.27474	5.10987e-05	-2.06257e-10	-1.27499
40255428	chr20:40255428:A:G	2.87969e-06	-2.06257e-10	-0.986109	3.79124e-05	-2.06257e-10	-0.979983	6.89035e-05	-2.06257e-10	-0.976041
40255557	chr20:40255557:A:G	2.31869e-06	-2.06257e-10	-1.20279	3.03941e-05	-2.06257e-10	-1.20101	5.49182e-05	-2.06257e-10	-1.2029
40256155	chr20:40256155:C:G	1.09697e-06	-0.792586	-1.15866	1.90158e-05	-0.510582	-1.15941	2.70615e-05	-0.748383	-1.16225
40256158	chr20:40256158:C:T	2.29484e-06	-2.06257e-10	-1.21313	3.01793e-05	-2.06257e-10	-1.2081	5.47753e-05	-2.06257e-10	-1.20551
40256199	chr20:40256199:G:A	2.29484e-06	-2.06257e-10	-1.21313	3.01793e-05	-2.06257e-10	-1.2081	5.47753e-05	-2.06257e-10	-1.20551
40256525	chr20:40256525:T:C	4.64386e-07	-1.58986	-1.22097	6.05907e-06	-1.59162	-1.22208	1.09924e-05	-1.59104	-1.2205
40257433	chr20:40257433:T:A	3.72913e-06	-0.648827	-0.0787902	4.5973e-05	-0.732737	-0.0544685	7.95277e-05	-0.739572	-0.09307
40257472	chr20:40257472:G:A	3.21069e-06	-2.06257e-10	-0.877306	4.06358e-05	-2.06257e-10	-0.910611	7.55133e-05	-2.06257e-10	-0.884439
40257760	chr20:40257760:T:A	5.4723e-07	-1.54931	-1.09737	7.86696e-06	-1.47099	-1.0816	1.35188e-05	-1.51837	-1.0863
40257794	chr20:40257794:C:G	4.94704e-07	-1.58698	-1.16061	6.43783e-06	-1.5905	-1.16257	1.16677e-05	-1.59171	-1.16022
40258260	chr20:40258260:C:T	1.02491e-06	-0.830666	-1.18852	1.77502e-05	-0.544643	-1.19422	2.5197e-05	-0.785132	-1.19689
40258932	chr20:40258932:G:A	2.27507e-06	-2.06257e-10	-1.22178	3.04667e-05	-2.06257e-10	-1.19863	5.41356e-05	-2.06257e-10	-1.21726
40258944	chr20:40258944:G:A	1.0645e-06	-1.03759	-0.943697	1.30154e-05	-1.07088	-0.978253	2.85663e-05	-0.90688	-0.94964
40259309	chr20:40259309:A:G	2.96554e-05	2.24327	-0.897422	0.000570364	2.65139	-0.920374	0.000813859	2.41134	-0.918303
40259313	chr20:40259313:C:G	9.71024e-07	-0.919425	-1.15377	1.66554e-05	-0.648043	-1.15448	2.39139e-05	-0.876607	-1.15768
40259453	chr20:40259453:AAT:A	2.25144e-06	-2.06257e-10	-1.23222	2.95803e-05	-2.06257e-10	-1.22815	5.36687e-05	-2.06257e-10	-1.22592
40259749	chr20:40259749:G:T	5.25961e-07	-1.51847	-1.16785	6.84627e-06	-1.52013	-1.17142	1.21267e-05	-1.545	-1.16834
40260139	chr20:40260139:A:G	1.47685e-06	-0.77958	-0.874303	2.67916e-05	-0.473973	-0.853197	3.66749e-05	-0.729657	-0.876997
40260311	chr20:40260311:A:C	1.65865e-06	-1.53779	-5.51629e-10	2.10013e-05	-1.57068	-5.51629e-10	3.94333e-05	-1.53414	-5.51629e-10
40260335	chr20:40260335:G:A	2.29642e-06	-1.1162	-0.0962388	3.09058e-05	-1.13254	-0.0517785	6.32594e-05	-1.03043	-0.0310746
40260488	chr20:40260488:T:C	9.98031e-07	-0.892499	-1.15326	1.71812e-05	-0.617404	-1.15404	2.45785e-05	-0.849646	-1.15723
40260865	chr20:40260865:T:C	1.50569e-06	-0.79316	-0.84138	2.71078e-05	-0.491078	-0.82436	3.73502e-05	-0.74355	-0.844859
40260893	chr20:40260893:C:T	9.88437e-07	-0.882856	-1.17257	1.69994e-05	-0.603232	-1.17885	2.42583e-05	-0.838089	-1.1819
40261343	chr20:40261343:C:T	4.85096e-07	-1.56462	-1.20258	6.85835e-06	-1.49823	-1.19156	1.18828e-05	-1.53895	-1.19471
40261469	chr20:40261469:C:T	1.28845e-06	-0.745196	-1.04515	2.34143e-05	-0.433225	-1.02869	3.20902e-05	-0.693594	-1.0466
40261640	chr20:40261640:A:G	2.32176e-06	-2.06257e-10	-1.20147	3.0961e-05	-2.06257e-10	-1.18253	5.55541e-05	-2.06257e-10	-1.19139
40261660	chr20:40261660:G:A	2.26708e-06	-0.228078	-0.997222	3.01976e-05	-0.222166	-0.985333	5.33991e-05	-0.2516	-0.979354
40262124	chr20:40262124:GA:G	2.19395e-06	-2.06257e-10	-1.25809	2.90202e-05	-2.06257e-10	-1.24727	5.22029e-05	-2.06257e-10	-1.25361
40262651	chr20:40262651:C:T	2.3647e-06	-2.06257e-10	-1.18314	3.10795e-05	-2.06257e-10	-1.17871	5.6514e-05	-2.06257e-10	-1.17426
40262723	chr20:40262723:G:A	2.44053e-06	-2.06257e-10	-1.15158	3.28067e-05	-2.06257e-10	-1.12463	5.84599e-05	-2.06257e-10	-1.14041
40262926	chr20:40262926:T:C	9.48254e-07	-0.869428	-1.2275	1.63477e-05	-0.588369	-1.2328	2.33118e-05	-0.825267	-1.23452
40262967	chr20:40262967:G:C	5.8764e-06	-2.06257e-10	-0.272848	7.60385e-05	-2.06257e-10	-0.284021	0.000140894	-2.06257e-10	-0.260743
40263132	chr20:40263132:T:G	1.18098e-06	-0.654913	-1.22253	2.1658e-05	-0.325444	-1.21444	2.94691e-05	-0.602595	-1.22281
40263147	chr20:40263147:CAGA:C	3.54787e-06	-0.838435	0.0609906	4.52733e-05	-0.899001	0.0964581	7.65e-05	-0.909888	0.0384308
40263818	chr20:40263818:AT:A	9.33068e-07	-0.887123	-1.22595	1.60441e-05	-0.609564	-1.23036	2.29306e-05	-0.843833	-1.23244
40263894	chr20:40263894:A:G	5.62679e-07	-1.58153	-1.03731	7.19081e-06	-1.58966	-1.05279	1.32436e-05	-1.59078	-1.03445
40263942	chr20:40263942:C:T	1.22253e-06	-0.80208	-1.04079	2.20047e-05	-0.500394	-1.02361	3.03871e-05	-0.753099	-1.04163
40264166	chr20:40264166:G:A	2.68953e-06	-2.06257e-10	-1.05443	3.65085e-05	-2.06257e-10	-1.01771	6.47204e-05	-2.06257e-10	-1.03867
40264302	chr20:40264302:G:A	9.29571e-07	-0.891863	-1.22496	1.5974e-05	-0.614884	-1.22941	2.28446e-05	-0.848504	-1.23153
40264382	chr20:40264382:G:A	2.56279e-06	-2.06257e-10	-1.1027	3.46354e-05	-2.06257e-10	-1.07038	6.15658e-05	-2.06257e-10	-1.08864
40264415	chr20:40264415:G:A	2.55048e-06	-2.06257e-10	-1.10751	3.44628e-05	-2.06257e-10	-1.07538	6.12623e-05	-2.06257e-10	-1.09358
40264501	chr20:40264501:C:T	9.59872e-07	-0.847448	-1.2373	1.663e-05	-0.56288	-1.24117	2.36337e-05	-0.803067	-1.24301
40264800	chr20:40264800:T:A	9.24331e-07	-0.889286	-1.23319	1.58997e-05	-0.61172	-1.23724	2.27305e-05	-0.845875	-1.23916
40264859	chr20:40264859:TGTAACTGA:T	8.86373e-07	-0.932294	-1.23212	1.51174e-05	-0.663209	-1.2362	2.17496e-05	-0.891005	-1.23815
40265060	chr20:40265060:A:G	2.15722e-06	-2.06257e-10	-1.27497	2.82249e-05	-2.06257e-10	-1.27506	5.10993e-05	-2.06257e-10	-1.27498
40265134	chr20:40265134:C:T	2.32375e-06	-2.06257e-10	-1.20061	3.10715e-05	-2.06257e-10	-1.17897	5.55569e-05	-2.06257e-10	-1.19134
40265147	chr20:40265147:C:T	2.65115e-06	-2.06257e-10	-1.0688	3.55732e-05	-2.06257e-10	-1.04367	6.35162e-05	-2.06257e-10	-1.05745
40265392	chr20:40265392:G:T	2.69189e-06	-2.06257e-10	-1.05355	3.65345e-05	-2.06257e-10	-1.017	6.47746e-05	-2.06257e-10	-1.03783
40265583	chr20:40265583:T:A	2.43622e-06	-2.06257e-10	-1.15334	3.21787e-05	-2.06257e-10	-1.14396	5.84448e-05	-2.06257e-10	-1.14066
40265603	chr20:40265603:A:G	2.60754e-06	-2.06257e-10	-1.08539	3.52983e-05	-2.06257e-10	-1.05143	6.27176e-05	-2.06257e-10	-1.07011
40265679	chr20:40265679:C:T	4.69028e-06	-2.06257e-10	-0.4983	6.00449e-05	-2.06257e-10	-0.520167	0.000106846	-2.06257e-10	-0.537361
40266086	chr20:40266086:T:C	1.55165e-06	-0.994357	-0.610116	2.1064e-05	-0.954845	-0.612851	4.5077e-05	-0.817344	-0.583032
40266146	chr20:40266146:A:G	8.7292e-07	-1.05583	-1.12387	1.18027e-05	-1.01577	-1.13115	2.47346e-05	-0.886223	-1.11432
40266148	chr20:40266148:T:C	3.45706e-06	-2.06257e-10	-0.803373	4.58008e-05	-2.06257e-10	-0.790959	8.19518e-05	-2.06257e-10	-0.802617
40266247	chr20:40266247:A:T	2.85135e-06	-0.990487	-0.00551044	3.22369e-05	-1.17288	0.0307335	5.99333e-05	-1.10698	-0.00853258
40266276	chr20:40266276:T:C	6.47474e-07	-1.50512	-0.97335	8.13038e-06	-1.56008	-0.959576	1.46199e-05	-1.55741	-0.968947
40266285	chr20:40266285:AG:A	5.46816e-06	-2.06257e-10	-0.344849	7.06268e-05	-2.06257e-10	-0.35785	0.000125443	-2.06257e-10	-0.3769
40266360	chr20:40266360:A:G	6.27864e-06	-0.719935	0.513296	7.99857e-05	-0.796682	0.56327	0.000136638	-0.798864	0.507451
40266369	chr20:40266369:C:A	4.77428e-06	-0.707819	0.22727	5.28431e-05	-0.891707	0.243773	0.000113914	-0.746318	0.273017
40267009	chr20:40267009:A:C	2.18749e-06	-2.06257e-10	-1.26104	2.8495e-05	-2.06257e-10	-1.26553	5.16259e-05	-2.06257e-10	-1.26472
40267162	chr20:40267162:A:C	7.70803e-07	-1.23125	-1.07286	9.22281e-06	-1.3207	-1.07288	1.96463e-05	-1.17471	-1.05615
40267392	chr20:40267392:G:A	1.23656e-05	-0.565924	1.03705	0.000132411	-0.765415	1.03606	0.000294253	-0.607036	1.08273
40267432	chr20:40267432:CA:C	9.27089e-07	-1.46472	-0.654776	1.19368e-05	-1.47884	-0.656795	2.0814e-05	-1.50863	-0.664492
40267567	chr20:40267567:A:G	2.65001e-06	-2.06257e-10	-1.06923	3.4923e-05	-2.06257e-10	-1.06212	6.34121e-05	-2.06257e-10	-1.05909
40267758	chr20:40267758:A:T	2.3229e-06	-1.20097	-5.51629e-10	3.00294e-05	-1.21308	-5.51629e-10	5.39359e-05	-1.22095	-5.51629e-10
40267963	chr20:40267963:T:C	5.28482e-06	-0.848631	0.469677	6.44224e-05	-0.956366	0.506567	0.000111101	-0.95691	0.458602
40268023	chr20:40268023:T:A	1.80556e-06	-0.55234	-0.900583	2.9505e-05	-0.332682	-0.898018	4.02142e-05	-0.630078	-0.88445
40268031	chr20:40268031:C:T	4.84106e-06	-2.06257e-10	-0.466658	6.20149e-05	-2.06257e-10	-0.487886	0.000110332	-2.06257e-10	-0.505251
40268130	chr20:40268130:C:T	9.73231e-07	-1.44261	-0.628317	1.25244e-05	-1.45791	-0.629674	2.17711e-05	-1.49058	-0.637583
40268453	chr20:40268453:G:C	1.3481e-06	-0.471559	-1.27353	2.22712e-05	-0.240186	-1.27178	2.96166e-05	-0.549666	-1.27075
40268789	chr20:40268789:A:T	9.25567e-07	-1.45305	-0.668094	1.19189e-05	-1.46796	-0.669181	2.07502e-05	-1.49933	-0.676861
40268990	chr20:40268990:C:A	4.63144e-06	-2.06257e-10	-0.510924	5.92655e-05	-2.06257e-10	-0.533233	0.000105504	-2.06257e-10	-0.550002
40269006	chr20:40269006:T:A	2.49059e-06	-2.06257e-10	-1.13127	3.27936e-05	-2.06257e-10	-1.12503	5.89891e-05	-2.06257e-10	-1.1314
40269015	chr20:40269015:A:G	9.63368e-07	-1.44069	-0.640424	1.23997e-05	-1.45601	-0.641575	2.15485e-05	-1.48906	-0.649381
40269133	chr20:40269133:A:G	2.21258e-06	-2.06257e-10	-1.24963	2.88763e-05	-2.06257e-10	-1.25224	5.24966e-05	-2.06257e-10	-1.248
40269211	chr20:40269211:C:T	1.41218e-05	-0.483855	1.08778	0.000149792	-0.692971	1.08696	0.000335282	-0.527849	1.13407
40269510	chr20:40269510:G:A	1.38465e-05	-0.513139	1.09738	0.000147253	-0.719396	1.09629	0.000328996	-0.556218	1.14351
40269922	chr20:40269922:AGGGATGCTTGCCTTGGTC:A	1.34188e-05	-0.548393	1.10126	0.000143239	-0.751243	1.1005	0.000319282	-0.59059	1.14792
40270034	chr20:40270034:G:A	0.000472247	0.455836	3.65787	0.00593045	0.381453	3.69114	0.0141072	0.540703	3.80499
40270191	chr20:40270191:T:C	7.79228e-07	-1.24227	-1.05098	9.32988e-06	-1.33153	-1.0505	1.98523e-05	-1.18753	-1.0329
40270784	chr20:40270784:T:C	1.22765e-05	-0.589336	1.05323	0.000130722	-0.789216	1.04703	0.000290556	-0.631834	1.09488
40270812	chr20:40270812:G:A	1.08981e-05	-0.498629	0.84343	0.000115665	-0.706925	0.842366	0.000258329	-0.541968	0.887453
40270891	chr20:40270891:T:C	5.33834e-06	-2.06257e-10	-0.368877	6.82393e-05	-2.06257e-10	-0.392239	0.000121262	-2.06257e-10	-0.410791
40271007	chr20:40271007:G:A	2.08195e-06	-1.03659	-0.273894	2.57114e-05	-1.10159	-0.266735	4.42943e-05	-1.11295	-0.304938
40271009	chr20:40271009:C:T	9.2194e-07	-1.47242	-0.652652	1.18724e-05	-1.48604	-0.655007	2.07237e-05	-1.51476	-0.662712
40271071	chr20:40271071:T:C	9.33685e-07	-1.45824	-0.654164	1.20163e-05	-1.47309	-0.655908	2.09405e-05	-1.50356	-0.663502
40271088	chr20:40271088:T:A	2.161e-06	-2.06257e-10	-1.27322	2.82484e-05	-2.06257e-10	-1.27422	5.11116e-05	-2.06257e-10	-1.27474
40271175	chr20:40271175:C:CT	1.57453e-05	-0.52847	1.24122	0.000167258	-0.734004	1.23828	0.000374087	-0.571989	1.28773
40271265	chr20:40271265:C:G	8.27976e-07	-1.21824	-1.01432	9.88622e-06	-1.31029	-1.01382	2.11657e-05	-1.16147	-0.9949
40271416	chr20:40271416:C:A	1.99734e-06	-1.35198	-5.51629e-10	3.05641e-05	-1.19544	-5.51629e-10	4.94202e-05	-1.30839	-5.51629e-10
40271580	chr20:40271580:C:T	2.10224e-05	-0.601942	1.60374	0.000225225	-0.798737	1.60058	0.000502417	-0.643131	1.65381
40271658	chr20:40271658:T:TTTC	1.76494e-05	-0.551295	1.3782	0.00018819	-0.752931	1.37512	0.000420603	-0.593261	1.4262
40271719	chr20:40271719:T:C	4.42992e-07	-1.58439	-1.2736	6.05463e-06	-1.5402	-1.27423	1.06534e-05	-1.56853	-1.27434
40271721	chr20:40271721:G:C	4.45406e-07	-1.57894	-1.27362	6.1343e-06	-1.52711	-1.27425	1.07504e-05	-1.55946	-1.27435
40271779	chr20:40271779:T:C	8.36442e-07	-1.47219	-0.750199	1.07778e-05	-1.48608	-0.751693	1.88239e-05	-1.51472	-0.7589
40271794	chr20:40271794:G:T	1.23223e-05	-0.564666	1.03228	0.000131723	-0.765375	1.03082	0.000293041	-0.606482	1.07805
40272198	chr20:40272198:A:G	3.10429e-06	-2.06257e-10	-0.911008	4.06824e-05	-2.06257e-10	-0.909465	7.27638e-05	-2.06257e-10	-0.921529
40272287	chr20:40272287:T:C	2.37409e-06	-2.06257e-10	-1.17918	3.08687e-05	-2.06257e-10	-1.18552	5.57903e-05	-2.06257e-10	-1.18715
40272687	chr20:40272687:T:C	4.76946e-07	-1.56607	-1.21808	6.69141e-06	-1.5004	-1.21403	1.16543e-05	-1.54009	-1.21298
40273157	chr20:40273157:A:C	6.27496e-06	-2.06257e-10	-0.207225	8.06174e-05	-2.06257e-10	-0.225546	0.000143321	-2.06257e-10	-0.243662
40273309	chr20:40273309:G:A	4.57809e-07	-1.58413	-1.24096	6.28464e-06	-1.53927	-1.23788	1.1065e-05	-1.5679	-1.23707
40273460	chr20:40273460:T:C	1.88034e-06	-1.57717	0.164832	2.41244e-05	-1.57745	0.145414	4.2416e-05	-1.5744	0.113173
40273503	chr20:40273503:A:G	2.45362e-06	-1.57464	0.428415	3.15073e-05	-1.57485	0.409807	5.52418e-05	-1.57141	0.374379
40273838	chr20:40273838:G:A	2.49337e-06	-1.58877	0.458615	3.20869e-05	-1.5886	0.441782	5.61514e-05	-1.587	0.406302
40274008	chr20:40274008:T:C	5.03514e-07	-1.45722	-1.27272	7.20589e-06	-1.36826	-1.2721	1.2437e-05	-1.41618	-1.27189
40274212	chr20:40274212:T:C	1.789e-06	-1.58226	0.120121	2.29124e-05	-1.5822	0.0986118	4.01784e-05	-1.58443	0.0690109
40274222	chr20:40274222:G:C	2.09211e-06	-1.56422	0.258604	2.69114e-05	-1.5631	0.240388	4.73989e-05	-1.56044	0.210294
40274251	chr20:40274251:C:T	1.70391e-06	-1.51087	-5.51629e-10	2.1533e-05	-1.54567	-5.51629e-10	4.15084e-05	-1.48285	-5.51629e-10
40274469	chr20:40274469:C:T	9.41157e-06	-0.97631	1.17446	0.000130145	-0.93215	1.18554	0.000220958	-0.976427	1.16565
40274657	chr20:40274657:A:G	1.1853e-06	-1.13668	-0.737111	1.56903e-05	-1.09676	-0.765461	3.28002e-05	-0.998858	-0.719454
40274861	chr20:40274861:G:A	1.68412e-06	-1.52255	-5.51629e-10	2.27054e-05	-1.49266	-5.51629e-10	4.09828e-05	-1.4956	-5.51629e-10
40274889	chr20:40274889:A:G	5.60026e-07	-1.53768	-1.08588	7.65595e-06	-1.50705	-1.07272	1.39998e-05	-1.49169	-1.07801
40275031	chr20:40275031:C:T	4.67574e-06	-0.501405	-5.51629e-10	7.7996e-05	-0.258602	-5.51629e-10	0.000100606	-0.597534	-5.51629e-10
40275161	chr20:40275161:T:A	1.10501e-06	-1.58254	-0.361398	1.49302e-05	-1.55367	-0.358204	2.74986e-05	-1.55008	-0.34453
40275224	chr20:40275224:C:T	4.63142e-07	-1.55756	-1.25595	6.04367e-06	-1.56356	-1.25269	1.07551e-05	-1.57625	-1.25712
40275248	chr20:40275248:AT:A	2.2883e-06	-2.06257e-10	-1.21598	3.01273e-05	-2.06257e-10	-1.20983	5.48389e-05	-2.06257e-10	-1.20435
40275321	chr20:40275321:A:C	3.46034e-06	-0.793124	-0.00930147	4.20161e-05	-0.86648	-0.0107284	7.89658e-05	-0.861621	0.0218877
40275370	chr20:40275370:T:C	4.88782e-07	-1.59141	-1.16822	6.41141e-06	-1.58671	-1.17047	1.16302e-05	-1.59095	-1.16419
40275411	chr20:40275411:G:A	2.74368e-06	-2.06257e-10	-1.03449	3.52765e-05	-2.06257e-10	-1.05204	6.49111e-05	-2.06257e-10	-1.03573
40275451	chr20:40275451:A:G	1.11127e-06	-0.971063	-0.967228	1.60254e-05	-0.839624	-1.00146	2.58535e-05	-0.995836	-0.960466
40275517	chr20:40275517:A:G	3.40875e-06	-2.06257e-10	-0.817445	4.22716e-05	-2.06257e-10	-0.871145	7.84855e-05	-2.06257e-10	-0.845834
40275562	chr20:40275562:T:C	6.71402e-07	-1.59165	-0.850531	8.62201e-06	-1.59104	-0.869902	1.601e-05	-1.59022	-0.845316
40276349	chr20:40276349:C:A	2.9309e-06	-2.06257e-10	-0.968481	3.93113e-05	-2.06257e-10	-0.943747	6.89653e-05	-2.06257e-10	-0.975144
40276746	chr20:40276746:C:G	2.16622e-06	-2.06257e-10	-1.27081	2.85502e-05	-2.06257e-10	-1.2636	5.16302e-05	-2.06257e-10	-1.26464
40276962	chr20:40276962:T:A	1.51467e-06	-1.30195	-0.326644	2.28547e-05	-1.13473	-0.351378	3.333e-05	-1.31106	-0.391228
40277137	chr20:40277137:A:G	2.70456e-06	-2.06257e-10	-1.04885	3.39034e-05	-2.06257e-10	-1.09174	6.35138e-05	-2.06257e-10	-1.05749
40277183	chr20:40277183:G:A	6.21724e-07	-1.51239	-1.00666	9.55131e-06	-1.38254	-0.976046	1.55031e-05	-1.46293	-1.00478
40277599	chr20:40277599:T:C	3.96483e-06	-2.06257e-10	-0.666329	5.37991e-05	-2.06257e-10	-0.630003	9.3335e-05	-2.06257e-10	-0.672553
40277619	chr20:40277619:C:T	6.16246e-06	-2.06257e-10	-0.225315	8.98153e-05	-2.06257e-10	-0.117505	0.000161593	-2.06257e-10	-0.123668
40277821	chr20:40277821:T:C	3.71795e-06	-2.06257e-10	-0.73062	4.81195e-05	-2.06257e-10	-0.741573	8.55565e-05	-2.06257e-10	-0.759571
40278061	chr20:40278061:A:G	3.13099e-06	-2.06257e-10	-0.902444	4.21797e-05	-2.06257e-10	-0.873321	7.38127e-05	-2.06257e-10	-0.907218
40278146	chr20:40278146:G:A	2.68447e-06	-2.06257e-10	-1.05631	3.43724e-05	-2.06257e-10	-1.07801	6.29011e-05	-2.06257e-10	-1.06718
40278494	chr20:40278494:T:A	4.62994e-06	-2.06257e-10	-0.511247	5.9358e-05	-2.06257e-10	-0.531674	0.000109195	-2.06257e-10	-0.515617
40278537	chr20:40278537:A:T	1.9387e-05	-2.06257e-10	0.920811	0.000256148	-2.06257e-10	0.930496	0.000482182	-2.06257e-10	0.969574
40278732	chr20:40278732:C:T	2.6731e-06	-2.06257e-10	-1.06055	3.36423e-05	-2.06257e-10	-1.09948	6.29756e-05	-2.06257e-10	-1.066
40278984	chr20:40278984:G:A	2.51457e-06	-2.06257e-10	-1.12169	3.2884e-05	-2.06257e-10	-1.12227	5.99817e-05	-2.06257e-10	-1.11471
40279336	chr20:40279336:T:A	4.88435e-06	-2.06257e-10	-0.457755	6.2657e-05	-2.06257e-10	-0.477584	0.000115322	-2.06257e-10	-0.461024
40279828	chr20:40279828:A:T	2.92399e-06	-0.970844	-5.51629e-10	4.13643e-05	-0.892842	-5.51629e-10	7.09666e-05	-0.946539	-5.51629e-10
40279959	chr20:40279959:C:A	1.90456e-05	-2.06257e-10	0.903046	0.000250796	-2.06257e-10	0.909381	0.000471674	-2.06257e-10	0.947541
40280304	chr20:40280304:G:A	2.33239e-05	-2.06257e-10	1.10569	0.00035372	-2.06257e-10	1.25325	0.000889303	-2.06257e-10	1.58169
40280385	chr20:40280385:G:A	1.90464e-06	-1.3995	-5.51629e-10	2.34505e-05	-1.46037	-5.51629e-10	4.24165e-05	-1.46121	-5.51629e-10
40280401	chr20:40280401:C:T	3.0671e-06	-2.06257e-10	-0.92306	3.91466e-05	-2.06257e-10	-0.947948	7.15783e-05	-2.06257e-10	-0.937956
40280932	chr20:40280932:C:G	1.44051e-06	-1.25383	-0.424963	2.12688e-05	-1.1183	-0.439723	3.25229e-05	-1.2899	-0.436901
40281096	chr20:40281096:G:A	2.21484e-06	-2.06257e-10	-1.24861	2.89103e-05	-2.06257e-10	-1.25106	5.19392e-05	-2.06257e-10	-1.25867
40281310	chr20:40281310:G:A	1.63605e-06	-1.18702	-0.364483	2.43987e-05	-1.03998	-0.380745	3.67653e-05	-1.22649	-0.377705
40281404	chr20:40281404:G:A	5.41653e-06	-1.27898	0.924645	7.34836e-05	-1.36586	1.04766	0.000182108	-1.36421	1.36006
40281593	chr20:40281593:T:C	6.37353e-07	-1.43056	-1.06366	8.09328e-06	-1.4912	-1.03302	1.62035e-05	-1.4896	-0.933925
40282057	chr20:40282057:A:G	6.2264e-07	-1.42904	-1.08854	7.88179e-06	-1.49059	-1.06011	1.56993e-05	-1.48898	-0.966153
40282586	chr20:40282586:A:G	6.20836e-07	-1.43026	-1.09022	7.8598e-06	-1.49155	-1.06195	1.56497e-05	-1.48994	-0.968355
40282811	chr20:40282811:CAA:C	2.60919e-06	-2.06257e-10	-1.08475	3.29185e-05	-2.06257e-10	-1.12123	6.14924e-05	-2.06257e-10	-1.08983
40283130	chr20:40283130:T:C	2.27976e-06	-2.06257e-10	-1.21972	2.97846e-05	-2.06257e-10	-1.22127	5.38629e-05	-2.06257e-10	-1.22231
40283214	chr20:40283214:G:A	6.28448e-07	-1.52709	-0.981205	7.70675e-06	-1.56607	-1.0071	1.31172e-05	-1.56304	-1.07178
40283852	chr20:40283852:G:A	3.14381e-06	-2.06257e-10	-0.898355	4.00916e-05	-2.06257e-10	-0.924093	7.33407e-05	-2.06257e-10	-0.913633
40284009	chr20:40284009:G:A	1.86988e-05	-2.06257e-10	0.88467	0.000246303	-2.06257e-10	0.891301	0.000463811	-2.06257e-10	0.930729
40284091	chr20:40284091:C:T	2.24626e-06	-2.06257e-10	-1.23453	2.93761e-05	-2.06257e-10	-1.23508	5.30822e-05	-2.06257e-10	-1.23691
40284277	chr20:40284277:C:A	3.79764e-06	-1.3179	0.608489	5.12424e-05	-1.3994	0.720707	0.000124197	-1.39794	1.01106
40284284	chr20:40284284:A:G	3.93847e-06	-1.27972	0.606723	5.2824e-05	-1.3672	0.71891	0.000128028	-1.3656	1.0091
40284334	chr20:40284334:A:C	1.9108e-06	-1.39627	-5.51629e-10	2.51863e-05	-1.38896	-5.51629e-10	4.36679e-05	-1.43213	-5.51629e-10
40284529	chr20:40284529:C:T	4.61617e-06	-1.32427	0.810044	6.27877e-05	-1.40495	0.929452	0.000154361	-1.40335	1.23389
40284829	chr20:40284829:G:A	4.04964e-06	-1.33269	0.687527	5.49739e-05	-1.41183	0.803424	0.000133997	-1.41025	1.09932
40284867	chr20:40284867:C:A	2.36162e-06	-2.06257e-10	-1.18444	3.07933e-05	-2.06257e-10	-1.18796	5.56901e-05	-2.06257e-10	-1.18894
40285023	chr20:40285023:C:T	7.7024e-06	-2.06257e-10	-0.00226026	9.22006e-05	-2.06257e-10	-0.0912937	0.000180381	-2.06257e-10	-0.0136793
40285099	chr20:40285099:A:G	4.10284e-06	-1.32576	0.693647	5.5636e-05	-1.40619	0.809764	0.000135673	-1.4046	1.10609
40285188	chr20:40285188:A:G	3.78279e-06	-1.32488	0.611549	5.11646e-05	-1.40547	0.72526	0.000124038	-1.40387	1.01571
40286296	chr20:40286296:G:T	1.9387e-05	-2.06257e-10	0.920811	0.000256148	-2.06257e-10	0.930496	0.000482182	-2.06257e-10	0.969574
40286685	chr20:40286685:A:T	7.2958e-07	-1.25542	-1.10366	1.11151e-05	-1.08481	-1.12214	1.66089e-05	-1.26876	-1.13004
40287270	chr20:40287270:C:T	1.6556e-06	-1.53963	-5.51629e-10	2.19514e-05	-1.52643	-5.51629e-10	3.97241e-05	-1.52679	-5.51629e-10
40288474	chr20:40288474:G:A	2.43481e-06	-2.06257e-10	-1.15392	3.21858e-05	-2.06257e-10	-1.14374	5.84754e-05	-2.06257e-10	-1.14014
40288806	chr20:40288806:C:T	4.11981e-06	-1.33728	0.709297	5.59983e-05	-1.41587	0.82593	0.000136706	-1.41437	1.12346
40288855	chr20:40288855:A:G	4.13605e-06	-1.34466	0.720613	5.63096e-05	-1.42199	0.837594	0.000137571	-1.42052	1.13592
40289147	chr20:40289147:C:T	1.27925e-06	-1.57925	-0.218273	1.83096e-05	-1.51262	-0.195212	3.08098e-05	-1.55692	-0.223996
40289513	chr20:40289513:A:G	4.82997e-07	-1.50029	-1.27124	6.28603e-06	-1.50626	-1.27067	1.12178e-05	-1.52089	-1.27035
40290151	chr20:40290151:G:A	3.98581e-06	-1.37035	0.709297	5.4499e-05	-1.44301	0.82593	0.000133032	-1.44161	1.12346
40290287	chr20:40290287:A:G	8.60632e-07	-1.15696	-1.03692	1.33611e-05	-0.964106	-1.05881	1.94745e-05	-1.17194	-1.0677
40290974	chr20:40290974:C:T	3.9866e-06	-1.37015	0.709297	5.45074e-05	-1.44285	0.82593	0.000133053	-1.44146	1.12346
40291278	chr20:40291278:C:T	6.23293e-06	-2.06257e-10	-0.213946	7.56198e-05	-2.06257e-10	-0.289542	0.000147126	-2.06257e-10	-0.217462
40291471	chr20:40291471:G:A	1.86988e-05	-2.06257e-10	0.88467	0.000246303	-2.06257e-10	0.891301	0.000463811	-2.06257e-10	0.930729
40291698	chr20:40291698:C:T	2.25796e-06	-1.22933	-5.51629e-10	2.71383e-05	-1.31431	-5.51629e-10	4.90169e-05	-1.31658	-5.51629e-10
40292493	chr20:40292493:G:A	2.17096e-06	-2.06257e-10	-1.26862	2.86489e-05	-2.06257e-10	-1.26014	5.18011e-05	-2.06257e-10	-1.26134
40292689	chr20:40292689:A:G	7.7655e-06	-2.06257e-10	0.00589925	9.3378e-05	-2.06257e-10	-0.0786045	0.000182978	-2.06257e-10	0.000615949
40292715	chr20:40292715:T:C	1.42709e-06	-1.27129	-0.416864	2.16467e-05	-1.09916	-0.44125	3.15138e-05	-1.28302	-0.4753
40292773	chr20:40292773:G:A	4.56425e-07	-1.57591	-1.25221	6.50015e-06	-1.4996	-1.24383	1.10764e-05	-1.54984	-1.25409
40293132	chr20:40293132:C:T	2.27093e-06	-2.06257e-10	-1.2236	3.00641e-05	-2.06257e-10	-1.21193	5.38807e-05	-2.06257e-10	-1.22198
40293285	chr20:40293285:G:A	7.61955e-06	-2.06257e-10	-0.0130745	9.12045e-05	-2.06257e-10	-0.102155	0.00017836	-2.06257e-10	-0.0249419
40293385	chr20:40293385:G:A	6.50777e-06	-2.06257e-10	-0.170794	7.89651e-05	-2.06257e-10	-0.246254	0.000153836	-2.06257e-10	-0.172862
40294196	chr20:40294196:G:A	2.17184e-06	-2.06257e-10	-1.26822	2.83739e-05	-2.06257e-10	-1.26979	5.14484e-05	-2.06257e-10	-1.26817
40294524	chr20:40294524:C:T	7.77573e-07	-1.52579	-0.769578	1.01936e-05	-1.52609	-0.767405	1.83664e-05	-1.54037	-0.757856
40294611	chr20:40294611:T:C	4.20891e-06	-1.31589	0.709297	5.69777e-05	-1.39853	0.82593	0.000139141	-1.39672	1.12346
40294714	chr20:40294714:A:G	4.28175e-06	-1.29873	0.709297	5.77445e-05	-1.38516	0.82593	0.000141023	-1.38328	1.12346
40295200	chr20:40295200:T:C	7.90432e-07	-1.53683	-0.742138	9.28711e-06	-1.57469	-0.811947	1.63684e-05	-1.57066	-0.842734
40295549	chr20:40295549:C:T	2.57317e-05	-2.06257e-10	1.20393	0.000339449	-2.06257e-10	1.21206	0.000640318	-2.06257e-10	1.25322
40295669	chr20:40295669:G:A	3.99548e-06	-1.36793	0.709297	5.4542e-05	-1.44222	0.82593	0.000133185	-1.44047	1.12346
40295678	chr20:40295678:G:T	2.7299e-06	-2.06257e-10	-1.03953	3.6217e-05	-2.06257e-10	-1.02573	6.58479e-05	-2.06257e-10	-1.0214
40295900	chr20:40295900:A:G	2.42065e-06	-2.06257e-10	-1.15976	3.08506e-05	-2.06257e-10	-1.1861	5.73544e-05	-2.06257e-10	-1.1595
40296817	chr20:40296817:T:C	5.39999e-07	-1.57345	-1.08653	7.81489e-06	-1.49626	-1.06297	1.31388e-05	-1.54737	-1.08581
40297047	chr20:40297047:T:A	7.87954e-06	-2.06257e-10	0.0204779	0.000102964	-2.06257e-10	0.019117	0.0001925	-2.06257e-10	0.0513507
40297731	chr20:40297731:T:A	3.8938e-06	-1.36633	0.681924	5.30777e-05	-1.43964	0.796139	0.000129269	-1.43824	1.09139
40297788	chr20:40297788:A:G	2.04998e-05	-2.06257e-10	0.976621	0.000270467	-2.06257e-10	0.984891	0.000509608	-2.06257e-10	1.02489
40297824	chr20:40297824:A:C	3.30025e-06	-2.06257e-10	-0.849795	4.47072e-05	-2.06257e-10	-0.815126	7.96781e-05	-2.06257e-10	-0.830754
40298708	chr20:40298708:T:C	5.02921e-07	-1.57924	-1.15187	7.19185e-06	-1.51081	-1.1315	1.21911e-05	-1.5572	-1.15085
40298947	chr20:40298947:C:T	4.04107e-06	-1.38991	0.742628	5.54934e-05	-1.4592	0.860204	0.000135787	-1.45772	1.16006
40298958	chr20:40298958:A:G	8.51507e-07	-1.5588	-0.645737	1.07797e-05	-1.56334	-0.67426	1.99758e-05	-1.57085	-0.643377
40299460	chr20:40299460:G:A	3.70566e-06	-1.44323	0.709297	5.13964e-05	-1.50162	0.82593	0.000125436	-1.50041	1.12346
40299545	chr20:40299545:A:G	2.088e-06	-1.30758	-5.51629e-10	2.53598e-05	-1.3821	-5.51629e-10	4.58231e-05	-1.38396	-5.51629e-10
40299773	chr20:40299773:T:C	2.09766e-05	-2.06257e-10	0.999615	0.000276749	-2.06257e-10	1.00785	0.00052153	-2.06257e-10	1.04802
40300506	chr20:40300506:T:G	1.99367e-06	-1.35382	-5.51629e-10	2.43795e-05	-1.42152	-5.51629e-10	4.40601e-05	-1.42319	-5.51629e-10
40301293	chr20:40301293:A:T	4.03211e-06	-2.06257e-10	-0.649502	5.00667e-05	-2.06257e-10	-0.701904	9.398e-05	-2.06257e-10	-0.665666
40301508	chr20:40301508:G:A	2.08632e-06	-1.30839	-5.51629e-10	2.66356e-05	-1.33301	-5.51629e-10	5.02702e-05	-1.29133	-5.51629e-10
40302955	chr20:40302955:C:T	2.26619e-06	-2.06257e-10	-1.22569	3.00053e-05	-2.06257e-10	-1.21389	5.37819e-05	-2.06257e-10	-1.22381
40303388	chr20:40303388:G:A	1.62439e-06	-1.26407	-0.294595	2.46499e-05	-1.08971	-0.320774	3.57529e-05	-1.27536	-0.35676
40303713	chr20:40303713:G:A	1.44364e-06	-1.19774	-0.47888	2.54472e-05	-0.928317	-0.450338	3.65833e-05	-1.14517	-0.463983
40303819	chr20:40303819:G:A	4.56776e-06	-2.06257e-10	-0.524769	5.86111e-05	-2.06257e-10	-0.544336	0.000107801	-2.06257e-10	-0.528458
40304096	chr20:40304096:A:G	7.83475e-06	-2.06257e-10	0.0147778	0.000100654	-2.06257e-10	-0.00357328	0.000186941	-2.06257e-10	0.0220445
40305144	chr20:40305144:A:G	1.67154e-06	-1.53005	-5.51629e-10	2.11846e-05	-1.56199	-5.51629e-10	3.84109e-05	-1.56041	-5.51629e-10
40305280	chr20:40305280:C:T	3.30045e-05	-2.06257e-10	1.45285	0.000507433	-2.06257e-10	1.6141	0.00130404	-2.06257e-10	1.96447
40305806	chr20:40305806:G:A	2.11295e-06	-1.22789	-0.0678154	3.40634e-05	-1.03416	-0.0528814	5.1703e-05	-1.23285	-0.0303872
40305858	chr20:40305858:C:T	2.13006e-06	-1.26321	-0.0244353	3.40839e-05	-1.07782	-0.00861867	5.2213e-05	-1.26769	0.0142758
40306773	chr20:40306773:C:G	9.91344e-07	-1.33287	-0.719615	1.49663e-05	-1.17537	-0.734091	2.22718e-05	-1.3424	-0.763025
40307617	chr20:40307617:G:A	2.96781e-05	-2.06257e-10	1.34662	0.000454892	-2.06257e-10	1.5048	0.00116143	-2.06257e-10	1.84866
40307852	chr20:40307852:A:C	2.2201e-06	-2.06257e-10	-1.24624	2.90305e-05	-2.06257e-10	-1.24691	5.24972e-05	-2.06257e-10	-1.24799
40308361	chr20:40308361:G:T	1.1516e-06	-1.08895	-0.813689	1.59951e-05	-1.0079	-0.835072	2.81706e-05	-1.06553	-0.804938
40308545	chr20:40308545:C:T	3.64591e-06	-2.06257e-10	-0.750187	4.64829e-05	-2.06257e-10	-0.776175	8.46092e-05	-2.06257e-10	-0.770705
40309456	chr20:40309456:T:C	2.67982e-06	-2.06257e-10	-1.05804	3.61165e-05	-2.06257e-10	-1.02851	6.35609e-05	-2.06257e-10	-1.05675
40309579	chr20:40309579:T:C	2.44117e-06	-2.06257e-10	-1.15131	3.26576e-05	-2.06257e-10	-1.12918	6.24541e-05	-2.06257e-10	-1.07432
40309728	chr20:40309728:A:C	3.13314e-06	-2.06257e-10	-0.901757	4.05901e-05	-2.06257e-10	-0.911735	7.39306e-05	-2.06257e-10	-0.905621
40310762	chr20:40310762:A:G	6.04097e-06	-2.06257e-10	-0.245227	7.35372e-05	-2.06257e-10	-0.317468	0.000142771	-2.06257e-10	-0.247509
40311715	chr20:40311715:C:T	3.5081e-06	-2.06257e-10	-0.788717	4.69049e-05	-2.06257e-10	-0.767137	8.56444e-05	-2.06257e-10	-0.758544
40311767	chr20:40311767:C:T	4.73931e-05	-2.06257e-10	1.81469	0.000732532	-2.06257e-10	1.98125	0.00189537	-2.06257e-10	2.33842
40312351	chr20:40312351:A:G	2.07782e-06	-1.31247	-5.51629e-10	2.52535e-05	-1.3863	-5.51629e-10	4.5631e-05	-1.38816	-5.51629e-10
40313868	chr20:40313868:G:A	3.42103e-05	-2.06257e-10	1.48873	0.000527116	-2.06257e-10	1.65216	0.00135779	-2.06257e-10	2.00487
40314039	chr20:40314039:T:C	1.55376e-06	-0.332372	-1.27074	1.52855e-05	-0.615964	-1.27239	2.98007e-05	-0.545179	-1.26904
40314341	chr20:40314341:CAT:C	7.67685e-07	-1.33962	-0.968543	1.13859e-05	-1.19094	-0.991947	1.7386e-05	-1.35217	-1.00091
40314666	chr20:40314666:C:T	4.41996e-07	-1.58908	-1.27117	6.10972e-06	-1.53798	-1.2674	1.06182e-05	-1.57423	-1.27195
40314677	chr20:40314677:A:G	2.12924e-06	-1.28802	-5.51629e-10	2.58091e-05	-1.36453	-5.51629e-10	4.66237e-05	-1.36664	-5.51629e-10
40315042	chr20:40315042:G:A	6.98375e-07	-1.44228	-0.960507	8.58699e-06	-1.49728	-0.967735	1.55209e-05	-1.49663	-0.969929
40315298	chr20:40315298:G:T	6.08053e-06	-2.06257e-10	-0.238699	7.40081e-05	-2.06257e-10	-0.311086	0.000143715	-2.06257e-10	-0.240913
40315329	chr20:40315329:T:C	1.60009e-06	-1.24018	-0.333552	2.56126e-05	-1.04542	-0.326759	3.86745e-05	-1.24368	-0.309889
40315376	chr20:40315376:C:T	2.80946e-05	-2.06257e-10	1.29179	0.0004305	-2.06257e-10	1.44969	0.00109559	-2.06257e-10	1.7903
40315377	chr20:40315377:G:A	3.01027e-06	-2.06257e-10	-0.941762	4.08374e-05	-2.06257e-10	-0.905662	7.14248e-05	-2.06257e-10	-0.940103
40315788	chr20:40315788:A:G	1.82173e-06	-1.1632	-0.280801	2.96282e-05	-0.952519	-0.274014	4.39739e-05	-1.16843	-0.256725
40316067	chr20:40316067:G:A	3.81446e-05	-2.06257e-10	1.59759	0.000589149	-2.06257e-10	1.76342	0.00152747	-2.06257e-10	2.12262
40316608	chr20:40316608:T:C	8.29428e-07	-1.18718	-1.04364	1.27431e-05	-1.00598	-1.06429	1.87767e-05	-1.20446	-1.07167
40316629	chr20:40316629:C:T	3.42103e-05	-2.06257e-10	1.48873	0.000527116	-2.06257e-10	1.65216	0.00135779	-2.06257e-10	2.00487
40316817	chr20:40316817:T:A	3.41698e-05	-2.06257e-10	1.48755	0.000526488	-2.06257e-10	1.65097	0.0013561	-2.06257e-10	2.00362
40317220	chr20:40317220:C:T	3.42103e-05	-2.06257e-10	1.48873	0.000527116	-2.06257e-10	1.65216	0.00135779	-2.06257e-10	2.00487
40317261	chr20:40317261:C:T	2.08972e-06	-1.30676	-5.51629e-10	2.53915e-05	-1.38084	-5.51629e-10	4.58748e-05	-1.38283	-5.51629e-10
40317427	chr20:40317427:CA:C	2.60941e-06	-2.06257e-10	-1.08467	3.38746e-05	-2.06257e-10	-1.0926	6.18311e-05	-2.06257e-10	-1.08434
40317470	chr20:40317470:T:C	2.42317e-06	-2.06257e-10	-1.15871	3.23796e-05	-2.06257e-10	-1.13773	6.18328e-05	-2.06257e-10	-1.08431
40318333	chr20:40318333:C:A	2.16334e-06	-2.06257e-10	-1.27214	2.84866e-05	-2.06257e-10	-1.26583	5.15158e-05	-2.06257e-10	-1.26686
40318347	chr20:40318347:C:T	3.42103e-05	-2.06257e-10	1.48873	0.000527116	-2.06257e-10	1.65216	0.00135779	-2.06257e-10	2.00487
40318568	chr20:40318568:A:T	1.77372e-06	-1.13469	-0.336025	2.90196e-05	-0.918069	-0.32922	4.27986e-05	-1.14028	-0.311963
40319150	chr20:40319150:T:C	7.06255e-05	-2.06257e-10	2.2136	0.00111394	-2.06257e-10	2.4004	0.00297427	-2.06257e-10	2.78901
40319353	chr20:40319353:C:T	3.57024e-06	-2.06257e-10	-0.771159	4.87144e-05	-2.06257e-10	-0.729286	8.60811e-05	-2.06257e-10	-0.753459
40319533	chr20:40319533:T:G	2.71475e-05	-2.06257e-10	1.25749	0.000414779	-2.06257e-10	1.41249	0.00105315	-2.06257e-10	1.75079
40319757	chr20:40319757:T:G	5.89542e-05	-2.06257e-10	2.03297	0.000925347	-2.06257e-10	2.21491	0.0024469	-2.06257e-10	2.59383
40319854	chr20:40319854:A:G	3.02774e-06	-2.06257e-10	-0.935975	4.10878e-05	-2.06257e-10	-0.899548	7.18323e-05	-2.06257e-10	-0.934413
40320029	chr20:40320029:A:G	3.4351e-05	-2.06257e-10	1.49284	0.000529258	-2.06257e-10	1.65622	0.00136363	-2.06257e-10	2.00915
40320216	chr20:40320216:C:T	1.18459e-06	-1.09095	-0.783445	1.64441e-05	-1.00952	-0.805775	2.89836e-05	-1.06716	-0.774853
40320425	chr20:40320425:C:T	1.06502e-06	-1.27826	-0.702536	1.63763e-05	-1.10489	-0.714533	2.40146e-05	-1.2872	-0.742884
40320471	chr20:40320471:G:A	2.4979e-06	-2.06257e-10	-1.12834	3.17111e-05	-2.06257e-10	-1.15859	5.92095e-05	-2.06257e-10	-1.12767
40320512	chr20:40320512:A:G	3.87253e-05	-2.06257e-10	1.6127	0.000600156	-2.06257e-10	1.78193	0.00155892	-2.06257e-10	2.143
40320529	chr20:40320529:G:C	3.42417e-06	-2.06257e-10	-0.812934	4.30901e-05	-2.06257e-10	-0.851966	8.35194e-05	-2.06257e-10	-0.78367
40321505	chr20:40321505:T:A	2.29879e-06	-2.06257e-10	-1.21141	3.07546e-05	-2.06257e-10	-1.18922	5.54977e-05	-2.06257e-10	-1.19241
40321844	chr20:40321844:T:C	6.53763e-06	-2.06257e-10	-0.166217	8.6253e-05	-2.06257e-10	-0.157975	0.000157816	-2.06257e-10	-0.14732
40321939	chr20:40321939:G:T	2.82386e-06	-1.35304	0.347355	4.79309e-05	-1.14449	0.398994	7.22598e-05	-1.31461	0.386127
40322345	chr20:40322345:A:T	0.000138639	-2.06257e-10	2.88808	0.00221226	-2.06257e-10	3.08651	0.00614629	-2.06257e-10	3.51486
40323259	chr20:40323259:T:G	2.27015e-06	-2.06257e-10	-1.22395	2.97088e-05	-2.06257e-10	-1.22382	5.37179e-05	-2.06257e-10	-1.225
40323394	chr20:40323394:C:T	2.18215e-06	-2.06257e-10	-1.26348	2.84725e-05	-2.06257e-10	-1.26632	5.15873e-05	-2.06257e-10	-1.26547
40323557	chr20:40323557:G:A	0.000137214	-2.06257e-10	2.87775	0.00218919	-2.06257e-10	3.07603	0.00607916	-2.06257e-10	3.50387
40323815	chr20:40323815:C:T	3.50197e-06	-2.06257e-10	-0.790466	4.77469e-05	-2.06257e-10	-0.749346	8.29622e-05	-2.06257e-10	-0.790363
40324089	chr20:40324089:C:A	2.89581e-06	-2.06257e-10	-0.980526	3.88862e-05	-2.06257e-10	-0.954619	6.84319e-05	-2.06257e-10	-0.982909
40324256	chr20:40324256:C:T	2.1997e-06	-2.06257e-10	-1.25547	2.8701e-05	-2.06257e-10	-1.25833	5.21094e-05	-2.06257e-10	-1.2554
40324257	chr20:40324257:G:A	1.71384e-06	-1.58867	0.0836135	2.39857e-05	-1.57844	0.140641	4.31344e-05	-1.59135	0.146926
40324641	chr20:40324641:G:A	0.000138639	-2.06257e-10	2.88808	0.00221226	-2.06257e-10	3.08651	0.00614629	-2.06257e-10	3.51486
40324713	chr20:40324713:A:G	2.03412e-06	-1.33373	-5.51629e-10	2.35662e-05	-1.45545	-5.51629e-10	4.39609e-05	-1.42545	-5.51629e-10
40325638	chr20:40325638:A:G	0.000143815	-2.06257e-10	2.92474	0.00228902	-2.06257e-10	3.12062	0.00636662	-2.06257e-10	3.55008
40325721	chr20:40325721:G:A	0.000138639	-2.06257e-10	2.88808	0.00221226	-2.06257e-10	3.08651	0.00614629	-2.06257e-10	3.51486
40325872	chr20:40325872:T:A	7.08444e-06	-0.0858905	-5.51629e-10	0.000125209	0.214724	-5.51629e-10	0.000189673	0.0365538	-5.51629e-10
40326344	chr20:40326344:C:T	2.37239e-06	-2.06257e-10	-1.17989	3.19032e-05	-2.06257e-10	-1.15255	5.75342e-05	-2.06257e-10	-1.15637
40326460	chr20:40326460:C:T	8.55821e-06	-2.06257e-10	0.103099	0.000111664	-2.06257e-10	0.100234	0.00020895	-2.06257e-10	0.133345
40326640	chr20:40326640:G:A	1.94464e-05	-1.47537	2.39924	0.000283819	-1.52678	2.55985	0.000768338	-1.5253	2.96079
40326647	chr20:40326647:A:T	1.84168e-06	-1.43312	-5.51629e-10	2.28001e-05	-1.48849	-5.51629e-10	4.12538e-05	-1.48901	-5.51629e-10
40326873	chr20:40326873:C:T	2.42253e-06	-2.06257e-10	-1.15898	3.08727e-05	-2.06257e-10	-1.18539	5.74154e-05	-2.06257e-10	-1.15844
40327051	chr20:40327051:G:T	1.94034e-06	-1.38093	-5.51629e-10	2.38049e-05	-1.44537	-5.51629e-10	4.30426e-05	-1.44656	-5.51629e-10
40327103	chr20:40327103:G:A	5.92248e-06	-1.44898	1.18395	8.36017e-05	-1.50618	1.31699	0.000211277	-1.50485	1.64927
40327105	chr20:40327105:G:T	1.13509e-06	-1.33643	-0.580644	1.70962e-05	-1.18323	-0.593174	2.55e-05	-1.3464	-0.62367
40327676	chr20:40327676:T:A	2.49424e-06	-2.06257e-10	-1.12981	3.23608e-05	-2.06257e-10	-1.13831	5.87234e-05	-2.06257e-10	-1.13591
40327800	chr20:40327800:G:A	2.54722e-06	-2.06257e-10	-1.10879	3.34665e-05	-2.06257e-10	-1.10472	6.08917e-05	-2.06257e-10	-1.09965
40327829	chr20:40327829:C:G	5.77894e-06	-1.47352	1.18395	8.20615e-05	-1.52478	1.31699	0.000207361	-1.52356	1.64927
40327908	chr20:40327908:C:T	1.34458e-06	-1.31677	-0.430939	1.95799e-05	-1.19785	-0.442905	3.04886e-05	-1.35048	-0.440912
40328179	chr20:40328179:G:A	3.51264e-05	-2.06257e-10	1.51516	0.000540567	-2.06257e-10	1.67736	0.00139658	-2.06257e-10	2.03304
40328194	chr20:40328194:C:T	2.31373e-06	-2.06257e-10	-1.20493	3.01043e-05	-2.06257e-10	-1.21059	5.46245e-05	-2.06257e-10	-1.20827
40328226	chr20:40328226:C:T	2.71502e-06	-2.06257e-10	-1.04499	3.49617e-05	-2.06257e-10	-1.06101	6.3771e-05	-2.06257e-10	-1.05345
40328273	chr20:40328273:A:C	2.487e-06	-2.06257e-10	-1.13272	3.22706e-05	-2.06257e-10	-1.1411	5.85568e-05	-2.06257e-10	-1.13875
40328393	chr20:40328393:A:G	5.95437e-06	-1.44361	1.18395	8.39533e-05	-1.50199	1.31699	0.000212179	-1.50059	1.64927
40328708	chr20:40328708:C:T	2.75112e-06	-2.06257e-10	-1.03178	3.70538e-05	-2.06257e-10	-1.00289	6.51368e-05	-2.06257e-10	-1.03226
40328757	chr20:40328757:C:T	1.59687e-06	-1.30796	-0.267793	2.39592e-05	-1.14503	-0.293874	3.53407e-05	-1.31744	-0.326271
40328815	chr20:40328815:C:A	6.02686e-06	-1.43151	1.18395	8.47536e-05	-1.4925	1.31699	0.000214223	-1.491	1.64927
40329027	chr20:40329027:G:C	1.93548e-06	-1.38344	-5.51629e-10	2.37566e-05	-1.4474	-5.51629e-10	4.29586e-05	-1.44851	-5.51629e-10
40329038	chr20:40329038:A:G	5.97157e-06	-1.43523	1.17845	8.40257e-05	-1.49544	1.3113	0.000212297	-1.494	1.64323
40329112	chr20:40329112:G:A	9.30308e-07	-1.35941	-0.756619	1.38058e-05	-1.24637	-0.743801	2.12191e-05	-1.38953	-0.76431
40329285	chr20:40329285:T:C	1.24585e-06	-1.47028	-0.353686	1.74875e-05	-1.35604	-0.397737	3.26692e-05	-1.34441	-0.377909
40329452	chr20:40329452:G:A	5.9282e-06	-1.44316	1.17909	8.3567e-05	-1.50164	1.31203	0.00021114	-1.50024	1.64401
40329559	chr20:40329559:T:C	5.9856e-06	-1.43838	1.18395	8.42966e-05	-1.49791	1.31699	0.000213053	-1.49648	1.64927
40329633	chr20:40329633:C:T	5.95661e-06	-1.44324	1.18395	8.39778e-05	-1.5017	1.31699	0.000212241	-1.5003	1.64927
40329698	chr20:40329698:C:T	3.37459e-06	-0.827519	-5.51629e-10	6.15557e-05	-0.495318	-5.51629e-10	8.88981e-05	-0.721257	-5.51629e-10
40329908	chr20:40329908:T:C	5.93517e-06	-1.44684	1.18395	8.37243e-05	-1.50472	1.31699	0.000211623	-1.50322	1.64927
40329962	chr20:40329962:C:T	3.05885e-06	-2.06257e-10	-0.925751	4.01807e-05	-2.06257e-10	-0.921872	7.30964e-05	-2.06257e-10	-0.916969
40329984	chr20:40329984:G:A	2.22141e-06	-2.06257e-10	-1.24565	2.85431e-05	-2.06257e-10	-1.26385	5.222e-05	-2.06257e-10	-1.25328
40330126	chr20:40330126:G:A	3.88009e-06	-0.687933	-5.51629e-10	4.94818e-05	-0.713655	-5.51629e-10	8.79682e-05	-0.731773	-5.51629e-10
40330202	chr20:40330202:C:A	5.96072e-06	-1.45479	1.19619	8.43538e-05	-1.50983	1.32959	0.00021335	-1.50853	1.66272
40330210	chr20:40330210:A:G	6.15519e-06	-1.41906	1.19256	8.6341e-05	-1.48266	1.32571	0.000218369	-1.48113	1.65856
40330389	chr20:40330389:C:T	6.03949e-06	-1.43746	1.19199	8.5055e-05	-1.4972	1.32524	0.000215077	-1.49577	1.65801
40330460	chr20:40330460:C:T	5.90887e-06	-1.45128	1.18395	8.34491e-05	-1.50801	1.31699	0.000210909	-1.5066	1.64927
40330513	chr20:40330513:A:G	5.78788e-06	-1.45796	1.16993	8.18436e-05	-1.51307	1.30262	0.000206648	-1.51177	1.63403
40330516	chr20:40330516:G:A	5.86955e-06	-1.45796	1.18395	8.30277e-05	-1.51307	1.31699	0.000209821	-1.51177	1.64927
40330634	chr20:40330634:C:G	2.06057e-06	-1.32081	-5.51629e-10	2.70175e-05	-1.31877	-5.51629e-10	4.80152e-05	-1.33723	-5.51629e-10
40330716	chr20:40330716:T:A	1.47183e-05	-2.06257e-10	0.645303	0.000203013	-2.06257e-10	0.69801	0.000370811	-2.06257e-10	0.706945
40330906	chr20:40330906:C:T	5.85643e-06	-1.45484	1.17859	8.27751e-05	-1.51068	1.31155	0.000209121	-1.50935	1.64351
40331248	chr20:40331248:G:A	5.95967e-06	-1.44272	1.18395	8.40103e-05	-1.50131	1.31699	0.000212325	-1.4999	1.64927
40331390	chr20:40331390:G:A	5.95063e-06	-1.44433	1.18404	8.39186e-05	-1.50255	1.31714	0.000212095	-1.50116	1.64944
40331525	chr20:40331525:T:A	1.87172e-06	-1.41694	-5.51629e-10	2.46398e-05	-1.4109	-5.51629e-10	4.52188e-05	-1.39723	-5.51629e-10
40331678	chr20:40331678:G:A	5.80764e-06	-1.4428	1.15818	8.16872e-05	-1.50135	1.28899	0.000206086	-1.49995	1.6195
40331865	chr20:40331865:A:G	3.22607e-06	-1.29405	0.421528	5.5655e-05	-1.06766	0.471574	8.23323e-05	-1.25283	0.454845
40332247	chr20:40332247:T:C	5.75445e-06	-1.46523	1.17141	8.13838e-05	-1.51861	1.30252	0.000205464	-1.51735	1.63387
40332483	chr20:40332483:G:A	5.91607e-06	-1.42692	1.1608	8.2956e-05	-1.48861	1.29166	0.000209322	-1.48722	1.62234
40332695	chr20:40332695:G:T	3.14322e-06	-2.06257e-10	-0.898543	4.0147e-05	-2.06257e-10	-0.922713	7.34168e-05	-2.06257e-10	-0.912595
40332751	chr20:40332751:C:T	1.20814e-06	-1.39942	-0.45529	1.73582e-05	-1.29437	-0.466825	2.75716e-05	-1.42689	-0.465069
40332868	chr20:40332868:C:T	5.69999e-06	-1.43641	1.13309	8.0019e-05	-1.49613	1.26314	0.00020155	-1.49472	1.59201
40332980	chr20:40332980:C:G	6.66088e-05	-2.06257e-10	2.15504	0.00104289	-2.06257e-10	2.33449	0.00277527	-2.06257e-10	2.71975
40333183	chr20:40333183:T:C	5.80421e-06	-1.43936	1.15415	8.15767e-05	-1.49848	1.28476	0.000205739	-1.4971	1.61496
40333222	chr20:40333222:C:T	5.36198e-06	-1.43663	1.07217	7.50197e-05	-1.49651	1.199	0.000188205	-1.49502	1.52381
40333535	chr20:40333535:T:G	1.9325e-06	-1.38498	-5.51629e-10	2.37378e-05	-1.44819	-5.51629e-10	4.29188e-05	-1.44944	-5.51629e-10
40333762	chr20:40333762:G:C	8.09407e-06	-1.44259	1.48993	0.000114676	-1.5008	1.62765	0.00029551	-1.49948	1.97943
40333798	chr20:40333798:C:T	8.06988e-06	-1.44288	1.48723	0.000114327	-1.50103	1.62483	0.000294562	-1.4997	1.97644
40333811	chr20:40333811:C:T	3.52833e-06	-2.06257e-10	-0.782968	4.42891e-05	-2.06257e-10	-0.824522	8.59802e-05	-2.06257e-10	-0.754631
40334242	chr20:40334242:T:C	7.49889e-06	-1.40931	1.38027	0.00010505	-1.47444	1.51361	0.000268964	-1.47303	1.85886
40334355	chr20:40334355:C:T	2.33408e-06	-2.06257e-10	-1.19618	3.07968e-05	-2.06257e-10	-1.18785	5.59341e-05	-2.06257e-10	-1.18457
40334479	chr20:40334479:C:A	1.07975e-06	-1.3086	-0.658457	1.63545e-05	-1.15019	-0.670565	2.42723e-05	-1.32026	-0.699153
40334583	chr20:40334583:T:C	8.76962e-07	-1.26576	-0.909321	1.36395e-05	-1.08903	-0.913265	1.99862e-05	-1.27427	-0.939436
40334721	chr20:40334721:GT:G	1.02855e-06	-1.24586	-0.769782	1.60595e-05	-1.06474	-0.774218	2.33205e-05	-1.25484	-0.804573
40334815	chr20:40334815:T:C	1.65088e-05	-2.06257e-10	0.760103	0.000217434	-2.06257e-10	0.766633	0.000409164	-2.06257e-10	0.805367
40334935	chr20:40334935:C:T	2.95287e-06	-2.06257e-10	-0.961014	3.98977e-05	-2.06257e-10	-0.92894	6.99037e-05	-2.06257e-10	-0.961629
40334971	chr20:40334971:T:G	8.11617e-07	-1.57679	-0.675727	1.09635e-05	-1.59164	-0.629049	2.04828e-05	-1.59087	-0.59829
40335163	chr20:40335163:G:C	2.23627e-06	-2.06257e-10	-1.23898	2.91443e-05	-2.06257e-10	-1.243	5.27183e-05	-2.06257e-10	-1.24379
40335356	chr20:40335356:G:A	8.75222e-07	-1.5414	-0.63567	1.14977e-05	-1.57876	-0.594349	2.15698e-05	-1.57341	-0.564044
40335693	chr20:40335693:C:T	9.7127e-07	-1.59029	-0.482651	1.3465e-05	-1.58641	-0.428759	2.52317e-05	-1.58898	-0.391666
40335694	chr20:40335694:G:A	6.61005e-06	-0.1552	-5.51629e-10	6.96477e-05	-0.371811	-5.51629e-10	0.000140445	-0.263932	-5.51629e-10
40336092	chr20:40336092:C:T	1.96846e-06	-1.36654	-5.51629e-10	2.41039e-05	-1.43289	-5.51629e-10	4.35887e-05	-1.43395	-5.51629e-10
40336126	chr20:40336126:G:T	8.87403e-07	-1.58344	-0.579809	1.21255e-05	-1.59129	-0.528661	2.26117e-05	-1.59171	-0.498573
40336328	chr20:40336328:C:T	1.61012e-06	-1.56748	-5.51629e-10	2.06027e-05	-1.58984	-5.51629e-10	3.72417e-05	-1.59132	-5.51629e-10
40336810	chr20:40336810:C:T	8.75343e-07	-1.58886	-0.58807	1.2064e-05	-1.58817	-0.536859	2.24508e-05	-1.59032	-0.5071
40336821	chr20:40336821:G:A	7.18203e-07	-1.35623	-1.01856	1.05585e-05	-1.21785	-1.04048	1.62883e-05	-1.37099	-1.04731
40337027	chr20:40337027:A:G	9.2786e-07	-1.57803	-0.540634	1.26182e-05	-1.59168	-0.488448	2.35737e-05	-1.59098	-0.457638
40337067	chr20:40337067:T:C	8.72949e-07	-1.5916	-0.58807	1.21481e-05	-1.58123	-0.536859	2.2564e-05	-1.58529	-0.5071
40337390	chr20:40337390:A:G	2.24032e-06	-1.2942	0.0570307	3.25156e-05	-1.17226	0.0387183	5.04957e-05	-1.33099	0.0441288
40337515	chr20:40337515:G:A	3.2958e-06	-2.06257e-10	-0.851143	4.34034e-05	-2.06257e-10	-0.844723	7.9016e-05	-2.06257e-10	-0.839097
40337697	chr20:40337697:GA:G	8.75215e-07	-1.58901	-0.58807	1.2066e-05	-1.58801	-0.536859	2.24531e-05	-1.59022	-0.5071
40337824	chr20:40337824:T:C	2.27235e-06	-2.06257e-10	-1.22298	2.92615e-05	-2.06257e-10	-1.23899	5.32509e-05	-2.06257e-10	-1.23373
40337923	chr20:40337923:A:G	2.16068e-06	-2.06257e-10	-1.27337	2.83752e-05	-2.06257e-10	-1.26974	5.12279e-05	-2.06257e-10	-1.27246
40337972	chr20:40337972:A:ATCAGGAGGCCATGAG	5.20914e-07	-1.58043	-1.11554	6.8514e-06	-1.59171	-1.0991	1.23465e-05	-1.59132	-1.10406
40337974	chr20:40337974:C:CAGGAGGCCATGAGTT	3.67603e-05	-2.06257e-10	1.56063	0.00056604	-2.06257e-10	1.72341	0.00146455	-2.06257e-10	2.08056
40338079	chr20:40338079:C:T	8.84664e-07	-1.58902	-0.577322	1.22063e-05	-1.58799	-0.525319	2.27184e-05	-1.59021	-0.495363
40338120	chr20:40338120:T:A	1.58514e-06	-1.58312	-5.51629e-10	2.09447e-05	-1.57338	-5.51629e-10	3.74242e-05	-1.58643	-5.51629e-10
40338309	chr20:40338309:G:A	7.29982e-07	-1.3424	-1.01613	1.07671e-05	-1.20038	-1.03838	1.65442e-05	-1.35758	-1.04514
40338489	chr20:40338489:T:C	8.80318e-07	-1.589	-0.582268	1.21398e-05	-1.58802	-0.530747	2.25925e-05	-1.59023	-0.500902
40338591	chr20:40338591:ATGCATAGGTGC:A	3.63786e-06	-2.06257e-10	-0.752397	4.71005e-05	-2.06257e-10	-0.762976	8.51543e-05	-2.06257e-10	-0.764283
40338614	chr20:40338614:C:T	3.39095e-06	-2.06257e-10	-0.822682	4.46227e-05	-2.06257e-10	-0.817018	8.12217e-05	-2.06257e-10	-0.811566
40338791	chr20:40338791:G:A	9.07113e-07	-1.58911	-0.552165	1.25262e-05	-1.58788	-0.499557	2.33247e-05	-1.59014	-0.469099
40338942	chr20:40338942:A:T	2.33701e-06	-2.06257e-10	-1.19492	3.10763e-05	-2.06257e-10	-1.17881	5.5297e-05	-2.06257e-10	-1.19603
40338951	chr20:40338951:T:C	8.89523e-07	-1.58995	-0.570908	1.23001e-05	-1.58668	-0.518974	2.28857e-05	-1.58934	-0.488896
40339143	chr20:40339143:T:C	9.3989e-07	-1.57912	-0.526663	1.28048e-05	-1.59171	-0.473733	2.39224e-05	-1.59121	-0.442725
40339424	chr20:40339424:G:T	7.21521e-07	-1.34042	-1.02977	1.06571e-05	-1.19793	-1.05111	1.63669e-05	-1.35569	-1.0578
40339430	chr20:40339430:T:C	3.39484e-06	-2.06257e-10	-0.821536	4.46751e-05	-2.06257e-10	-0.815844	8.13182e-05	-2.06257e-10	-0.810378
40339482	chr20:40339482:C:T	6.62604e-07	-1.58769	-0.867683	9.0223e-06	-1.58913	-0.826435	1.66733e-05	-1.59094	-0.803997
40339583	chr20:40339583:A:G	1.99407e-06	-1.35361	-5.51629e-10	2.61824e-05	-1.35017	-5.51629e-10	4.65541e-05	-1.36813	-5.51629e-10
40339769	chr20:40339769:A:T	4.08757e-06	-2.06257e-10	-0.63584	5.23827e-05	-2.06257e-10	-0.656684	9.53378e-05	-2.06257e-10	-0.651322
40340020	chr20:40340020:A:G	8.95195e-07	-1.58901	-0.565492	1.2353e-05	-1.588	-0.513362	2.29969e-05	-1.59021	-0.483174
40340092	chr20:40340092:C:A	2.57198e-06	-2.06257e-10	-1.09912	3.34076e-05	-2.06257e-10	-1.10648	6.09625e-05	-2.06257e-10	-1.09849
40340209	chr20:40340209:T:C	2.0455e-06	-1.32815	-5.51629e-10	2.4893e-05	-1.40067	-5.51629e-10	4.50063e-05	-1.40195	-5.51629e-10
40340622	chr20:40340622:G:A	1.57414e-06	-1.59008	-5.51629e-10	2.16475e-05	-1.54037	-5.51629e-10	3.78881e-05	-1.57411	-5.51629e-10
40340783	chr20:40340783:C:G	8.95121e-07	-1.58939	-0.565199	1.23644e-05	-1.58753	-0.512906	2.30132e-05	-1.58991	-0.482769
40340877	chr20:40340877:T:C	8.96987e-07	-1.58927	-0.563239	1.23866e-05	-1.58768	-0.510964	2.30582e-05	-1.59001	-0.480717
40341016	chr20:40341016:T:A	8.72032e-07	-1.5891	-0.59162	1.20243e-05	-1.58789	-0.540441	2.23721e-05	-1.59015	-0.510789
40341200	chr20:40341200:C:T	9.19343e-07	-1.58909	-0.5388	1.27004e-05	-1.58791	-0.485716	2.36556e-05	-1.59016	-0.45499
40341519	chr20:40341519:G:A	2.31761e-06	-2.06257e-10	-1.20325	3.07828e-05	-2.06257e-10	-1.1883	5.48231e-05	-2.06257e-10	-1.20464
40341555	chr20:40341555:A:C	8.91567e-07	-1.58766	-0.570908	1.22681e-05	-1.58929	-0.518974	2.28482e-05	-1.59098	-0.488896
40341669	chr20:40341669:T:C	2.57014e-06	-2.06257e-10	-1.09983	3.33857e-05	-2.06257e-10	-1.10713	6.09199e-05	-2.06257e-10	-1.09919
40341813	chr20:40341813:T:G	8.88486e-07	-1.59112	-0.570908	1.23348e-05	-1.58386	-0.518974	2.29322e-05	-1.58731	-0.488896
40341968	chr20:40341968:T:C	8.98896e-07	-1.58785	-0.562531	1.23745e-05	-1.58915	-0.51047	2.30498e-05	-1.5909	-0.480188
40342303	chr20:40342303:C:T	8.92245e-07	-1.58947	-0.568332	1.23251e-05	-1.58741	-0.51621	2.29395e-05	-1.58983	-0.486055
40342452	chr20:40342452:C:A	9.69164e-07	-1.57423	-0.500887	1.31544e-05	-1.59127	-0.447227	2.46103e-05	-1.58992	-0.415665
40342591	chr20:40342591:AC:A	9.2081e-07	-1.58122	-0.545076	1.25749e-05	-1.59162	-0.491937	2.34711e-05	-1.59155	-0.461427
40342713	chr20:40342713:C:T	9.06365e-07	-1.58807	-0.554039	1.24885e-05	-1.58906	-0.501389	2.32643e-05	-1.59083	-0.470998
40342966	chr20:40342966:T:C	9.09697e-07	-1.58788	-0.550554	1.2532e-05	-1.58923	-0.49775	2.33498e-05	-1.59092	-0.467236
40343253	chr20:40343253:C:T	6.15321e-07	-1.59165	-0.937753	8.48685e-06	-1.57839	-0.89835	1.54956e-05	-1.584	-0.884195
40343319	chr20:40343319:T:C	3.83094e-06	-2.06257e-10	-0.700682	4.93622e-05	-2.06257e-10	-0.716075	8.98065e-05	-2.06257e-10	-0.71109
40343346	chr20:40343346:A:G	8.98639e-07	-1.59015	-0.560519	1.2439e-05	-1.58633	-0.508093	2.31459e-05	-1.5891	-0.47783
40343504	chr20:40343504:T:A	9.42293e-07	-1.5868	-0.516428	1.29735e-05	-1.58991	-0.462447	2.41953e-05	-1.59128	-0.431308
40343666	chr20:40343666:T:C	9.02815e-07	-1.58451	-0.561522	1.23683e-05	-1.59098	-0.509141	2.30615e-05	-1.59168	-0.478901
40343670	chr20:40343670:A:G	8.70722e-07	-1.58906	-0.593163	1.20017e-05	-1.58794	-0.542273	2.23292e-05	-1.59018	-0.512676
40344246	chr20:40344246:C:T	7.28451e-06	-2.06257e-10	-0.0580409	9.00809e-05	-2.06257e-10	-0.114553	0.000179422	-2.06257e-10	-0.0190053
40344256	chr20:40344256:C:A	9.2116e-07	-1.58934	-0.53657	1.27374e-05	-1.58763	-0.483088	2.3725e-05	-1.58996	-0.452256
40344314	chr20:40344314:A:C	2.66902e-06	-2.06257e-10	-1.06208	3.44613e-05	-2.06257e-10	-1.07542	6.24656e-05	-2.06257e-10	-1.07413
40344339	chr20:40344339:A:G	3.40083e-06	-2.06257e-10	-0.819772	4.47675e-05	-2.06257e-10	-0.813778	8.14918e-05	-2.06257e-10	-0.808246
40344359	chr20:40344359:T:G	8.70821e-07	-1.59091	-0.591203	1.20722e-05	-1.58456	-0.539796	2.24411e-05	-1.58781	-0.51004
40344722	chr20:40344722:C:T	2.57293e-06	-2.06257e-10	-1.09875	3.34194e-05	-2.06257e-10	-1.10612	6.09844e-05	-2.06257e-10	-1.09813
40344909	chr20:40344909:C:A	3.26308e-06	-1.15303	0.29191	3.56921e-05	-1.32669	0.286359	7.24148e-05	-1.27479	0.348455
40345109	chr20:40345109:A:T	8.80375e-07	-1.591	-0.580199	1.22137e-05	-1.58427	-0.528434	2.27043e-05	-1.58761	-0.498581
40345639	chr20:40345639:G:A	3.37787e-06	-2.06257e-10	-0.826547	4.37705e-05	-2.06257e-10	-0.836301	7.92457e-05	-2.06257e-10	-0.836195
40345760	chr20:40345760:A:G	3.90854e-06	-2.06257e-10	-0.680629	5.33434e-05	-2.06257e-10	-0.63851	9.28486e-05	-2.06257e-10	-0.677778
40345925	chr20:40345925:T:C	8.8922e-07	-1.58978	-0.571418	1.22928e-05	-1.58685	-0.5194	2.2873e-05	-1.58945	-0.489334
40345937	chr20:40345937:A:G	4.44918e-07	-1.59072	-1.26293	5.7922e-06	-1.59138	-1.26737	1.05497e-05	-1.58951	-1.26314
40346232	chr20:40346232:A:C	8.90373e-07	-1.589	-0.570908	1.22837e-05	-1.58801	-0.518974	2.28655e-05	-1.59022	-0.488896
40346322	chr20:40346322:A:C	3.39484e-06	-2.06257e-10	-0.821536	4.46751e-05	-2.06257e-10	-0.815844	8.13182e-05	-2.06257e-10	-0.810378
40346351	chr20:40346351:T:C	8.81995e-07	-1.589	-0.580356	1.21641e-05	-1.58801	-0.528765	2.26384e-05	-1.59022	-0.49888
40346633	chr20:40346633:G:C	8.91978e-07	-1.5872	-0.570908	1.22639e-05	-1.58962	-0.518974	2.28441e-05	-1.59116	-0.488896
40346689	chr20:40346689:A:G	2.45556e-06	-0.750356	-0.395083	3.45558e-05	-0.693871	-0.378815	5.52381e-05	-0.780847	-0.416249
40346753	chr20:40346753:C:T	5.76911e-05	-2.06257e-10	2.01131	0.000902561	-2.06257e-10	2.18998	0.00238014	-2.06257e-10	2.56617
40347081	chr20:40347081:C:T	9.08584e-07	-1.58857	-0.551093	1.25333e-05	-1.5886	-0.498268	2.3345e-05	-1.59056	-0.467805
40347302	chr20:40347302:T:C	6.16721e-05	-2.06257e-10	2.07804	0.000966407	-2.06257e-10	2.25833	0.00255776	-2.06257e-10	2.63814
40347439	chr20:40347439:A:G	9.13563e-07	-1.57914	-0.555056	1.24431e-05	-1.59171	-0.50239	2.32311e-05	-1.59121	-0.472041
40347583	chr20:40347583:A:G	8.87652e-07	-1.58955	-0.573421	1.22604e-05	-1.58731	-0.521578	2.28154e-05	-1.58976	-0.491551
40347589	chr20:40347589:A:G	2.36475e-06	-2.06257e-10	-1.18312	3.08783e-05	-2.06257e-10	-1.1852	5.57957e-05	-2.06257e-10	-1.18705
40347716	chr20:40347716:C:T	2.02185e-06	-1.33978	-5.51629e-10	2.46586e-05	-1.41013	-5.51629e-10	4.45969e-05	-1.41108	-5.51629e-10
40347718	chr20:40347718:C:T	2.13788e-06	-1.28397	-5.51629e-10	2.58613e-05	-1.36251	-5.51629e-10	4.67565e-05	-1.36379	-5.51629e-10
40347776	chr20:40347776:A:G	8.40312e-07	-1.56019	-0.657584	1.12043e-05	-1.58917	-0.609789	2.08727e-05	-1.58895	-0.581351
40347830	chr20:40347830:C:T	9.25626e-07	-1.58845	-0.532622	1.27748e-05	-1.58865	-0.479128	2.38099e-05	-1.59061	-0.448035
40347886	chr20:40347886:C:T	9.68788e-07	-1.58913	-0.486374	1.33972e-05	-1.58801	-0.432206	2.49782e-05	-1.59019	-0.400557
40348399	chr20:40348399:G:A	6.91772e-06	-1.47139	1.36169	9.86617e-05	-1.52261	1.49905	0.000251902	-1.52151	1.8418
40349000	chr20:40349000:C:A	3.41465e-06	-2.06257e-10	-0.815716	4.4953e-05	-2.06257e-10	-0.809643	8.18273e-05	-2.06257e-10	-0.804137
40349058	chr20:40349058:G:A	9.28349e-07	-1.58807	-0.530072	1.28015e-05	-1.58913	-0.47657	2.38596e-05	-1.59086	-0.4457
40349295	chr20:40349295:A:T	9.0702e-07	-1.58216	-0.559221	1.23775e-05	-1.59152	-0.507864	2.30963e-05	-1.59165	-0.477426
40349378	chr20:40349378:C:G	1.34651e-05	-2.06257e-10	0.556306	0.000177258	-2.06257e-10	0.562348	0.000332568	-2.06257e-10	0.598097
40349566	chr20:40349566:T:C	8.72126e-07	-1.59065	-0.589967	1.20743e-05	-1.58525	-0.538929	2.24477e-05	-1.58833	-0.509234
40349608	chr20:40349608:G:A	6.41426e-05	-2.06257e-10	2.11732	0.00100834	-2.06257e-10	2.3008	0.00267463	-2.06257e-10	2.68282
40350839	chr20:40350839:G:A	2.22055e-06	-2.06257e-10	-1.24604	2.85217e-05	-2.06257e-10	-1.2646	5.21768e-05	-2.06257e-10	-1.25411
40350967	chr20:40350967:A:G	4.55669e-07	-1.58134	-1.24844	6.10794e-06	-1.5494	-1.25627	1.10753e-05	-1.55697	-1.24706
40351096	chr20:40351096:C:T	2.34931e-06	-1.36452	0.174848	3.75287e-05	-1.1791	0.188946	5.91374e-05	-1.3373	0.20841
40351365	chr20:40351365:A:G	2.32045e-06	-1.35279	0.150758	3.72534e-05	-1.16218	0.164661	5.84749e-05	-1.32418	0.184031
40351383	chr20:40351383:A:AG	2.24614e-06	-1.38724	0.152658	3.56265e-05	-1.20874	0.166571	5.64879e-05	-1.36067	0.185954
40351415	chr20:40351415:A:G	2.33402e-06	-1.36332	0.16712	3.73573e-05	-1.17626	0.181526	5.88224e-05	-1.33527	0.20105
40351423	chr20:40351423:C:T	3.94624e-06	-2.06257e-10	-0.671029	5.39822e-05	-2.06257e-10	-0.626605	9.51109e-05	-2.06257e-10	-0.653705
40351824	chr20:40351824:AT:A	3.38917e-06	-2.06257e-10	-0.823206	4.45982e-05	-2.06257e-10	-0.817566	8.11788e-05	-2.06257e-10	-0.812094
40351924	chr20:40351924:T:C	1.99341e-06	-1.4302	0.0762515	3.14047e-05	-1.25695	0.0886441	5.08895e-05	-1.3871	0.108013
40352249	chr20:40352249:T:TA	3.95635e-06	-1.38824	0.719768	6.73212e-05	-1.18395	0.778161	0.000103133	-1.33359	0.76086
40352680	chr20:40352680:GTAGTATA:G	3.50664e-06	-1.37356	0.584428	5.51055e-05	-1.18169	0.575679	9.08338e-05	-1.32547	0.625753
40352815	chr20:40352815:T:C	1.88165e-06	-1.41164	-5.51629e-10	2.56506e-05	-1.37069	-5.51629e-10	4.5123e-05	-1.39936	-5.51629e-10
40353403	chr20:40353403:G:A	2.42312e-06	-2.06257e-10	-1.15874	3.20157e-05	-2.06257e-10	-1.14903	5.71041e-05	-2.06257e-10	-1.16387
40353848	chr20:40353848:G:C	2.71539e-06	-2.06257e-10	-1.04486	3.58566e-05	-2.06257e-10	-1.03573	6.37632e-05	-2.06257e-10	-1.05357
40353878	chr20:40353878:C:T	2.27187e-06	-2.06257e-10	-1.22319	2.97182e-05	-2.06257e-10	-1.2235	5.37191e-05	-2.06257e-10	-1.22498
40353981	chr20:40353981:A:T	6.76504e-06	-1.3159	1.18388	0.000121965	-1.08344	1.27191	0.000178884	-1.25353	1.23152
40354259	chr20:40354259:C:T	2.19794e-06	-2.06257e-10	-1.25627	2.88346e-05	-2.06257e-10	-1.25368	5.19051e-05	-2.06257e-10	-1.25933
40354288	chr20:40354288:T:C	8.4386e-07	-1.00165	-1.21191	1.16937e-05	-0.957636	-1.19857	1.90655e-05	-1.04607	-1.2148
40354527	chr20:40354527:G:A	2.19981e-06	-2.06257e-10	-1.25542	2.8497e-05	-2.06257e-10	-1.26546	5.21045e-05	-2.06257e-10	-1.2555
40354575	chr20:40354575:C:T	6.60767e-06	-2.06257e-10	-0.15556	7.63682e-05	-2.06257e-10	-0.279694	0.000150393	-2.06257e-10	-0.195499
40354878	chr20:40354878:A:G	2.51195e-06	-2.06257e-10	-1.12273	3.31394e-05	-2.06257e-10	-1.11454	5.91343e-05	-2.06257e-10	-1.12894
40354885	chr20:40354885:A:G	2.51195e-06	-2.06257e-10	-1.12273	3.31394e-05	-2.06257e-10	-1.11454	5.91343e-05	-2.06257e-10	-1.12894
40355333	chr20:40355333:C:T	5.66041e-06	-2.06257e-10	-0.310295	7.32704e-05	-2.06257e-10	-0.321103	0.000132515	-2.06257e-10	-0.322051
40355406	chr20:40355406:C:T	2.3767e-06	-2.06257e-10	-1.17808	3.12472e-05	-2.06257e-10	-1.17333	5.58965e-05	-2.06257e-10	-1.18525
40355525	chr20:40355525:A:G	2.3172e-06	-2.06257e-10	-1.20343	3.04951e-05	-2.06257e-10	-1.19769	5.46535e-05	-2.06257e-10	-1.20773
40355705	chr20:40355705:A:T	2.17611e-06	-2.06257e-10	-1.26625	2.87948e-05	-2.06257e-10	-1.25507	5.18991e-05	-2.06257e-10	-1.25945
40356071	chr20:40356071:C:A	2.2231e-06	-2.06257e-10	-1.24489	2.93543e-05	-2.06257e-10	-1.23582	5.25655e-05	-2.06257e-10	-1.24669
40356209	chr20:40356209:T:A	8.52686e-06	0.0994291	-5.51629e-10	0.000153141	0.416101	-5.51629e-10	0.000229771	0.228335	-5.51629e-10
40356412	chr20:40356412:A:G	7.36073e-06	-2.06257e-10	-0.047632	9.68186e-05	-2.06257e-10	-0.0424215	0.00018293	-2.06257e-10	0.000352994
40356657	chr20:40356657:T:C	1.35888e-06	-1.24604	-0.491088	2.05601e-05	-1.06989	-0.522023	3.00736e-05	-1.25764	-0.547465
40356730	chr20:40356730:G:T	9.80678e-07	-1.24043	-0.822869	1.47121e-05	-1.07452	-0.85207	2.19832e-05	-1.25881	-0.859655
40356764	chr20:40356764:C:T	2.77599e-06	-2.06257e-10	-1.02278	3.66023e-05	-2.06257e-10	-1.01515	6.50052e-05	-2.06257e-10	-1.03428
40356901	chr20:40356901:A:G	2.60592e-06	-2.06257e-10	-1.08601	3.29219e-05	-2.06257e-10	-1.12112	6.1751e-05	-2.06257e-10	-1.08564
40357020	chr20:40357020:C:T	2.6874e-06	-1.05522	-5.51629e-10	3.89249e-05	-0.953627	-5.51629e-10	6.53255e-05	-1.02937	-5.51629e-10
40357120	chr20:40357120:A:G	1.37735e-05	0.578952	-5.51629e-10	0.000312281	1.12864	-5.51629e-10	0.000402853	0.789824	-5.51629e-10
40357157	chr20:40357157:C:T	2.2231e-06	-2.06257e-10	-1.24489	2.93543e-05	-2.06257e-10	-1.23582	5.25655e-05	-2.06257e-10	-1.24669
40357465	chr20:40357465:A:G	3.59282e-06	-2.06257e-10	-0.764854	4.50951e-05	-2.06257e-10	-0.806486	8.29529e-05	-2.06257e-10	-0.790475
40358077	chr20:40358077:A:AACT	2.63563e-06	-2.06257e-10	-1.07467	3.58817e-05	-2.06257e-10	-1.03503	6.45294e-05	-2.06257e-10	-1.04163
40358807	chr20:40358807:C:T	2.16e-06	-2.06257e-10	-1.27368	2.82661e-05	-2.06257e-10	-1.2736	5.12145e-05	-2.06257e-10	-1.27272
40359125	chr20:40359125:A:T	2.94684e-06	-2.06257e-10	-0.963058	3.91199e-05	-2.06257e-10	-0.948628	6.93294e-05	-2.06257e-10	-0.96988
40359296	chr20:40359296:C:T	2.78775e-06	-2.06257e-10	-1.01856	3.82709e-05	-2.06257e-10	-0.970571	7.00149e-05	-2.06257e-10	-0.96004
40360073	chr20:40360073:A:G	2.22841e-06	-2.06257e-10	-1.2425	2.89634e-05	-2.06257e-10	-1.24923	5.25647e-05	-2.06257e-10	-1.2467
40360206	chr20:40360206:A:T	1.41792e-06	-1.19173	-0.502865	2.16918e-05	-1.00385	-0.53448	3.12901e-05	-1.20543	-0.560018
40360277	chr20:40360277:T:G	2.90752e-06	-2.06257e-10	-0.976493	3.77702e-05	-2.06257e-10	-0.983738	6.85846e-05	-2.06257e-10	-0.980681
40360387	chr20:40360387:C:G	1.41711e-06	-1.18908	-0.506098	2.17067e-05	-1.0002	-0.537444	3.12983e-05	-1.20234	-0.562846
40360812	chr20:40360812:T:A	2.51249e-06	-1.12252	-5.51629e-10	3.53577e-05	-1.04974	-5.51629e-10	6.22447e-05	-1.07767	-5.51629e-10
40360836	chr20:40360836:T:C	2.97954e-06	-2.06257e-10	-0.952024	3.85053e-05	-2.06257e-10	-0.964464	7.0497e-05	-2.06257e-10	-0.953178
40360993	chr20:40360993:G:A	1.16014e-06	-1.46047	-0.434777	1.43562e-05	-1.53891	-0.41217	2.66064e-05	-1.5247	-0.402895
40361232	chr20:40361232:T:C	1.44329e-06	-1.17703	-0.499837	2.21559e-05	-0.985601	-0.531555	3.18521e-05	-1.19049	-0.557151
40361544	chr20:40361544:T:C	8.49575e-05	-2.06257e-10	2.39836	0.00134577	-2.06257e-10	2.58946	0.00355503	-2.06257e-10	2.96737
40361696	chr20:40361696:T:C	2.56419e-06	-2.06257e-10	-1.10215	3.24476e-05	-2.06257e-10	-1.13563	6.07622e-05	-2.06257e-10	-1.10178
40361731	chr20:40361731:G:T	1.31209e-06	-1.18026	-0.591906	2.02488e-05	-0.986508	-0.620655	2.90475e-05	-1.19214	-0.647671
40361819	chr20:40361819:T:G	1.27919e-06	-1.19248	-0.605084	1.97014e-05	-1.00123	-0.633341	2.83459e-05	-1.20416	-0.660106
40362053	chr20:40362053:A:G	2.25993e-06	-2.06257e-10	-1.22846	2.98354e-05	-2.06257e-10	-1.21957	5.38127e-05	-2.06257e-10	-1.22324
40362069	chr20:40362069:T:C	2.23303e-06	-2.06257e-10	-1.24043	2.95076e-05	-2.06257e-10	-1.23061	5.28023e-05	-2.06257e-10	-1.24219
40362173	chr20:40362173:G:A	4.42898e-06	-2.06257e-10	-0.555622	6.17699e-05	-2.06257e-10	-0.491845	0.000114201	-2.06257e-10	-0.470785
40362378	chr20:40362378:T:G	1.29945e-06	-1.20878	-0.573068	1.99628e-05	-1.01973	-0.601661	2.88341e-05	-1.21925	-0.627943
40362432	chr20:40362432:C:T	4.26462e-06	-2.06257e-10	-0.593438	5.9358e-05	-2.06257e-10	-0.531674	0.000109685	-2.06257e-10	-0.511136
40362868	chr20:40362868:G:T	1.94731e-06	-1.08224	-0.295107	2.96332e-05	-0.872169	-0.354196	4.25902e-05	-1.09668	-0.360442
40362915	chr20:40362915:T:C	2.35119e-06	-2.06257e-10	-1.18887	3.11335e-05	-2.06257e-10	-1.17698	5.54356e-05	-2.06257e-10	-1.19353
40363040	chr20:40363040:G:C	2.73971e-06	-2.06257e-10	-1.03594	3.55141e-05	-2.06257e-10	-1.04533	6.47993e-05	-2.06257e-10	-1.03745
40363283	chr20:40363283:T:A	1.36919e-06	-1.20247	-0.527096	2.10405e-05	-1.01212	-0.556687	3.03204e-05	-1.21309	-0.583834
40363462	chr20:40363462:ATG:A	2.89866e-06	-2.06257e-10	-0.979543	3.74678e-05	-2.06257e-10	-0.991778	6.85671e-05	-2.06257e-10	-0.980936
40363552	chr20:40363552:T:G	2.2572e-06	-2.06257e-10	-1.22967	2.98611e-05	-2.06257e-10	-1.2187	5.33509e-05	-2.06257e-10	-1.23186
40363819	chr20:40363819:G:A	2.57042e-06	-2.06257e-10	-1.09972	3.3608e-05	-2.06257e-10	-1.1005	6.07543e-05	-2.06257e-10	-1.10191
40363898	chr20:40363898:G:A	1.37412e-06	-1.11404	-0.611936	2.04576e-05	-0.927148	-0.669755	3.04237e-05	-1.13691	-0.656617
40363928	chr20:40363928:T:C	2.63437e-06	-2.06257e-10	-1.07515	3.4864e-05	-2.06257e-10	-1.06381	6.19107e-05	-2.06257e-10	-1.08306
40364526	chr20:40364526:G:A	2.56377e-06	-2.06257e-10	-1.10231	3.37677e-05	-2.06257e-10	-1.09575	6.00482e-05	-2.06257e-10	-1.1136
40364558	chr20:40364558:C:T	5.79415e-06	-1.10903	0.822085	9.98586e-05	-0.87297	0.861465	0.000140891	-1.10548	0.844719
40364671	chr20:40364671:C:T	0.00012952	-2.06257e-10	2.82004	0.00204794	-2.06257e-10	3.00933	0.00549694	-2.06257e-10	3.4032
40364696	chr20:40364696:A:C	1.36917e-06	-1.16536	-0.564221	2.12256e-05	-0.966869	-0.593181	3.03468e-05	-1.17647	-0.619586
40364716	chr20:40364716:A:G	1.39003e-06	-1.16399	-0.550477	2.15474e-05	-0.965236	-0.579768	3.07869e-05	-1.17513	-0.606529
40364857	chr20:40364857:G:A	1.0722e-06	-1.57796	-0.396123	1.48699e-05	-1.56208	-0.353838	2.64259e-05	-1.58582	-0.348584
40365219	chr20:40365219:T:C	2.73023e-06	-2.06257e-10	-1.03941	3.43354e-05	-2.06257e-10	-1.07908	6.47255e-05	-2.06257e-10	-1.03859
40365364	chr20:40365364:G:A	2.72895e-06	-2.06257e-10	-1.03987	3.43212e-05	-2.06257e-10	-1.0795	6.46958e-05	-2.06257e-10	-1.03905
40365554	chr20:40365554:T:C	1.41589e-06	-1.17086	-0.525174	2.19682e-05	-0.9731	-0.552563	3.14018e-05	-1.18162	-0.580266
40365779	chr20:40365779:C:T	5.62806e-07	-1.39144	-1.22717	6.98666e-06	-1.44932	-1.22194	1.29174e-05	-1.4189	-1.23128
40365809	chr20:40365809:T:C	2.19651e-06	-2.06257e-10	-1.25692	2.87743e-05	-2.06257e-10	-1.25578	5.22328e-05	-2.06257e-10	-1.25304
40365900	chr20:40365900:T:G	2.00774e-05	-2.06257e-10	0.955804	0.000228721	-2.06257e-10	0.817242	0.000464075	-2.06257e-10	0.931298
40365976	chr20:40365976:A:G	2.36565e-06	-1.18274	-5.51629e-10	2.75413e-05	-1.29957	-5.51629e-10	4.86921e-05	-1.32323	-5.51629e-10
40366071	chr20:40366071:C:T	1.44601e-06	-1.18188	-0.493099	2.23613e-05	-0.9866	-0.521328	3.20252e-05	-1.19261	-0.549614
40366376	chr20:40366376:T:C	2.39496e-06	-2.06257e-10	-1.17043	3.10868e-05	-2.06257e-10	-1.17848	5.65316e-05	-2.06257e-10	-1.17395
40366607	chr20:40366607:T:C	1.41979e-06	-1.17145	-0.521832	2.20237e-05	-0.973958	-0.549182	3.14832e-05	-1.18229	-0.577006
40367182	chr20:40367182:TGAAATGGTGAG:T	2.23956e-06	-2.06257e-10	-1.23751	2.92831e-05	-2.06257e-10	-1.23825	5.29262e-05	-2.06257e-10	-1.23985
40367208	chr20:40367208:A:G	1.98238e-06	-1.35949	-5.51629e-10	2.69671e-05	-1.32064	-5.51629e-10	4.55871e-05	-1.38912	-5.51629e-10
40367810	chr20:40367810:G:T	1.69901e-06	-1.07227	-0.441483	2.66924e-05	-0.857964	-0.472918	3.75321e-05	-1.08534	-0.498208
40368127	chr20:40368127:T:C	2.26068e-06	-2.06257e-10	-1.22813	2.9846e-05	-2.06257e-10	-1.21921	5.38311e-05	-2.06257e-10	-1.2229
40368426	chr20:40368426:T:A	3.98511e-06	-1.09446	0.433229	7.03734e-05	-0.810568	0.449124	0.000102298	-1.04234	0.461478
40368455	chr20:40368455:T:C	2.22977e-06	-2.06257e-10	-1.24189	2.89865e-05	-2.06257e-10	-1.24843	5.26049e-05	-2.06257e-10	-1.24594
40368456	chr20:40368456:C:T	2.00301e-06	-1.02417	-0.324971	2.98547e-05	-0.814306	-0.404611	4.38464e-05	-1.04443	-0.383621
40368582	chr20:40368582:C:T	1.31354e-06	-1.35137	-0.419697	1.55867e-05	-1.46429	-0.404558	2.91512e-05	-1.44248	-0.39377
40369851	chr20:40369851:T:C	1.33682e-06	-1.14896	-0.604537	1.98706e-05	-0.967013	-0.659006	2.97413e-05	-1.17025	-0.645965
40369958	chr20:40369958:C:T	2.24729e-06	-2.06257e-10	-1.23407	2.97113e-05	-2.06257e-10	-1.22373	5.31179e-05	-2.06257e-10	-1.23623
40370152	chr20:40370152:TC:T	2.23956e-06	-2.06257e-10	-1.23751	2.92831e-05	-2.06257e-10	-1.23825	5.29262e-05	-2.06257e-10	-1.23985
40370553	chr20:40370553:G:C	1.60188e-06	-1.15028	-0.422337	1.91147e-05	-1.20672	-0.45808	4.0025e-05	-1.1462	-0.373047
40371033	chr20:40371033:G:T	1.03682e-05	-1.37923	1.67418	0.000146611	-1.40984	1.78236	0.000256064	-1.39347	1.73015
40371559	chr20:40371559:A:AT	2.09594e-06	-1.004	-0.299789	3.1275e-05	-0.791848	-0.380594	4.57957e-05	-1.02509	-0.359468
40371694	chr20:40371694:A:C	9.55886e-07	-1.59107	-0.497837	1.26599e-05	-1.59024	-0.486581	2.27264e-05	-1.59162	-0.493604
40371834	chr20:40371834:T:G	2.18808e-06	-2.06257e-10	-1.26077	2.86515e-05	-2.06257e-10	-1.26006	5.17945e-05	-2.06257e-10	-1.26146
40373025	chr20:40373025:G:A	2.66273e-06	-2.06257e-10	-1.06444	3.37275e-05	-2.06257e-10	-1.09695	6.22236e-05	-2.06257e-10	-1.07801
40373293	chr20:40373293:C:T	2.54077e-06	-2.06257e-10	-1.11132	3.31173e-05	-2.06257e-10	-1.1152	6.00878e-05	-2.06257e-10	-1.11294
40373360	chr20:40373360:A:T	1.50049e-06	-1.15248	-0.48552	2.32334e-05	-0.953765	-0.515903	3.3228e-05	-1.16475	-0.540602
40373469	chr20:40373469:A:G	2.17384e-06	-2.06257e-10	-1.2673	2.83745e-05	-2.06257e-10	-1.26977	5.13857e-05	-2.06257e-10	-1.26939
40374024	chr20:40374024:A:G	6.18982e-05	-2.06257e-10	2.0817	0.000932995	-2.06257e-10	2.22314	0.00237954	-2.06257e-10	2.56591
40375244	chr20:40375244:A:G	1.45684e-06	-1.15842	-0.509102	2.25166e-05	-0.961095	-0.539911	3.22578e-05	-1.17076	-0.56423
40375364	chr20:40375364:T:A	2.30269e-06	-2.06257e-10	-1.20971	3.05242e-05	-2.06257e-10	-1.19674	5.44012e-05	-2.06257e-10	-1.21236
40375522	chr20:40375522:T:C	2.15849e-06	-2.06257e-10	-1.27438	2.82305e-05	-2.06257e-10	-1.27486	5.11057e-05	-2.06257e-10	-1.27485
40375600	chr20:40375600:A:G	1.3695e-06	-1.14922	-0.580125	2.07089e-05	-0.958481	-0.626215	3.03534e-05	-1.16566	-0.630179
40375689	chr20:40375689:A:C	1.36287e-06	-1.16232	-0.571884	2.05554e-05	-0.974142	-0.617996	3.02124e-05	-1.17848	-0.622015
40375876	chr20:40375876:C:T	1.33681e-06	-1.15742	-0.596088	2.0208e-05	-0.967467	-0.641714	2.96585e-05	-1.17324	-0.645763
40376055	chr20:40376055:T:C	1.34326e-06	-1.16368	-0.58501	2.02439e-05	-0.976472	-0.630935	2.97681e-05	-1.18043	-0.634884
40376317	chr20:40376317:G:A	2.23307e-06	-2.06257e-10	-1.24042	2.95061e-05	-2.06257e-10	-1.23066	5.28001e-05	-2.06257e-10	-1.24223
40376340	chr20:40376340:C:T	2.16119e-06	-2.06257e-10	-1.27313	2.8242e-05	-2.06257e-10	-1.27445	5.11477e-05	-2.06257e-10	-1.27403
40376787	chr20:40376787:A:T	4.23227e-06	-2.06257e-10	-0.601054	5.77156e-05	-2.06257e-10	-0.559733	0.000101553	-2.06257e-10	-0.588165
40377149	chr20:40377149:G:C	2.61247e-06	-2.06257e-10	-1.0835	3.22216e-05	-2.06257e-10	-1.14262	6.03445e-05	-2.06257e-10	-1.10868
40377782	chr20:40377782:T:C	2.21065e-06	-2.06257e-10	-1.25051	2.89111e-05	-2.06257e-10	-1.25103	5.21719e-05	-2.06257e-10	-1.2542
40377936	chr20:40377936:C:T	2.15703e-06	-2.06257e-10	-1.27506	2.82249e-05	-2.06257e-10	-1.27505	5.11022e-05	-2.06257e-10	-1.27492
40378150	chr20:40378150:TGAGCCCTG:T	3.21775e-06	-2.06257e-10	-0.875109	4.10051e-05	-2.06257e-10	-0.901564	7.53227e-05	-2.06257e-10	-0.886966
40378424	chr20:40378424:T:C	3.62275e-06	-2.06257e-10	-0.756557	4.56246e-05	-2.06257e-10	-0.794813	8.89043e-05	-2.06257e-10	-0.721188
40378655	chr20:40378655:A:C	1.25256e-06	-1.19059	-0.628016	1.92734e-05	-0.998972	-0.657563	2.78764e-05	-1.20195	-0.679023
40378872	chr20:40378872:TTCTGTCACTCTATTATTTGATTATC:T	3.22225e-06	-2.06257e-10	-0.873711	4.10486e-05	-2.06257e-10	-0.900504	7.54017e-05	-2.06257e-10	-0.885918
40379126	chr20:40379126:C:T	1.06685e-06	-1.46323	-0.515847	1.40809e-05	-1.40204	-0.568402	2.42492e-05	-1.45289	-0.567474
40379259	chr20:40379259:A:C	2.83824e-06	-2.06257e-10	-1.00061	3.67386e-05	-2.06257e-10	-1.01143	6.70665e-05	-2.06257e-10	-1.00306
40379375	chr20:40379375:C:T	1.18085e-06	-1.56926	-0.308293	1.64529e-05	-1.54971	-0.265044	2.90646e-05	-1.57972	-0.259502
40379425	chr20:40379425:A:T	1.06448e-06	-1.44467	-0.536634	1.41136e-05	-1.37986	-0.588264	2.4227e-05	-1.43377	-0.587511
40380063	chr20:40380063:C:T	8.0307e-07	-1.51665	-0.746451	1.06382e-05	-1.47147	-0.779341	1.84557e-05	-1.51058	-0.782795
40380605	chr20:40380605:G:A	2.73185e-06	-2.06257e-10	-1.03881	3.45187e-05	-2.06257e-10	-1.07376	6.37549e-05	-2.06257e-10	-1.0537
40380666	chr20:40380666:T:C	1.23528e-06	-1.18874	-0.643755	1.85714e-05	-1.00597	-0.687663	2.74634e-05	-1.2043	-0.691597
40380793	chr20:40380793:T:C	2.64594e-06	-2.06257e-10	-1.07076	3.44547e-05	-2.06257e-10	-1.07562	6.25065e-05	-2.06257e-10	-1.07348
40381023	chr20:40381023:T:C	5.86587e-07	-1.30228	-1.27495	7.1616e-06	-1.3716	-1.27493	1.34834e-05	-1.33332	-1.27398
40381294	chr20:40381294:A:T	6.73933e-05	-2.06257e-10	2.16675	0.00104616	-2.06257e-10	2.33762	0.00272512	-2.06257e-10	2.70152
40381295	chr20:40381295:AAACCT:A	6.91001e-05	-2.06257e-10	2.19176	0.00107346	-2.06257e-10	2.36338	0.0027997	-2.06257e-10	2.72852
40381925	chr20:40381925:T:G	1.53833e-06	-1.17277	-0.440328	2.30533e-05	-0.988918	-0.488532	3.39546e-05	-1.18989	-0.493831
40382119	chr20:40382119:T:A	2.19235e-06	-2.06257e-10	-1.25882	2.86019e-05	-2.06257e-10	-1.26179	5.18596e-05	-2.06257e-10	-1.26021
40382299	chr20:40382299:T:C	2.51462e-06	-2.06257e-10	-1.12167	3.4e-05	-2.06257e-10	-1.0889	6.12095e-05	-2.06257e-10	-1.09444
40382315	chr20:40382315:C:T	1.37921e-06	-1.17382	-0.548464	2.07337e-05	-0.988087	-0.595412	3.05442e-05	-1.18993	-0.599645
40382378	chr20:40382378:C:T	1.64582e-06	-1.17697	-0.368582	2.51976e-05	-0.982897	-0.405615	3.62426e-05	-1.18875	-0.429766
40382614	chr20:40382614:A:G	1.02163e-06	-1.48518	-0.537209	1.34236e-05	-1.42918	-0.589064	2.32041e-05	-1.47598	-0.58844
40383022	chr20:40383022:C:G	2.47554e-06	-2.06257e-10	-1.13734	3.22864e-05	-2.06257e-10	-1.14061	5.85666e-05	-2.06257e-10	-1.13858
40383251	chr20:40383251:G:A	2.1935e-06	-2.06257e-10	-1.25829	2.86155e-05	-2.06257e-10	-1.26131	5.18858e-05	-2.06257e-10	-1.2597
40383435	chr20:40383435:G:A	1.78487e-06	-1.46445	-5.51629e-10	2.22302e-05	-1.51381	-5.51629e-10	4.02008e-05	-1.51486	-5.51629e-10
40383488	chr20:40383488:AC:A	1.33224e-06	-1.45881	-0.298119	1.72289e-05	-1.40261	-0.36606	3.03705e-05	-1.4515	-0.343781
40383991	chr20:40383991:G:A	1.53928e-06	-1.3897	-0.222776	1.97584e-05	-1.31901	-0.312672	3.46456e-05	-1.37907	-0.284505
40384289	chr20:40384289:A:G	2.19797e-06	-2.06257e-10	-1.25626	2.86881e-05	-2.06257e-10	-1.25878	5.19765e-05	-2.06257e-10	-1.25796
40384620	chr20:40384620:A:G	2.99419e-06	-2.06257e-10	-0.947118	3.85825e-05	-2.06257e-10	-0.962461	7.06745e-05	-2.06257e-10	-0.950663
40384682	chr20:40384682:C:T	2.32792e-06	-2.06257e-10	-1.19882	3.04365e-05	-2.06257e-10	-1.19962	5.49714e-05	-2.06257e-10	-1.20194
40384849	chr20:40384849:G:C	2.43775e-06	-2.06257e-10	-1.15272	3.23852e-05	-2.06257e-10	-1.13756	5.74561e-05	-2.06257e-10	-1.15773
40385710	chr20:40385710:A:G	9.54311e-07	-1.45441	-0.636151	1.26612e-05	-1.39134	-0.685381	2.17642e-05	-1.44376	-0.684725
40386443	chr20:40386443:T:C	1.57166e-06	-1.59166	-5.51629e-10	2.0738e-05	-1.58329	-5.51629e-10	3.73162e-05	-1.58932	-5.51629e-10
40386629	chr20:40386629:C:A	2.42374e-06	-2.06257e-10	-1.15848	3.21881e-05	-2.06257e-10	-1.14366	5.71335e-05	-2.06257e-10	-1.16336
40386630	chr20:40386630:C:T	1.61943e-06	-1.56172	-5.51629e-10	2.15367e-05	-1.5455	-5.51629e-10	3.80964e-05	-1.56863	-5.51629e-10
40386917	chr20:40386917:C:T	1.94729e-06	-1.34578	-0.0315757	2.56945e-05	-1.25939	-0.109598	4.36471e-05	-1.32965	-0.102961
40387105	chr20:40387105:C:T	5.47707e-07	-1.37566	-1.27014	6.75206e-06	-1.43686	-1.26855	1.25847e-05	-1.40468	-1.27159
40387236	chr20:40387236:A:G	1.55616e-06	-1.34305	-0.258515	2.01256e-05	-1.26432	-0.348944	3.50512e-05	-1.33064	-0.321302
40387337	chr20:40387337:G:A	2.40725e-06	-1.30821	0.142908	3.17659e-05	-1.21498	0.0581091	5.36855e-05	-1.29043	0.0648219
40387406	chr20:40387406:C:T	2.21205e-06	-2.06257e-10	-1.24987	2.89271e-05	-2.06257e-10	-1.25048	5.21987e-05	-2.06257e-10	-1.25369
40387620	chr20:40387620:G:A	1.57652e-06	-1.35643	-0.23214	2.03218e-05	-1.27965	-0.323913	3.54672e-05	-1.34429	-0.295844
40387939	chr20:40387939:G:A	2.17806e-06	-2.06257e-10	-1.26536	2.83993e-05	-2.06257e-10	-1.2689	5.14766e-05	-2.06257e-10	-1.26762
40388155	chr20:40388155:C:A	1.97264e-06	-1.36442	-5.51629e-10	2.41029e-05	-1.43293	-5.51629e-10	4.35677e-05	-1.43443	-5.51629e-10
40388293	chr20:40388293:C:T	2.98808e-06	-2.06257e-10	-0.949159	4.0077e-05	-2.06257e-10	-0.924456	7.03168e-05	-2.06257e-10	-0.955737
40388491	chr20:40388491:T:C	2.77352e-06	-2.06257e-10	-1.02368	3.69675e-05	-2.06257e-10	-1.00522	6.7172e-05	-2.06257e-10	-1.00149
40388729	chr20:40388729:C:T	4.30179e-06	-2.06257e-10	-0.584761	6.21243e-05	-2.06257e-10	-0.486122	0.000110712	-2.06257e-10	-0.501816
40388740	chr20:40388740:C:G	1.64819e-05	-1.44929	2.20777	0.000240485	-1.33353	2.20093	0.000428096	-1.39638	2.24698
40388834	chr20:40388834:G:A	6.60215e-06	-2.06257e-10	-0.156396	8.439e-05	-2.06257e-10	-0.179811	0.000156181	-2.06257e-10	-0.157729
40389252	chr20:40389252:T:C	1.29447e-06	-0.989711	-0.795979	2.04417e-05	-0.758062	-0.839622	2.87795e-05	-1.0025	-0.846583
40389515	chr20:40389515:T:G	1.19901e-06	-1.05383	-0.808466	1.8765e-05	-0.834906	-0.848362	2.67667e-05	-1.06652	-0.855068
40389574	chr20:40389574:A:G	5.23149e-07	-1.54031	-1.15137	6.40855e-06	-1.58582	-1.17181	1.16893e-05	-1.59038	-1.15969
40389654	chr20:40389654:T:C	9.77974e-07	-1.09995	-0.966118	1.52998e-05	-0.894425	-0.992995	2.20105e-05	-1.11544	-1.00179
40390195	chr20:40390195:C:T	3.59431e-06	-0.198005	-0.566434	7.30557e-05	0.189359	-0.513397	8.62311e-05	-0.207044	-0.544673
40391047	chr20:40391047:G:A	2.26784e-06	-2.06257e-10	-1.22496	2.93193e-05	-2.06257e-10	-1.23702	5.42958e-05	-2.06257e-10	-1.2143
40391238	chr20:40391238:G:C	2.68585e-06	-2.06257e-10	-1.0558	3.55294e-05	-2.06257e-10	-1.0449	6.40892e-05	-2.06257e-10	-1.04847
40391343	chr20:40391343:G:C	3.20348e-06	-2.06257e-10	-0.879555	4.22439e-05	-2.06257e-10	-0.871801	7.63168e-05	-2.06257e-10	-0.873855
40391536	chr20:40391536:A:G	3.46798e-06	-2.06257e-10	-0.800218	4.57431e-05	-2.06257e-10	-0.792219	8.2658e-05	-2.06257e-10	-0.794036
40391576	chr20:40391576:G:A	7.71194e-06	-2.06257e-10	-0.00102144	0.000103768	-2.06257e-10	0.0268975	0.000185533	-2.06257e-10	0.0144859
40391650	chr20:40391650:C:T	6.26761e-07	-1.51035	-1.00063	8.75883e-06	-1.45543	-0.989772	1.5372e-05	-1.49705	-0.979155
40392078	chr20:40392078:C:T	1.12159e-06	-1.48445	-0.444589	1.59189e-05	-1.44667	-0.401085	2.63213e-05	-1.49661	-0.441755
40392173	chr20:40392173:C:T	3.04476e-06	-2.06257e-10	-0.930369	4.02033e-05	-2.06257e-10	-0.92131	7.26399e-05	-2.06257e-10	-0.923233
40392279	chr20:40392279:G:A	3.00809e-06	-2.06257e-10	-0.942485	3.97145e-05	-2.06257e-10	-0.933544	7.1759e-05	-2.06257e-10	-0.935435
40392602	chr20:40392602:C:T	1.31004e-06	-1.43322	-0.340511	1.88984e-05	-1.39162	-0.284558	3.08513e-05	-1.44984	-0.32973
40392690	chr20:40392690:A:G	4.50303e-06	-0.982529	0.443487	6.92877e-05	-0.824251	0.447257	9.82764e-05	-1.0391	0.418139
40392698	chr20:40392698:T:C	2.45548e-06	-0.826278	-0.31919	4.16758e-05	-0.629676	-0.255664	5.49568e-05	-0.895291	-0.306909
40392960	chr20:40392960:A:AAGGC	2.71487e-06	-0.805925	-0.239122	4.62701e-05	-0.60708	-0.173684	6.07054e-05	-0.875882	-0.226833
40393270	chr20:40393270:G:A	6.60119e-07	-1.29679	-1.16234	9.01274e-06	-1.22103	-1.19559	1.51626e-05	-1.3103	-1.17962
40393419	chr20:40393419:A:G	3.05997e-06	-0.820622	-0.104763	5.23031e-05	-0.622757	-0.0354482	6.82491e-05	-0.889603	-0.0959816
40394209	chr20:40394209:C:T	2.45065e-06	-2.06257e-10	-1.14744	3.21837e-05	-2.06257e-10	-1.1438	5.79764e-05	-2.06257e-10	-1.14871
40394335	chr20:40394335:C:T	2.17249e-06	-2.06257e-10	-1.26792	2.85347e-05	-2.06257e-10	-1.26414	5.15703e-05	-2.06257e-10	-1.2658
40394669	chr20:40394669:T:C	4.25928e-06	-0.983467	0.388776	6.55865e-05	-0.825389	0.393498	9.30942e-05	-1.04008	0.36494
40394976	chr20:40394976:C:T	1.58775e-06	-1.58148	-5.51629e-10	2.0974e-05	-1.57198	-5.51629e-10	3.74056e-05	-1.58693	-5.51629e-10
40395059	chr20:40395059:G:C	1.59505e-06	-1.57689	-5.51629e-10	2.09374e-05	-1.57372	-5.51629e-10	3.78687e-05	-1.57462	-5.51629e-10
40395289	chr20:40395289:A:G	8.04963e-07	-1.50016	-0.760593	1.12134e-05	-1.45812	-0.740028	1.94252e-05	-1.49553	-0.746654
40395598	chr20:40395598:T:C	3.84509e-06	-1.02805	0.331054	5.82545e-05	-0.892051	0.341613	8.45983e-05	-1.08407	0.313232
40395760	chr20:40395760:C:G	3.61734e-06	-1.10086	0.342811	5.44008e-05	-0.973242	0.354361	7.98791e-05	-1.15298	0.324751
40396051	chr20:40396051:G:A	1.59065e-06	-1.57965	-5.51629e-10	2.08806e-05	-1.57644	-5.51629e-10	3.77657e-05	-1.57735	-5.51629e-10
40396292	chr20:40396292:G:A	3.40594e-06	-2.06257e-10	-0.818271	4.49475e-05	-2.06257e-10	-0.809765	8.12267e-05	-2.06257e-10	-0.811504
40396321	chr20:40396321:GATAA:G	1.59731e-06	-1.57547	-5.51629e-10	2.09685e-05	-1.57224	-5.51629e-10	3.79226e-05	-1.5732	-5.51629e-10
40397149	chr20:40397149:A:C	4.81841e-07	-1.5278	-1.24613	6.4187e-06	-1.51487	-1.24118	1.15259e-05	-1.51893	-1.24523
40397579	chr20:40397579:C:T	8.12179e-06	-2.06257e-10	0.0507592	0.00010939	-2.06257e-10	0.0796576	0.000195498	-2.06257e-10	0.0668034
40397672	chr20:40397672:G:A	3.0101e-06	-2.06257e-10	-0.941819	3.97582e-05	-2.06257e-10	-0.932444	7.18186e-05	-2.06257e-10	-0.934604
40397690	chr20:40397690:C:T	3.01937e-06	-2.06257e-10	-0.938743	3.98833e-05	-2.06257e-10	-0.929303	7.20437e-05	-2.06257e-10	-0.931475
40397786	chr20:40397786:G:C	1.83722e-06	-1.43554	-5.51629e-10	2.70252e-05	-1.31849	-5.51629e-10	5.2439e-05	-1.2491	-5.51629e-10
40398065	chr20:40398065:C:T	1.774e-06	-1.47056	-5.51629e-10	2.21213e-05	-1.51872	-5.51629e-10	4.17548e-05	-1.47693	-5.51629e-10
40398442	chr20:40398442:A:C	3.02196e-06	-2.06257e-10	-0.937886	3.99178e-05	-2.06257e-10	-0.928439	7.21042e-05	-2.06257e-10	-0.930635
40398901	chr20:40398901:T:G	1.05627e-05	-2.06257e-10	0.313533	0.000139481	-2.06257e-10	0.322666	0.000260784	-2.06257e-10	0.354944
40398915	chr20:40398915:G:A	3.02501e-06	-2.06257e-10	-0.936878	3.99594e-05	-2.06257e-10	-0.927396	7.21806e-05	-2.06257e-10	-0.929577
40399507	chr20:40399507:C:T	5.06952e-06	-2.06257e-10	-0.420546	6.56558e-05	-2.06257e-10	-0.430834	0.000119552	-2.06257e-10	-0.424997
40399573	chr20:40399573:T:C	4.58749e-06	-2.06257e-10	-0.520459	5.9412e-05	-2.06257e-10	-0.530764	0.000108138	-2.06257e-10	-0.525338
40399631	chr20:40399631:C:G	1.96081e-06	-1.45533	0.0848936	2.61584e-05	-1.43803	0.0869402	4.50609e-05	-1.46905	0.0683222
40400268	chr20:40400268:C:A	3.25776e-06	-2.06257e-10	-0.862753	4.26986e-05	-2.06257e-10	-0.861093	7.68102e-05	-2.06257e-10	-0.86741
40400387	chr20:40400387:G:A	2.23943e-06	-1.53519	0.29762	2.97545e-05	-1.51947	0.297191	5.1616e-05	-1.54221	0.277295
40400671	chr20:40400671:C:T	2.21103e-06	-2.06257e-10	-1.25033	2.88665e-05	-2.06257e-10	-1.25258	5.24261e-05	-2.06257e-10	-1.24934
40400838	chr20:40400838:A:C	4.88435e-07	-1.52712	-1.23322	7.30245e-06	-1.38479	-1.24226	1.19674e-05	-1.48783	-1.23873
40401070	chr20:40401070:G:A	3.30298e-06	-2.06257e-10	-0.848966	4.18866e-05	-2.06257e-10	-0.880295	7.5641e-05	-2.06257e-10	-0.882749
40401168	chr20:40401168:G:A	5.01394e-07	-1.58764	-1.14652	6.64037e-06	-1.56337	-1.15872	1.17575e-05	-1.5887	-1.15556
40401262	chr20:40401262:T:C	2.90506e-06	-2.06257e-10	-0.977337	3.86174e-05	-2.06257e-10	-0.961556	6.97249e-05	-2.06257e-10	-0.96419
40401486	chr20:40401486:A:T	2.17283e-06	-2.06257e-10	-1.26776	2.82612e-05	-2.06257e-10	-1.27377	5.12879e-05	-2.06257e-10	-1.27129
40401625	chr20:40401625:G:A	2.76113e-06	-2.06257e-10	-1.02815	3.7205e-05	-2.06257e-10	-0.998817	6.59461e-05	-2.06257e-10	-1.01991
40401984	chr20:40401984:G:A	2.1246e-06	-1.29021	-5.51629e-10	2.77022e-05	-1.29375	-5.51629e-10	5.10524e-05	-1.27589	-5.51629e-10
40402197	chr20:40402197:T:C	1.99685e-06	-1.59052	0.238303	2.78426e-05	-1.59058	0.301882	4.7627e-05	-1.59169	0.246343
40402236	chr20:40402236:G:A	8.12179e-06	-2.06257e-10	0.0507592	0.00010939	-2.06257e-10	0.0796576	0.000195498	-2.06257e-10	0.0668034
40402258	chr20:40402258:G:A	2.16582e-06	-2.06257e-10	-1.27099	2.83607e-05	-2.06257e-10	-1.27026	5.12688e-05	-2.06257e-10	-1.27166
40402712	chr20:40402712:G:A	4.6323e-06	-2.06257e-10	-0.510737	5.874e-05	-2.06257e-10	-0.542139	0.000106004	-2.06257e-10	-0.545272
40402787	chr20:40402787:A:G	2.25874e-06	-1.5596	0.330619	3.02397e-05	-1.54702	0.340915	5.40956e-05	-1.56463	0.346635
40402802	chr20:40402802:AC:A	1.0583e-05	-2.06257e-10	0.315453	0.000118389	-2.06257e-10	0.158714	0.000233734	-2.06257e-10	0.245436
40403112	chr20:40403112:A:G	2.23693e-06	-2.06257e-10	-1.23869	2.8801e-05	-2.06257e-10	-1.25485	5.2666e-05	-2.06257e-10	-1.24478
40403373	chr20:40403373:C:T	2.42297e-06	-1.55891	0.400112	3.21482e-05	-1.55003	0.405122	5.61864e-05	-1.56505	0.384977
40403856	chr20:40403856:G:A	2.33595e-06	-2.06257e-10	-1.19537	3.00161e-05	-2.06257e-10	-1.21353	5.50213e-05	-2.06257e-10	-1.20103
40404016	chr20:40404016:C:T	4.43365e-07	-1.58955	-1.26761	5.92578e-06	-1.56971	-1.26624	1.05199e-05	-1.58985	-1.26563
40404123	chr20:40404123:G:A	7.07685e-07	-1.56073	-0.828818	9.04141e-06	-1.59135	-0.822093	1.68507e-05	-1.57846	-0.805894
40404359	chr20:40404359:G:A	1.83734e-06	-1.56324	0.127764	2.4038e-05	-1.55575	0.120127	4.27652e-05	-1.56928	0.116261
40404579	chr20:40404579:A:AGG	2.88902e-06	-2.06257e-10	-0.982874	3.81566e-05	-2.06257e-10	-0.973562	6.89369e-05	-2.06257e-10	-0.975557
40404580	chr20:40404580:C:A	2.97939e-06	-2.06257e-10	-0.952073	3.93756e-05	-2.06257e-10	-0.942114	7.1149e-05	-2.06257e-10	-0.943972
40404582	chr20:40404582:G:GT	3.05943e-06	-2.06257e-10	-0.925562	4.04275e-05	-2.06257e-10	-0.915749	7.30269e-05	-2.06257e-10	-0.917921
40405118	chr20:40405118:G:A	1.60003e-06	-1.57377	-5.51629e-10	2.10076e-05	-1.57038	-5.51629e-10	3.79912e-05	-1.57139	-5.51629e-10
40405272	chr20:40405272:T:C	4.26911e-06	-2.06257e-10	-0.592387	5.38057e-05	-2.06257e-10	-0.629882	9.92808e-05	-2.06257e-10	-0.610796
40405377	chr20:40405377:G:A	3.40777e-06	-2.06257e-10	-0.817733	4.54447e-05	-2.06257e-10	-0.798764	8.39392e-05	-2.06257e-10	-0.778656
40405748	chr20:40405748:G:T	1.59615e-06	-1.5762	-5.51629e-10	2.09541e-05	-1.57292	-5.51629e-10	3.78962e-05	-1.5739	-5.51629e-10
40406183	chr20:40406183:A:G	1.5967e-06	-1.57586	-5.51629e-10	2.09619e-05	-1.57255	-5.51629e-10	3.791e-05	-1.57353	-5.51629e-10
40406293	chr20:40406293:A:G	3.22881e-06	-2.06257e-10	-0.871678	4.25571e-05	-2.06257e-10	-0.864413	7.69032e-05	-2.06257e-10	-0.8662
40406319	chr20:40406319:G:A	1.58384e-06	-1.58394	-5.51629e-10	2.07736e-05	-1.58158	-5.51629e-10	3.75796e-05	-1.58229	-5.51629e-10
40406769	chr20:40406769:C:T	4.48216e-06	-2.06257e-10	-0.543687	5.8097e-05	-2.06257e-10	-0.553146	0.000105726	-2.06257e-10	-0.547897
40407073	chr20:40407073:G:A	7.98328e-06	-2.06257e-10	0.0335578	0.000107516	-2.06257e-10	0.0623823	0.000192123	-2.06257e-10	0.0493893
40407141	chr20:40407141:A:G	2.98885e-06	-2.06257e-10	-0.948903	3.94763e-05	-2.06257e-10	-0.939561	7.13047e-05	-2.06257e-10	-0.941786
40407179	chr20:40407179:G:A	1.5839e-06	-1.5839	-5.51629e-10	2.07738e-05	-1.58157	-5.51629e-10	3.75788e-05	-1.58231	-5.51629e-10
40407566	chr20:40407566:A:G	2.12832e-06	-1.56194	0.273476	2.8074e-05	-1.55017	0.269759	4.90344e-05	-1.56706	0.250837
40407897	chr20:40407897:A:G	1.01211e-06	-1.58019	-0.451566	1.32587e-05	-1.57375	-0.456849	2.35102e-05	-1.58345	-0.467859
40408031	chr20:40408031:G:A	2.04707e-06	-1.55802	0.230641	2.70196e-05	-1.54563	0.226927	4.71657e-05	-1.5635	0.20842
40408382	chr20:40408382:T:G	2.31609e-06	-2.06257e-10	-1.20391	2.9864e-05	-2.06257e-10	-1.21861	5.55695e-05	-2.06257e-10	-1.19111
40408511	chr20:40408511:C:T	1.58351e-06	-1.58415	-5.51629e-10	2.07674e-05	-1.58188	-5.51629e-10	3.75691e-05	-1.58257	-5.51629e-10
40408699	chr20:40408699:C:T	4.91802e-07	-1.47982	-1.27365	6.80366e-06	-1.42385	-1.27395	1.17912e-05	-1.46844	-1.27295
40408811	chr20:40408811:A:T	1.58367e-06	-1.58405	-5.51629e-10	2.07697e-05	-1.58177	-5.51629e-10	3.75732e-05	-1.58246	-5.51629e-10
40408961	chr20:40408961:A:T	5.57472e-06	-2.06257e-10	-0.32555	7.34641e-05	-2.06257e-10	-0.318463	0.000136219	-2.06257e-10	-0.294486
40409090	chr20:40409090:C:T	1.64829e-06	-1.54406	-5.51629e-10	2.08965e-05	-1.57568	-5.51629e-10	3.84315e-05	-1.55987	-5.51629e-10
40409324	chr20:40409324:T:G	1.58307e-06	-1.58442	-5.51629e-10	2.07609e-05	-1.58219	-5.51629e-10	3.75578e-05	-1.58287	-5.51629e-10
40409445	chr20:40409445:C:T	2.15729e-06	-2.06257e-10	-1.27494	2.82265e-05	-2.06257e-10	-1.275	5.10987e-05	-2.06257e-10	-1.27499
40409950	chr20:40409950:A:G	1.58524e-06	-1.58305	-5.51629e-10	2.07912e-05	-1.58073	-5.51629e-10	3.76093e-05	-1.5815	-5.51629e-10
40410012	chr20:40410012:C:T	2.28798e-06	-2.06257e-10	-1.21612	2.98215e-05	-2.06257e-10	-1.22003	5.42679e-05	-2.06257e-10	-1.21482
40410173	chr20:40410173:A:G	1.57723e-06	-1.58812	-5.51629e-10	2.06698e-05	-1.58659	-5.51629e-10	3.74002e-05	-1.58707	-5.51629e-10
40410188	chr20:40410188:C:T	1.70375e-06	-0.981687	-0.529275	3.09772e-05	-0.661138	-0.520872	4.07622e-05	-0.957847	-0.543147
40410471	chr20:40410471:C:T	8.52352e-07	-1.59169	-0.611856	1.14646e-05	-1.58253	-0.593467	2.11077e-05	-1.59143	-0.567684
40410643	chr20:40410643:T:C	2.24109e-06	-0.75651	-0.48032	3.62937e-05	-0.566179	-0.457437	5.0502e-05	-0.811543	-0.475192
40410689	chr20:40410689:C:T	2.16039e-06	-2.06257e-10	-1.2735	2.82377e-05	-2.06257e-10	-1.2746	5.11657e-05	-2.06257e-10	-1.27368
40410820	chr20:40410820:C:T	1.57162e-06	-1.59168	-5.51629e-10	2.05688e-05	-1.59148	-5.51629e-10	3.72972e-05	-1.58983	-5.51629e-10
40411175	chr20:40411175:G:A	1.99025e-06	-1.03578	-0.31975	3.0307e-05	-0.878163	-0.325717	4.36986e-05	-1.08693	-0.344507
40411346	chr20:40411346:G:A	2.10644e-06	-1.04784	-0.250952	3.24989e-05	-0.898909	-0.235147	4.67905e-05	-1.10221	-0.260854
40411948	chr20:40411948:G:A	4.51154e-07	-1.58886	-1.25088	5.94399e-06	-1.58104	-1.25184	1.06327e-05	-1.59167	-1.25314
40411955	chr20:40411955:C:T	2.3061e-06	-2.06257e-10	-1.20823	3.0281e-05	-2.06257e-10	-1.20474	5.46973e-05	-2.06257e-10	-1.20693
40412113	chr20:40412113:C:T	1.58201e-06	-1.58509	-5.51629e-10	2.07396e-05	-1.58322	-5.51629e-10	3.7521e-05	-1.58385	-5.51629e-10
40412130	chr20:40412130:A:G	2.16082e-06	-2.06257e-10	-1.2733	2.82449e-05	-2.06257e-10	-1.27435	5.11769e-05	-2.06257e-10	-1.27346
40412512	chr20:40412512:G:A	1.60313e-06	-1.57183	-5.51629e-10	2.10367e-05	-1.56899	-5.51629e-10	3.80689e-05	-1.56935	-5.51629e-10
40412639	chr20:40412639:C:T	1.59001e-06	-1.58005	-5.51629e-10	2.08622e-05	-1.57732	-5.51629e-10	3.77375e-05	-1.57809	-5.51629e-10
40412850	chr20:40412850:G:A	2.26215e-06	-2.06257e-10	-1.22747	2.93844e-05	-2.06257e-10	-1.2348	5.35541e-05	-2.06257e-10	-1.22806
40412954	chr20:40412954:G:T	9.49289e-07	-1.57785	-0.517987	1.28944e-05	-1.52551	-0.532953	2.2432e-05	-1.56687	-0.531396
40413153	chr20:40413153:C:A	1.93295e-06	-1.53699	0.152242	2.54475e-05	-1.5215	0.142856	4.42076e-05	-1.54383	0.123977
40413267	chr20:40413267:A:G	2.2464e-06	-2.06257e-10	-1.23446	2.92299e-05	-2.06257e-10	-1.24007	5.30993e-05	-2.06257e-10	-1.23658
40413284	chr20:40413284:A:G	5.76893e-06	-2.06257e-10	-0.291305	7.60331e-05	-2.06257e-10	-0.284092	0.000141042	-2.06257e-10	-0.25969
40413422	chr20:40413422:AAAC:A	3.6244e-05	1.54648	-5.51629e-10	0.000465578	1.52802	-5.51629e-10	0.000829264	1.51179	-5.51629e-10
40413559	chr20:40413559:C:T	3.52887e-06	-2.06257e-10	-0.782813	4.88837e-05	-2.06257e-10	-0.725817	8.75377e-05	-2.06257e-10	-0.736679
40413735	chr20:40413735:TC:T	2.40672e-06	-2.06257e-10	-1.16553	3.11352e-05	-2.06257e-10	-1.17692	5.69509e-05	-2.06257e-10	-1.16656
40413954	chr20:40413954:A:C	2.35431e-06	-2.06257e-10	-1.18754	3.07415e-05	-2.06257e-10	-1.18965	5.60239e-05	-2.06257e-10	-1.18297
40414014	chr20:40414014:C:T	3.2734e-06	-2.06257e-10	-0.857962	4.36756e-05	-2.06257e-10	-0.83847	8.05865e-05	-2.06257e-10	-0.819417
40414658	chr20:40414658:A:T	2.63285e-06	-2.06257e-10	-1.07573	3.39161e-05	-2.06257e-10	-1.09137	6.13771e-05	-2.06257e-10	-1.09171
40415318	chr20:40415318:T:C	2.53057e-06	-1.11535	-5.51629e-10	3.411e-05	-1.08567	-5.51629e-10	5.85281e-05	-1.13924	-5.51629e-10
40415556	chr20:40415556:G:A	1.56459e-06	-1.40503	-0.19114	2.26625e-05	-1.34157	-0.152983	3.81261e-05	-1.39664	-0.171206
40416364	chr20:40416364:A:G	1.59479e-06	-1.10826	-0.468784	2.43066e-05	-0.965949	-0.458561	3.54079e-05	-1.15856	-0.483256
40416970	chr20:40416970:G:A	6.72306e-07	-1.4068	-1.03403	1.0278e-05	-1.22128	-1.06397	1.66105e-05	-1.35363	-1.04508
40417037	chr20:40417037:A:G	4.23134e-06	-2.06257e-10	-0.601273	5.54023e-05	-2.06257e-10	-0.600639	9.94931e-05	-2.06257e-10	-0.60866
40417463	chr20:40417463:A:G	8.26357e-07	-1.47628	-0.758239	1.3159e-05	-1.35774	-0.680416	2.0883e-05	-1.45269	-0.717126
40417549	chr20:40417549:C:T	2.65542e-06	-2.06257e-10	-1.06719	3.55109e-05	-2.06257e-10	-1.04542	6.44374e-05	-2.06257e-10	-1.04305
40417723	chr20:40417723:C:T	2.9722e-06	-2.06257e-10	-0.954488	3.92902e-05	-2.06257e-10	-0.944286	7.09332e-05	-2.06257e-10	-0.94701
40417905	chr20:40417905:T:C	2.66863e-06	-2.06257e-10	-1.06222	3.46443e-05	-2.06257e-10	-1.07013	6.39367e-05	-2.06257e-10	-1.05085
40417913	chr20:40417913:A:T	2.27513e-06	-2.06257e-10	-1.22176	2.92259e-05	-2.06257e-10	-1.2402	5.38612e-05	-2.06257e-10	-1.22234
40418146	chr20:40418146:C:T	4.3397e-06	-0.575986	-5.51629e-10	5.65963e-05	-0.579317	-5.51629e-10	0.000102664	-0.577284	-5.51629e-10
40418266	chr20:40418266:T:G	1.5791e-06	-1.58693	-5.51629e-10	2.06989e-05	-1.58518	-5.51629e-10	3.74519e-05	-1.58569	-5.51629e-10
40418471	chr20:40418471:A:T	1.58896e-06	-1.58071	-5.51629e-10	2.08463e-05	-1.57808	-5.51629e-10	3.77112e-05	-1.57879	-5.51629e-10
40418473	chr20:40418473:T:G	1.84775e-05	0.872762	-5.51629e-10	0.000167584	0.506226	-5.51629e-10	0.000424757	0.842768	-5.51629e-10
40418676	chr20:40418676:T:C	4.47899e-07	-1.57281	-1.27417	5.75235e-06	-1.59144	-1.27421	1.04771e-05	-1.5851	-1.27446
40418753	chr20:40418753:G:A	9.02558e-07	-1.29227	-0.854047	1.49344e-05	-1.10095	-0.810647	2.22699e-05	-1.25729	-0.848224
40418901	chr20:40418901:C:G	2.87844e-06	-2.06257e-10	-0.986542	3.80087e-05	-2.06257e-10	-0.977445	6.86273e-05	-2.06257e-10	-0.980058
40419008	chr20:40419008:TA:T	1.59315e-06	-1.57808	-5.51629e-10	2.09085e-05	-1.5751	-5.51629e-10	3.78191e-05	-1.57593	-5.51629e-10
40419531	chr20:40419531:T:C	2.49448e-06	-2.06257e-10	-1.12971	3.23243e-05	-2.06257e-10	-1.13944	5.88733e-05	-2.06257e-10	-1.13336
40419545	chr20:40419545:A:C	1.60048e-06	-1.57349	-5.51629e-10	2.10126e-05	-1.57014	-5.51629e-10	3.80052e-05	-1.57102	-5.51629e-10
40419898	chr20:40419898:G:A	1.5799e-06	-1.58643	-5.51629e-10	2.07113e-05	-1.58458	-5.51629e-10	3.74724e-05	-1.58514	-5.51629e-10
40420999	chr20:40420999:G:A	7.98758e-07	-1.43406	-0.834432	1.31795e-05	-1.27033	-0.766265	2.00979e-05	-1.40027	-0.807866
40421057	chr20:40421057:A:G	2.6243e-06	-1.0688	-0.0101749	3.98968e-05	-0.920419	-0.00854357	5.7482e-05	-1.12076	-0.0365149
40421409	chr20:40421409:A:T	4.48689e-06	-2.06257e-10	-0.542631	5.68697e-05	-2.06257e-10	-0.574498	0.000103703	-2.06257e-10	-0.567213
40421416	chr20:40421416:T:C	1.76005e-06	-1.42366	-0.0547917	2.63373e-05	-1.31823	-0.026049	4.61818e-05	-1.3643	-0.0118583
40421706	chr20:40421706:C:T	7.23416e-07	-1.47506	-0.892507	1.16601e-05	-1.3305	-0.828592	1.80862e-05	-1.44607	-0.867528
40422153	chr20:40422153:A:T	1.58095e-06	-1.58577	-5.51629e-10	2.07273e-05	-1.58381	-5.51629e-10	3.75002e-05	-1.5844	-5.51629e-10
40422256	chr20:40422256:T:C	6.32873e-07	-1.58491	-0.916369	8.04731e-06	-1.58273	-0.947188	1.51034e-05	-1.59169	-0.902134
40422464	chr20:40422464:T:C	4.44508e-07	-1.5805	-1.27408	5.7652e-06	-1.58929	-1.27413	1.04332e-05	-1.58937	-1.27439
40422481	chr20:40422481:A:T	2.49434e-06	-2.06257e-10	-1.12977	3.23228e-05	-2.06257e-10	-1.13949	5.88706e-05	-2.06257e-10	-1.13341
40422572	chr20:40422572:C:T	1.59937e-06	-1.43541	-0.13877	2.37944e-05	-1.33242	-0.113392	4.1891e-05	-1.37721	-0.0964712
40422809	chr20:40422809:CA:C	2.02152e-05	0.962644	-5.51629e-10	0.000390373	1.35184	-5.51629e-10	0.000557215	1.1142	-5.51629e-10
40422811	chr20:40422811:A:G	6.22243e-06	-2.06257e-10	-0.215632	8.47338e-05	-2.06257e-10	-0.175745	0.000146858	-2.06257e-10	-0.219279
40422849	chr20:40422849:T:C	1.59325e-06	-1.57802	-5.51629e-10	2.14288e-05	-1.55052	-5.51629e-10	3.78455e-05	-1.57524	-5.51629e-10
40423192	chr20:40423192:A:T	1.20415e-05	-2.06257e-10	0.444565	0.000133148	-2.06257e-10	0.276199	0.000263659	-2.06257e-10	0.365907
40423265	chr20:40423265:A:C	6.18433e-07	-1.39323	-1.13113	9.58254e-06	-1.2003	-1.15502	1.53256e-05	-1.33695	-1.14228
40423486	chr20:40423486:G:A	1.48735e-06	-1.58951	-0.0572891	1.88137e-05	-1.58742	-0.0932528	3.57713e-05	-1.59112	-0.040484
40423565	chr20:40423565:G:C	1.39454e-06	-0.455169	-1.25606	2.20713e-05	-0.253871	-1.26711	3.324e-05	-0.445324	-1.25967
40423885	chr20:40423885:G:T	1.53854e-06	-1.5361	-0.0768579	2.03512e-05	-1.52051	-0.081612	3.53165e-05	-1.54323	-0.101165
40424006	chr20:40424006:T:C	4.58125e-07	-1.56712	-1.25729	5.84462e-06	-1.59009	-1.25965	1.06925e-05	-1.57831	-1.2609
40424258	chr20:40424258:A:G	2.23343e-06	-2.06257e-10	-1.24025	2.93921e-05	-2.06257e-10	-1.23453	5.41505e-05	-2.06257e-10	-1.21698
40424292	chr20:40424292:G:T	6.55504e-06	-2.06257e-10	-0.163558	8.61586e-05	-2.06257e-10	-0.15907	0.000160641	-2.06257e-10	-0.129575
40424316	chr20:40424316:A:G	7.96638e-06	-2.06257e-10	0.0314379	0.000109492	-2.06257e-10	0.0805953	0.000187285	-2.06257e-10	0.0238832
40424768	chr20:40424768:C:T	3.54013e-06	-2.06257e-10	-0.779628	4.6501e-05	-2.06257e-10	-0.775786	8.41665e-05	-2.06257e-10	-0.775951
40424851	chr20:40424851:G:A	8.78579e-07	-1.30515	-0.868093	1.44785e-05	-1.11693	-0.825666	2.16506e-05	-1.27103	-0.862687
40424914	chr20:40424914:G:A	3.60091e-06	-0.762604	-5.51629e-10	5.36634e-05	-0.632529	-5.51629e-10	9.08039e-05	-0.700045	-5.51629e-10
40425020	chr20:40425020:T:A	2.82717e-06	-2.06257e-10	-1.00452	3.73091e-05	-2.06257e-10	-0.996024	6.73747e-05	-2.06257e-10	-0.998479
40425087	chr20:40425087:A:G	9.3448e-07	-1.49681	-0.614745	1.14773e-05	-1.45439	-0.720492	2.08133e-05	-1.50625	-0.666906
40425202	chr20:40425202:C:T	2.16986e-05	-2.06257e-10	1.03346	0.000292092	-2.06257e-10	1.06181	0.000497486	-2.06257e-10	1.00082
40425460	chr20:40425460:G:A	7.61451e-06	-2.06257e-10	-0.0137361	0.000105238	-2.06257e-10	0.040969	0.000179188	-2.06257e-10	-0.020313
40425626	chr20:40425626:G:C	2.63611e-06	-1.0595	-0.0149878	4.0146e-05	-0.909539	-0.0131973	5.7752e-05	-1.11149	-0.0410998
40425639	chr20:40425639:C:G	1.60959e-06	-1.56782	-5.51629e-10	2.06463e-05	-1.58772	-5.51629e-10	3.77208e-05	-1.57854	-5.51629e-10
40426180	chr20:40426180:T:C	4.53389e-07	-1.56816	-1.26664	5.79365e-06	-1.59026	-1.26824	1.06006e-05	-1.57878	-1.26906
40426194	chr20:40426194:C:T	6.59952e-06	-2.06257e-10	-0.156794	8.67881e-05	-2.06257e-10	-0.151791	0.000161842	-2.06257e-10	-0.122125
40426392	chr20:40426392:A:G	4.52574e-07	-1.57008	-1.26652	5.79168e-06	-1.59071	-1.26813	1.05867e-05	-1.58019	-1.26896
40426760	chr20:40426760:C:T	4.51679e-07	-1.5681	-1.27047	5.7692e-06	-1.5917	-1.27102	1.05372e-05	-1.58224	-1.2716
40427455	chr20:40427455:C:T	4.44682e-07	-1.58054	-1.27365	5.75113e-06	-1.59159	-1.27427	1.0451e-05	-1.58751	-1.27454
40427729	chr20:40427729:G:C	7.48227e-07	-1.36764	-0.966205	1.15992e-05	-1.16756	-0.996762	1.87893e-05	-1.31003	-0.965429
40427978	chr20:40427978:G:A	2.25617e-06	-2.06257e-10	-1.23012	2.96604e-05	-2.06257e-10	-1.22545	5.32789e-05	-2.06257e-10	-1.23321
40428244	chr20:40428244:C:T	1.81487e-06	-1.22207	-0.225707	2.58826e-05	-1.11049	-0.251195	4.14526e-05	-1.27277	-0.211427
40428993	chr20:40428993:A:G	3.63386e-06	-2.06257e-10	-0.753496	4.28987e-05	-2.06257e-10	-0.856419	8.25243e-05	-2.06257e-10	-0.795655
40429067	chr20:40429067:T:G	4.80527e-06	-2.06257e-10	-0.474079	6.08618e-05	-2.06257e-10	-0.506654	0.000111063	-2.06257e-10	-0.498647
40429152	chr20:40429152:G:A	6.39687e-07	-1.33208	-1.15849	1.02651e-05	-1.15364	-1.13287	1.56407e-05	-1.3009	-1.15797
40429312	chr20:40429312:G:A	2.83122e-06	-1.00308	-5.51629e-10	3.49578e-05	-1.06112	-5.51629e-10	6.2813e-05	-1.06859	-5.51629e-10
40429852	chr20:40429852:T:C	4.34814e-06	-2.06257e-10	-0.574044	6.06442e-05	-2.06257e-10	-0.510236	0.00010826	-2.06257e-10	-0.524213
40429903	chr20:40429903:C:T	5.91336e-06	-2.06257e-10	-0.266578	7.82222e-05	-2.06257e-10	-0.255707	0.000145667	-2.06257e-10	-0.227423
40430580	chr20:40430580:G:A	6.02178e-07	-1.40806	-1.14294	8.00063e-06	-1.35187	-1.18387	1.37932e-05	-1.42168	-1.1629
40430847	chr20:40430847:C:T	7.79172e-07	-1.47299	-0.820326	9.87977e-06	-1.43001	-0.894762	1.77475e-05	-1.48637	-0.846132
40431449	chr20:40431449:G:A	2.40429e-06	-1.16654	-5.51629e-10	3.03105e-05	-1.20376	-5.51629e-10	5.65185e-05	-1.17418	-5.51629e-10
40431851	chr20:40431851:T:C	2.62411e-06	-2.06257e-10	-1.07905	3.39231e-05	-2.06257e-10	-1.09116	6.18825e-05	-2.06257e-10	-1.08351
40432272	chr20:40432272:A:C	1.39174e-06	-1.57857	-0.134669	1.8909e-05	-1.56686	-0.108766	3.30024e-05	-1.57027	-0.141894
40432418	chr20:40432418:G:A	2.25884e-06	-2.06257e-10	-1.22894	2.90558e-05	-2.06257e-10	-1.24604	5.34749e-05	-2.06257e-10	-1.22954
40432775	chr20:40432775:C:T	2.85048e-06	-0.996305	-5.51629e-10	3.78828e-05	-0.980762	-5.51629e-10	7.03177e-05	-0.955724	-5.51629e-10
40433960	chr20:40433960:T:C	6.43216e-06	-2.06257e-10	-0.182482	8.51827e-05	-2.06257e-10	-0.170462	0.000158662	-2.06257e-10	-0.141973
40434046	chr20:40434046:C:T	5.41052e-07	-1.43545	-1.22258	8.28922e-06	-1.26465	-1.23566	1.34313e-05	-1.38805	-1.22311
40434744	chr20:40434744:G:A	2.18511e-06	-2.06257e-10	-1.26213	2.83859e-05	-2.06257e-10	-1.26937	5.1735e-05	-2.06257e-10	-1.26261
40435149	chr20:40435149:T:C	2.72079e-06	-2.06257e-10	-1.04287	3.59342e-05	-2.06257e-10	-1.03357	6.48445e-05	-2.06257e-10	-1.03676
40435309	chr20:40435309:G:C	2.32513e-06	-2.06257e-10	-1.20002	2.99768e-05	-2.06257e-10	-1.21484	5.58184e-05	-2.06257e-10	-1.18664
40435349	chr20:40435349:G:A	1.12513e-06	-1.28512	-0.64077	1.62807e-05	-1.18472	-0.640555	2.75442e-05	-1.25673	-0.636225
40435364	chr20:40435364:CT:C	3.55749e-06	-2.06257e-10	-0.774736	4.75494e-05	-2.06257e-10	-0.753491	8.70237e-05	-2.06257e-10	-0.742567
40435454	chr20:40435454:C:G	1.34205e-06	-1.57483	-0.174764	1.707e-05	-1.57001	-0.207927	3.21459e-05	-1.5805	-0.157962
40435915	chr20:40435915:T:C	1.97285e-06	-1.36431	-5.51629e-10	2.63496e-05	-1.34381	-5.51629e-10	4.60161e-05	-1.37976	-5.51629e-10
40436122	chr20:40436122:T:G	2.16604e-06	-2.06257e-10	-1.27089	2.83669e-05	-2.06257e-10	-1.27004	5.12831e-05	-2.06257e-10	-1.27139
40436176	chr20:40436176:G:T	2.38259e-06	-2.06257e-10	-1.1756	3.09229e-05	-2.06257e-10	-1.18376	5.62552e-05	-2.06257e-10	-1.17885
40436382	chr20:40436382:T:G	2.69734e-05	-2.06257e-10	1.25106	0.000352162	-2.06257e-10	1.24883	0.00062501	-2.06257e-10	1.22902
40436563	chr20:40436563:C:A	1.02392e-06	-1.08647	-0.933683	1.49396e-05	-0.955835	-0.95541	2.57251e-05	-1.03615	-0.925135
40437052	chr20:40437052:A:G	3.58907e-06	-0.919169	0.153272	5.7204e-05	-0.751002	0.182365	8.14192e-05	-0.981033	0.171897
40437272	chr20:40437272:A:T	2.16141e-06	-2.06257e-10	-1.27303	2.8269e-05	-2.06257e-10	-1.27349	5.12094e-05	-2.06257e-10	-1.27283
40437469	chr20:40437469:A:T	2.86681e-06	-0.990593	-5.51629e-10	3.74312e-05	-0.992757	-5.51629e-10	6.96602e-05	-0.96512	-5.51629e-10
40437478	chr20:40437478:A:C	2.38525e-06	-2.06257e-10	-1.17449	3.06563e-05	-2.06257e-10	-1.19242	5.73429e-05	-2.06257e-10	-1.1597
40438022	chr20:40438022:T:C	4.85782e-07	-1.49151	-1.27428	5.89067e-06	-1.56751	-1.27437	1.11109e-05	-1.5267	-1.27412
40438200	chr20:40438200:C:T	2.2115e-06	-2.06257e-10	-1.25012	2.89865e-05	-2.06257e-10	-1.24843	5.23427e-05	-2.06257e-10	-1.25094
40438275	chr20:40438275:G:A	9.46981e-07	-1.54351	-0.554757	1.34183e-05	-1.43251	-0.586129	2.38922e-05	-1.51485	-0.52035
40438861	chr20:40438861:C:T	6.14322e-07	-1.27254	-1.25849	8.83604e-06	-1.17895	-1.25747	1.47672e-05	-1.25581	-1.26052
40439565	chr20:40439565:C:T	6.65371e-06	-2.06257e-10	-0.148617	9.25112e-05	-2.06257e-10	-0.0879302	0.000157731	-2.06257e-10	-0.147858
40439634	chr20:40439634:G:A	2.19109e-06	-2.06257e-10	-1.25939	2.88217e-05	-2.06257e-10	-1.25413	5.2268e-05	-2.06257e-10	-1.25236
40439732	chr20:40439732:T:C	4.74014e-07	-1.58576	-1.20455	6.1676e-06	-1.58493	-1.21102	1.1185e-05	-1.59106	-1.20311
40440355	chr20:40440355:A:G	8.78132e-06	0.128835	-5.51629e-10	0.000157592	0.444752	-5.51629e-10	0.000233227	0.243262	-5.51629e-10
40440450	chr20:40440450:G:A	7.23574e-06	-2.06257e-10	-0.0647589	0.000100848	-2.06257e-10	-0.00164524	0.000171617	-2.06257e-10	-0.0634824
40440528	chr20:40440528:A:G	1.57434e-06	-1.58996	-5.51629e-10	2.06231e-05	-1.58885	-5.51629e-10	3.73206e-05	-1.5892	-5.51629e-10
40441426	chr20:40441426:T:C	3.61748e-06	-2.06257e-10	-0.758015	4.79105e-05	-2.06257e-10	-0.745925	8.62492e-05	-2.06257e-10	-0.751507
40441439	chr20:40441439:G:C	3.46185e-06	-2.06257e-10	-0.801987	4.53955e-05	-2.06257e-10	-0.799847	8.22633e-05	-2.06257e-10	-0.798822
40442058	chr20:40442058:G:C	7.28698e-07	-1.50219	-0.858097	1.00003e-05	-1.48767	-0.824971	1.73008e-05	-1.49965	-0.85834
40442248	chr20:40442248:T:G	2.64035e-06	-2.06257e-10	-1.07288	3.48122e-05	-2.06257e-10	-1.06529	6.26424e-05	-2.06257e-10	-1.0713
40442345	chr20:40442345:G:T	4.68053e-07	-1.59164	-1.21133	6.23993e-06	-1.57091	-1.21338	1.11667e-05	-1.58789	-1.20792
40442595	chr20:40442595:G:T	4.1972e-06	-2.06257e-10	-0.609373	5.67095e-05	-2.06257e-10	-0.577318	0.000102853	-2.06257e-10	-0.575449
40442774	chr20:40442774:T:C	7.79181e-06	-2.06257e-10	0.00928199	0.000101099	-2.06257e-10	0.000843953	0.000188457	-2.06257e-10	0.0301234
40443053	chr20:40443053:G:C	2.25173e-06	-2.06257e-10	-1.23209	2.89385e-05	-2.06257e-10	-1.25009	5.32099e-05	-2.06257e-10	-1.2345
40443815	chr20:40443815:C:T	2.5064e-06	-2.06257e-10	-1.12494	3.29854e-05	-2.06257e-10	-1.1192	5.93327e-05	-2.06257e-10	-1.12559
40443849	chr20:40443849:G:A	9.47558e-06	-2.06257e-10	0.204927	0.000125263	-2.06257e-10	0.215154	0.000231608	-2.06257e-10	0.236298
40444349	chr20:40444349:G:A	7.52221e-07	-1.58996	-0.73856	1.01262e-05	-1.59147	-0.708661	1.83001e-05	-1.58692	-0.714921
40444906	chr20:40444906:C:T	1.13523e-06	-0.868544	-1.04842	1.6036e-05	-0.79783	-1.04259	2.75698e-05	-0.846114	-1.04591
40445625	chr20:40445625:G:A	1.83245e-05	-2.06257e-10	0.864447	0.000255645	-2.06257e-10	0.92853	0.000459858	-2.06257e-10	0.922169
40445818	chr20:40445818:G:A	2.3612e-06	-2.06257e-10	-1.18462	3.0634e-05	-2.06257e-10	-1.19315	5.53342e-05	-2.06257e-10	-1.19536
40446040	chr20:40446040:T:C	2.49181e-06	-2.06257e-10	-1.13078	3.29314e-05	-2.06257e-10	-1.12083	5.95379e-05	-2.06257e-10	-1.12214
40446085	chr20:40446085:C:T	2.45174e-06	-1.14699	-5.51629e-10	3.53781e-05	-1.04917	-5.51629e-10	6.09528e-05	-1.09865	-5.51629e-10
40446406	chr20:40446406:G:A	6.03149e-07	-1.27513	-1.27425	6.70887e-06	-1.43964	-1.27219	1.3331e-05	-1.34531	-1.27334
40446583	chr20:40446583:G:A	5.294e-07	-1.50842	-1.17138	6.4146e-06	-1.57718	-1.1795	1.20699e-05	-1.54678	-1.17125
40446789	chr20:40446789:C:T	2.1866e-06	-2.06257e-10	-1.26145	2.89513e-05	-2.06257e-10	-1.24965	5.17758e-05	-2.06257e-10	-1.26183
40447370	chr20:40447370:TC:T	2.69988e-06	-2.06257e-10	-1.05059	3.48057e-05	-2.06257e-10	-1.06548	6.35557e-05	-2.06257e-10	-1.05683
40447528	chr20:40447528:G:A	3.12036e-06	-2.06257e-10	-0.905844	4.13305e-05	-2.06257e-10	-0.893659	7.43327e-05	-2.06257e-10	-0.900196
40448761	chr20:40448761:G:A	1.65216e-06	-1.54171	-5.51629e-10	2.20791e-05	-1.52063	-5.51629e-10	3.85986e-05	-1.55553	-5.51629e-10
40448942	chr20:40448942:G:T	1.12522e-06	-0.66129	-1.26453	1.18381e-05	-0.873913	-1.27002	2.43595e-05	-0.751256	-1.26457
40448970	chr20:40448970:A:G	1.40594e-06	-0.428139	-1.27495	1.46101e-05	-0.659279	-1.27427	3.0068e-05	-0.530254	-1.27503
40449186	chr20:40449186:G:C	1.21298e-06	-0.580037	-1.27068	1.28756e-05	-0.796266	-1.26366	2.61256e-05	-0.676549	-1.26928
40449699	chr20:40449699:A:C	1.68493e-06	-1.52207	-5.51629e-10	2.21999e-05	-1.51517	-5.51629e-10	4.00632e-05	-1.51829	-5.51629e-10
40449902	chr20:40449902:C:T	0.000127169	2.80172	-5.51629e-10	0.00254051	3.22486	-5.51629e-10	0.00272135	2.70014	-5.51629e-10
40450129	chr20:40450129:C:T	5.24745e-06	-2.06257e-10	-0.386049	7.02892e-05	-2.06257e-10	-0.362642	0.000128576	-2.06257e-10	-0.35223
40450366	chr20:40450366:G:GT	7.34445e-06	-2.06257e-10	-0.0498468	9.57807e-05	-2.06257e-10	-0.0531992	0.000172461	-2.06257e-10	-0.0585763
40450650	chr20:40450650:C:T	2.21093e-06	-2.06257e-10	-1.25038	2.91943e-05	-2.06257e-10	-1.24129	5.25346e-05	-2.06257e-10	-1.24728
40450744	chr20:40450744:T:C	2.27056e-06	-2.06257e-10	-1.22376	2.97365e-05	-2.06257e-10	-1.22289	5.33354e-05	-2.06257e-10	-1.23215
40450841	chr20:40450841:C:G	7.05395e-06	-2.06257e-10	-0.0902041	9.24976e-05	-2.06257e-10	-0.0880779	0.000164812	-2.06257e-10	-0.103941
40451067	chr20:40451067:A:G	1.91321e-06	-1.39501	-5.51629e-10	2.6205e-05	-1.34931	-5.51629e-10	4.68451e-05	-1.3619	-5.51629e-10
40451822	chr20:40451822:A:G	2.17945e-06	-2.06257e-10	-1.26472	2.82509e-05	-2.06257e-10	-1.27413	5.13434e-05	-2.06257e-10	-1.27021
40451849	chr20:40451849:G:T	4.80039e-06	-2.06257e-10	-0.475094	6.27741e-05	-2.06257e-10	-0.475717	0.000115161	-2.06257e-10	-0.462415
40452013	chr20:40452013:G:A	1.68743e-06	-1.52059	-5.51629e-10	2.22367e-05	-1.51352	-5.51629e-10	4.01281e-05	-1.51667	-5.51629e-10
40452220	chr20:40452220:T:C	8.94996e-06	-2.06257e-10	0.147857	0.000116586	-2.06257e-10	0.143365	0.000211842	-2.06257e-10	0.147095
40452724	chr20:40452724:GT:G	4.40351e-06	-2.06257e-10	-0.561389	5.75495e-05	-2.06257e-10	-0.562616	0.000105461	-2.06257e-10	-0.550405
40452801	chr20:40452801:T:C	8.20491e-06	-2.06257e-10	0.0609406	0.000106109	-2.06257e-10	0.0492084	0.000198747	-2.06257e-10	0.0832865
40453212	chr20:40453212:C:T	3.06248e-05	-2.06257e-10	1.37802	0.000412184	-2.06257e-10	1.40621	0.000725125	-2.06257e-10	1.3776
40453647	chr20:40453647:G:C	2.37382e-06	-2.06257e-10	-1.17929	3.12869e-05	-2.06257e-10	-1.17206	5.64401e-05	-2.06257e-10	-1.17557
40453668	chr20:40453668:A:G	1.82102e-06	-0.200167	-1.24423	1.80772e-05	-0.466101	-1.25451	3.83681e-05	-0.3185	-1.24302
40453735	chr20:40453735:C:T	2.24668e-06	-2.06257e-10	-1.23434	2.97176e-05	-2.06257e-10	-1.22352	5.34311e-05	-2.06257e-10	-1.23036
40454051	chr20:40454051:G:T	2.2677e-06	-2.06257e-10	-1.22503	2.99407e-05	-2.06257e-10	-1.21604	5.38434e-05	-2.06257e-10	-1.22267
40454084	chr20:40454084:A:G	2.24666e-06	-2.06257e-10	-1.23435	2.91892e-05	-2.06257e-10	-1.24146	5.26569e-05	-2.06257e-10	-1.24495
40454137	chr20:40454137:T:A	2.18927e-06	-2.06257e-10	-1.26022	2.87904e-05	-2.06257e-10	-1.25522	5.19351e-05	-2.06257e-10	-1.25875
40454327	chr20:40454327:T:C	6.84281e-07	-1.51028	-0.912902	8.59868e-06	-1.57537	-0.888277	1.60235e-05	-1.54404	-0.890652
40454502	chr20:40454502:A:T	1.0123e-05	0.271019	-5.51629e-10	0.000167575	0.506173	-5.51629e-10	0.000216321	0.168017	-5.51629e-10
40454512	chr20:40454512:AG:A	2.42046e-06	-2.06257e-10	-1.15983	3.14054e-05	-2.06257e-10	-1.16828	5.68642e-05	-2.06257e-10	-1.16808
40454720	chr20:40454720:A:G	4.82752e-06	-2.06257e-10	-0.469458	6.61969e-05	-2.06257e-10	-0.422626	0.000118491	-2.06257e-10	-0.43391
40455924	chr20:40455924:C:T	5.50031e-06	-2.06257e-10	-0.338986	6.98387e-05	-2.06257e-10	-0.369071	0.000127293	-2.06257e-10	-0.362257
40456879	chr20:40456879:T:C	2.43049e-06	-2.06257e-10	-1.1557	3.15929e-05	-2.06257e-10	-1.16233	5.75695e-05	-2.06257e-10	-1.15576
40457853	chr20:40457853:C:T	2.20599e-06	-2.06257e-10	-1.25261	2.85586e-05	-2.06257e-10	-1.2633	5.21621e-05	-2.06257e-10	-1.25439
40458355	chr20:40458355:G:T	1.66237e-06	-1.31182	-0.223731	2.36619e-05	-1.19258	-0.258817	3.9681e-05	-1.30039	-0.227482
40458380	chr20:40458380:G:GT	1.85918e-06	-1.42366	-5.51629e-10	2.47755e-05	-1.4054	-5.51629e-10	4.43641e-05	-1.41632	-5.51629e-10
40458461	chr20:40458461:T:C	2.23994e-06	-1.23734	-5.51629e-10	3.28951e-05	-1.12194	-5.51629e-10	5.63844e-05	-1.17655	-5.51629e-10
40458589	chr20:40458589:T:C	7.78966e-06	-2.06257e-10	0.00900537	0.000102117	-2.06257e-10	0.0108555	0.000178401	-2.06257e-10	-0.0247141
40458855	chr20:40458855:A:G	2.55641e-06	-2.06257e-10	-1.10519	3.2562e-05	-2.06257e-10	-1.13211	6.09896e-05	-2.06257e-10	-1.09805
40459038	chr20:40459038:T:A	6.53929e-06	-2.06257e-10	-0.165964	8.60376e-05	-2.06257e-10	-0.160476	0.000150718	-2.06257e-10	-0.193337
40459402	chr20:40459402:C:T	8.27016e-06	-2.06257e-10	0.0688623	0.000108492	-2.06257e-10	0.0714172	0.000189405	-2.06257e-10	0.0351421
40459660	chr20:40459660:C:T	6.53929e-06	-2.06257e-10	-0.165964	8.60376e-05	-2.06257e-10	-0.160476	0.000150718	-2.06257e-10	-0.193337
40459896	chr20:40459896:G:T	2.0819e-06	-0.971629	-0.338881	3.32485e-05	-0.740805	-0.370444	5.15658e-05	-0.925243	-0.340646
40460340	chr20:40460340:CAGAT:C	2.56479e-06	-2.06257e-10	-1.10191	3.17272e-05	-2.06257e-10	-1.15808	5.88455e-05	-2.06257e-10	-1.13383
40460758	chr20:40460758:G:A	7.06541e-06	-2.06257e-10	-0.0885801	9.19466e-05	-2.06257e-10	-0.0940517	0.000169285	-2.06257e-10	-0.0771626
40461514	chr20:40461514:C:T	1.33229e-06	-0.68309	-1.0738	1.48443e-05	-0.859927	-1.05772	3.31685e-05	-0.654838	-1.05231
40461887	chr20:40461887:T:C	2.1621e-06	-2.06257e-10	-1.27271	2.83385e-05	-2.06257e-10	-1.27104	5.12453e-05	-2.06257e-10	-1.27212
40462647	chr20:40462647:G:A	2.03546e-06	-1.33307	-5.51629e-10	2.92246e-05	-1.24025	-5.51629e-10	5.06494e-05	-1.28382	-5.51629e-10
40462673	chr20:40462673:C:T	4.1905e-06	-2.06257e-10	-0.610971	5.46542e-05	-2.06257e-10	-0.614234	9.70751e-05	-2.06257e-10	-0.633263
40462847	chr20:40462847:A:G	1.04767e-05	-0.489989	0.795353	0.000199233	-0.0399145	0.71913	0.000250348	-0.452285	0.766389
40462874	chr20:40462874:A:G	8.43155e-07	-1.34501	-0.869385	1.24136e-05	-1.1814	-0.915066	1.99205e-05	-1.34646	-0.870534
40463252	chr20:40463252:G:A	1.9165e-06	-0.592485	-0.800804	3.33321e-05	-0.314228	-0.794511	4.98284e-05	-0.51182	-0.788343
40463263	chr20:40463263:C:G	4.24343e-06	-2.06257e-10	-0.59842	5.53548e-05	-2.06257e-10	-0.601496	9.83902e-05	-2.06257e-10	-0.619806
40463670	chr20:40463670:A:G	2.17872e-06	-2.06257e-10	-1.26506	2.88138e-05	-2.06257e-10	-1.25441	5.16042e-05	-2.06257e-10	-1.26514
40464031	chr20:40464031:T:C	2.17134e-06	-2.06257e-10	-1.26845	2.84241e-05	-2.06257e-10	-1.26802	5.13175e-05	-2.06257e-10	-1.27072
40464189	chr20:40464189:C:T	1.75692e-06	-1.48023	-5.51629e-10	2.48364e-05	-1.40295	-5.51629e-10	4.30018e-05	-1.44751	-5.51629e-10
40464255	chr20:40464255:A:G	8.13172e-06	-0.459426	0.511407	0.000155784	-0.00636917	0.439577	0.000197815	-0.424373	0.502956
40464833	chr20:40464833:T:C	1.65837e-06	-1.53795	-5.51629e-10	2.08574e-05	-1.57755	-5.51629e-10	3.79489e-05	-1.57251	-5.51629e-10
40465157	chr20:40465157:G:T	8.86524e-07	-1.45693	-0.707306	1.25597e-05	-1.38554	-0.699225	2.18323e-05	-1.42792	-0.697434
40465185	chr20:40465185:G:A	2.21104e-06	-2.06257e-10	-1.25033	2.89466e-05	-2.06257e-10	-1.24981	5.25246e-05	-2.06257e-10	-1.24747
40465400	chr20:40465400:A:G	4.49627e-06	-2.06257e-10	-0.540544	5.92254e-05	-2.06257e-10	-0.533909	0.000105594	-2.06257e-10	-0.549149
40466642	chr20:40466642:G:A	1.95942e-06	-1.37114	-5.51629e-10	2.79922e-05	-1.28334	-5.51629e-10	4.86372e-05	-1.32436	-5.51629e-10
40466764	chr20:40466764:C:T	4.96127e-07	-1.59025	-1.15446	6.37875e-06	-1.59169	-1.1706	1.17137e-05	-1.59125	-1.15674
40467586	chr20:40467586:G:A	2.10372e-06	-1.23826	-0.061826	2.54453e-05	-1.36956	-0.00916748	4.47393e-05	-1.35707	-0.0508237
40467612	chr20:40467612:G:C	8.14876e-07	-1.49553	-0.752978	1.14768e-05	-1.43059	-0.744343	2.01834e-05	-1.46032	-0.743569
40468056	chr20:40468056:G:A	1.7021e-06	-1.51193	-5.51629e-10	2.35491e-05	-1.45617	-5.51629e-10	4.14996e-05	-1.48306	-5.51629e-10
40468282	chr20:40468282:T:C	2.31255e-06	-2.06257e-10	-1.20544	3.0931e-05	-2.06257e-10	-1.1835	5.47638e-05	-2.06257e-10	-1.20572
40468445	chr20:40468445:G:A	2.15858e-06	-2.06257e-10	-1.27434	2.82552e-05	-2.06257e-10	-1.27398	5.11474e-05	-2.06257e-10	-1.27404
40468712	chr20:40468712:A:G	7.28114e-06	-2.06257e-10	-0.0585047	8.30359e-05	-2.06257e-10	-0.195987	0.00016308	-2.06257e-10	-0.114509
40469129	chr20:40469129:C:A	2.17872e-06	-2.06257e-10	-1.26506	2.85149e-05	-2.06257e-10	-1.26483	5.16999e-05	-2.06257e-10	-1.26329
40469156	chr20:40469156:G:A	2.17814e-06	-2.06257e-10	-1.26532	2.85072e-05	-2.06257e-10	-1.2651	5.16851e-05	-2.06257e-10	-1.26358
40469367	chr20:40469367:T:C	3.33642e-06	-2.06257e-10	-0.838893	4.45912e-05	-2.06257e-10	-0.817724	7.93248e-05	-2.06257e-10	-0.835198
40469812	chr20:40469812:T:C	6.62227e-07	-1.52362	-0.932323	7.97379e-06	-1.54768	-0.99142	1.56757e-05	-1.50915	-0.947485
40469981	chr20:40469981:C:T	3.64824e-05	1.95889	-0.405853	0.000447007	1.85928	-0.371961	0.000789655	1.84933	-0.386485
40470159	chr20:40470159:C:G	1.44249e-06	-0.412888	-1.26453	1.49646e-05	-0.647339	-1.26224	3.01208e-05	-0.539579	-1.26395
40470283	chr20:40470283:C:T	1.43423e-06	-1.56715	-0.11601	1.94012e-05	-1.54758	-0.102348	3.3917e-05	-1.56128	-0.12355
40470437	chr20:40470437:T:G	1.60497e-06	-1.57069	-5.51629e-10	2.05941e-05	-1.59026	-5.51629e-10	3.74203e-05	-1.58653	-5.51629e-10
40470742	chr20:40470742:C:T	2.86314e-06	-0.991874	-5.51629e-10	3.77904e-05	-0.983204	-5.51629e-10	6.72413e-05	-1.00046	-5.51629e-10
40472055	chr20:40472055:C:T	7.66953e-07	-1.58305	-0.726076	1.02455e-05	-1.56944	-0.718982	1.82418e-05	-1.57601	-0.729023
40472727	chr20:40472727:C:T	2.16075e-06	-2.06257e-10	-1.27333	2.82572e-05	-2.06257e-10	-1.27391	5.1161e-05	-2.06257e-10	-1.27377
40473251	chr20:40473251:GGTCAGTTTTTCTCTCTAGA:G	2.27828e-06	-2.06257e-10	-1.22037	2.98434e-05	-2.06257e-10	-1.2193	5.35918e-05	-2.06257e-10	-1.22735
40473825	chr20:40473825:T:A	1.59107e-05	-2.06257e-10	0.723199	0.000220774	-2.06257e-10	0.78188	0.0003919	-2.06257e-10	0.762259
40474238	chr20:40474238:C:T	2.97078e-05	1.34762	-5.51629e-10	0.000439216	1.46973	-5.51629e-10	0.000701558	1.34456	-5.51629e-10
40474578	chr20:40474578:G:C	1.62727e-06	-1.40437	-0.152513	2.12829e-05	-1.37334	-0.184017	3.81915e-05	-1.39827	-0.167864
40474634	chr20:40474634:T:C	1.54122e-05	-2.06257e-10	0.691365	0.000214016	-2.06257e-10	0.75079	0.000379738	-2.06257e-10	0.730733
40474731	chr20:40474731:G:A	5.09845e-07	-1.57307	-1.14437	6.49717e-06	-1.58469	-1.15921	1.19702e-05	-1.58131	-1.14501
40474850	chr20:40474850:G:A	2.16091e-06	-2.06257e-10	-1.27326	2.8418e-05	-2.06257e-10	-1.26824	5.11794e-05	-2.06257e-10	-1.27341
40474918	chr20:40474918:C:G	4.87759e-06	-2.06257e-10	-0.459141	6.41881e-05	-2.06257e-10	-0.453442	0.000114608	-2.06257e-10	-0.467229
40474973	chr20:40474973:G:A	8.03716e-07	-1.59105	-0.671252	1.06786e-05	-1.58508	-0.661937	1.90398e-05	-1.58831	-0.673908
40475010	chr20:40475010:C:T	2.19201e-06	-1.25897	-5.51629e-10	3.1853e-05	-1.15413	-5.51629e-10	5.48411e-05	-1.20431	-5.51629e-10
40475044	chr20:40475044:C:A	3.76154e-06	-0.718963	-5.51629e-10	5.9192e-05	-0.534474	-5.51629e-10	0.00012315	-0.395343	-5.51629e-10
40475179	chr20:40475179:G:A	2.18836e-06	-2.06257e-10	-1.26064	2.86029e-05	-2.06257e-10	-1.26175	5.1792e-05	-2.06257e-10	-1.26151
40475242	chr20:40475242:C:T	4.74321e-07	-1.58994	-1.19972	6.32611e-06	-1.58421	-1.18636	1.13029e-05	-1.58636	-1.19733
40475274	chr20:40475274:C:T	1.1354e-06	-0.650391	-1.26642	1.20492e-05	-0.861879	-1.26438	2.39939e-05	-0.765136	-1.26581
40475284	chr20:40475284:A:G	2.20073e-06	-2.06257e-10	-1.255	2.88045e-05	-2.06257e-10	-1.25473	5.22548e-05	-2.06257e-10	-1.25262
40475597	chr20:40475597:C:T	1.93114e-06	-0.744349	-0.64133	2.23556e-05	-0.909519	-0.598663	4.83345e-05	-0.713522	-0.617081
40476069	chr20:40476069:C:T	2.30305e-06	-1.20956	-5.51629e-10	3.27208e-05	-1.12725	-5.51629e-10	5.70794e-05	-1.1643	-5.51629e-10
40476360	chr20:40476360:TCCC:T	4.36062e-06	-2.06257e-10	-0.571178	5.73617e-05	-2.06257e-10	-0.565884	0.00010252	-2.06257e-10	-0.578689
40476364	chr20:40476364:C:CTGACTATG	4.36062e-06	-2.06257e-10	-0.571178	5.73617e-05	-2.06257e-10	-0.565884	0.00010252	-2.06257e-10	-0.578689
40476378	chr20:40476378:ATC:A	2.27685e-06	-1.221	-5.51629e-10	3.22878e-05	-1.14057	-5.51629e-10	5.63777e-05	-1.17667	-5.51629e-10
40476672	chr20:40476672:T:C	8.68838e-07	-1.59125	-0.59314	1.12752e-05	-1.5575	-0.635158	2.0617e-05	-1.58736	-0.595272
40476991	chr20:40476991:G:A	1.97579e-06	-1.36283	-5.51629e-10	2.75679e-05	-1.29861	-5.51629e-10	4.85549e-05	-1.32605	-5.51629e-10
40477296	chr20:40477296:C:G	2.28342e-06	-2.06257e-10	-1.21812	2.99129e-05	-2.06257e-10	-1.21697	5.37073e-05	-2.06257e-10	-1.2252
40477733	chr20:40477733:A:T	2.62399e-06	-1.07909	-5.51629e-10	3.95818e-05	-0.936891	-5.51629e-10	8.02258e-05	-0.823903	-5.51629e-10
40477806	chr20:40477806:T:C	2.22432e-06	-1.24434	-5.51629e-10	2.64214e-05	-1.34109	-5.51629e-10	5.41222e-05	-1.2175	-5.51629e-10
40477813	chr20:40477813:C:T	2.13644e-06	-1.28465	-5.51629e-10	3.16449e-05	-1.16068	-5.51629e-10	5.2188e-05	-1.2539	-5.51629e-10
40477814	chr20:40477814:G:A	4.69378e-06	-2.06257e-10	-0.497554	6.09221e-05	-2.06257e-10	-0.505664	0.000108003	-2.06257e-10	-0.526585
40477878	chr20:40477878:G:A	4.68669e-07	-1.58443	-1.21722	6.2644e-06	-1.57501	-1.20537	1.11919e-05	-1.57846	-1.2151
40478189	chr20:40478189:G:A	3.08749e-05	-2.06257e-10	1.38615	0.000406392	-2.06257e-10	1.39206	0.000731553	-2.06257e-10	1.38642
40478338	chr20:40478338:C:A	5.00499e-07	-1.59117	-1.14477	6.45214e-06	-1.59084	-1.16	1.18375e-05	-1.59158	-1.14589
40478639	chr20:40478639:G:A	1.14527e-05	-2.06257e-10	0.394432	0.000158087	-2.06257e-10	0.447886	0.000280865	-2.06257e-10	0.429125
40478678	chr20:40478678:T:C	2.20061e-06	-1.25505	-5.51629e-10	3.20448e-05	-1.14812	-5.51629e-10	5.5126e-05	-1.19913	-5.51629e-10
40478978	chr20:40478978:AC:A	1.02044e-06	-1.57408	-0.449481	1.30615e-05	-1.56204	-0.483546	2.38319e-05	-1.57109	-0.466635
40479287	chr20:40479287:A:G	1.94269e-06	-1.37972	-5.51629e-10	2.76785e-05	-1.2946	-5.51629e-10	4.81595e-05	-1.33423	-5.51629e-10
40479345	chr20:40479345:T:A	2.65102e-06	-2.06257e-10	-1.06885	3.44426e-05	-2.06257e-10	-1.07596	6.28907e-05	-2.06257e-10	-1.06735
40479615	chr20:40479615:A:C	1.3573e-05	-2.06257e-10	0.564292	0.00018741	-2.06257e-10	0.618036	0.000333117	-2.06257e-10	0.599747
40479694	chr20:40479694:C:T	2.37123e-06	-1.57063	0.390247	3.17364e-05	-1.54839	0.390589	5.64221e-05	-1.55882	0.382931
40479724	chr20:40479724:ACTTAT:A	2.85642e-06	-1.57571	0.581485	3.8515e-05	-1.55542	0.591212	6.72673e-05	-1.56515	0.565078
40479864	chr20:40479864:C:T	2.96319e-06	-1.58043	0.62291	3.99154e-05	-1.56299	0.634496	6.96676e-05	-1.57152	0.606508
40479990	chr20:40479990:A:T	2.16198e-06	-2.06257e-10	-1.27277	2.82437e-05	-2.06257e-10	-1.27439	5.11297e-05	-2.06257e-10	-1.27438
40480065	chr20:40480065:A:C	7.11502e-06	1.07827	-1.15985	7.75735e-05	0.89745	-1.16148	0.000154515	0.987983	-1.15644
40480400	chr20:40480400:G:A	1.23008e-05	-2.06257e-10	0.465873	0.000169666	-2.06257e-10	0.518573	0.000301644	-2.06257e-10	0.5005
40480529	chr20:40480529:C:T	5.64232e-06	-2.06257e-10	-0.313497	7.41785e-05	-2.06257e-10	-0.308786	0.000130597	-2.06257e-10	-0.336633
40480735	chr20:40480735:G:A	1.02134e-06	-1.4687	-0.553976	1.37643e-05	-1.43723	-0.555952	2.41734e-05	-1.44932	-0.574175
40480893	chr20:40480893:T:C	1.60983e-06	-1.56766	-5.51629e-10	2.0568e-05	-1.59152	-5.51629e-10	3.77654e-05	-1.57735	-5.51629e-10
40480930	chr20:40480930:C:T	2.53356e-06	-2.06257e-10	-1.11416	3.47456e-05	-2.06257e-10	-1.06721	6.02604e-05	-2.06257e-10	-1.11007
40480934	chr20:40480934:C:T	4.7208e-06	-2.06257e-10	-0.491814	6.20579e-05	-2.06257e-10	-0.487193	0.00011082	-2.06257e-10	-0.500838
40481293	chr20:40481293:C:A	2.31533e-06	-2.06257e-10	-1.20424	3.05343e-05	-2.06257e-10	-1.19641	5.46915e-05	-2.06257e-10	-1.20704
40481746	chr20:40481746:T:G	2.28957e-06	-2.06257e-10	-1.21543	3.00707e-05	-2.06257e-10	-1.21171	5.38532e-05	-2.06257e-10	-1.22249
40482029	chr20:40482029:T:C	2.24935e-06	-2.06257e-10	-1.23315	2.95374e-05	-2.06257e-10	-1.2296	5.29876e-05	-2.06257e-10	-1.23869
40482051	chr20:40482051:C:T	1.27118e-05	-2.06257e-10	0.498739	0.000175854	-2.06257e-10	0.554393	0.000312322	-2.06257e-10	0.535288
40482333	chr20:40482333:G:A	5.13855e-06	-2.06257e-10	-0.407021	6.76117e-05	-2.06257e-10	-0.40148	0.000120432	-2.06257e-10	-0.417665
40482349	chr20:40482349:C:A	1.0734e-06	-1.45006	-0.522904	1.5145e-05	-1.38345	-0.514144	2.66625e-05	-1.41337	-0.51212
40482396	chr20:40482396:T:C	2.73857e-06	-2.06257e-10	-1.03635	3.47356e-05	-2.06257e-10	-1.06749	6.54647e-05	-2.06257e-10	-1.02724
40482561	chr20:40482561:TA:T	2.17814e-06	-2.06257e-10	-1.26532	2.85072e-05	-2.06257e-10	-1.2651	5.16851e-05	-2.06257e-10	-1.26358
40483528	chr20:40483528:A:T	2.65426e-06	-2.06257e-10	-1.06763	3.44836e-05	-2.06257e-10	-1.07478	6.2967e-05	-2.06257e-10	-1.06614
40484100	chr20:40484100:C:T	1.25514e-06	-1.53257	-0.283979	1.66284e-05	-1.48315	-0.320997	3.06504e-05	-1.50629	-0.27981
40484209	chr20:40484209:G:T	4.51086e-07	-1.58743	-1.25246	5.86911e-06	-1.59119	-1.25437	1.0652e-05	-1.59037	-1.25263
40484266	chr20:40484266:C:A	4.25843e-06	-0.631594	0.0367032	4.10744e-05	-0.882074	-0.0178005	8.80109e-05	-0.772436	0.0411485
40484365	chr20:40484365:G:A	1.24573e-06	-1.55829	-0.265775	1.6065e-05	-1.54365	-0.294972	2.92246e-05	-1.55512	-0.278615
40484795	chr20:40484795:A:G	3.77763e-06	-2.06257e-10	-0.714694	5.04808e-05	-2.06257e-10	-0.693667	8.97318e-05	-2.06257e-10	-0.711922
40485048	chr20:40485048:A:T	1.22668e-05	-2.06257e-10	0.463105	0.000169386	-2.06257e-10	0.516921	0.000301075	-2.06257e-10	0.498612
40485679	chr20:40485679:A:T	1.81108e-06	-1.44987	-5.51629e-10	2.49879e-05	-1.39687	-5.51629e-10	4.3877e-05	-1.42736	-5.51629e-10
40485707	chr20:40485707:C:T	1.96386e-06	-1.36888	-5.51629e-10	2.73883e-05	-1.30515	-5.51629e-10	4.82598e-05	-1.33215	-5.51629e-10
40485764	chr20:40485764:C:A	1.18444e-06	-1.57818	-0.296344	1.51954e-05	-1.56804	-0.32623	2.77706e-05	-1.57593	-0.308845
40485774	chr20:40485774:T:A	2.58895e-06	-2.06257e-10	-1.09254	3.41151e-05	-2.06257e-10	-1.08552	6.14087e-05	-2.06257e-10	-1.0912
40485786	chr20:40485786:A:G	5.38909e-06	-2.06257e-10	-0.359416	7.09967e-05	-2.06257e-10	-0.352627	0.000126424	-2.06257e-10	-0.369107
40485905	chr20:40485905:T:C	3.35361e-06	-2.06257e-10	-0.833756	4.39489e-05	-2.06257e-10	-0.832234	8.01652e-05	-2.06257e-10	-0.824659
40486068	chr20:40486068:T:C	1.94232e-06	-1.37991	-5.51629e-10	2.7657e-05	-1.29538	-5.51629e-10	4.81378e-05	-1.33468	-5.51629e-10
40486109	chr20:40486109:A:C	4.8058e-05	1.82862	-5.51629e-10	0.000426192	1.43963	-5.51629e-10	0.000932829	1.62947	-5.51629e-10
40486219	chr20:40486219:T:C	2.24674e-06	-2.06257e-10	-1.23431	2.94184e-05	-2.06257e-10	-1.23364	5.28931e-05	-2.06257e-10	-1.24048
40486367	chr20:40486367:C:A	1.34365e-05	-2.06257e-10	0.554184	0.000186096	-2.06257e-10	0.611002	0.00033042	-2.06257e-10	0.591616
40486620	chr20:40486620:G:A	7.1289e-06	-2.06257e-10	-0.0796346	9.2276e-05	-2.06257e-10	-0.0904764	0.000172336	-2.06257e-10	-0.0593
40486704	chr20:40486704:C:A	1.81529e-06	-1.44755	-5.51629e-10	2.35514e-05	-1.45608	-5.51629e-10	4.18741e-05	-1.47408	-5.51629e-10
40486903	chr20:40486903:A:G	4.65873e-06	-2.06257e-10	-0.505048	6.12176e-05	-2.06257e-10	-0.500826	0.00010934	-2.06257e-10	-0.514289
40486976	chr20:40486976:T:C	5.04592e-06	-1.59053	1.16531	6.2032e-05	-1.5778	1.09019	0.000115626	-1.58727	1.12888
40487041	chr20:40487041:A:G	2.36439e-06	-2.06257e-10	-1.18327	3.07647e-05	-2.06257e-10	-1.18889	5.58096e-05	-2.06257e-10	-1.1868
40487085	chr20:40487085:T:C	1.40927e-05	-2.06257e-10	0.601865	0.000179468	-2.06257e-10	0.574736	0.000336741	-2.06257e-10	0.610567
40487381	chr20:40487381:C:T	4.8877e-06	-2.06257e-10	-0.457069	6.3904e-05	-2.06257e-10	-0.457878	0.000117303	-2.06257e-10	-0.443986
40487565	chr20:40487565:C:T	9.29993e-07	-1.57481	-0.541555	1.24407e-05	-1.55689	-0.53739	2.2111e-05	-1.56534	-0.547334
40487626	chr20:40487626:T:C	2.27754e-06	-2.06257e-10	-1.22069	2.98534e-05	-2.06257e-10	-1.21896	5.36123e-05	-2.06257e-10	-1.22697
40488051	chr20:40488051:G:A	4.44515e-07	-1.58911	-1.26546	5.89042e-06	-1.59164	-1.2503	1.05984e-05	-1.58427	-1.26378
40488151	chr20:40488151:A:G	9.13152e-07	-0.859689	-1.27496	1.47036e-05	-0.653786	-1.27338	2.24717e-05	-0.821739	-1.27475
40488567	chr20:40488567:G:A	1.35448e-06	-1.28969	-0.450683	1.78574e-05	-1.34608	-0.386762	2.93557e-05	-1.39484	-0.434426
40488924	chr20:40488924:C:T	9.93586e-07	-1.56575	-0.484481	1.33206e-05	-1.54468	-0.481266	2.36161e-05	-1.55452	-0.492299
40489100	chr20:40489100:C:T	8.03539e-07	-1.50461	-0.757906	9.56168e-06	-1.5313	-0.826194	1.9139e-05	-1.48716	-0.769862
40489305	chr20:40489305:G:A	4.92037e-06	-2.06257e-10	-0.450408	6.46868e-05	-2.06257e-10	-0.445703	0.000115247	-2.06257e-10	-0.461671
40489355	chr20:40489355:G:A	4.85475e-07	-1.57932	-1.1871	6.50117e-06	-1.56742	-1.17586	1.15949e-05	-1.5716	-1.18658
40489875	chr20:40489875:G:A	2.27917e-06	-2.06257e-10	-1.21998	3.00737e-05	-2.06257e-10	-1.21161	5.41167e-05	-2.06257e-10	-1.21761
40490400	chr20:40490400:G:A	2.30936e-06	-2.06257e-10	-1.20682	2.97062e-05	-2.06257e-10	-1.2239	5.40599e-05	-2.06257e-10	-1.21866
40490434	chr20:40490434:T:C	7.44487e-07	-1.07823	-1.26062	9.16503e-06	-1.14663	-1.25323	1.67341e-05	-1.13373	-1.25757
40490464	chr20:40490464:T:C	6.01134e-07	-1.55072	-1.00201	7.33084e-06	-1.56909	-1.05408	1.4214e-05	-1.53959	-1.01493
40491434	chr20:40491434:G:C	1.64072e-06	-1.54866	-5.51629e-10	2.27249e-05	-1.4918	-5.51629e-10	3.99506e-05	-1.5211	-5.51629e-10
40492484	chr20:40492484:G:A	2.29055e-06	-1.215	-5.51629e-10	3.25483e-05	-1.13253	-5.51629e-10	5.69305e-05	-1.16692	-5.51629e-10
40492587	chr20:40492587:C:T	4.64545e-07	-1.59164	-1.21885	6.06953e-06	-1.58546	-1.22652	1.09957e-05	-1.59105	-1.22019
40492815	chr20:40492815:T:C	1.6595e-05	-2.06257e-10	0.765312	0.000223105	-2.06257e-10	0.792383	0.000385377	-2.06257e-10	0.745475
40492853	chr20:40492853:T:G	2.18612e-06	-2.06257e-10	-1.26166	2.86444e-05	-2.06257e-10	-1.2603	5.18169e-05	-2.06257e-10	-1.26103
40492894	chr20:40492894:C:G	4.88061e-06	-2.06257e-10	-0.458522	6.06104e-05	-2.06257e-10	-0.510793	0.0001119	-2.06257e-10	-0.491141
40492967	chr20:40492967:A:G	1.35896e-06	-1.42724	-0.309837	1.58968e-05	-1.47493	-0.374211	3.14165e-05	-1.41306	-0.348349
40493066	chr20:40493066:T:C	2.55889e-05	-2.06257e-10	1.19837	0.000327408	-2.06257e-10	1.17595	0.000599985	-2.06257e-10	1.18816
40493322	chr20:40493322:T:TA	2.18612e-06	-2.06257e-10	-1.26166	2.86444e-05	-2.06257e-10	-1.2603	5.18169e-05	-2.06257e-10	-1.26103
40494004	chr20:40494004:C:T	2.1601e-06	-2.06257e-10	-1.27364	2.82867e-05	-2.06257e-10	-1.27287	5.11949e-05	-2.06257e-10	-1.27311
40494819	chr20:40494819:C:T	2.40458e-06	-1.16642	-5.51629e-10	2.83101e-05	-1.27204	-5.51629e-10	5.30827e-05	-1.2369	-5.51629e-10
40495078	chr20:40495078:C:T	4.49868e-06	-2.06257e-10	-0.540008	5.60471e-05	-2.06257e-10	-0.589067	0.000103447	-2.06257e-10	-0.569691
40495409	chr20:40495409:T:C	4.80961e-07	-1.5883	-1.18746	6.27599e-06	-1.59152	-1.18701	1.13541e-05	-1.59004	-1.18913
40495768	chr20:40495768:G:A	9.82516e-06	1.25217	-1.01102	0.000108983	1.09397	-1.01804	0.000214781	1.16892	-1.00805
40495937	chr20:40495937:C:T	1.7672e-06	-1.4744	-5.51629e-10	2.19334e-05	-1.52725	-5.51629e-10	4.24574e-05	-1.46025	-5.51629e-10
40496162	chr20:40496162:G:A	7.23486e-06	1.12234	-1.18722	8.07799e-05	0.965567	-1.1891	0.000158464	1.04059	-1.18381
40496446	chr20:40496446:C:T	8.58024e-07	-1.13715	-1.05976	1.18793e-05	-1.07901	-1.06145	2.05037e-05	-1.13055	-1.0576
40497132	chr20:40497132:A:G	2.21251e-06	-1.24966	-5.51629e-10	3.21761e-05	-1.14404	-5.51629e-10	5.54943e-05	-1.19247	-5.51629e-10
40497167	chr20:40497167:A:T	6.21937e-07	-1.28916	-1.22954	9.49252e-06	-1.13695	-1.22781	1.48128e-05	-1.2857	-1.22755
40497189	chr20:40497189:C:T	1.02543e-06	-0.857636	-1.16104	1.60527e-05	-0.663565	-1.17582	2.4894e-05	-0.826471	-1.16765
40497265	chr20:40497265:A:G	5.33286e-07	-1.5912	-1.08129	6.85916e-06	-1.59063	-1.09904	1.25812e-05	-1.59171	-1.08484
40497412	chr20:40497412:A:G	1.6608e-06	-1.53649	-5.51629e-10	2.30621e-05	-1.47707	-5.51629e-10	4.03147e-05	-1.51203	-5.51629e-10
40498074	chr20:40498074:G:A	3.15802e-06	-0.20979	-0.684055	4.7617e-05	-0.0609959	-0.691075	9.2962e-05	0.00902794	-0.685585
40498129	chr20:40498129:G:A	2.16154e-06	-2.06257e-10	-1.27297	2.8279e-05	-2.06257e-10	-1.27314	5.1273e-05	-2.06257e-10	-1.27158
40498313	chr20:40498313:A:G	6.74703e-07	-1.4334	-1.00388	9.11483e-06	-1.38749	-1.01787	1.62356e-05	-1.4088	-1.01274
40498370	chr20:40498370:C:T	2.1578e-06	-2.06257e-10	-1.2747	2.82469e-05	-2.06257e-10	-1.27428	5.11282e-05	-2.06257e-10	-1.27441
40498456	chr20:40498456:G:T	2.19208e-06	-1.25894	-5.51629e-10	3.1828e-05	-1.15491	-5.51629e-10	5.49288e-05	-1.20271	-5.51629e-10
40498973	chr20:40498973:C:T	5.54605e-07	-1.57869	-1.0546	7.47338e-06	-1.55353	-1.05038	1.31794e-05	-1.57298	-1.05711
40499044	chr20:40499044:T:C	2.26522e-06	-2.06257e-10	-1.22612	3.01754e-05	-2.06257e-10	-1.20823	5.35384e-05	-2.06257e-10	-1.22835
40499525	chr20:40499525:T:C	2.34995e-06	-1.1894	-5.51629e-10	3.5354e-05	-1.04985	-5.51629e-10	5.2057e-05	-1.25641	-5.51629e-10
40499566	chr20:40499566:G:C	1.36112e-05	-2.06257e-10	0.567102	0.000182387	-2.06257e-10	0.59087	0.000316951	-2.06257e-10	0.549998
40499573	chr20:40499573:TTATTGCCCAATGTCCACTGGGGAATCAAGAAAGGCCATCAG:T	2.51391e-06	-2.06257e-10	-1.12195	3.34999e-05	-2.06257e-10	-1.10372	5.99803e-05	-2.06257e-10	-1.11473
40499628	chr20:40499628:A:G	1.32976e-05	-2.06257e-10	0.543791	0.000178202	-2.06257e-10	0.56766	0.000309807	-2.06257e-10	0.527201
40499938	chr20:40499938:A:C	6.28996e-07	-1.25051	-1.25692	8.49448e-06	-1.21852	-1.25732	1.49717e-05	-1.24591	-1.25668
40499942	chr20:40499942:G:A	1.71352e-05	-2.06257e-10	0.797345	0.00023758	-2.06257e-10	0.855243	0.00042204	-2.06257e-10	0.836353
40499948	chr20:40499948:G:A	1.71846e-05	-2.06257e-10	0.800224	0.000238381	-2.06257e-10	0.858609	0.000423425	-2.06257e-10	0.839628
40500011	chr20:40500011:T:G	9.84308e-07	-1.23075	-0.828857	1.43683e-05	-1.13466	-0.815575	2.46185e-05	-1.17857	-0.826681
40500261	chr20:40500261:T:C	1.9185e-06	-1.34546	-0.0467817	2.54128e-05	-1.30289	-0.0771156	4.54673e-05	-1.33269	-0.0590619
40500266	chr20:40500266:T:C	5.41233e-07	-1.54913	-1.10857	6.91553e-06	-1.55288	-1.12861	1.25966e-05	-1.56285	-1.11247
40500393	chr20:40500393:A:AT	2.41642e-06	-2.06257e-10	-1.1615	3.13805e-05	-2.06257e-10	-1.16907	5.73299e-05	-2.06257e-10	-1.15993
40500726	chr20:40500726:T:C	5.18694e-07	-1.44645	-1.25378	7.08847e-06	-1.39921	-1.25758	1.25695e-05	-1.42187	-1.2556
40501073	chr20:40501073:A:G	4.8084e-07	-1.56974	-1.20627	6.31857e-06	-1.55364	-1.21813	1.14468e-05	-1.56235	-1.20869
40501626	chr20:40501626:G:A	2.4148e-06	-1.16218	-5.51629e-10	3.6667e-05	-1.01338	-5.51629e-10	5.35302e-05	-1.2285	-5.51629e-10
40501656	chr20:40501656:A:C	2.33554e-06	-1.19555	-5.51629e-10	3.42841e-05	-1.08058	-5.51629e-10	5.8782e-05	-1.13491	-5.51629e-10
40502262	chr20:40502262:A:G	9.81071e-07	-0.829413	-1.23349	1.21711e-05	-0.887584	-1.22861	2.42132e-05	-0.789654	-1.23219
40502560	chr20:40502560:G:A	1.17658e-05	-0.0813079	0.502713	0.000163949	-0.0190127	0.503306	0.00029042	-0.0346462	0.497226
40502671	chr20:40502671:C:G	2.79426e-06	-2.06257e-10	-1.01623	3.56977e-05	-2.06257e-10	-1.04017	6.67142e-05	-2.06257e-10	-1.00833
40502677	chr20:40502677:A:G	4.20426e-06	0.372242	-0.979934	0.000133842	1.22111	-0.939711	0.000106675	0.433823	-0.972783
40502773	chr20:40502773:G:A	1.63909e-06	-1.54965	-5.51629e-10	2.16641e-05	-1.5396	-5.51629e-10	3.85267e-05	-1.5574	-5.51629e-10
40503291	chr20:40503291:T:C	2.90053e-05	2.5074	-1.18371	0.00116551	3.60496	-1.15931	0.000840059	2.70547	-1.18074
40503486	chr20:40503486:A:G	3.96707e-06	-2.06257e-10	-0.665764	5.68338e-05	-2.06257e-10	-0.575129	9.66497e-05	-2.06257e-10	-0.637654
40503631	chr20:40503631:T:C	5.55875e-06	-2.06257e-10	-0.328418	7.50459e-05	-2.06257e-10	-0.29716	0.000136919	-2.06257e-10	-0.289357
40504034	chr20:40504034:C:T	5.85436e-06	0.870534	-1.14714	0.000165032	1.61898	-1.1281	0.000149418	0.945962	-1.14796
40504084	chr20:40504084:A:AT	2.26298e-06	-2.06257e-10	-1.22711	2.94668e-05	-2.06257e-10	-1.232	5.30575e-05	-2.06257e-10	-1.23737
40504103	chr20:40504103:C:T	1.62691e-06	-1.55711	-5.51629e-10	2.35523e-05	-1.45604	-5.51629e-10	3.9631e-05	-1.52914	-5.51629e-10
40504158	chr20:40504158:G:A	7.12669e-06	-2.06257e-10	-0.0799455	9.71184e-05	-2.06257e-10	-0.039329	0.000176112	-2.06257e-10	-0.0376283
40504402	chr20:40504402:C:T	6.29943e-07	-1.24722	-1.2587	9.83909e-06	-1.09238	-1.23652	1.6118e-05	-1.17765	-1.25116
40504485	chr20:40504485:T:C	1.1336e-05	1.53001	-1.14581	0.000425525	2.52055	-1.08249	0.000328097	1.71106	-1.1265
40504704	chr20:40504704:C:T	2.87967e-06	-2.06257e-10	-0.986115	3.9839e-05	-2.06257e-10	-0.930413	6.97492e-05	-2.06257e-10	-0.963842
40504894	chr20:40504894:C:T	2.71613e-06	0.112151	-1.15673	6.59756e-05	0.71123	-1.1372	6.77371e-05	0.164343	-1.15746
40505009	chr20:40505009:T:C	1.03438e-05	1.46054	-1.16795	0.000341057	2.42099	-1.2042	0.000286089	1.62684	-1.17928
40505279	chr20:40505279:T:A	8.0794e-06	1.30323	-1.2577	0.000280173	2.25335	-1.2332	0.000228106	1.47178	-1.25072
40505520	chr20:40505520:A:T	6.31536e-06	-2.06257e-10	-0.200808	7.6963e-05	-2.06257e-10	-0.271935	0.000144958	-2.06257e-10	-0.232305
40505605	chr20:40505605:T:C	4.65224e-05	-2.06257e-10	1.79614	0.000709654	-2.06257e-10	1.94952	0.00117685	-2.06257e-10	1.86185
40505853	chr20:40505853:G:A	4.23442e-06	-0.600544	-5.51629e-10	4.92054e-05	-0.719256	-5.51629e-10	0.000101898	-0.584779	-5.51629e-10
40506465	chr20:40506465:T:C	9.60079e-06	1.29634	-1.07828	0.00030275	2.2228	-1.12515	0.00026108	1.45259	-1.09651
40506563	chr20:40506563:A:C	7.40005e-06	-2.06257e-10	-0.0423047	0.000100967	-2.06257e-10	-0.000467281	0.000183114	-2.06257e-10	0.00136066
40507143	chr20:40507143:A:G	2.64322e-06	0.0754204	-1.14721	6.40122e-05	0.670039	-1.12622	6.59398e-05	0.12772	-1.14773
40507323	chr20:40507323:A:G	2.34741e-06	-2.06257e-10	-1.19048	3.05004e-05	-2.06257e-10	-1.19752	5.48261e-05	-2.06257e-10	-1.20458
40507614	chr20:40507614:G:A	5.67147e-06	0.834359	-1.1427	0.000159052	1.57666	-1.12269	0.00014458	0.908636	-1.14355
40507946	chr20:40507946:T:A	2.1683e-06	-2.06257e-10	-1.26985	2.83344e-05	-2.06257e-10	-1.27118	5.13669e-05	-2.06257e-10	-1.26975
40508330	chr20:40508330:G:C	1.30743e-05	1.73788	-1.21103	0.000499785	2.76783	-1.16891	0.000379038	1.92699	-1.1981
40509038	chr20:40509038:C:T	9.21046e-06	-2.06257e-10	0.176548	0.000112309	-2.06257e-10	0.105997	0.000213145	-2.06257e-10	0.153225
40509365	chr20:40509365:C:T	2.16313e-06	-2.06257e-10	-1.27224	2.82775e-05	-2.06257e-10	-1.27319	5.1243e-05	-2.06257e-10	-1.27217
40509591	chr20:40509591:G:A	7.05883e-05	-2.06257e-10	2.21307	0.00110371	-2.06257e-10	2.39117	0.00181586	-2.06257e-10	2.29557
40509673	chr20:40509673:A:G	1.19521e-05	1.53333	-1.09622	0.00039124	2.49492	-1.14086	0.000325623	1.69066	-1.11367
40509729	chr20:40509729:T:C	2.20354e-06	-2.06257e-10	-1.25373	2.92002e-05	-2.06257e-10	-1.24109	5.24585e-05	-2.06257e-10	-1.24873
40509923	chr20:40509923:G:T	4.72635e-06	-2.06257e-10	-0.490639	5.80926e-05	-2.06257e-10	-0.553222	0.000108745	-2.06257e-10	-0.519743
40510118	chr20:40510118:C:T	3.28111e-06	-2.06257e-10	-0.855609	4.60233e-05	-2.06257e-10	-0.786112	7.98954e-05	-2.06257e-10	-0.828029
40510230	chr20:40510230:C:T	4.72635e-06	-2.06257e-10	-0.490639	5.80926e-05	-2.06257e-10	-0.553222	0.000108745	-2.06257e-10	-0.519743
40510335	chr20:40510335:A:T	7.23927e-05	-2.06257e-10	2.23831	0.00113264	-2.06257e-10	2.41705	0.00186462	-2.06257e-10	2.32206
40510434	chr20:40510434:G:A	1.7051e-05	1.56432	-0.771901	0.00054837	2.43639	-0.744696	0.000451161	1.66768	-0.764606
40510492	chr20:40510492:A:G	8.21239e-06	1.31529	-1.25344	0.000269254	2.24182	-1.26142	0.000225203	1.4645	-1.25624
40510598	chr20:40510598:C:A	2.22051e-06	-2.06257e-10	-1.24606	2.89925e-05	-2.06257e-10	-1.24822	5.26299e-05	-2.06257e-10	-1.24546
40510601	chr20:40510601:C:T	2.22051e-06	-2.06257e-10	-1.24606	2.89925e-05	-2.06257e-10	-1.24822	5.26299e-05	-2.06257e-10	-1.24546
40510610	chr20:40510610:G:A	9.67254e-06	1.49664	-1.27114	0.000334258	2.46241	-1.26575	0.000269288	1.65806	-1.27103
40510889	chr20:40510889:AAGGG:A	5.75546e-06	-2.06257e-10	-0.293643	7.01797e-05	-2.06257e-10	-0.364202	0.000132038	-2.06257e-10	-0.325658
40511165	chr20:40511165:A:G	1.0145e-05	-2.06257e-10	0.273188	0.000125335	-2.06257e-10	0.215733	0.000249946	-2.06257e-10	0.312498
40511408	chr20:40511408:T:C	2.88696e-06	0.177081	-1.16067	7.10333e-05	0.788186	-1.1403	7.18777e-05	0.227081	-1.16086
40511589	chr20:40511589:A:G	2.15705e-06	-2.06257e-10	-1.27505	2.82354e-05	-2.06257e-10	-1.27468	5.10958e-05	-2.06257e-10	-1.27504
40511765	chr20:40511765:T:C	2.77659e-06	0.139068	-1.16164	6.77671e-05	0.742208	-1.14139	6.9023e-05	0.187546	-1.16185
40512096	chr20:40512096:C:T	2.79761e-06	0.146609	-1.16164	6.83577e-05	0.750885	-1.14139	6.94838e-05	0.1942	-1.16185
40512154	chr20:40512154:C:T	2.20987e-06	-2.06257e-10	-1.25086	2.90187e-05	-2.06257e-10	-1.24732	5.24316e-05	-2.06257e-10	-1.24924
40512289	chr20:40512289:C:G	2.17956e-06	-2.06257e-10	-1.26467	2.86386e-05	-2.06257e-10	-1.2605	5.16304e-05	-2.06257e-10	-1.26464
40512551	chr20:40512551:T:C	2.41287e-06	-2.06257e-10	-1.16297	3.1317e-05	-2.06257e-10	-1.1711	5.62304e-05	-2.06257e-10	-1.17929
40512695	chr20:40512695:C:T	3.75073e-05	-2.06257e-10	1.58074	0.000567994	-2.06257e-10	1.72685	0.000945032	-2.06257e-10	1.64247
40512963	chr20:40512963:G:A	5.70738e-06	-2.06257e-10	-0.302032	7.76447e-05	-2.06257e-10	-0.263117	0.000140569	-2.06257e-10	-0.263052
40513296	chr20:40513296:C:T	2.33969e-06	-2.06257e-10	-1.19377	3.05014e-05	-2.06257e-10	-1.19749	5.55061e-05	-2.06257e-10	-1.19226
40513338	chr20:40513338:T:C	4.87143e-06	-2.06257e-10	-0.460404	6.28879e-05	-2.06257e-10	-0.473907	0.000115354	-2.06257e-10	-0.460742
40513345	chr20:40513345:C:T	7.69673e-06	-2.06257e-10	-0.0029959	9.56447e-05	-2.06257e-10	-0.0546201	0.000189115	-2.06257e-10	0.0336064
40513599	chr20:40513599:T:A	6.81797e-06	0.608839	-0.73307	0.000185881	1.30959	-0.69974	0.000174424	0.67839	-0.725647
40513869	chr20:40513869:A:G	5.70943e-06	-2.06257e-10	-0.301672	7.76678e-05	-2.06257e-10	-0.262819	0.000140611	-2.06257e-10	-0.26275
40513876	chr20:40513876:G:A	0.0006773	4.47432	-5.51629e-10	0.0399328	5.97969	-5.51629e-10	0.0295035	5.08352	-5.51629e-10
40513929	chr20:40513929:A:G	2.16175e-06	-2.06257e-10	-1.27287	2.83594e-05	-2.06257e-10	-1.2703	5.12034e-05	-2.06257e-10	-1.27294
40514086	chr20:40514086:C:T	5.72347e-06	-2.06257e-10	-0.299217	7.04808e-05	-2.06257e-10	-0.35992	0.000132386	-2.06257e-10	-0.323027
40514213	chr20:40514213:A:G	2.34831e-06	-2.06257e-10	-1.1901	3.05115e-05	-2.06257e-10	-1.19716	5.48455e-05	-2.06257e-10	-1.20423
40514334	chr20:40514334:T:C	2.16156e-06	-2.06257e-10	-1.27296	2.83556e-05	-2.06257e-10	-1.27044	5.11988e-05	-2.06257e-10	-1.27303
40514360	chr20:40514360:G:C	9.21737e-06	1.42751	-1.25022	0.000287664	2.30317	-1.25664	0.000244082	1.54009	-1.25133
40514451	chr20:40514451:T:A	2.60426e-06	0.0749944	-1.16164	6.28581e-05	0.667011	-1.14139	6.45922e-05	0.121199	-1.16185
40514592	chr20:40514592:C:G	2.16175e-06	-2.06257e-10	-1.27287	2.83594e-05	-2.06257e-10	-1.2703	5.12034e-05	-2.06257e-10	-1.27294
40514658	chr20:40514658:C:A	3.05e-06	-0.162116	-0.766534	0.000271638	1.53008	-0.540874	8.67719e-05	-0.0404929	-0.704972
40515133	chr20:40515133:C:A	5.22273e-06	-2.06257e-10	-0.390772	6.43406e-05	-2.06257e-10	-0.45107	0.000120654	-2.06257e-10	-0.415821
40515168	chr20:40515168:C:G	2.1617e-06	-2.06257e-10	-1.2729	2.83584e-05	-2.06257e-10	-1.27034	5.12021e-05	-2.06257e-10	-1.27297
40515569	chr20:40515569:C:T	2.16056e-06	-2.06257e-10	-1.27342	2.83288e-05	-2.06257e-10	-1.27138	5.11707e-05	-2.06257e-10	-1.27358
40515641	chr20:40515641:G:A	5.72164e-06	-2.06257e-10	-0.299537	7.78374e-05	-2.06257e-10	-0.260638	0.000140918	-2.06257e-10	-0.260568
40515646	chr20:40515646:T:A	3.05839e-06	-0.169238	-0.756664	0.000272912	1.52068	-0.526794	8.6924e-05	-0.0461641	-0.697549
40515938	chr20:40515938:A:G	2.85191e-06	-2.06257e-10	-0.995801	3.70532e-05	-2.06257e-10	-1.00291	6.8193e-05	-2.06257e-10	-0.986406
40516032	chr20:40516032:A:C	2.15706e-06	-2.06257e-10	-1.27504	2.82434e-05	-2.06257e-10	-1.2744	5.10955e-05	-2.06257e-10	-1.27505
40516074	chr20:40516074:T:TC	2.62391e-06	-2.06257e-10	-1.07913	3.45978e-05	-2.06257e-10	-1.07147	6.16449e-05	-2.06257e-10	-1.08736
40516281	chr20:40516281:A:T	8.80179e-06	-2.06257e-10	0.131164	0.000107936	-2.06257e-10	0.0662776	0.000204795	-2.06257e-10	0.113262
40517241	chr20:40517241:A:G	5.10037e-06	0.742139	-1.15662	0.000139733	1.4617	-1.13723	0.000128158	0.801679	-1.15716
40518271	chr20:40518271:A:T	2.15753e-06	-2.06257e-10	-1.27483	2.82634e-05	-2.06257e-10	-1.27369	5.11051e-05	-2.06257e-10	-1.27486
40518296	chr20:40518296:C:A	8.3158e-06	1.34868	-1.27431	0.00028185	2.29688	-1.27076	0.000229719	1.50181	-1.2737
40518335	chr20:40518335:A:T	2.34778e-06	-2.06257e-10	-1.19032	3.05802e-05	-2.06257e-10	-1.19491	5.5646e-05	-2.06257e-10	-1.18974
40518570	chr20:40518570:C:T	2.40899e-06	-2.06257e-10	-1.16459	3.17333e-05	-2.06257e-10	-1.15789	5.67479e-05	-2.06257e-10	-1.17013
40518647	chr20:40518647:A:G	3.77552e-06	-0.21373	-0.501525	0.000349031	1.45859	-0.218683	0.00010928	-0.0914007	-0.423434
40519173	chr20:40519173:A:C	5.31167e-06	-2.06257e-10	-0.373886	7.20847e-05	-2.06257e-10	-0.337418	0.000130484	-2.06257e-10	-0.3375
40519357	chr20:40519357:A:T	2.17764e-06	-2.06257e-10	-1.26555	2.86026e-05	-2.06257e-10	-1.26176	5.16529e-05	-2.06257e-10	-1.2642
40519374	chr20:40519374:T:C	2.30906e-06	-2.06257e-10	-1.20695	3.04073e-05	-2.06257e-10	-1.20058	5.53673e-05	-2.06257e-10	-1.19476
40519543	chr20:40519543:TCTA:T	4.99622e-06	-2.06257e-10	-0.435111	6.16925e-05	-2.06257e-10	-0.493098	0.000115591	-2.06257e-10	-0.458689
40519787	chr20:40519787:T:G	2.16017e-06	-2.06257e-10	-1.27361	2.82491e-05	-2.06257e-10	-1.2742	5.11783e-05	-2.06257e-10	-1.27343
40519811	chr20:40519811:T:C	2.15749e-06	-2.06257e-10	-1.27485	2.8262e-05	-2.06257e-10	-1.27374	5.11042e-05	-2.06257e-10	-1.27488
40520042	chr20:40520042:G:A	2.15734e-06	-2.06257e-10	-1.27492	2.82569e-05	-2.06257e-10	-1.27392	5.1101e-05	-2.06257e-10	-1.27494
40520152	chr20:40520152:G:A	5.01511e-06	-2.06257e-10	-0.431337	6.19156e-05	-2.06257e-10	-0.489487	0.000116019	-2.06257e-10	-0.454991
40520647	chr20:40520647:C:T	2.35615e-06	-2.06257e-10	-1.18676	3.1238e-05	-2.06257e-10	-1.17362	5.58415e-05	-2.06257e-10	-1.18623
40521057	chr20:40521057:G:A	2.30268e-06	-2.06257e-10	-1.20972	2.99475e-05	-2.06257e-10	-1.21581	5.38767e-05	-2.06257e-10	-1.22205
40521082	chr20:40521082:C:A	2.30268e-06	-2.06257e-10	-1.20972	2.99475e-05	-2.06257e-10	-1.21581	5.38767e-05	-2.06257e-10	-1.22205
40521131	chr20:40521131:C:T	2.32163e-06	-2.06257e-10	-1.20152	3.0202e-05	-2.06257e-10	-1.20735	5.43097e-05	-2.06257e-10	-1.21404
40521347	chr20:40521347:A:T	2.32789e-06	-2.06257e-10	-1.19883	3.03332e-05	-2.06257e-10	-1.20302	5.51756e-05	-2.06257e-10	-1.19823
40521569	chr20:40521569:A:G	2.15734e-06	-2.06257e-10	-1.27492	2.82568e-05	-2.06257e-10	-1.27393	5.11009e-05	-2.06257e-10	-1.27495
40521683	chr20:40521683:C:T	2.3785e-06	-2.06257e-10	-1.17732	3.13726e-05	-2.06257e-10	-1.16932	5.63933e-05	-2.06257e-10	-1.1764
40521954	chr20:40521954:T:C	2.1575e-06	-2.06257e-10	-1.27484	2.82628e-05	-2.06257e-10	-1.27371	5.11047e-05	-2.06257e-10	-1.27487
40522073	chr20:40522073:A:T	4.1577e-06	-0.142382	-0.476447	0.00039798	1.56451	-0.193365	0.000120403	-0.0168676	-0.401036
40522302	chr20:40522302:G:A	2.11482e-05	-2.06257e-10	1.00776	0.000296617	-2.06257e-10	1.07718	0.000532432	-2.06257e-10	1.06871
40522880	chr20:40522880:C:T	2.7757e-06	-2.06257e-10	-1.02289	3.38355e-05	-2.06257e-10	-1.09375	6.11137e-05	-2.06257e-10	-1.09601
40522954	chr20:40522954:G:A	2.58205e-06	-2.06257e-10	-1.09521	3.41315e-05	-2.06257e-10	-1.08504	6.13422e-05	-2.06257e-10	-1.09228
40523183	chr20:40523183:C:T	2.60825e-06	-1.08511	-5.51629e-10	3.58777e-05	-1.03514	-5.51629e-10	6.73047e-05	-0.999517	-5.51629e-10
40523198	chr20:40523198:T:C	2.1643e-06	-2.06257e-10	-1.2717	2.83835e-05	-2.06257e-10	-1.26945	5.12774e-05	-2.06257e-10	-1.2715
40523275	chr20:40523275:C:G	6.19655e-07	-1.26474	-1.25765	1.05939e-05	-0.987149	-1.26784	1.40931e-05	-1.29975	-1.26331
40523755	chr20:40523755:T:C	2.16271e-06	-2.06257e-10	-1.27243	2.83329e-05	-2.06257e-10	-1.27124	5.12482e-05	-2.06257e-10	-1.27207
40523858	chr20:40523858:CA:C	5.87471e-06	-2.06257e-10	-0.273136	7.21487e-05	-2.06257e-10	-0.33653	0.000135645	-2.06257e-10	-0.298706
40523914	chr20:40523914:A:G	4.90397e-06	0.703452	-1.1572	0.000133962	1.42014	-1.13784	0.000123362	0.764103	-1.15773
40524403	chr20:40524403:C:T	2.28321e-06	-2.06257e-10	-1.21821	2.97151e-05	-2.06257e-10	-1.2236	5.34789e-05	-2.06257e-10	-1.22946
40525455	chr20:40525455:A:G	5.42932e-05	2.71609	-0.765478	0.024688	6.02907	-0.530254	0.00186073	3.0261	-0.70612
40525490	chr20:40525490:T:C	2.20144e-06	-2.06257e-10	-1.25468	2.86233e-05	-2.06257e-10	-1.26104	5.20003e-05	-2.06257e-10	-1.2575
40525638	chr20:40525638:C:G	2.16233e-06	-2.06257e-10	-1.27261	2.83269e-05	-2.06257e-10	-1.27145	5.12386e-05	-2.06257e-10	-1.27225
40526229	chr20:40526229:C:G	1.13804e-05	1.66277	-1.27467	0.000382559	2.60506	-1.27343	0.000308928	1.79896	-1.2746
40526798	chr20:40526798:A:C	3.11614e-06	-2.06257e-10	-0.907197	4.10841e-05	-2.06257e-10	-0.899639	7.30577e-05	-2.06257e-10	-0.917498
40526903	chr20:40526903:C:A	3.11034e-06	-2.06257e-10	-0.90906	4.17775e-05	-2.06257e-10	-0.882903	7.63923e-05	-2.06257e-10	-0.872867
40526983	chr20:40526983:CAGAG:C	5.87471e-06	-2.06257e-10	-0.273136	7.21487e-05	-2.06257e-10	-0.33653	0.000135645	-2.06257e-10	-0.298706
40527048	chr20:40527048:A:C	6.28447e-06	0.951488	-1.1572	0.000178946	1.70967	-1.13784	0.000159472	1.02085	-1.15773
40527115	chr20:40527115:A:G	3.30593e-06	-2.06257e-10	-0.848074	4.19162e-05	-2.06257e-10	-0.879589	7.77331e-05	-2.06257e-10	-0.855466
40527533	chr20:40527533:T:C	2.16216e-06	-2.06257e-10	-1.27268	2.83649e-05	-2.06257e-10	-1.27011	5.12106e-05	-2.06257e-10	-1.2728
40527546	chr20:40527546:G:A	3.10184e-06	-2.06257e-10	-0.911795	4.16599e-05	-2.06257e-10	-0.885721	7.61749e-05	-2.06257e-10	-0.875716
40527643	chr20:40527643:T:C	2.27786e-06	-2.06257e-10	-1.22055	3.01503e-05	-2.06257e-10	-1.20907	5.40992e-05	-2.06257e-10	-1.21793
40527734	chr20:40527734:T:C	5.14723e-06	-2.06257e-10	-0.405333	6.97743e-05	-2.06257e-10	-0.369994	0.000126291	-2.06257e-10	-0.370157
40528209	chr20:40528209:C:CT	2.15834e-06	-2.06257e-10	-1.27445	2.82607e-05	-2.06257e-10	-1.27379	5.11374e-05	-2.06257e-10	-1.27423
40528258	chr20:40528258:T:C	3.82796e-06	-2.06257e-10	-0.70146	5.10555e-05	-2.06257e-10	-0.682347	9.08473e-05	-2.06257e-10	-0.699568
40528327	chr20:40528327:G:A	2.30268e-06	-2.06257e-10	-1.20972	2.99475e-05	-2.06257e-10	-1.21581	5.38767e-05	-2.06257e-10	-1.22205
40528468	chr20:40528468:A:G	6.37784e-07	-1.43896	-1.05459	1.04042e-05	-1.18299	-1.09006	1.56794e-05	-1.40887	-1.04753
40528583	chr20:40528583:G:A	2.78408e-06	-2.06257e-10	-1.01987	3.6357e-05	-2.06257e-10	-1.02187	6.63796e-05	-2.06257e-10	-1.01336
40528815	chr20:40528815:G:C	2.30424e-06	-2.06257e-10	-1.20904	3.03959e-05	-2.06257e-10	-1.20095	5.47072e-05	-2.06257e-10	-1.20675
40529544	chr20:40529544:C:T	3.60708e-06	0.406537	-1.16743	9.20653e-05	1.05519	-1.14796	9.0112e-05	0.460317	-1.16801
40529567	chr20:40529567:T:A	5.58786e-06	-0.142856	-0.18034	0.000564059	1.57568	0.144223	0.000162746	-0.0130567	-0.1035
40529568	chr20:40529568:G:A	5.87471e-06	-2.06257e-10	-0.273136	7.21487e-05	-2.06257e-10	-0.33653	0.000135645	-2.06257e-10	-0.298706
40530479	chr20:40530479:T:C	4.1007e-05	2.68195	-1.012	0.0142886	6.07998	-1.12802	0.00137261	3.04319	-1.02747
40530509	chr20:40530509:T:C	1.14979e-05	0.586877	-0.188504	0.000301416	1.34346	-0.250228	0.000295169	0.679296	-0.200497
40530510	chr20:40530510:T:C	2.15994e-06	-2.06257e-10	-1.27371	2.832e-05	-2.06257e-10	-1.27169	5.11585e-05	-2.06257e-10	-1.27382
40530634	chr20:40530634:GC:G	3.85479e-06	-2.06257e-10	-0.694475	5.9226e-05	-2.06257e-10	-0.5339	9.57354e-05	-2.06257e-10	-0.64716
40530845	chr20:40530845:AC:A	2.68537e-06	-2.06257e-10	-1.05597	3.42256e-05	-2.06257e-10	-1.08229	6.28592e-05	-2.06257e-10	-1.06785
40531428	chr20:40531428:A:G	1.6196e-06	-1.56161	-5.51629e-10	2.10168e-05	-1.56994	-5.51629e-10	3.86508e-05	-1.55418	-5.51629e-10
40531448	chr20:40531448:A:ATATTTT	3.62268e-06	0.429048	-1.18563	9.27213e-05	1.0819	-1.16756	9.06283e-05	0.483969	-1.18595
40531523	chr20:40531523:G:A	5.86408e-06	-2.06257e-10	-0.274947	7.20223e-05	-2.06257e-10	-0.338285	0.000135402	-2.06257e-10	-0.300497
40531666	chr20:40531666:A:C	1.63212e-06	-1.55391	-5.51629e-10	2.11559e-05	-1.56334	-5.51629e-10	3.89821e-05	-1.54565	-5.51629e-10
40531730	chr20:40531730:G:T	2.36963e-06	-2.06257e-10	-1.18106	3.06878e-05	-2.06257e-10	-1.1914	5.58596e-05	-2.06257e-10	-1.18591
40531743	chr20:40531743:T:C	2.15984e-06	-2.06257e-10	-1.27376	2.83187e-05	-2.06257e-10	-1.27174	5.1157e-05	-2.06257e-10	-1.27385
40531827	chr20:40531827:G:C	2.35691e-06	-2.06257e-10	-1.18644	3.08715e-05	-2.06257e-10	-1.18543	5.58676e-05	-2.06257e-10	-1.18576
40532020	chr20:40532020:A:G	5.14723e-06	-2.06257e-10	-0.405333	6.97743e-05	-2.06257e-10	-0.369994	0.000126291	-2.06257e-10	-0.370157
40532282	chr20:40532282:G:A	2.15777e-06	-2.06257e-10	-1.27472	2.82273e-05	-2.06257e-10	-1.27497	5.11163e-05	-2.06257e-10	-1.27465
40532283	chr20:40532283:A:G	3.38664e-05	1.47863	-5.51629e-10	0.000523793	1.64584	-5.51629e-10	0.00083601	1.51989	-5.51629e-10
40532440	chr20:40532440:C:T	3.28689e-06	0.188273	-1.04212	8.08462e-05	0.862663	-1.08537	8.31087e-05	0.260806	-1.0494
40532503	chr20:40532503:C:T	2.15727e-06	-2.06257e-10	-1.27495	2.82283e-05	-2.06257e-10	-1.27494	5.11024e-05	-2.06257e-10	-1.27492
40532901	chr20:40532901:A:G	2.59496e-06	-2.06257e-10	-1.09022	3.38349e-05	-2.06257e-10	-1.09377	6.0913e-05	-2.06257e-10	-1.0993
40533113	chr20:40533113:T:C	5.7413e-06	-2.06257e-10	-0.296107	7.82628e-05	-2.06257e-10	-0.255187	0.000141858	-2.06257e-10	-0.253919
40533561	chr20:40533561:G:A	3.11729e-06	0.253534	-1.16036	7.75423e-05	0.875611	-1.14005	7.75824e-05	0.303323	-1.16073
40533588	chr20:40533588:C:T	5.15753e-06	0.420514	-0.823848	0.00013185	1.13337	-0.866968	0.000129921	0.502563	-0.844381
40533752	chr20:40533752:A:G	3.78111e-06	0.302941	-1.01672	9.45751e-05	0.992051	-1.05792	9.42048e-05	0.378305	-1.04158
40533929	chr20:40533929:C:T	2.2388e-06	-2.06257e-10	-1.23785	2.94145e-05	-2.06257e-10	-1.23377	5.31096e-05	-2.06257e-10	-1.23639
40534162	chr20:40534162:C:T	2.24735e-06	-2.06257e-10	-1.23404	2.93112e-05	-2.06257e-10	-1.23729	5.32504e-05	-2.06257e-10	-1.23374
40534252	chr20:40534252:T:C	1.44083e-05	0.0239729	0.600038	0.00174675	1.82284	1.02741	0.000435555	0.16075	0.707122
40534268	chr20:40534268:G:A	3.54207e-06	-2.06257e-10	-0.779081	4.78307e-05	-2.06257e-10	-0.747593	8.4229e-05	-2.06257e-10	-0.775209
40534296	chr20:40534296:C:T	2.31776e-06	-2.06257e-10	-1.20319	3.01465e-05	-2.06257e-10	-1.20919	5.42263e-05	-2.06257e-10	-1.21558
40534411	chr20:40534411:T:A	8.65755e-06	1.33205	-1.21741	0.000282091	2.2603	-1.23333	0.000236968	1.48245	-1.22327
40534699	chr20:40534699:G:A	2.43952e-06	-2.06257e-10	-1.15199	3.21118e-05	-2.06257e-10	-1.14604	5.77041e-05	-2.06257e-10	-1.15342
40534791	chr20:40534791:T:C	6.46326e-06	0.0139179	-0.191576	0.000703613	1.79407	0.146903	0.000192333	0.143824	-0.0933445
40534851	chr20:40534851:C:T	9.00177e-06	0.451407	-0.297778	0.000231416	1.1921	-0.363143	0.000227696	0.549371	-0.330108
40535031	chr20:40535031:C:T	7.29001e-07	-1.13686	-1.22301	1.17596e-05	-0.961387	-1.1892	1.86466e-05	-1.08683	-1.19626
40535139	chr20:40535139:T:G	2.30324e-06	-2.06257e-10	-1.20947	2.99423e-05	-2.06257e-10	-1.21599	5.38722e-05	-2.06257e-10	-1.22213
40535190	chr20:40535190:T:C	9.26281e-06	1.38062	-1.1984	0.000323987	2.38256	-1.21712	0.000269406	1.59085	-1.20338
40535299	chr20:40535299:T:C	6.14224e-06	-2.06257e-10	-0.228603	7.51987e-05	-2.06257e-10	-0.295126	0.000141394	-2.06257e-10	-0.2572
40535543	chr20:40535543:G:T	5.70671e-06	0.860879	-1.16303	0.000160038	1.60456	-1.14441	0.00014429	0.926994	-1.16392
40535648	chr20:40535648:G:A	6.44418e-06	0.979748	-1.16036	0.000185472	1.74906	-1.14142	0.00016295	1.04616	-1.16146
40535771	chr20:40535771:G:A	2.25592e-06	-2.06257e-10	-1.23023	2.99027e-05	-2.06257e-10	-1.21731	5.36339e-05	-2.06257e-10	-1.22657
40535807	chr20:40535807:A:G	4.96889e-06	-2.06257e-10	-0.440595	6.14347e-05	-2.06257e-10	-0.497285	0.000114925	-2.06257e-10	-0.464468
40536296	chr20:40536296:T:C	3.44898e-06	0.361718	-1.16743	8.74542e-05	1.00381	-1.14796	8.61046e-05	0.414828	-1.16801
40536462	chr20:40536462:C:T	2.16342e-06	-2.06257e-10	-1.2721	2.82841e-05	-2.06257e-10	-1.27296	5.12382e-05	-2.06257e-10	-1.27226
40536515	chr20:40536515:C:T	3.5359e-06	-2.06257e-10	-0.780823	4.77777e-05	-2.06257e-10	-0.748702	8.41624e-05	-2.06257e-10	-0.775999
40536587	chr20:40536587:G:A	2.21179e-06	-1.24999	-5.51629e-10	3.02074e-05	-1.20717	-5.51629e-10	5.64171e-05	-1.17598	-5.51629e-10
40536627	chr20:40536627:A:G	6.12477e-06	1.03755	-1.269	0.000205847	1.98501	-1.27314	0.000177158	1.2386	-1.27031
40536672	chr20:40536672:C:T	2.15812e-06	-2.06257e-10	-1.27455	2.82682e-05	-2.06257e-10	-1.27352	5.11265e-05	-2.06257e-10	-1.27445
40536742	chr20:40536742:A:G	3.82957e-06	0.244224	-0.945265	0.000100835	0.982326	-0.984098	0.000102037	0.370535	-0.95395
40536794	chr20:40536794:C:A	3.41216e-06	-2.06257e-10	-0.816446	4.60116e-05	-2.06257e-10	-0.786366	8.10999e-05	-2.06257e-10	-0.813066
40536896	chr20:40536896:T:A	4.09351e-06	-2.06257e-10	-0.634389	5.24564e-05	-2.06257e-10	-0.655278	9.50376e-05	-2.06257e-10	-0.654475
40537052	chr20:40537052:G:A	0.000229282	4.39722	-1.00606	0.0133106	5.88015	-0.999099	0.00972639	4.99763	-1.02378
40537303	chr20:40537303:TC:T	2.1572e-06	-2.06257e-10	-1.27498	2.82302e-05	-2.06257e-10	-1.27487	5.11153e-05	-2.06257e-10	-1.27466
40537737	chr20:40537737:C:T	2.16775e-06	-2.06257e-10	-1.2701	2.82931e-05	-2.06257e-10	-1.27264	5.13635e-05	-2.06257e-10	-1.26982
40538064	chr20:40538064:T:C	1.21223e-05	0.940148	-0.488894	0.00036372	1.80193	-0.520804	0.000339016	1.09246	-0.475162
40538068	chr20:40538068:G:A	5.45966e-06	-2.06257e-10	-0.346404	7.04968e-05	-2.06257e-10	-0.359693	0.000129942	-2.06257e-10	-0.341658
40538706	chr20:40538706:T:C	2.17896e-06	-2.06257e-10	-1.26494	2.84451e-05	-2.06257e-10	-1.26728	5.13828e-05	-2.06257e-10	-1.26944
40538952	chr20:40538952:G:A	5.14123e-06	0.150389	-0.556887	0.000556442	1.98928	-0.282976	0.000149828	0.282798	-0.482055
40539318	chr20:40539318:A:G	3.35055e-06	0.33303	-1.1677	8.45622e-05	0.970465	-1.14824	8.35938e-05	0.385491	-1.16827
40539541	chr20:40539541:C:G	5.51102e-06	-2.06257e-10	-0.337042	7.50012e-05	-2.06257e-10	-0.297756	0.000136719	-2.06257e-10	-0.290823
40539685	chr20:40539685:G:A	5.04269e-06	-2.06257e-10	-0.425852	6.26512e-05	-2.06257e-10	-0.477677	0.00011726	-2.06257e-10	-0.444358
40539722	chr20:40539722:A:G	2.22374e-06	-2.06257e-10	-1.2446	2.92031e-05	-2.06257e-10	-1.24099	5.2513e-05	-2.06257e-10	-1.24769
40539753	chr20:40539753:T:C	2.70273e-06	-2.06257e-10	-1.04953	3.52408e-05	-2.06257e-10	-1.05305	6.33918e-05	-2.06257e-10	-1.05941
40540147	chr20:40540147:A:G	2.76871e-06	-2.06257e-10	-1.02541	3.60999e-05	-2.06257e-10	-1.02897	6.49176e-05	-2.06257e-10	-1.03563
40540223	chr20:40540223:A:T	4.24507e-06	-2.06257e-10	-0.598034	5.49724e-05	-2.06257e-10	-0.60843	0.000101078	-2.06257e-10	-0.592855
40540320	chr20:40540320:G:A	4.91917e-06	-0.450652	-5.51629e-10	8.34756e-05	-0.190705	-5.51629e-10	0.000115923	-0.455821	-5.51629e-10
40540331	chr20:40540331:T:C	3.30625e-06	-2.06257e-10	-0.847979	4.4518e-05	-2.06257e-10	-0.819366	7.85524e-05	-2.06257e-10	-0.844982
40540683	chr20:40540683:C:T	7.70433e-06	-2.06257e-10	-0.0020097	0.000105703	-2.06257e-10	0.0453731	0.000191179	-2.06257e-10	0.0444614
40540684	chr20:40540684:G:A	2.1942e-06	-2.06257e-10	-1.25797	2.87653e-05	-2.06257e-10	-1.25609	5.19041e-05	-2.06257e-10	-1.25935
40540714	chr20:40540714:C:T	2.29858e-06	-2.06257e-10	-1.2115	3.00465e-05	-2.06257e-10	-1.21251	5.40942e-05	-2.06257e-10	-1.21802
40540830	chr20:40540830:A:G	2.2648e-06	-1.22631	-5.51629e-10	3.09123e-05	-1.1841	-5.51629e-10	5.78624e-05	-1.15068	-5.51629e-10
40540853	chr20:40540853:C:T	3.0668e-06	0.244189	-1.16735	7.62373e-05	0.86644	-1.14785	7.63286e-05	0.294214	-1.16791
40540956	chr20:40540956:A:T	2.2778e-06	-2.06257e-10	-1.22058	2.99679e-05	-2.06257e-10	-1.21513	5.3772e-05	-2.06257e-10	-1.22399
40541064	chr20:40541064:T:C	4.90899e-06	-2.06257e-10	-0.452723	6.08075e-05	-2.06257e-10	-0.507546	0.000113842	-2.06257e-10	-0.473938
40541835	chr20:40541835:G:A	4.94625e-06	-2.06257e-10	-0.445161	6.13341e-05	-2.06257e-10	-0.498924	0.000114764	-2.06257e-10	-0.465869
40541964	chr20:40541964:C:T	2.26236e-06	-2.06257e-10	-1.22738	2.97625e-05	-2.06257e-10	-1.22201	5.42054e-05	-2.06257e-10	-1.21597
40541968	chr20:40541968:T:C	2.17855e-06	-2.06257e-10	-1.26513	2.84424e-05	-2.06257e-10	-1.26738	5.16393e-05	-2.06257e-10	-1.26446
40542021	chr20:40542021:C:T	2.87064e-06	0.0721471	-1.0614	7.4453e-05	0.779491	-1.08458	7.59335e-05	0.189445	-1.06834
40542483	chr20:40542483:A:G	2.16765e-06	-2.06257e-10	-1.27015	2.83039e-05	-2.06257e-10	-1.27226	5.13012e-05	-2.06257e-10	-1.27103
40542700	chr20:40542700:T:C	2.17276e-06	-2.06257e-10	-1.26779	2.83764e-05	-2.06257e-10	-1.2697	5.1279e-05	-2.06257e-10	-1.27147
40543016	chr20:40543016:G:A	6.53311e-06	-2.06257e-10	-0.166908	8.97327e-05	-2.06257e-10	-0.118425	0.000161189	-2.06257e-10	-0.126168
40543167	chr20:40543167:G:A	4.73946e-05	-2.06257e-10	1.81472	0.000737711	-2.06257e-10	1.98829	0.00121492	-2.06257e-10	1.89368
40543373	chr20:40543373:C:T	2.86483e-06	-0.991284	-5.51629e-10	3.56669e-05	-1.04104	-5.51629e-10	6.70641e-05	-1.0031	-5.51629e-10
40543486	chr20:40543486:G:A	3.29258e-06	-2.06257e-10	-0.852121	4.62948e-05	-2.06257e-10	-0.780231	7.79609e-05	-2.06257e-10	-0.85254
40544088	chr20:40544088:C:T	8.53124e-06	1.36697	-1.26703	0.00165973	4.0742	-1.27505	0.00031214	1.79876	-1.26405
40544264	chr20:40544264:G:A	2.79985e-06	-2.06257e-10	-1.01422	3.79025e-05	-2.06257e-10	-0.980244	6.70086e-05	-2.06257e-10	-1.00393
40544529	chr20:40544529:A:T	9.60632e-06	-2.06257e-10	0.218629	0.000119921	-2.06257e-10	0.171571	0.000240356	-2.06257e-10	0.273375
40545080	chr20:40545080:G:A	6.20775e-06	-2.06257e-10	-0.217992	8.2728e-05	-2.06257e-10	-0.199703	0.00014444	-2.06257e-10	-0.235882
40545143	chr20:40545143:C:T	8.87135e-06	1.25713	-1.11809	0.000255239	2.01953	-1.09259	0.000218286	1.29382	-1.11676
40545187	chr20:40545187:G:A	8.79777e-07	-1.05437	-1.11751	4.46577e-05	0.171466	-0.987699	2.33798e-05	-0.970003	-1.08687
40545217	chr20:40545217:A:G	2.46034e-06	-1.14349	-5.51629e-10	3.96533e-05	-0.935085	-5.51629e-10	5.59469e-05	-1.18435	-5.51629e-10
40545267	chr20:40545267:G:A	3.93995e-06	-0.672624	-5.51629e-10	4.245e-05	-0.866934	-5.51629e-10	8.76729e-05	-0.735135	-5.51629e-10
40545305	chr20:40545305:T:C	8.22333e-06	1.1944	-1.13121	0.000234422	1.94861	-1.10675	0.000202201	1.23044	-1.12993
40545500	chr20:40545500:C:T	1.38669e-06	-1.03335	-0.683521	7.83227e-05	0.197226	-0.451649	3.73681e-05	-0.952741	-0.63519
40546240	chr20:40546240:T:G	3.55982e-06	0.500715	-1.2748	0.000560807	2.97735	-1.26324	0.000105248	0.721154	-1.27358
40546389	chr20:40546389:T:C	7.78943e-07	-1.0418	-1.2518	3.61161e-05	0.241934	-1.27045	2.05256e-05	-0.929517	-1.25756
40546601	chr20:40546601:G:A	2.1991e-06	-2.06257e-10	-1.25574	2.89872e-05	-2.06257e-10	-1.24841	5.20789e-05	-2.06257e-10	-1.25599
40546627	chr20:40546627:G:T	8.61525e-07	-1.09255	-1.1003	3.90876e-05	0.0863222	-1.03578	2.22836e-05	-1.01186	-1.09304
40546904	chr20:40546904:G:A	2.3404e-06	-2.06257e-10	-1.19347	3.08287e-05	-2.06257e-10	-1.18681	5.5653e-05	-2.06257e-10	-1.18961
40547230	chr20:40547230:C:T	3.74484e-06	-2.06257e-10	-0.723414	5.76085e-05	-2.06257e-10	-0.56159	9.28785e-05	-2.06257e-10	-0.677456
40547258	chr20:40547258:C:A	2.39161e-06	-2.06257e-10	-1.17182	3.08272e-05	-2.06257e-10	-1.18686	5.66612e-05	-2.06257e-10	-1.17166
40548207	chr20:40548207:A:T	4.57379e-06	0.74018	-1.26363	0.000789944	3.33161	-1.27491	0.000135958	0.971687	-1.26809
40548238	chr20:40548238:T:C	1.23822e-05	1.03808	-0.565609	0.00321599	3.73766	-0.277029	0.000392814	1.26565	-0.501063
40548276	chr20:40548276:T:C	2.326e-06	-2.06257e-10	-1.19964	3.05489e-05	-2.06257e-10	-1.19593	5.49576e-05	-2.06257e-10	-1.20219
40548332	chr20:40548332:A:G	1.45354e-05	1.03086	-0.398069	0.00387264	3.72499	-0.078554	0.000464414	1.25705	-0.325017
40548544	chr20:40548544:T:C	1.24157e-05	1.03374	-0.558571	0.00323129	3.73469	-0.269313	0.000394414	1.26292	-0.49427
40548989	chr20:40548989:G:A	4.37147e-06	-2.06257e-10	-0.568693	5.82719e-05	-2.06257e-10	-0.550141	0.000102244	-2.06257e-10	-0.581383
40549076	chr20:40549076:G:A	8.4811e-06	-2.06257e-10	0.0940484	0.000114014	-2.06257e-10	0.121065	0.000197638	-2.06257e-10	0.0776909
40549386	chr20:40549386:C:G	3.32161e-06	-2.06257e-10	-0.843342	4.29575e-05	-2.06257e-10	-0.855048	7.60952e-05	-2.06257e-10	-0.876763
40549755	chr20:40549755:T:G	4.73434e-06	-2.06257e-10	-0.488949	6.59501e-05	-2.06257e-10	-0.426362	0.000114005	-2.06257e-10	-0.472506
40549917	chr20:40549917:G:A	3.19879e-05	1.35539	0.0661733	0.012148	4.19998	0.589684	0.00104806	1.5829	0.163051
40549998	chr20:40549998:T:C	2.38666e-06	-2.06257e-10	-1.1739	3.19043e-05	-2.06257e-10	-1.15252	5.66951e-05	-2.06257e-10	-1.17106
40550039	chr20:40550039:C:T	2.08476e-05	1.17653	-0.183085	0.00703366	3.94763	0.295568	0.000672799	1.3973	-0.0945988
40550261	chr20:40550261:C:A	3.21425e-06	-2.06257e-10	-0.876199	4.13737e-05	-2.06257e-10	-0.892614	7.69306e-05	-2.06257e-10	-0.865844
40550283	chr20:40550283:A:G	1.9225e-06	-0.990138	-0.400027	0.000128037	0.239921	-0.00286231	5.24106e-05	-0.926887	-0.322753
40550433	chr20:40550433:C:T	2.19064e-06	-2.06257e-10	-1.2596	2.88676e-05	-2.06257e-10	-1.25254	5.1917e-05	-2.06257e-10	-1.2591
40550562	chr20:40550562:C:A	2.16156e-06	-2.06257e-10	-1.27296	2.83614e-05	-2.06257e-10	-1.27023	5.12102e-05	-2.06257e-10	-1.27281
40551095	chr20:40551095:C:T	3.65835e-06	-2.06257e-10	-0.74678	4.84113e-05	-2.06257e-10	-0.735527	8.48027e-05	-2.06257e-10	-0.768421
40551106	chr20:40551106:G:A	3.4004e-06	-2.06257e-10	-0.819899	4.66867e-05	-2.06257e-10	-0.771801	8.35465e-05	-2.06257e-10	-0.783345
40551273	chr20:40551273:G:T	3.38617e-06	-2.06257e-10	-0.824092	4.56496e-05	-2.06257e-10	-0.794264	7.95632e-05	-2.06257e-10	-0.832196
40551335	chr20:40551335:A:G	1.47535e-05	1.44473	-0.797045	0.0049205	4.38165	-0.495742	0.000468373	1.70376	-0.763241
40551338	chr20:40551338:C:T	3.85729e-06	-0.693826	-5.51629e-10	6.38758e-05	-0.45832	-5.51629e-10	9.58225e-05	-0.64625	-5.51629e-10
40551527	chr20:40551527:C:T	3.29147e-06	-2.06257e-10	-0.852458	4.50991e-05	-2.06257e-10	-0.806398	8.07749e-05	-2.06257e-10	-0.817081
40551585	chr20:40551585:A:G	2.15466e-06	-1.27616	-5.51629e-10	2.95968e-05	-1.22759	-5.51629e-10	5.35989e-05	-1.22722	-5.51629e-10
40551621	chr20:40551621:G:T	2.16416e-06	-2.06257e-10	-1.27176	2.84939e-05	-2.06257e-10	-1.26557	5.12627e-05	-2.06257e-10	-1.27178
40551656	chr20:40551656:C:T	2.26737e-06	-2.06257e-10	-1.22517	2.95784e-05	-2.06257e-10	-1.22822	5.33482e-05	-2.06257e-10	-1.23191
40551662	chr20:40551662:C:T	2.81943e-06	-2.06257e-10	-1.00726	3.6394e-05	-2.06257e-10	-1.02086	6.61311e-05	-2.06257e-10	-1.01711
40551683	chr20:40551683:A:C	3.09944e-06	-2.06257e-10	-0.91257	4.00417e-05	-2.06257e-10	-0.925339	7.23501e-05	-2.06257e-10	-0.927232
40551796	chr20:40551796:T:C	1.79347e-05	1.12023	-0.277286	0.00580071	3.86932	0.181159	0.000575585	1.33966	-0.193017
40551809	chr20:40551809:C:T	2.2206e-06	-2.06257e-10	-1.24602	2.87667e-05	-2.06257e-10	-1.25604	5.25453e-05	-2.06257e-10	-1.24707
40552430	chr20:40552430:C:G	2.19618e-05	0.642542	0.402972	0.00657081	3.17642	0.998711	0.000702299	0.840326	0.505285
40552606	chr20:40552606:T:A	2.43102e-05	0.693623	0.453482	0.00754678	3.25062	1.06299	0.000780566	0.893291	0.55798
40552651	chr20:40552651:G:A	2.16854e-06	-2.06257e-10	-1.26974	2.83778e-05	-2.06257e-10	-1.26965	5.14235e-05	-2.06257e-10	-1.26865
40553069	chr20:40553069:T:C	3.40822e-06	-2.06257e-10	-0.817603	4.59244e-05	-2.06257e-10	-0.788264	8.00318e-05	-2.06257e-10	-0.826323
40553729	chr20:40553729:G:A	2.20565e-06	-2.06257e-10	-1.25277	2.86089e-05	-2.06257e-10	-1.26154	5.21923e-05	-2.06257e-10	-1.25381
40553995	chr20:40553995:G:T	2.35621e-06	-2.06257e-10	-1.18674	3.0737e-05	-2.06257e-10	-1.18979	5.53527e-05	-2.06257e-10	-1.19502
40554046	chr20:40554046:A:G	4.94071e-06	-2.06257e-10	-0.446283	6.8924e-05	-2.06257e-10	-0.382256	0.000118992	-2.06257e-10	-0.429695
40554089	chr20:40554089:C:T	1.29093e-05	0.760817	-0.246657	0.000387952	1.49424	-0.148621	0.000328349	0.813999	-0.22867
40554362	chr20:40554362:CCA:C	5.40781e-06	-2.06257e-10	-0.355947	7.5803e-05	-2.06257e-10	-0.287122	0.000130506	-2.06257e-10	-0.33733
40554499	chr20:40554499:G:A	1.67897e-06	-1.52561	-5.51629e-10	2.36567e-05	-1.45161	-5.51629e-10	3.91637e-05	-1.541	-5.51629e-10
40554719	chr20:40554719:C:A	2.16029e-06	-2.06257e-10	-1.27355	2.82981e-05	-2.06257e-10	-1.27247	5.11023e-05	-2.06257e-10	-1.27492
40554842	chr20:40554842:C:T	4.02498e-06	-2.06257e-10	-0.651272	5.7316e-05	-2.06257e-10	-0.566681	9.51858e-05	-2.06257e-10	-0.652917
40554921	chr20:40554921:A:G	7.25359e-06	-2.06257e-10	-0.0622947	9.4131e-05	-2.06257e-10	-0.0705731	0.00017237	-2.06257e-10	-0.0591048
40555302	chr20:40555302:C:T	6.30927e-06	-2.06257e-10	-0.201771	8.12403e-05	-2.06257e-10	-0.217849	0.00014684	-2.06257e-10	-0.219406
40555309	chr20:40555309:C:T	2.20462e-05	0.783854	0.265492	0.00692107	3.37725	0.849816	0.000710795	0.984747	0.372888
40555560	chr20:40555560:CAAGATT:C	5.17078e-06	-2.06257e-10	-0.400769	7.23425e-05	-2.06257e-10	-0.333849	0.000124693	-2.06257e-10	-0.38289
40556357	chr20:40556357:T:G	1.88248e-06	-1.4112	-5.51629e-10	2.56278e-05	-1.37158	-5.51629e-10	4.47987e-05	-1.40657	-5.51629e-10
40556638	chr20:40556638:G:A	1.56529e-06	-0.94671	-0.649014	0.000111153	0.383429	-0.287784	4.36019e-05	-0.851727	-0.581919
40556831	chr20:40556831:T:C	2.21556e-06	-2.06257e-10	-1.24829	2.87084e-05	-2.06257e-10	-1.25807	5.2414e-05	-2.06257e-10	-1.24957
40557343	chr20:40557343:T:A	2.22207e-06	-2.06257e-10	-1.24535	2.84763e-05	-2.06257e-10	-1.26619	5.25589e-05	-2.06257e-10	-1.24681
40558683	chr20:40558683:GGAAA:G	2.36983e-06	-2.06257e-10	-1.18097	3.09165e-05	-2.06257e-10	-1.18397	5.57956e-05	-2.06257e-10	-1.18705
40558735	chr20:40558735:T:C	2.17667e-06	-2.06257e-10	-1.26599	2.83457e-05	-2.06257e-10	-1.27079	5.15833e-05	-2.06257e-10	-1.26555
40558929	chr20:40558929:C:A	2.29651e-06	-2.06257e-10	-1.2124	3.0395e-05	-2.06257e-10	-1.20098	5.489e-05	-2.06257e-10	-1.20342
40559044	chr20:40559044:C:T	2.1607e-06	-2.06257e-10	-1.27336	2.82654e-05	-2.06257e-10	-1.27362	5.11427e-05	-2.06257e-10	-1.27413
40559061	chr20:40559061:T:C	2.15783e-06	-2.06257e-10	-1.27469	2.82265e-05	-2.06257e-10	-1.275	5.10965e-05	-2.06257e-10	-1.27503
40559073	chr20:40559073:C:G	6.76219e-06	-2.06257e-10	-0.132446	0.000105268	-2.06257e-10	0.0412475	0.000164244	-2.06257e-10	-0.107397
40559124	chr20:40559124:T:C	2.71063e-06	-2.06257e-10	-1.04661	3.65354e-05	-2.06257e-10	-1.01698	6.50753e-05	-2.06257e-10	-1.0332
40559147	chr20:40559147:G:A	2.17978e-06	-2.06257e-10	-1.26457	2.824e-05	-2.06257e-10	-1.27452	5.15919e-05	-2.06257e-10	-1.26538
40559180	chr20:40559180:C:T	6.77137e-06	-2.06257e-10	-0.131088	8.74823e-05	-2.06257e-10	-0.143824	0.000158039	-2.06257e-10	-0.145909
40559193	chr20:40559193:A:T	6.19695e-06	0.896418	-1.11615	0.000173504	1.62998	-1.08904	0.000154018	0.942101	-1.11378
40559285	chr20:40559285:G:A	3.6802e-06	0.528104	-1.26893	0.000648441	3.07485	-1.21554	0.000112217	0.776494	-1.26481
40559700	chr20:40559700:T:C	4.7962e-06	-2.06257e-10	-0.475967	6.69123e-05	-2.06257e-10	-0.411877	0.000115598	-2.06257e-10	-0.458629
40559980	chr20:40559980:G:A	6.25263e-06	-0.21079	-5.51629e-10	9.80207e-05	-0.0300816	-5.51629e-10	0.000123898	-0.389286	-5.51629e-10
40560062	chr20:40560062:C:T	1.14086e-05	1.31888	-0.928305	0.000473932	2.38818	-0.842372	0.000270425	1.31941	-0.92816
40560559	chr20:40560559:T:C	2.16812e-06	-2.06257e-10	-1.26993	2.84676e-05	-2.06257e-10	-1.26649	5.13529e-05	-2.06257e-10	-1.27003
40560768	chr20:40560768:A:G	4.66611e-06	-0.987692	0.484227	0.000377353	0.256133	1.06179	0.000134772	-0.91989	0.614728
40561198	chr20:40561198:C:T	2.54293e-06	-1.19549	0.0850186	0.000151679	-0.14014	0.546645	6.79507e-05	-1.14018	0.150217
40562002	chr20:40562002:T:C	2.43085e-06	-2.06257e-10	-1.15555	3.14515e-05	-2.06257e-10	-1.16681	5.68654e-05	-2.06257e-10	-1.16806
40562080	chr20:40562080:C:A	1.51709e-06	-1.45006	-0.176942	6.5279e-05	-0.720339	0.283748	4.10469e-05	-1.41795	-0.0760806
40562241	chr20:40562241:G:A	3.41373e-06	-2.06257e-10	-0.815986	4.51475e-05	-2.06257e-10	-0.805326	8.11389e-05	-2.06257e-10	-0.812585
40563200	chr20:40563200:A:G	2.62728e-06	-1.07784	-5.51629e-10	3.16389e-05	-1.16087	-5.51629e-10	5.75322e-05	-1.1564	-5.51629e-10
40563485	chr20:40563485:T:C	3.09999e-06	-2.06257e-10	-0.912392	4.00819e-05	-2.06257e-10	-0.924335	7.23658e-05	-2.06257e-10	-0.927014
40563584	chr20:40563584:G:A	2.15783e-06	-2.06257e-10	-1.27469	2.82265e-05	-2.06257e-10	-1.275	5.10965e-05	-2.06257e-10	-1.27503
40563607	chr20:40563607:G:A	2.94857e-06	-2.06257e-10	-0.962471	3.99957e-05	-2.06257e-10	-0.926487	7.09622e-05	-2.06257e-10	-0.946601
40563663	chr20:40563663:C:T	2.42266e-06	-1.15893	-5.51629e-10	3.86816e-05	-0.959896	-5.51629e-10	5.49216e-05	-1.20284	-5.51629e-10
40564394	chr20:40564394:T:G	2.15746e-06	-2.06257e-10	-1.27486	2.8344e-05	-2.06257e-10	-1.27085	5.11531e-05	-2.06257e-10	-1.27392
40564401	chr20:40564401:T:C	2.86184e-06	-2.06257e-10	-0.992328	3.87687e-05	-2.06257e-10	-0.957647	6.88813e-05	-2.06257e-10	-0.976363
40564766	chr20:40564766:T:C	7.20034e-05	1.06643	1.16649	0.0262678	3.67475	1.88609	0.00233282	1.21385	1.33223
40565281	chr20:40565281:G:C	4.85567e-06	-2.06257e-10	-0.463646	7.83081e-05	-2.06257e-10	-0.254609	0.00012155	-2.06257e-10	-0.408423
40565587	chr20:40565587:T:C	6.27109e-05	0.955238	1.13951	0.0217431	3.51927	1.85252	0.00202335	1.10181	1.30195
40565603	chr20:40565603:G:A	3.62764e-06	-1.4527	0.697487	0.000186507	-0.721938	1.33515	0.000103881	-1.41935	0.853845
40566200	chr20:40566200:G:A	2.69418e-06	-2.06257e-10	-1.0527	3.58595e-05	-2.06257e-10	-1.03565	6.37137e-05	-2.06257e-10	-1.05435
40566217	chr20:40566217:C:A	2.85461e-06	-2.06257e-10	-0.994857	3.7956e-05	-2.06257e-10	-0.978832	6.75127e-05	-2.06257e-10	-0.996433
40567256	chr20:40567256:G:A	2.35317e-06	-2.06257e-10	-1.18803	3.10351e-05	-2.06257e-10	-1.18014	5.57019e-05	-2.06257e-10	-1.18873
40567273	chr20:40567273:G:A	3.71425e-05	2.79965	-1.22868	0.00149679	3.90759	-1.21178	0.000930112	2.85452	-1.22797
40567534	chr20:40567534:T:C	9.6292e-06	0.221009	-5.51629e-10	0.000176829	0.559922	-5.51629e-10	0.000227527	0.218519	-5.51629e-10
40568261	chr20:40568261:C:T	2.28044e-06	-2.06257e-10	-1.21942	2.97955e-05	-2.06257e-10	-1.2209	5.37525e-05	-2.06257e-10	-1.22436
40568642	chr20:40568642:A:G	4.57678e-05	0.819051	0.960737	0.0143501	3.29887	1.65738	0.00148113	0.963698	1.12811
40568695	chr20:40568695:A:T	2.22449e-06	-1.24427	-5.51629e-10	3.77018e-05	-0.985552	-5.51629e-10	5.85066e-05	-1.13961	-5.51629e-10
40569209	chr20:40569209:C:T	3.86593e-05	2.82554	-1.21454	0.00156469	3.93566	-1.19548	0.000967096	2.87942	-1.21387
40569231	chr20:40569231:A:C	6.90076e-05	1.62033	0.570095	0.0338095	4.63193	1.18131	0.00227506	1.87533	0.645687
40569234	chr20:40569234:G:C	6.8905e-06	-1.27919	1.16554	0.000466117	-0.33499	1.86417	0.000202659	-1.2334	1.33618
40569255	chr20:40569255:G:T	2.25371e-06	-2.06257e-10	-1.23121	2.91198e-05	-2.06257e-10	-1.24384	5.32957e-05	-2.06257e-10	-1.23289
40569372	chr20:40569372:C:CAT	2.17574e-05	1.32173	-0.285562	0.00832813	4.22945	0.182683	0.00071491	1.57517	-0.211759
40569539	chr20:40569539:C:T	3.64357e-06	-2.06257e-10	-0.750829	4.70734e-05	-2.06257e-10	-0.763552	8.48297e-05	-2.06257e-10	-0.768103
40569776	chr20:40569776:C:A	3.19267e-06	-2.06257e-10	-0.882933	4.12113e-05	-2.06257e-10	-0.896547	7.46972e-05	-2.06257e-10	-0.895305
40569828	chr20:40569828:T:C	1.95496e-05	1.29773	-0.368564	0.0070634	4.17693	0.0704905	0.000632476	1.54579	-0.304897
40570102	chr20:40570102:G:T	1.6171e-06	-1.56316	-5.51629e-10	2.06154e-05	-1.58922	-5.51629e-10	3.78747e-05	-1.57447	-5.51629e-10
40570196	chr20:40570196:T:G	8.38811e-06	0.840889	-0.757865	0.00218096	3.4859	-0.41364	0.00026414	1.07135	-0.703614
40570658	chr20:40570658:G:A	2.68027e-06	-2.06257e-10	-1.05788	3.47575e-05	-2.06257e-10	-1.06687	6.2484e-05	-2.06257e-10	-1.07384
40571000	chr20:40571000:G:A	2.97073e-06	-2.06257e-10	-0.954986	3.93949e-05	-2.06257e-10	-0.941624	6.90461e-05	-2.06257e-10	-0.973974
40571233	chr20:40571233:T:C	3.26662e-06	-2.06257e-10	-0.860035	4.2934e-05	-2.06257e-10	-0.855596	7.54881e-05	-2.06257e-10	-0.884773
40571262	chr20:40571262:A:T	5.34299e-06	0.364829	-0.732836	0.000141483	1.03119	-0.694276	0.000131871	0.412165	-0.739086
40571448	chr20:40571448:A:G	2.96173e-06	-2.06257e-10	-0.95802	3.92596e-05	-2.06257e-10	-0.945063	6.8817e-05	-2.06257e-10	-0.977297
40571478	chr20:40571478:T:C	2.17954e-06	-2.06257e-10	-1.26468	2.86092e-05	-2.06257e-10	-1.26153	5.15727e-05	-2.06257e-10	-1.26575
40571575	chr20:40571575:G:A	1.56661e-05	1.88719	-1.17948	0.000571578	2.89047	-1.15733	0.000392695	1.94428	-1.18
40572251	chr20:40572251:G:A	2.18509e-06	-2.06257e-10	-1.26213	2.86922e-05	-2.06257e-10	-1.25863	5.16983e-05	-2.06257e-10	-1.26332
40572274	chr20:40572274:A:G	7.48698e-06	1.23453	-1.26516	0.00172828	4.04445	-1.20482	0.000235775	1.51393	-1.2598
40572735	chr20:40572735:G:A	3.97637e-06	0.392913	-1.05634	0.000104548	1.06138	-1.02699	9.88024e-05	0.440145	-1.05577
40572850	chr20:40572850:A:C	2.99355e-06	-2.06257e-10	-0.947332	3.97034e-05	-2.06257e-10	-0.933823	6.95594e-05	-2.06257e-10	-0.966567
40573001	chr20:40573001:A:G	3.93665e-06	0.229158	-0.90262	0.00010081	0.868163	-0.870189	9.68413e-05	0.271945	-0.90762
40573206	chr20:40573206:G:A	7.40232e-06	-2.06257e-10	-0.0419989	9.87692e-05	-2.06257e-10	-0.0224742	0.000185241	-2.06257e-10	0.0129088
40573443	chr20:40573443:T:A	1.23344e-05	-2.06257e-10	0.468601	0.000158955	-2.06257e-10	0.453362	0.000292301	-2.06257e-10	0.469038
40573446	chr20:40573446:C:T	2.19383e-06	-2.06257e-10	-1.25814	2.89528e-05	-2.06257e-10	-1.24959	5.2052e-05	-2.06257e-10	-1.2565
40573561	chr20:40573561:C:T	2.19656e-06	-2.06257e-10	-1.2569	2.90055e-05	-2.06257e-10	-1.24777	5.212e-05	-2.06257e-10	-1.2552
40573912	chr20:40573912:T:C	5.39331e-06	0.430915	-0.789547	0.000143616	1.10519	-0.753312	0.000132989	0.477635	-0.796118
40573936	chr20:40573936:T:C	2.32127e-06	-2.06257e-10	-1.20168	3.05969e-05	-2.06257e-10	-1.19436	5.49488e-05	-2.06257e-10	-1.20235
40574133	chr20:40574133:A:C	4.81824e-06	0.335568	-0.80695	0.000126378	0.995515	-0.771496	0.000118714	0.38164	-0.813673
40574641	chr20:40574641:T:C	2.28111e-06	-2.06257e-10	-1.21913	2.98824e-05	-2.06257e-10	-1.21799	5.3659e-05	-2.06257e-10	-1.2261
40574858	chr20:40574858:T:C	2.16939e-06	-2.06257e-10	-1.26934	2.83887e-05	-2.06257e-10	-1.26927	5.12763e-05	-2.06257e-10	-1.27152
40574932	chr20:40574932:G:C	2.22786e-06	-2.06257e-10	-1.24275	2.90802e-05	-2.06257e-10	-1.2452	5.24573e-05	-2.06257e-10	-1.24875
40575197	chr20:40575197:C:T	2.32127e-06	-2.06257e-10	-1.20168	3.05969e-05	-2.06257e-10	-1.19436	5.49488e-05	-2.06257e-10	-1.20235
40575226	chr20:40575226:A:T	2.35834e-06	0.0702483	-1.25608	0.000125424	1.4434	-1.22696	6.91431e-05	0.287104	-1.25967
40575250	chr20:40575250:C:A	2.3398e-06	-2.06257e-10	-1.19373	3.11019e-05	-2.06257e-10	-1.17799	5.55005e-05	-2.06257e-10	-1.19236
40575320	chr20:40575320:A:G	3.08424e-06	0.189989	-1.10748	7.68798e-05	0.808953	-1.08197	7.57879e-05	0.226409	-1.10722
40575434	chr20:40575434:C:G	2.18509e-06	-2.06257e-10	-1.26213	2.86922e-05	-2.06257e-10	-1.25863	5.16983e-05	-2.06257e-10	-1.26332
40575633	chr20:40575633:T:C	2.06257e-05	1.42637	-0.443619	0.00741373	4.31917	-0.0233403	0.000674578	1.68761	-0.382266
40575637	chr20:40575637:T:C	1.11628e-05	1.33519	-0.966393	0.0029533	4.1126	-0.737182	0.000346091	1.55788	-0.919925
40576017	chr20:40576017:G:A	7.93073e-06	-2.06257e-10	0.0269534	0.000105701	-2.06257e-10	0.0453541	0.000198707	-2.06257e-10	0.0830854
40576242	chr20:40576242:A:G	2.4074e-06	-0.45903	-0.706217	5.35761e-05	0.107415	-0.741572	6.99216e-05	-0.277326	-0.684048
40576367	chr20:40576367:T:C	4.08529e-06	0.471077	-1.10748	0.000107719	1.14623	-1.08197	0.000101118	0.514761	-1.10722
40576482	chr20:40576482:C:G	3.93026e-06	0.431619	-1.10671	0.000102987	1.10048	-1.08113	9.72505e-05	0.474982	-1.10644
40576513	chr20:40576513:C:T	3.17519e-06	-0.888423	-5.51629e-10	5.42709e-05	-0.621271	-5.51629e-10	6.98764e-05	-0.96202	-5.51629e-10
40576757	chr20:40576757:G:C	4.37343e-06	-2.06257e-10	-0.568244	6.89041e-05	-2.06257e-10	-0.382545	0.000108362	-2.06257e-10	-0.523267
40576824	chr20:40576824:C:G	3.71761e-06	-2.06257e-10	-0.73071	4.33482e-05	-2.06257e-10	-0.845994	8.43976e-05	-2.06257e-10	-0.773209
40576900	chr20:40576900:G:T	1.23344e-05	-2.06257e-10	0.468601	0.000158955	-2.06257e-10	0.453362	0.000292301	-2.06257e-10	0.469038
40577030	chr20:40577030:T:C	1.6389e-06	-1.54976	-5.51629e-10	2.41087e-05	-1.43269	-5.51629e-10	4.10053e-05	-1.49505	-5.51629e-10
40577275	chr20:40577275:A:G	2.15711e-06	-2.06257e-10	-1.27502	2.826e-05	-2.06257e-10	-1.27381	5.11028e-05	-2.06257e-10	-1.27491
40577531	chr20:40577531:G:A	3.60635e-06	0.319472	-1.08057	9.29741e-05	0.970585	-1.05352	8.90562e-05	0.361134	-1.08061
40577554	chr20:40577554:A:G	3.71681e-06	0.349641	-1.08057	9.6169e-05	1.00437	-1.05352	9.1714e-05	0.390542	-1.08061
40577908	chr20:40577908:C:T	2.59708e-06	-2.06257e-10	-1.0894	3.37493e-05	-2.06257e-10	-1.0963	6.05193e-05	-2.06257e-10	-1.10579
40578636	chr20:40578636:G:A	3.429e-06	0.269042	-1.08057	8.77039e-05	0.912231	-1.05352	8.46541e-05	0.31044	-1.08061
40578757	chr20:40578757:C:G	5.54911e-06	0.4079	-0.738055	0.000150054	1.09705	-0.701311	0.000137704	0.465398	-0.749037
40578811	chr20:40578811:A:C	1.23344e-05	-2.06257e-10	0.468601	0.000158955	-2.06257e-10	0.453362	0.000292301	-2.06257e-10	0.469038
40579034	chr20:40579034:G:A	2.01545e-06	-0.514457	-0.828492	0.000163511	1.04527	-0.563655	5.69824e-05	-0.388663	-0.777344
40579534	chr20:40579534:T:C	2.17891e-06	-2.06257e-10	-1.26497	2.84372e-05	-2.06257e-10	-1.26756	5.169e-05	-2.06257e-10	-1.26348
40579846	chr20:40579846:C:G	2.2357e-06	-2.06257e-10	-1.23924	2.8627e-05	-2.06257e-10	-1.26091	5.29701e-05	-2.06257e-10	-1.23902
40580644	chr20:40580644:G:A	2.15705e-06	-2.06257e-10	-1.27505	2.82357e-05	-2.06257e-10	-1.27467	5.10952e-05	-2.06257e-10	-1.27506
40580655	chr20:40580655:CTGG:C	6.53816e-06	-2.06257e-10	-0.166136	0.000105574	-2.06257e-10	0.0441516	0.000161841	-2.06257e-10	-0.122132
40581066	chr20:40581066:A:G	1.21835e-05	-2.06257e-10	0.456295	0.000157019	-2.06257e-10	0.441104	0.000288719	-2.06257e-10	0.456707
40581202	chr20:40581202:T:C	1.24342e-05	-2.06257e-10	0.476659	0.000160247	-2.06257e-10	0.461457	0.000294687	-2.06257e-10	0.477165
40581319	chr20:40581319:T:A	2.84166e-06	0.26847	-1.26787	7.31684e-05	0.940461	-1.26296	7.13741e-05	0.328172	-1.26899
40581787	chr20:40581787:T:G	3.01624e-06	0.327429	-1.26721	7.84247e-05	1.00903	-1.26216	7.57498e-05	0.387088	-1.2684
40581792	chr20:40581792:C:T	2.43029e-06	-0.76434	-0.391441	0.000183705	0.598611	-0.000539074	6.88379e-05	-0.674521	-0.302472
40581895	chr20:40581895:T:C	0.000127708	-2.06257e-10	2.80596	0.00211348	-2.06257e-10	3.04083	0.00338086	-2.06257e-10	2.91714
40581993	chr20:40581993:T:C	3.14554e-06	0.368697	-1.2665	8.23207e-05	1.05649	-1.26113	7.89989e-05	0.428372	-1.26769
40582522	chr20:40582522:T:C	2.29106e-06	-2.06257e-10	-1.21478	3.01829e-05	-2.06257e-10	-1.20799	5.42485e-05	-2.06257e-10	-1.21517
40583213	chr20:40583213:A:C	2.17383e-06	-2.06257e-10	-1.2673	2.86004e-05	-2.06257e-10	-1.26184	5.15049e-05	-2.06257e-10	-1.26707
40583251	chr20:40583251:C:A	3.21643e-06	0.205047	-1.08057	8.12916e-05	0.836307	-1.05352	7.92773e-05	0.244818	-1.08061
40583423	chr20:40583423:G:A	2.56749e-06	0.17385	-1.27471	6.45764e-05	0.827622	-1.27503	6.43613e-05	0.230092	-1.27433
40583951	chr20:40583951:G:A	2.90939e-06	0.298852	-1.2747	7.47273e-05	0.973621	-1.27504	7.30454e-05	0.35664	-1.27431
40584339	chr20:40584339:A:G	2.11764e-06	-0.442875	-0.850617	0.000179541	1.16811	-0.592966	5.96369e-05	-0.318773	-0.8017
40584555	chr20:40584555:GAGGAGATCTGCCTC:G	2.94675e-06	-0.963088	-5.51629e-10	3.66413e-05	-1.01408	-5.51629e-10	7.03454e-05	-0.95533	-5.51629e-10
40584625	chr20:40584625:T:C	3.35758e-06	0.438068	-1.27064	8.81136e-05	1.13655	-1.27318	8.46144e-05	0.498713	-1.26936
40584663	chr20:40584663:G:A	4.14967e-06	-2.06257e-10	-0.620762	5.9267e-05	-2.06257e-10	-0.533208	9.83098e-05	-2.06257e-10	-0.620625
40584712	chr20:40584712:C:A	2.59179e-06	-2.06257e-10	-1.09144	3.41748e-05	-2.06257e-10	-1.08377	6.07985e-05	-2.06257e-10	-1.10118
40585047	chr20:40585047:G:C	3.02088e-06	0.336532	-1.27478	7.80443e-05	1.01703	-1.27501	7.58489e-05	0.394418	-1.27442
40585070	chr20:40585070:C:T	2.52325e-06	-0.295023	-0.823221	0.000231859	1.38922	-0.558353	7.15289e-05	-0.165623	-0.773023
40585087	chr20:40585087:TCA:T	5.03773e-06	-0.426836	-5.51629e-10	7.1978e-05	-0.3389	-5.51629e-10	0.000103775	-0.566524	-5.51629e-10
40585809	chr20:40585809:T:C	2.73868e-06	-2.06257e-10	-1.03632	3.52937e-05	-2.06257e-10	-1.05156	6.52005e-05	-2.06257e-10	-1.03128
40586119	chr20:40586119:G:A	1.23344e-05	-2.06257e-10	0.468601	0.000158955	-2.06257e-10	0.453362	0.000292301	-2.06257e-10	0.469038
40586412	chr20:40586412:G:A	4.81654e-06	-2.06257e-10	-0.471735	6.28568e-05	-2.06257e-10	-0.4744	0.000114924	-2.06257e-10	-0.464474
40586435	chr20:40586435:TTC:T	2.61582e-06	-2.06257e-10	-1.08221	3.45343e-05	-2.06257e-10	-1.07331	6.14142e-05	-2.06257e-10	-1.09111
40586743	chr20:40586743:A:G	3.00807e-06	0.331713	-1.27421	7.76762e-05	1.01232	-1.27503	7.56367e-05	0.390838	-1.27364
40587104	chr20:40587104:C:T	1.63537e-06	-1.55192	-5.51629e-10	2.45846e-05	-1.41314	-5.51629e-10	3.97735e-05	-1.52555	-5.51629e-10
40587495	chr20:40587495:C:T	2.29345e-06	-2.06257e-10	-1.21374	3.02155e-05	-2.06257e-10	-1.20691	5.43039e-05	-2.06257e-10	-1.21415
40587646	chr20:40587646:G:T	1.02622e-05	1.55251	-1.26783	0.0020177	4.2694	-1.27495	0.000374614	1.9824	-1.26525
40587746	chr20:40587746:T:C	3.51398e-06	0.419585	-1.20663	3.35604e-05	0.0872923	-1.1892	6.8877e-05	0.235054	-1.21148
40587816	chr20:40587816:ACTC:A	7.21428e-06	-2.06257e-10	-0.0677297	0.000113127	-2.06257e-10	0.113248	0.000175772	-2.06257e-10	-0.0395613
40587821	chr20:40587821:GAAGGTGTTA:G	7.18305e-06	-2.06257e-10	-0.0720675	0.00011259	-2.06257e-10	0.108492	0.000174983	-2.06257e-10	-0.0440603
40588228	chr20:40588228:GATATT:G	1.47729e-06	-0.614867	-1.03871	0.000105513	0.882981	-0.839407	4.09053e-05	-0.49601	-1.00148
40588445	chr20:40588445:T:C	2.38693e-06	-2.06257e-10	-1.17378	3.10459e-05	-2.06257e-10	-1.17979	5.58238e-05	-2.06257e-10	-1.18655
40588686	chr20:40588686:G:A	2.53505e-06	-2.06257e-10	-1.11358	3.33804e-05	-2.06257e-10	-1.10729	5.94558e-05	-2.06257e-10	-1.12352
40588759	chr20:40588759:G:GA	3.14564e-06	0.37311	-1.27088	8.16784e-05	1.06087	-1.27334	7.91513e-05	0.432247	-1.26963
40589284	chr20:40589284:A:C	4.11115e-06	0.481301	-1.11139	0.000108401	1.15672	-1.08614	0.000101704	0.524429	-1.11111
40589383	chr20:40589383:C:G	7.2788e-06	1.03293	-1.09175	0.00165341	3.70148	-0.906142	0.000223881	1.26268	-1.06031
40589753	chr20:40589753:T:C	3.73641e-06	0.38506	-1.11073	9.69941e-05	1.04493	-1.08554	9.22541e-05	0.426347	-1.11055
40589835	chr20:40589835:G:A	2.16019e-06	-2.06257e-10	-1.27359	2.82599e-05	-2.06257e-10	-1.27382	5.12181e-05	-2.06257e-10	-1.27265
40589932	chr20:40589932:T:A	2.56388e-06	-2.06257e-10	-1.10227	3.37694e-05	-2.06257e-10	-1.09571	6.01181e-05	-2.06257e-10	-1.11244
40590469	chr20:40590469:C:T	1.67735e-06	-0.426317	-1.10026	0.000138222	1.24847	-0.934868	5.14923e-05	-0.200837	-1.06648
40590487	chr20:40590487:A:G	4.89955e-06	-2.06257e-10	-0.454648	7.68905e-05	-2.06257e-10	-0.272878	0.000120751	-2.06257e-10	-0.415016
40590503	chr20:40590503:A:G	9.57677e-06	-2.06257e-10	0.215549	0.000123364	-2.06257e-10	0.199882	0.000226344	-2.06257e-10	0.213308
40590606	chr20:40590606:G:A	3.69311e-06	0.343243	-1.08057	9.54674e-05	0.99705	-1.05352	9.12193e-05	0.385133	-1.08061
40591324	chr20:40591324:G:A	2.68901e-06	-2.06257e-10	-1.05462	3.5487e-05	-2.06257e-10	-1.04609	6.30179e-05	-2.06257e-10	-1.06533
40591420	chr20:40591420:G:T	4.89137e-06	-2.06257e-10	-0.456319	7.66603e-05	-2.06257e-10	-0.275876	0.000120417	-2.06257e-10	-0.417786
40591673	chr20:40591673:T:C	2.27629e-06	-2.06257e-10	-1.22125	2.96342e-05	-2.06257e-10	-1.22633	5.41637e-05	-2.06257e-10	-1.21674
40591687	chr20:40591687:C:T	3.72812e-06	0.35268	-1.08057	9.63427e-05	1.00618	-1.05352	9.19581e-05	0.3932	-1.08061
40592754	chr20:40592754:T:G	4.04043e-06	-2.06257e-10	-0.64744	5.26756e-05	-2.06257e-10	-0.651107	9.61276e-05	-2.06257e-10	-0.643072
40593152	chr20:40593152:T:C	1.66991e-06	-1.53102	-5.51629e-10	2.39853e-05	-1.43782	-5.51629e-10	4.05307e-05	-1.50669	-5.51629e-10
40593579	chr20:40593579:T:C	9.54675e-06	-2.06257e-10	0.212409	0.000122978	-2.06257e-10	0.196748	0.00022563	-2.06257e-10	0.210149
40594209	chr20:40594209:T:C	3.98122e-06	0.444777	-1.10698	0.000104365	1.11407	-1.08143	9.83977e-05	0.486987	-1.10672
40594691	chr20:40594691:A:G	1.61064e-06	-1.56716	-5.51629e-10	2.05652e-05	-1.59166	-5.51629e-10	3.75927e-05	-1.58194	-5.51629e-10
40594847	chr20:40594847:T:C	2.8952e-06	0.293515	-1.27425	7.43048e-05	0.967948	-1.27503	7.26572e-05	0.350694	-1.27369
40595400	chr20:40595400:G:A	2.85582e-06	-2.06257e-10	-0.994432	3.7676e-05	-2.06257e-10	-0.986237	6.67245e-05	-2.06257e-10	-1.00818
40595547	chr20:40595547:C:G	2.21702e-06	-2.06257e-10	-1.24763	3.03002e-05	-2.06257e-10	-1.20411	5.30477e-05	-2.06257e-10	-1.23756
40595548	chr20:40595548:A:C	2.76248e-06	0.247378	-1.27504	7.0318e-05	0.912427	-1.27466	6.92631e-05	0.304081	-1.27492
40595606	chr20:40595606:A:G	9.61013e-06	-2.06257e-10	0.219026	0.00012378	-2.06257e-10	0.203245	0.000227109	-2.06257e-10	0.21668
40596174	chr20:40596174:T:C	2.72859e-06	-2.06257e-10	-1.04001	3.67057e-05	-2.06257e-10	-1.01233	6.5187e-05	-2.06257e-10	-1.03149
40597079	chr20:40597079:T:C	9.57677e-06	-2.06257e-10	0.215549	0.000123364	-2.06257e-10	0.199882	0.000226344	-2.06257e-10	0.213308
40597209	chr20:40597209:A:C	2.81519e-06	0.263631	-1.27239	7.18392e-05	0.933507	-1.27434	7.07269e-05	0.32164	-1.27156
40597907	chr20:40597907:T:C	4.6281e-06	-2.06257e-10	-0.511646	6.22313e-05	-2.06257e-10	-0.484402	0.000112103	-2.06257e-10	-0.489333
40598544	chr20:40598544:C:T	2.69986e-06	0.224437	-1.27503	6.84801e-05	0.885425	-1.27414	6.76043e-05	0.279979	-1.27506
40598557	chr20:40598557:C:T	5.80429e-06	-2.06257e-10	-0.285194	9.39105e-05	-2.06257e-10	-0.0729182	0.000145329	-2.06257e-10	-0.22975
40599306	chr20:40599306:C:T	1.98467e-06	-0.425306	-0.93303	0.000162128	1.17254	-0.699411	5.54761e-05	-0.303258	-0.889538
40600022	chr20:40600022:A:T	8.31824e-06	1.25885	-1.18419	0.00191567	3.98574	-1.04318	0.000255424	1.49484	-1.16066
40600144	chr20:40600144:C:T	1.97155e-06	-0.422363	-0.942609	0.000161361	1.18088	-0.712493	5.51135e-05	-0.29906	-0.900293
40600186	chr20:40600186:C:T	2.6875e-06	-2.06257e-10	-1.05518	3.27133e-05	-2.06257e-10	-1.12748	6.20863e-05	-2.06257e-10	-1.08022
40600508	chr20:40600508:T:C	9.58626e-06	-2.06257e-10	0.216539	0.000123474	-2.06257e-10	0.200772	0.000226552	-2.06257e-10	0.214226
40600678	chr20:40600678:C:T	2.15771e-06	-2.06257e-10	-1.27474	2.82297e-05	-2.06257e-10	-1.27489	5.11238e-05	-2.06257e-10	-1.2745
40600728	chr20:40600728:G:A	1.50807e-06	-0.443424	-1.18954	0.000110916	1.15645	-1.06294	4.18778e-05	-0.310278	-1.16371
40600801	chr20:40600801:C:T	3.17868e-06	-2.06257e-10	-0.887325	4.20501e-05	-2.06257e-10	-0.876398	7.4199e-05	-2.06257e-10	-0.901997
40601351	chr20:40601351:G:A	2.36379e-06	-2.06257e-10	-1.18353	3.11796e-05	-2.06257e-10	-1.1755	5.59565e-05	-2.06257e-10	-1.18417
40601739	chr20:40601739:G:A	1.58288e-06	-0.395854	-1.18869	0.000119551	1.23082	-1.06233	4.40684e-05	-0.259825	-1.16318
40601827	chr20:40601827:T:C	9.19988e-06	1.35348	-1.17808	0.00219467	4.112	-1.03347	0.000282854	1.59008	-1.1539
40601984	chr20:40601984:C:T	1.64143e-06	-1.54822	-5.51629e-10	2.42292e-05	-1.4277	-5.51629e-10	4.11306e-05	-1.492	-5.51629e-10
40602019	chr20:40602019:T:G	5.66763e-06	-2.06257e-10	-0.309021	9.00337e-05	-2.06257e-10	-0.115076	0.00013981	-2.06257e-10	-0.268465
40602118	chr20:40602118:ATATT:A	7.7426e-06	1.18982	-1.18687	0.0017269	3.88675	-1.04793	0.000236777	1.4223	-1.16393
40602136	chr20:40602136:G:A	2.24385e-06	-2.06257e-10	-1.2356	2.92256e-05	-2.06257e-10	-1.24021	5.33398e-05	-2.06257e-10	-1.23207
40602219	chr20:40602219:A:G	1.57172e-06	-1.59162	-5.51629e-10	2.27663e-05	-1.48998	-5.51629e-10	3.87256e-05	-1.55225	-5.51629e-10
40602461	chr20:40602461:T:G	3.06893e-06	0.181076	-1.10354	7.71287e-05	0.808629	-1.07841	7.56114e-05	0.220683	-1.10382
40602466	chr20:40602466:C:T	1.39501e-06	-0.473797	-1.23709	9.75167e-05	1.11033	-1.14557	3.83379e-05	-0.342099	-1.22021
40602478	chr20:40602478:A:G	8.32393e-06	1.14185	-1.0665	0.00187046	3.79553	-0.876852	0.000255138	1.36031	-1.02725
40602857	chr20:40602857:C:T	5.17982e-06	-2.06257e-10	-0.399021	7.0361e-05	-2.06257e-10	-0.361621	0.000126478	-2.06257e-10	-0.368683
40602895	chr20:40602895:C:T	1.69534e-06	-1.51591	-5.51629e-10	2.47192e-05	-1.40768	-5.51629e-10	4.14735e-05	-1.48369	-5.51629e-10
40602966	chr20:40602966:C:T	2.19047e-06	-2.06257e-10	-1.25968	2.87779e-05	-2.06257e-10	-1.25565	5.18282e-05	-2.06257e-10	-1.26081
40603378	chr20:40603378:T:G	5.26175e-07	-1.42307	-1.26284	6.0998e-06	-1.5681	-1.23891	1.13236e-05	-1.52205	-1.2598
40603657	chr20:40603657:A:G	5.8168e-07	-1.31649	-1.26914	1.75969e-05	-0.47316	-1.27438	1.55634e-05	-1.19208	-1.27174
40603663	chr20:40603663:A:G	5.07531e-06	0.76462	-1.18403	0.000135872	1.46174	-1.16529	0.000124404	0.79891	-1.18412
40603666	chr20:40603666:AG:A	2.20163e-06	-2.06257e-10	-1.2546	2.90606e-05	-2.06257e-10	-1.24588	5.22196e-05	-2.06257e-10	-1.25329
40603754	chr20:40603754:C:A	6.28953e-07	-1.25919	-1.2483	1.03117e-05	-1.03814	-1.24385	1.72991e-05	-1.10834	-1.24976
40603763	chr20:40603763:T:C	8.6376e-06	0.112333	-5.51629e-10	0.000155316	0.430203	-5.51629e-10	0.000203894	0.108851	-5.51629e-10
40603776	chr20:40603776:G:C	2.22006e-06	-2.06257e-10	-1.24626	2.90851e-05	-2.06257e-10	-1.24503	5.23064e-05	-2.06257e-10	-1.25163
40603934	chr20:40603934:G:A	2.37937e-06	-2.06257e-10	-1.17696	3.09317e-05	-2.06257e-10	-1.18348	5.55296e-05	-2.06257e-10	-1.19183
40604120	chr20:40604120:A:G	1.59005e-06	-1.58003	-5.51629e-10	2.1216e-05	-1.5605	-5.51629e-10	3.76887e-05	-1.57939	-5.51629e-10
40604186	chr20:40604186:C:T	2.1881e-06	-2.06257e-10	-1.26076	2.87201e-05	-2.06257e-10	-1.25766	5.17939e-05	-2.06257e-10	-1.26148
40604840	chr20:40604840:T:A	2.49845e-06	-2.06257e-10	-1.12812	3.29881e-05	-2.06257e-10	-1.11911	5.91269e-05	-2.06257e-10	-1.12906
40605005	chr20:40605005:A:G	7.28856e-06	-2.06257e-10	-0.0574856	0.000101356	-2.06257e-10	0.00338218	0.000179506	-2.06257e-10	-0.018539
40605295	chr20:40605295:G:C	2.35817e-06	-2.06257e-10	-1.18591	2.97941e-05	-2.06257e-10	-1.22095	5.58806e-05	-2.06257e-10	-1.18553
40605435	chr20:40605435:T:G	3.30665e-06	-2.06257e-10	-0.847857	4.34627e-05	-2.06257e-10	-0.843358	7.63777e-05	-2.06257e-10	-0.873057
40605690	chr20:40605690:T:C	2.56284e-06	-2.06257e-10	-1.10267	3.43752e-05	-2.06257e-10	-1.07793	6.11766e-05	-2.06257e-10	-1.09498
40605818	chr20:40605818:C:T	5.76843e-05	2.01119	-5.51629e-10	0.000699238	1.93473	-5.51629e-10	0.00120222	1.88317	-5.51629e-10
40606197	chr20:40606197:C:T	5.27118e-07	-1.59041	-1.09372	7.13039e-06	-1.55341	-1.09748	1.27604e-05	-1.57061	-1.09179
40606659	chr20:40606659:A:C	5.01309e-07	-1.58317	-1.15115	6.51045e-06	-1.59168	-1.15018	1.17771e-05	-1.59155	-1.15104
40606667	chr20:40606667:T:C	6.95417e-07	-1.31072	-1.09631	9.757e-06	-1.24433	-1.09294	1.58368e-05	-1.35026	-1.09616
40606825	chr20:40606825:A:G	1.00633e-05	-2.06257e-10	0.265107	0.000128952	-2.06257e-10	0.244182	0.000233404	-2.06257e-10	0.244022
40607330	chr20:40607330:C:G	2.42262e-06	-2.06257e-10	-1.15894	3.14522e-05	-2.06257e-10	-1.16679	5.77197e-05	-2.06257e-10	-1.15315
40607515	chr20:40607515:G:A	3.24113e-06	-0.86787	-5.51629e-10	4.91903e-05	-0.719564	-5.51629e-10	7.7742e-05	-0.855352	-5.51629e-10
40608175	chr20:40608175:A:G	3.25563e-06	-2.06257e-10	-0.863407	4.17382e-05	-2.06257e-10	-0.883842	7.62004e-05	-2.06257e-10	-0.875382
40608807	chr20:40608807:A:G	3.70328e-05	1.56801	-5.51629e-10	0.000490689	1.58055	-5.51629e-10	0.000653962	1.2743	-5.51629e-10
40608918	chr20:40608918:A:G	1.79746e-06	-0.183508	-1.27391	4.12659e-05	0.378782	-1.274	3.55057e-05	-0.365603	-1.27345
40609289	chr20:40609289:T:C	2.22118e-06	-2.06257e-10	-1.24575	2.92774e-05	-2.06257e-10	-1.23844	5.25087e-05	-2.06257e-10	-1.24777
40609441	chr20:40609441:T:C	2.93006e-06	-2.06257e-10	-0.96877	4.00679e-05	-2.06257e-10	-0.924684	7.26614e-05	-2.06257e-10	-0.922937
40609509	chr20:40609509:A:AG	7.76648e-07	-1.0378	-1.25876	1.44092e-05	-0.689164	-1.25823	1.65148e-05	-1.14437	-1.26011
40609662	chr20:40609662:G:A	9.29522e-07	-1.58186	-0.53502	1.26009e-05	-1.55885	-0.522644	2.23088e-05	-1.58121	-0.522557
40609677	chr20:40609677:G:C	5.84816e-07	-1.59171	-0.988543	7.73876e-06	-1.58488	-0.984138	1.39555e-05	-1.5917	-0.981176
40610096	chr20:40610096:A:G	1.63733e-06	-0.299117	-1.25161	3.06002e-05	0.055008	-1.24926	3.4384e-05	-0.422893	-1.24826
40610317	chr20:40610317:TA:T	1.35855e-06	-1.58436	-0.153012	1.72663e-05	-1.55838	-0.208117	3.09978e-05	-1.58278	-0.192053
40610616	chr20:40610616:G:A	7.37835e-07	-1.59061	-0.75722	9.49616e-06	-1.57572	-0.78865	1.70649e-05	-1.59008	-0.781648
40611147	chr20:40611147:C:T	4.8966e-06	-1.55779	1.10254	6.97652e-05	-1.43001	1.05989	0.00012932	-1.5097	1.16324
40611157	chr20:40611157:T:C	2.1693e-06	-0.109292	-1.16009	5.32796e-05	0.540597	-1.1803	4.28596e-05	-0.297263	-1.15356
40611172	chr20:40611172:G:A	2.08522e-05	0.993666	-5.51629e-10	0.000290128	1.05506	-5.51629e-10	0.000461795	0.926373	-5.51629e-10
40611276	chr20:40611276:G:A	3.36057e-06	-2.06257e-10	-0.831681	4.51071e-05	-2.06257e-10	-0.80622	7.95796e-05	-2.06257e-10	-0.831991
40611571	chr20:40611571:G:C	6.99472e-07	-1.20714	-1.19408	1.01874e-05	-1.09944	-1.19466	1.5897e-05	-1.2474	-1.19522
40611714	chr20:40611714:T:C	4.09671e-06	-2.06257e-10	-0.633608	5.69564e-05	-2.06257e-10	-0.572975	0.000103361	-2.06257e-10	-0.570517
40612112	chr20:40612112:C:T	4.77555e-07	-1.59139	-1.19147	6.27414e-06	-1.58037	-1.19845	1.12455e-05	-1.59115	-1.19763
40612201	chr20:40612201:G:A	2.75171e-06	-2.06257e-10	-1.03157	3.6064e-05	-2.06257e-10	-1.02997	6.49154e-05	-2.06257e-10	-1.03566
40612230	chr20:40612230:G:A	8.09795e-07	-0.982911	-1.27185	1.2478e-05	-0.817742	-1.27355	1.85278e-05	-1.01828	-1.2712
40612306	chr20:40612306:C:T	7.03191e-07	-1.20179	-1.19412	1.02689e-05	-1.09107	-1.19508	1.5987e-05	-1.2414	-1.19557
40612361	chr20:40612361:A:C	9.16164e-07	-1.56706	-0.564289	1.12613e-05	-1.58975	-0.604137	2.04853e-05	-1.57289	-0.616149
40612553	chr20:40612553:T:C	4.90546e-07	-1.59004	-1.16599	6.36523e-06	-1.58949	-1.17492	1.15234e-05	-1.59044	-1.17392
40612834	chr20:40612834:T:A	2.17813e-06	-2.06257e-10	-1.26533	2.86194e-05	-2.06257e-10	-1.26117	5.1721e-05	-2.06257e-10	-1.26288
40614698	chr20:40614698:T:C	4.07866e-06	-2.06257e-10	-0.638023	5.48214e-05	-2.06257e-10	-0.611179	9.94875e-05	-2.06257e-10	-0.608716
40614973	chr20:40614973:T:C	1.47068e-06	-0.591847	-1.06622	3.27982e-05	-0.0707427	-1.05414	3.01146e-05	-0.725372	-1.07837
40615120	chr20:40615120:G:A	1.5175e-06	-0.366218	-1.26051	1.65417e-05	-0.542714	-1.26666	3.15418e-05	-0.495937	-1.2615
40615342	chr20:40615342:G:A	6.92225e-07	-1.22225	-1.18939	1.17564e-05	-0.946615	-1.20425	1.49269e-05	-1.31456	-1.19102
40616672	chr20:40616672:G:A	1.59641e-06	-0.319022	-1.25702	1.72137e-05	-0.505578	-1.26398	3.29477e-05	-0.455331	-1.2585
40617135	chr20:40617135:A:G	1.15835e-06	-1.17953	-0.717263	1.76206e-05	-1.04813	-0.698054	2.66958e-05	-1.21038	-0.713861
40617970	chr20:40617970:A:C	1.31263e-06	-0.54738	-1.22438	2.9647e-05	-0.00959798	-1.2163	2.70599e-05	-0.681848	-1.22885
40618061	chr20:40618061:C:T	6.93616e-07	-1.21586	-1.19377	1.17814e-05	-0.938396	-1.21034	1.491e-05	-1.30914	-1.19758
40618138	chr20:40618138:G:A	1.28658e-06	-1.09857	-0.69324	1.98225e-05	-0.955117	-0.673325	2.95586e-05	-1.13185	-0.69052
40618662	chr20:40618662:T:C	2.16327e-06	-2.06257e-10	-1.27217	2.83805e-05	-2.06257e-10	-1.26956	5.12165e-05	-2.06257e-10	-1.27269
40618679	chr20:40618679:A:T	1.21358e-06	-0.619117	-1.2311	2.96145e-05	-0.0106815	-1.21631	2.55931e-05	-0.737063	-1.22936
40618716	chr20:40618716:T:C	4.48096e-07	-1.57172	-1.27482	5.7644e-06	-1.59073	-1.27283	1.05806e-05	-1.5762	-1.27353
40618979	chr20:40618979:T:C	1.21727e-06	-1.18666	-0.660519	1.85372e-05	-1.05622	-0.639263	2.8068e-05	-1.2172	-0.656922
40619346	chr20:40619346:T:C	4.575e-07	-1.59143	-1.23434	5.97567e-06	-1.58249	-1.24507	1.07627e-05	-1.59171	-1.24095
40619569	chr20:40619569:G:T	1.23225e-06	-1.55411	-0.280841	1.58099e-05	-1.57448	-0.280143	3.00659e-05	-1.55223	-0.253131
40619878	chr20:40619878:G:C	2.99106e-06	-2.06257e-10	-0.948163	4.07334e-05	-2.06257e-10	-0.908212	7.40317e-05	-2.06257e-10	-0.904254
40619971	chr20:40619971:G:C	2.44616e-06	-2.06257e-10	-1.14927	3.21079e-05	-2.06257e-10	-1.14616	5.87272e-05	-2.06257e-10	-1.13584
40620403	chr20:40620403:G:A	2.16702e-06	-2.06257e-10	-1.27044	2.84471e-05	-2.06257e-10	-1.26721	5.12974e-05	-2.06257e-10	-1.27111
40620737	chr20:40620737:C:T	1.57815e-06	-1.58754	-5.51629e-10	2.05644e-05	-1.5917	-5.51629e-10	3.74033e-05	-1.58699	-5.51629e-10
40620772	chr20:40620772:A:G	3.13814e-06	-2.06257e-10	-0.900163	4.04435e-05	-2.06257e-10	-0.915354	7.50622e-05	-2.06257e-10	-0.890431
40622658	chr20:40622658:T:C	2.81391e-06	-2.06257e-10	-1.00922	3.81758e-05	-2.06257e-10	-0.973057	6.93577e-05	-2.06257e-10	-0.969471
40623045	chr20:40623045:C:T	1.86735e-06	-1.20476	-0.214512	2.85149e-05	-1.08153	-0.183306	4.29205e-05	-1.23711	-0.212287
40623488	chr20:40623488:C:T	2.16018e-06	-2.06257e-10	-1.2736	2.83219e-05	-2.06257e-10	-1.27162	5.11513e-05	-2.06257e-10	-1.27396
40623601	chr20:40623601:C:T	2.85064e-06	-2.06257e-10	-0.996249	3.84065e-05	-2.06257e-10	-0.967033	6.7707e-05	-2.06257e-10	-0.993558
40623639	chr20:40623639:G:C	2.16279e-06	-2.06257e-10	-1.27239	2.83717e-05	-2.06257e-10	-1.26987	5.12062e-05	-2.06257e-10	-1.27289
40625345	chr20:40625345:A:C	2.16302e-06	-2.06257e-10	-1.27229	2.83762e-05	-2.06257e-10	-1.26971	5.12114e-05	-2.06257e-10	-1.27279
40625752	chr20:40625752:G:A	3.87059e-06	-2.06257e-10	-0.690385	5.24729e-05	-2.06257e-10	-0.654963	9.20623e-05	-2.06257e-10	-0.686282
40626352	chr20:40626352:A:T	1.65405e-06	-1.23232	-0.308243	2.51305e-05	-1.11378	-0.277395	3.81072e-05	-1.26378	-0.304562
40626440	chr20:40626440:A:G	7.00347e-07	-1.1255	-1.27447	1.01278e-05	-1.02636	-1.27361	1.60504e-05	-1.1582	-1.27482
40626908	chr20:40626908:T:G	1.65333e-06	-0.486424	-1.05458	3.89463e-05	0.0793162	-1.03239	3.38615e-05	-0.621039	-1.06543
40627053	chr20:40627053:G:C	1.12064e-06	-0.75229	-1.1776	1.2417e-05	-0.908402	-1.18779	2.38785e-05	-0.862596	-1.17317
40627569	chr20:40627569:CA:C	7.12494e-07	-1.1304	-1.25238	1.26838e-05	-0.81421	-1.26073	1.52554e-05	-1.2293	-1.25452
40627773	chr20:40627773:A:C	2.49025e-06	-2.06257e-10	-1.13141	3.38651e-05	-2.06257e-10	-1.09287	5.9116e-05	-2.06257e-10	-1.12925
40627924	chr20:40627924:C:T	3.29655e-06	-0.367066	-0.483849	8.13101e-05	0.217768	-0.434758	6.62102e-05	-0.540415	-0.475498
40628070	chr20:40628070:C:T	2.21037e-06	-2.06257e-10	-1.25063	2.93698e-05	-2.06257e-10	-1.23529	5.23202e-05	-2.06257e-10	-1.25136
40628520	chr20:40628520:G:A	2.4974e-06	-2.06257e-10	-1.12854	3.22446e-05	-2.06257e-10	-1.14191	5.87024e-05	-2.06257e-10	-1.13627
40628589	chr20:40628589:A:T	1.43006e-06	-1.55879	-0.127287	1.84024e-05	-1.57788	-0.124903	3.49669e-05	-1.55723	-0.0971165
40628962	chr20:40628962:C:T	7.57366e-07	-1.32437	-0.997328	1.08489e-05	-1.23607	-0.995126	1.73138e-05	-1.35906	-0.998184
40629178	chr20:40629178:A:G	6.70462e-07	-1.19726	-1.24632	1.17011e-05	-0.900703	-1.25487	1.44929e-05	-1.28747	-1.24762
40630413	chr20:40630413:C:T	1.00302e-05	-2.06257e-10	0.261808	0.000128894	-2.06257e-10	0.243728	0.000247859	-2.06257e-10	0.30411
40630537	chr20:40630537:G:A	6.73855e-07	-1.20926	-1.22928	1.16794e-05	-0.917525	-1.23991	1.45751e-05	-1.29888	-1.23055
40630669	chr20:40630669:ACT:A	2.19955e-06	-1.25554	-5.51629e-10	3.25372e-05	-1.13288	-5.51629e-10	5.80426e-05	-1.14757	-5.51629e-10
40630820	chr20:40630820:A:C	2.33138e-06	-2.06257e-10	-1.19733	3.05266e-05	-2.06257e-10	-1.19666	5.56633e-05	-2.06257e-10	-1.18943
40631473	chr20:40631473:C:T	1.10754e-06	-1.58954	-0.352113	1.34552e-05	-1.54497	-0.470924	2.56228e-05	-1.58438	-0.380885
40631802	chr20:40631802:T:G	1.87515e-06	-0.146304	-1.2688	2.04934e-05	-0.321392	-1.27377	3.88972e-05	-0.277927	-1.2699
40631851	chr20:40631851:G:A	2.40918e-06	-2.06257e-10	-1.16451	3.15714e-05	-2.06257e-10	-1.16301	5.6944e-05	-2.06257e-10	-1.16668
40632116	chr20:40632116:G:A	2.22338e-06	-2.06257e-10	-1.24476	2.91684e-05	-2.06257e-10	-1.24217	5.28827e-05	-2.06257e-10	-1.24067
40632152	chr20:40632152:C:T	2.24048e-06	-2.06257e-10	-1.2371	2.93279e-05	-2.06257e-10	-1.23672	5.25802e-05	-2.06257e-10	-1.24641
40632287	chr20:40632287:C:T	6.48034e-06	0.0446562	-0.219675	0.000180806	0.741269	-0.159104	0.000129381	-0.146294	-0.199692
40632333	chr20:40632333:T:G	2.48709e-06	-2.06257e-10	-1.13268	3.25987e-05	-2.06257e-10	-1.13099	5.87652e-05	-2.06257e-10	-1.1352
40632438	chr20:40632438:C:G	7.0422e-07	-1.16695	-1.2275	1.23594e-05	-0.862475	-1.23836	1.51485e-05	-1.26203	-1.22881
40632580	chr20:40632580:G:A	1.96122e-06	-0.167273	-1.20295	2.09474e-05	-0.354379	-1.21887	4.06016e-05	-0.303831	-1.20111
40632633	chr20:40632633:G:A	4.55568e-07	-1.55868	-1.27133	5.80017e-06	-1.58409	-1.27328	1.07355e-05	-1.56292	-1.27228
40632698	chr20:40632698:A:T	3.55642e-06	-2.06257e-10	-0.775038	4.60216e-05	-2.06257e-10	-0.78615	8.08113e-05	-2.06257e-10	-0.816631
40633210	chr20:40633210:G:A	2.58354e-06	-2.06257e-10	-1.09463	3.32812e-05	-2.06257e-10	-1.11027	6.06365e-05	-2.06257e-10	-1.10385
40633339	chr20:40633339:G:A	3.16655e-06	-0.940577	0.0494268	5.1582e-05	-0.762463	0.0903752	7.36686e-05	-0.97488	0.0657091
40633367	chr20:40633367:A:G	1.20907e-05	-2.06257e-10	0.448646	0.000152996	-2.06257e-10	0.415154	0.000293999	-2.06257e-10	0.474828
40633847	chr20:40633847:C:A	1.74472e-06	-0.285571	-1.20163	1.87981e-05	-0.463811	-1.2177	3.6356e-05	-0.415624	-1.19977
40634044	chr20:40634044:G:T	2.31013e-06	-2.06257e-10	-1.20649	3.02285e-05	-2.06257e-10	-1.20647	5.50972e-05	-2.06257e-10	-1.19965
40634241	chr20:40634241:T:G	2.45359e-06	-2.06257e-10	-1.14624	3.19815e-05	-2.06257e-10	-1.1501	5.82041e-05	-2.06257e-10	-1.14479
40634244	chr20:40634244:T:C	1.7178e-06	-0.301156	-1.20159	1.85254e-05	-0.478452	-1.21766	3.58078e-05	-0.430854	-1.19973
40634781	chr20:40634781:C:A	2.78679e-06	-2.06257e-10	-1.0189	3.98748e-05	-2.06257e-10	-0.929517	6.65491e-05	-2.06257e-10	-1.01081
40634982	chr20:40634982:C:T	1.85471e-05	-2.06257e-10	0.876524	0.000236568	-2.06257e-10	0.850977	0.000458102	-2.06257e-10	0.918343
40635058	chr20:40635058:T:G	2.65153e-06	-2.06257e-10	-1.06866	3.41285e-05	-2.06257e-10	-1.08513	6.21968e-05	-2.06257e-10	-1.07844
40635426	chr20:40635426:A:T	1.63742e-06	-1.55067	-5.51629e-10	2.09185e-05	-1.57463	-5.51629e-10	3.90233e-05	-1.54459	-5.51629e-10
40636172	chr20:40636172:T:C	2.24068e-06	-2.06257e-10	-1.23701	2.96264e-05	-2.06257e-10	-1.22659	5.3106e-05	-2.06257e-10	-1.23646
40636275	chr20:40636275:T:C	2.4058e-06	-2.06257e-10	-1.16591	3.15061e-05	-2.06257e-10	-1.16508	5.68852e-05	-2.06257e-10	-1.16771
40636689	chr20:40636689:G:A	2.74544e-06	-2.06257e-10	-1.03385	3.64763e-05	-2.06257e-10	-1.0186	6.40805e-05	-2.06257e-10	-1.04861
40636911	chr20:40636911:G:A	6.89965e-07	-1.18741	-1.2275	1.20452e-05	-0.888233	-1.23836	1.48849e-05	-1.27959	-1.22881
40636938	chr20:40636938:G:C	3.25222e-06	-0.894748	0.0302937	5.34626e-05	-0.706983	0.0707051	7.57302e-05	-0.92802	0.0464488
40637097	chr20:40637097:T:C	2.37602e-06	-0.0966247	-1.08174	6.29019e-05	0.588308	-1.06199	4.81398e-05	-0.240954	-1.09369
40637437	chr20:40637437:TC:T	2.66381e-06	-2.06257e-10	-1.06404	3.49024e-05	-2.06257e-10	-1.0627	6.35232e-05	-2.06257e-10	-1.05734
40637873	chr20:40637873:G:A	3.84798e-06	-2.06257e-10	-0.696243	4.94669e-05	-2.06257e-10	-0.713956	8.65331e-05	-2.06257e-10	-0.748221
40638716	chr20:40638716:G:A	1.97281e-06	-0.464341	-0.899991	3.36007e-05	-0.225467	-0.875245	4.49358e-05	-0.523908	-0.879605
40638743	chr20:40638743:C:T	2.45468e-06	-1.14579	-5.51629e-10	3.85509e-05	-0.96328	-5.51629e-10	6.20666e-05	-1.08054	-5.51629e-10
40638951	chr20:40638951:A:AT	2.19957e-06	-2.06257e-10	-1.25553	2.87077e-05	-2.06257e-10	-1.25809	5.21007e-05	-2.06257e-10	-1.25557
40639031	chr20:40639031:G:A	3.865e-06	-0.691829	-5.51629e-10	6.37802e-05	-0.459818	-5.51629e-10	0.000101797	-0.585768	-5.51629e-10
40639221	chr20:40639221:A:G	4.85112e-07	-1.49564	-1.27152	7.42303e-06	-1.33696	-1.27371	1.10494e-05	-1.5346	-1.27177
40639259	chr20:40639259:C:T	4.88227e-07	-1.49983	-1.26093	7.42478e-06	-1.34374	-1.2667	1.11169e-05	-1.53779	-1.26249
40639556	chr20:40639556:C:G	5.2191e-06	-0.391466	-5.51629e-10	8.45939e-05	-0.177398	-5.51629e-10	0.000126912	-0.365254	-5.51629e-10
40639798	chr20:40639798:A:G	2.34203e-06	-2.06257e-10	-1.19278	3.09114e-05	-2.06257e-10	-1.18414	5.50728e-05	-2.06257e-10	-1.20009
40639876	chr20:40639876:C:T	1.40094e-06	-0.877357	-0.829295	2.24654e-05	-0.697126	-0.806157	3.20452e-05	-0.933727	-0.807872
40640946	chr20:40640946:G:A	1.5689e-06	-1.23742	-0.355995	1.98076e-05	-1.343	-0.286198	3.53063e-05	-1.31421	-0.330478
40641527	chr20:40641527:C:T	4.90381e-07	-1.51983	-1.23653	7.54428e-06	-1.36935	-1.22512	1.1227e-05	-1.55073	-1.2397
40641647	chr20:40641647:A:C	4.81833e-07	-1.52712	-1.24684	7.35779e-06	-1.3824	-1.2371	1.10551e-05	-1.55622	-1.24963
40641758	chr20:40641758:G:A	4.75656e-07	-1.53672	-1.25013	7.20307e-06	-1.39996	-1.24079	1.09447e-05	-1.56326	-1.25264
40642265	chr20:40642265:C:G	7.21356e-07	-1.46954	-0.900878	1.20747e-05	-1.27036	-0.853792	1.63585e-05	-1.50513	-0.908871
40642324	chr20:40642324:A:G	2.54057e-06	-2.06257e-10	-1.1114	3.35829e-05	-2.06257e-10	-1.10124	6.00864e-05	-2.06257e-10	-1.11296
40642352	chr20:40642352:G:A	1.2792e-06	-0.90316	-0.894399	2.04497e-05	-0.724974	-0.87232	2.9303e-05	-0.957281	-0.873775
40642374	chr20:40642374:G:A	2.38598e-06	-2.06257e-10	-1.17418	3.12925e-05	-2.06257e-10	-1.17188	5.67159e-05	-2.06257e-10	-1.17069
40642841	chr20:40642841:C:G	3.23201e-06	-0.299128	-0.571559	9.41316e-05	0.433531	-0.504097	6.93703e-05	-0.40927	-0.56002
40643046	chr20:40643046:G:A	2.42564e-06	-2.06257e-10	-1.15769	3.20686e-05	-2.06257e-10	-1.14738	5.69491e-05	-2.06257e-10	-1.16659
40643053	chr20:40643053:C:G	2.32679e-06	-2.06257e-10	-1.1993	3.06322e-05	-2.06257e-10	-1.19321	5.50365e-05	-2.06257e-10	-1.20075
40643144	chr20:40643144:G:A	1.55803e-06	-1.16778	-0.43259	1.94365e-05	-1.28269	-0.365419	3.47679e-05	-1.25237	-0.407683
40643438	chr20:40643438:G:A	1.49538e-06	-1.16597	-0.475439	1.86159e-05	-1.28112	-0.410122	3.3334e-05	-1.25073	-0.451439
40643706	chr20:40643706:C:T	5.201e-07	-1.59163	-1.1059	7.05533e-06	-1.57652	-1.08496	1.25725e-05	-1.58517	-1.09206
40643879	chr20:40643879:G:A	1.66588e-06	-1.53344	-5.51629e-10	2.19738e-05	-1.52541	-5.51629e-10	3.94223e-05	-1.53442	-5.51629e-10
40643968	chr20:40643968:C:A	4.82854e-07	-1.50757	-1.26426	7.30382e-06	-1.35807	-1.26879	1.10253e-05	-1.54364	-1.26492
40643980	chr20:40643980:A:G	8.0926e-07	-0.98293	-1.2725	1.24339e-05	-0.821489	-1.27334	1.87046e-05	-1.00736	-1.27262
40644097	chr20:40644097:T:C	2.02854e-06	-0.272752	-1.06372	5.66996e-05	0.466558	-1.04405	4.39544e-05	-0.349112	-1.07648
40644326	chr20:40644326:C:T	2.44019e-06	-2.06257e-10	-1.15171	3.16399e-05	-2.06257e-10	-1.16084	5.74834e-05	-2.06257e-10	-1.15725
40644387	chr20:40644387:T:A	2.22597e-06	-2.06257e-10	-1.2436	2.90666e-05	-2.06257e-10	-1.24567	5.27551e-05	-2.06257e-10	-1.24309
40644481	chr20:40644481:A:T	5.07482e-07	-1.55459	-1.1675	7.76323e-06	-1.41096	-1.1549	1.20054e-05	-1.5668	-1.1566
40644729	chr20:40644729:A:G	1.1703e-06	-1.41022	-0.476316	1.49494e-05	-1.44009	-0.4705	2.76785e-05	-1.44368	-0.444417
40644869	chr20:40644869:A:G	3.1915e-06	-0.178559	-0.704741	0.000104022	0.654117	-0.624772	9.00925e-05	0.0196913	-0.727602
40644871	chr20:40644871:T:C	2.50522e-06	-2.06257e-10	-1.12541	3.31458e-05	-2.06257e-10	-1.11434	5.9001e-05	-2.06257e-10	-1.13119
40645445	chr20:40645445:G:A	1.87515e-06	-1.46459	0.0494869	2.75444e-05	-1.42696	0.127497	4.31109e-05	-1.48643	0.0414542
40645526	chr20:40645526:A:G	2.32965e-06	-1.5386	0.340527	3.49846e-05	-1.51199	0.451639	5.5478e-05	-1.55159	0.358832
40645573	chr20:40645573:T:A	2.15709e-06	-2.06257e-10	-1.27503	2.82257e-05	-2.06257e-10	-1.27503	5.10952e-05	-2.06257e-10	-1.27506
40645674	chr20:40645674:GT:G	2.25149e-06	-2.06257e-10	-1.2322	2.92039e-05	-2.06257e-10	-1.24096	5.26762e-05	-2.06257e-10	-1.24458
40645688	chr20:40645688:A:C	7.21835e-07	-1.10055	-1.2692	1.18274e-05	-0.871204	-1.27363	1.54127e-05	-1.20194	-1.27162
40646776	chr20:40646776:C:T	2.18614e-06	-2.06257e-10	-1.26166	2.93454e-05	-2.06257e-10	-1.23612	5.1866e-05	-2.06257e-10	-1.26008
40646795	chr20:40646795:G:A	1.33819e-06	-0.823843	-0.928631	3.39083e-05	-0.196406	-0.895196	3.07173e-05	-0.878167	-0.905754
40646829	chr20:40646829:AG:A	2.17881e-06	-2.06257e-10	-1.26501	2.91689e-05	-2.06257e-10	-1.24216	5.16697e-05	-2.06257e-10	-1.26388
40646993	chr20:40646993:C:T	6.13665e-06	-2.06257e-10	-0.229514	8.41737e-05	-2.06257e-10	-0.182377	0.000156542	-2.06257e-10	-0.155423
40647228	chr20:40647228:A:C	2.16182e-06	-2.06257e-10	-1.27284	2.87047e-05	-2.06257e-10	-1.2582	5.12443e-05	-2.06257e-10	-1.27214
40647252	chr20:40647252:T:C	6.43047e-07	-1.3972	-1.08813	9.57594e-06	-1.2358	-1.12021	1.40651e-05	-1.45467	-1.11038
40647680	chr20:40647680:A:G	2.16577e-06	-2.06257e-10	-1.27102	2.86917e-05	-2.06257e-10	-1.25865	5.13301e-05	-2.06257e-10	-1.27047
40648013	chr20:40648013:C:T	9.62978e-07	-0.841961	-1.23955	2.30877e-05	-0.227375	-1.24858	2.15032e-05	-0.90025	-1.2403
40649002	chr20:40649002:G:A	1.39109e-06	-1.16921	-0.544493	2.78658e-05	-0.812036	-0.475824	3.59285e-05	-1.11565	-0.511563
40649063	chr20:40649063:A:G	2.15772e-06	-2.06257e-10	-1.27474	2.82849e-05	-2.06257e-10	-1.27293	5.12679e-05	-2.06257e-10	-1.27168
40649322	chr20:40649322:C:A	2.504e-06	-2.06257e-10	-1.1259	3.27367e-05	-2.06257e-10	-1.12676	5.86418e-05	-2.06257e-10	-1.1373
40649481	chr20:40649481:T:A	8.45958e-06	-2.06257e-10	0.0915081	0.000108036	-2.06257e-10	0.0672079	0.000188111	-2.06257e-10	0.0282858
40649521	chr20:40649521:G:T	9.28845e-07	-0.869785	-1.24782	2.20634e-05	-0.265931	-1.25541	2.07585e-05	-0.92757	-1.24822
40649545	chr20:40649545:G:A	8.08949e-06	0.0467745	-5.51629e-10	0.00010972	0.082674	-5.51629e-10	0.000155789	-0.160243	-5.51629e-10
40649614	chr20:40649614:G:A	2.97037e-06	-2.06257e-10	-0.955106	3.82854e-05	-2.06257e-10	-0.970192	7.25057e-05	-2.06257e-10	-0.925083
40649618	chr20:40649618:C:A	1.30777e-06	-1.16121	-0.614256	2.64814e-05	-0.790076	-0.548741	3.40345e-05	-1.09898	-0.582388
40649751	chr20:40649751:T:C	6.45224e-07	-1.58144	-0.900507	8.76169e-06	-1.57958	-0.86529	1.5482e-05	-1.59164	-0.877426
40649987	chr20:40649987:C:T	2.16247e-06	-2.06257e-10	-1.27254	2.86771e-05	-2.06257e-10	-1.25916	5.1237e-05	-2.06257e-10	-1.27229
40650024	chr20:40650024:A:C	7.92815e-06	0.0266283	-5.51629e-10	0.00012641	0.22427	-5.51629e-10	0.000192385	0.0507482	-5.51629e-10
40650183	chr20:40650183:G:A	2.26028e-06	-2.06257e-10	-1.2283	2.95654e-05	-2.06257e-10	-1.22866	5.34653e-05	-2.06257e-10	-1.22971
40650307	chr20:40650307:C:A	9.31266e-07	-0.846306	-1.2687	2.24227e-05	-0.233051	-1.27214	2.07063e-05	-0.909365	-1.26894
40650737	chr20:40650737:C:T	2.32081e-06	-2.06257e-10	-1.20187	2.92768e-05	-2.06257e-10	-1.23847	5.47735e-05	-2.06257e-10	-1.20554
40650888	chr20:40650888:T:C	2.27218e-06	-2.06257e-10	-1.22305	2.99037e-05	-2.06257e-10	-1.21728	5.36294e-05	-2.06257e-10	-1.22665
40650957	chr20:40650957:G:C	3.99271e-06	-0.379742	-0.279579	0.0001109	0.239384	-0.146019	9.2372e-05	-0.437558	-0.245366
40651050	chr20:40651050:T:C	2.20492e-06	-2.06257e-10	-1.2531	2.88561e-05	-2.06257e-10	-1.25294	5.2194e-05	-2.06257e-10	-1.25378
40651094	chr20:40651094:CTA:C	3.84056e-06	-2.06257e-10	-0.698174	5.0232e-05	-2.06257e-10	-0.698607	8.98352e-05	-2.06257e-10	-0.710771
40651114	chr20:40651114:G:C	2.21223e-06	-2.06257e-10	-1.24979	2.89522e-05	-2.06257e-10	-1.24961	5.23646e-05	-2.06257e-10	-1.25052
40651343	chr20:40651343:T:A	2.19159e-06	-2.06257e-10	-1.25916	2.94709e-05	-2.06257e-10	-1.23186	5.19816e-05	-2.06257e-10	-1.25786
40651414	chr20:40651414:T:C	2.56723e-06	-1.17701	0.0760467	5.13044e-05	-0.829978	0.152494	6.50499e-05	-1.12807	0.0944822
40651721	chr20:40651721:TG:T	1.88818e-05	0.063432	0.830976	0.000472981	0.790126	0.753669	0.000423561	0.0535121	0.786436
40652018	chr20:40652018:G:C	9.63332e-07	-0.842522	-1.23863	2.33066e-05	-0.218778	-1.24775	2.15226e-05	-0.900427	-1.23922
40652091	chr20:40652091:C:A	1.73388e-06	-0.380747	-1.11268	4.33339e-05	0.298427	-1.14475	4.13822e-05	-0.367445	-1.11845
40652103	chr20:40652103:T:G	2.26838e-06	-2.06257e-10	-1.22473	2.93371e-05	-2.06257e-10	-1.23641	5.28638e-05	-2.06257e-10	-1.24103
40652127	chr20:40652127:G:A	1.76326e-06	-1.45855	-0.0180727	2.55226e-05	-1.38939	0.0136994	4.10168e-05	-1.43569	-0.0590798
40652301	chr20:40652301:G:C	2.15774e-06	-2.06257e-10	-1.27473	2.82248e-05	-2.06257e-10	-1.27506	5.10995e-05	-2.06257e-10	-1.27497
40652510	chr20:40652510:C:T	1.79472e-06	-0.394801	-1.06414	4.44393e-05	0.279755	-1.10089	4.27632e-05	-0.381979	-1.07109
40652531	chr20:40652531:C:T	7.20236e-06	-2.06257e-10	-0.0693829	9.9711e-05	-2.06257e-10	-0.0129836	0.000168463	-2.06257e-10	-0.0820315
40652557	chr20:40652557:T:A	2.35131e-06	-2.06257e-10	-1.18882	3.10848e-05	-2.06257e-10	-1.17854	5.60714e-05	-2.06257e-10	-1.18212
40652571	chr20:40652571:G:T	2.19741e-06	-2.06257e-10	-1.25651	2.87495e-05	-2.06257e-10	-1.25664	5.19848e-05	-2.06257e-10	-1.2578
40652763	chr20:40652763:T:C	7.13725e-06	-2.06257e-10	-0.0784648	9.89365e-05	-2.06257e-10	-0.020782	0.000167085	-2.06257e-10	-0.0902443
40652862	chr20:40652862:C:T	2.15706e-06	-2.06257e-10	-1.27505	2.84421e-05	-2.06257e-10	-1.26739	5.11014e-05	-2.06257e-10	-1.27494
40653050	chr20:40653050:A:G	2.84694e-06	-0.633934	-0.363614	7.43949e-05	-0.070397	-0.235476	6.63571e-05	-0.682669	-0.331028
40654114	chr20:40654114:C:T	9.78608e-07	-0.82679	-1.23863	2.38353e-05	-0.196346	-1.24775	2.18739e-05	-0.884236	-1.23922
40654116	chr20:40654116:T:C	3.3539e-06	-2.06257e-10	-0.833669	4.40621e-05	-2.06257e-10	-0.829661	7.75624e-05	-2.06257e-10	-0.857665
40654421	chr20:40654421:T:C	2.01715e-06	-0.122807	-1.2193	5.05959e-05	0.542447	-1.23384	4.62338e-05	-0.144515	-1.23052
40654422	chr20:40654422:T:G	3.23151e-06	-2.06257e-10	-0.870844	4.24172e-05	-2.06257e-10	-0.867706	7.502e-05	-2.06257e-10	-0.890993
40654601	chr20:40654601:T:C	4.01306e-06	-2.06257e-10	-0.654239	5.50152e-05	-2.06257e-10	-0.60765	0.000101869	-2.06257e-10	-0.585058
40655056	chr20:40655056:A:G	2.25079e-06	-2.06257e-10	-1.23251	2.9667e-05	-2.06257e-10	-1.22522	5.35695e-05	-2.06257e-10	-1.22777
40655175	chr20:40655175:T:C	2.27287e-06	-2.06257e-10	-1.22275	2.99092e-05	-2.06257e-10	-1.21709	5.36381e-05	-2.06257e-10	-1.22649
40655425	chr20:40655425:T:G	2.45667e-06	-0.060231	-1.08475	6.59184e-05	0.692857	-1.1197	5.88476e-05	-0.042088	-1.09171
40655430	chr20:40655430:A:G	2.34732e-06	-2.06257e-10	-1.19052	3.09428e-05	-2.06257e-10	-1.18312	5.53599e-05	-2.06257e-10	-1.19489
40655509	chr20:40655509:A:C	2.18321e-06	-2.06257e-10	-1.263	2.85669e-05	-2.06257e-10	-1.26301	5.16658e-05	-2.06257e-10	-1.26395
40655547	chr20:40655547:A:T	2.16328e-06	-2.06257e-10	-1.27216	2.82616e-05	-2.06257e-10	-1.27376	5.1198e-05	-2.06257e-10	-1.27305
40655685	chr20:40655685:T:G	2.38855e-06	-2.06257e-10	-1.1731	3.151e-05	-2.06257e-10	-1.16496	5.63099e-05	-2.06257e-10	-1.17788
40655780	chr20:40655780:C:T	2.17456e-06	-2.06257e-10	-1.26697	2.84467e-05	-2.06257e-10	-1.26723	5.14852e-05	-2.06257e-10	-1.26745
40655924	chr20:40655924:A:G	2.31262e-06	-0.1372	-1.06821	6.09193e-05	0.598659	-1.10437	5.53864e-05	-0.119392	-1.07502
40656135	chr20:40656135:G:A	1.89018e-06	-1.10047	-0.306646	2.84964e-05	-1.04561	-0.219871	4.47346e-05	-1.12144	-0.286565
40657087	chr20:40657087:A:G	6.27326e-06	-2.06257e-10	-0.207495	8.63805e-05	-2.06257e-10	-0.156498	0.000146424	-2.06257e-10	-0.22224
40657480	chr20:40657480:C:A	1.00087e-06	-0.804296	-1.23863	2.45217e-05	-0.167955	-1.24775	2.23107e-05	-0.864464	-1.23922
40657762	chr20:40657762:G:A	2.16356e-06	-2.06257e-10	-1.27204	2.83043e-05	-2.06257e-10	-1.27225	5.12312e-05	-2.06257e-10	-1.2724
40657831	chr20:40657831:C:T	1.98406e-05	0.318288	0.62565	0.000518869	1.08453	0.551861	0.000444207	0.301968	0.585574
40658146	chr20:40658146:A:G	2.23409e-06	-0.138277	-1.10168	5.89192e-05	0.595852	-1.13495	5.35323e-05	-0.121088	-1.10737
40658613	chr20:40658613:A:G	2.15704e-06	-2.06257e-10	-1.27505	2.82295e-05	-2.06257e-10	-1.27489	5.1096e-05	-2.06257e-10	-1.27504
40659106	chr20:40659106:G:A	2.19153e-06	-2.06257e-10	-1.25919	2.88284e-05	-2.06257e-10	-1.2539	5.21083e-05	-2.06257e-10	-1.25542
40659609	chr20:40659609:C:T	1.24357e-06	-0.572875	-1.25293	3.19292e-05	0.109566	-1.26131	2.75143e-05	-0.639622	-1.25442
40659695	chr20:40659695:T:C	8.13501e-07	-1.02778	-1.22242	1.61373e-05	-0.596359	-1.23777	1.85829e-05	-1.05199	-1.23452
40659850	chr20:40659850:G:A	4.5028e-06	-0.657815	0.118723	0.000100506	-0.173577	0.168538	9.05664e-05	-0.787168	0.0845037
40659989	chr20:40659989:T:C	2.18708e-06	-2.06257e-10	-1.26123	2.85263e-05	-2.06257e-10	-1.26443	5.19721e-05	-2.06257e-10	-1.25804
40660004	chr20:40660004:T:C	4.05854e-06	-0.642967	-5.51629e-10	6.86174e-05	-0.386714	-5.51629e-10	0.000100459	-0.598998	-5.51629e-10
40660014	chr20:40660014:G:A	1.57175e-06	-1.59161	-5.51629e-10	2.12334e-05	-1.55969	-5.51629e-10	3.73079e-05	-1.58954	-5.51629e-10
40660250	chr20:40660250:C:T	2.05261e-06	-0.0877217	-1.23696	6.70332e-05	0.81834	-1.22841	4.59221e-05	-0.143777	-1.23802
40660299	chr20:40660299:T:G	2.34659e-06	0.0145378	-1.20537	7.57467e-05	0.905697	-1.19356	5.09987e-05	-0.0706277	-1.20632
40660879	chr20:40660879:G:A	2.18374e-06	-2.06257e-10	-1.26275	2.869e-05	-2.06257e-10	-1.25871	5.15864e-05	-2.06257e-10	-1.26549
40660999	chr20:40660999:G:C	2.32182e-06	-2.06257e-10	-1.20144	3.06327e-05	-2.06257e-10	-1.19319	5.45891e-05	-2.06257e-10	-1.20891
40661183	chr20:40661183:G:A	2.47814e-06	-2.06257e-10	-1.13628	3.2727e-05	-2.06257e-10	-1.12706	5.8108e-05	-2.06257e-10	-1.14645
40661349	chr20:40661349:T:C	2.38604e-06	-2.06257e-10	-1.17416	3.1454e-05	-2.06257e-10	-1.16673	5.60262e-05	-2.06257e-10	-1.18293
40661653	chr20:40661653:C:G	6.50337e-06	-2.06257e-10	-0.171471	8.6837e-05	-2.06257e-10	-0.151228	0.000148161	-2.06257e-10	-0.21045
40661784	chr20:40661784:T:G	2.16777e-06	-2.06257e-10	-1.27009	2.83114e-05	-2.06257e-10	-1.27199	5.14453e-05	-2.06257e-10	-1.26823
40662024	chr20:40662024:C:T	2.28344e-06	-2.06257e-10	-1.21811	2.99297e-05	-2.06257e-10	-1.21641	5.4408e-05	-2.06257e-10	-1.21224
40662357	chr20:40662357:C:T	3.07783e-06	-2.06257e-10	-0.919567	4.14656e-05	-2.06257e-10	-0.890395	7.19645e-05	-2.06257e-10	-0.932575
40662419	chr20:40662419:A:G	2.60953e-06	-0.303877	-0.780744	9.25665e-05	0.729368	-0.816701	8.03667e-05	-0.0503752	-0.771773
40662476	chr20:40662476:A:G	2.74786e-06	-0.152507	-0.880463	0.000104147	0.938692	-0.908148	8.70019e-05	0.118166	-0.860985
40662544	chr20:40662544:G:T	4.90238e-07	-1.5137	-1.24295	6.13105e-06	-1.5794	-1.22249	1.16376e-05	-1.52447	-1.23003
40662824	chr20:40662824:C:T	2.50506e-06	-2.06257e-10	-1.12548	3.31018e-05	-2.06257e-10	-1.11567	5.87352e-05	-2.06257e-10	-1.13571
40662826	chr20:40662826:G:C	3.40382e-06	-2.06257e-10	-0.818894	4.53155e-05	-2.06257e-10	-0.801611	8.24297e-05	-2.06257e-10	-0.796802
40662989	chr20:40662989:G:A	1.66237e-05	-2.06257e-10	0.76704	0.000238848	-2.06257e-10	0.860566	0.000411728	-2.06257e-10	0.811616
40663001	chr20:40663001:A:C	2.62608e-06	0.128813	-1.20711	8.7519e-05	1.05204	-1.19545	5.70057e-05	0.0424522	-1.20805
40663144	chr20:40663144:G:A	2.65321e-05	2.38558	-1.15102	0.00458008	4.93659	-1.12238	0.000670881	2.46665	-1.1668
40663214	chr20:40663214:T:C	2.15855e-06	-2.06257e-10	-1.27435	2.82407e-05	-2.06257e-10	-1.2745	5.11142e-05	-2.06257e-10	-1.27469
40663502	chr20:40663502:C:T	2.71721e-06	-2.06257e-10	-1.04419	3.65323e-05	-2.06257e-10	-1.01706	6.3857e-05	-2.06257e-10	-1.0521
40663584	chr20:40663584:A:G	2.24876e-06	-2.06257e-10	-1.23341	2.96168e-05	-2.06257e-10	-1.22692	5.37692e-05	-2.06257e-10	-1.22405
40663729	chr20:40663729:GA:G	3.97688e-06	-2.06257e-10	-0.663294	5.53761e-05	-2.06257e-10	-0.601112	9.73306e-05	-2.06257e-10	-0.630635
40663864	chr20:40663864:A:G	2.22162e-06	-0.0288999	-1.21666	7.11242e-05	0.855247	-1.20608	4.83612e-05	-0.112324	-1.21773
40664792	chr20:40664792:A:T	2.32389e-06	-2.06257e-10	-1.20055	3.04462e-05	-2.06257e-10	-1.1993	5.538e-05	-2.06257e-10	-1.19453
40664797	chr20:40664797:T:G	4.63515e-07	-1.56384	-1.24887	6.01186e-06	-1.59171	-1.22982	1.10446e-05	-1.5699	-1.23691
40664886	chr20:40664886:C:G	6.58951e-07	-1.56693	-0.893971	8.96749e-06	-1.59153	-0.830121	1.62718e-05	-1.57323	-0.846085
40665088	chr20:40665088:G:A	2.19102e-06	-2.06257e-10	-1.25943	2.85262e-05	-2.06257e-10	-1.26444	5.17197e-05	-2.06257e-10	-1.26291
40665092	chr20:40665092:G:A	2.21613e-06	0.026089	-1.27412	7.59522e-05	0.987128	-1.27228	5.02074e-05	-0.0183681	-1.27422
40665192	chr20:40665192:A:G	3.11097e-06	0.363424	-1.27228	0.000111125	1.36481	-1.26942	6.78866e-05	0.281441	-1.27235
40665326	chr20:40665326:C:T	2.99371e-06	-2.06257e-10	-0.947277	4.02947e-05	-2.06257e-10	-0.91904	7.02989e-05	-2.06257e-10	-0.955992
40665479	chr20:40665479:T:TA	4.53684e-07	-1.58493	-1.24922	5.89483e-06	-1.58448	-1.2567	1.06738e-05	-1.58783	-1.25313
40665797	chr20:40665797:C:T	1.68179e-06	-0.28877	-1.23516	4.65065e-05	0.469547	-1.24521	3.66886e-05	-0.369568	-1.23671
40665853	chr20:40665853:C:T	2.50072e-06	-2.06257e-10	-1.12721	3.25648e-05	-2.06257e-10	-1.13203	5.87933e-05	-2.06257e-10	-1.13472
40665894	chr20:40665894:G:A	3.06071e-06	-2.06257e-10	-0.925146	4.1238e-05	-2.06257e-10	-0.895901	7.18609e-05	-2.06257e-10	-0.934016
40665923	chr20:40665923:C:T	1.71139e-06	-0.240602	-1.26588	6.18687e-05	0.778232	-1.26848	3.92313e-05	-0.270946	-1.26833
40666006	chr20:40666006:G:A	4.43622e-07	-1.5886	-1.26798	5.83861e-06	-1.57891	-1.27185	1.0465e-05	-1.59053	-1.27018
40666024	chr20:40666024:G:C	5.90284e-06	-0.736531	0.468173	0.000142201	-0.210581	0.552559	0.000123005	-0.849814	0.453293
40666392	chr20:40666392:C:T	3.09082e-06	-2.06257e-10	-0.915355	4.16519e-05	-2.06257e-10	-0.885912	7.25342e-05	-2.06257e-10	-0.92469
40666432	chr20:40666432:T:C	2.36713e-06	-2.06257e-10	-1.18211	3.00301e-05	-2.06257e-10	-1.21306	5.58278e-05	-2.06257e-10	-1.18648
40666479	chr20:40666479:G:A	2.26438e-06	0.0476973	-1.27419	7.7764e-05	1.0108	-1.27238	5.11628e-05	0.000533054	-1.27427
40666799	chr20:40666799:G:A	2.20245e-06	-2.06257e-10	-1.25422	2.90054e-05	-2.06257e-10	-1.24778	5.20572e-05	-2.06257e-10	-1.25641
40666935	chr20:40666935:G:A	4.42497e-07	-1.59012	-1.26899	5.85851e-06	-1.57499	-1.27237	1.04502e-05	-1.59138	-1.27075
40666984	chr20:40666984:T:A	1.67192e-06	-1.52982	-5.51629e-10	2.2066e-05	-1.52122	-5.51629e-10	3.93638e-05	-1.5359	-5.51629e-10
40667012	chr20:40667012:C:T	2.75934e-06	-2.06257e-10	-1.0288	3.66152e-05	-2.06257e-10	-1.0148	6.45838e-05	-2.06257e-10	-1.04078
40667047	chr20:40667047:G:A	2.4395e-06	-2.06257e-10	-1.152	3.15792e-05	-2.06257e-10	-1.16276	5.7382e-05	-2.06257e-10	-1.15902
40667136	chr20:40667136:C:T	2.21496e-06	-2.06257e-10	-1.24856	2.90628e-05	-2.06257e-10	-1.2458	5.24408e-05	-2.06257e-10	-1.24906
40667188	chr20:40667188:T:C	6.68242e-07	-1.49944	-0.947453	9.80769e-06	-1.3848	-0.947292	1.77775e-05	-1.40936	-0.921459
40667322	chr20:40667322:AAAAAAAAAAAAAAAG:A	2.81437e-06	-2.06257e-10	-1.00905	3.72305e-05	-2.06257e-10	-0.998132	6.5198e-05	-2.06257e-10	-1.03132
40667939	chr20:40667939:G:A	2.66388e-06	-2.06257e-10	-1.06401	3.53761e-05	-2.06257e-10	-1.04922	6.24684e-05	-2.06257e-10	-1.07409
40668014	chr20:40668014:G:A	2.73502e-06	-2.06257e-10	-1.03765	3.64434e-05	-2.06257e-10	-1.0195	6.61728e-05	-2.06257e-10	-1.01648
40668270	chr20:40668270:C:G	2.16328e-06	-2.06257e-10	-1.27216	2.83351e-05	-2.06257e-10	-1.27116	5.1238e-05	-2.06257e-10	-1.27227
40668353	chr20:40668353:G:A	2.38891e-06	-2.06257e-10	-1.17295	3.13027e-05	-2.06257e-10	-1.17156	5.70056e-05	-2.06257e-10	-1.1656
40668409	chr20:40668409:T:G	2.60384e-06	-2.06257e-10	-1.0868	3.31869e-05	-2.06257e-10	-1.1131	5.95623e-05	-2.06257e-10	-1.12172
40668734	chr20:40668734:G:A	4.22849e-06	-2.06257e-10	-0.601948	5.71558e-05	-2.06257e-10	-0.56948	0.000101392	-2.06257e-10	-0.589756
40668878	chr20:40668878:T:C	5.40921e-07	-1.58674	-1.07154	8.12706e-06	-1.478	-1.04206	1.38219e-05	-1.52638	-1.05611
40669156	chr20:40669156:T:TA	1.7953e-06	-0.202058	-1.25656	4.47254e-05	0.441694	-1.25641	3.66714e-05	-0.3508	-1.25595
40669344	chr20:40669344:G:C	2.77658e-06	0.0945997	-1.11717	9.18602e-05	1.03928	-1.13427	6.19169e-05	0.034895	-1.11785
40669353	chr20:40669353:T:C	4.84723e-07	-1.50677	-1.2612	5.87815e-06	-1.59164	-1.25238	1.07454e-05	-1.57911	-1.25516
40669652	chr20:40669652:C:T	2.28055e-06	-2.06257e-10	-1.21938	3.07682e-05	-2.06257e-10	-1.18878	5.40098e-05	-2.06257e-10	-1.21958
40669698	chr20:40669698:G:A	2.21814e-06	-2.06257e-10	-1.24712	2.86797e-05	-2.06257e-10	-1.25907	5.2108e-05	-2.06257e-10	-1.25543
40669905	chr20:40669905:A:G	0.000208279	4.42238	-1.12729	0.178757	8.51349	-1.03497	0.00657932	4.72248	-1.13954
40670011	chr20:40670011:A:G	4.13908e-06	-2.06257e-10	-0.623318	5.31157e-05	-2.06257e-10	-0.642788	9.34398e-05	-2.06257e-10	-0.671431
40670238	chr20:40670238:T:A	2.43153e-06	0.118062	-1.27333	0.000168608	1.78696	-1.27464	8.05011e-05	0.452141	-1.27262
40670551	chr20:40670551:T:C	1.83175e-05	-2.06257e-10	0.864065	0.000241228	-2.06257e-10	0.870482	0.000457092	-2.06257e-10	0.916136
40670663	chr20:40670663:C:T	6.8074e-07	-1.54285	-0.885521	1.1061e-05	-1.33027	-0.88156	1.81332e-05	-1.4365	-0.874508
40670685	chr20:40670685:C:T	2.31792e-06	-2.06257e-10	-1.20312	3.06154e-05	-2.06257e-10	-1.19376	5.46326e-05	-2.06257e-10	-1.20812
40670697	chr20:40670697:T:G	3.94732e-06	-2.06257e-10	-0.670755	5.38845e-05	-2.06257e-10	-0.628417	9.54715e-05	-2.06257e-10	-0.64992
40670752	chr20:40670752:C:G	2.68297e-06	-2.06257e-10	-1.05687	3.54361e-05	-2.06257e-10	-1.04753	6.44235e-05	-2.06257e-10	-1.04327
40670812	chr20:40670812:T:C	2.91048e-06	-0.0442125	-0.93126	0.000230996	1.66446	-0.837321	9.83661e-05	0.330015	-0.950067
40670934	chr20:40670934:A:C	5.30963e-06	0.574806	-0.949076	0.000468424	2.45484	-0.920727	0.000182235	0.967614	-0.971065
40671312	chr20:40671312:G:A	3.91947e-06	0.265421	-0.943257	0.000154524	1.38692	-0.961835	9.43601e-05	0.278992	-0.940621
40671397	chr20:40671397:G:A	2.53529e-06	-2.06257e-10	-1.11348	3.46581e-05	-2.06257e-10	-1.06973	6.04727e-05	-2.06257e-10	-1.10656
40671527	chr20:40671527:A:C	9.07474e-07	-0.898588	-1.24229	8.85587e-06	-1.21783	-1.21635	1.75726e-05	-1.11596	-1.22645
40671624	chr20:40671624:T:C	3.88373e-06	0.213487	-0.900481	0.000151772	1.32774	-0.920618	9.35435e-05	0.228458	-0.898779
40671686	chr20:40671686:G:T	5.10244e-06	0.429655	-0.843728	0.000206101	1.57831	-0.865205	0.000121839	0.436123	-0.842172
40671790	chr20:40671790:C:T	3.23281e-06	0.0716581	-0.942097	0.000267242	1.82531	-0.852413	0.000111831	0.470256	-0.962011
40671937	chr20:40671937:A:G	6.44716e-07	-1.2244	-1.25834	6.88067e-06	-1.43568	-1.25087	1.32038e-05	-1.37062	-1.25762
40672025	chr20:40672025:A:C	2.86472e-05	-2.06257e-10	1.31126	0.000381807	-2.06257e-10	1.32965	0.000731608	-2.06257e-10	1.3865
40672048	chr20:40672048:G:A	3.04973e-06	-0.92874	-5.51629e-10	5.00414e-05	-0.702409	-5.51629e-10	7.53706e-05	-0.886331	-5.51629e-10
40672260	chr20:40672260:G:A	2.39225e-06	-2.06257e-10	-1.17156	3.16483e-05	-2.06257e-10	-1.16057	5.63408e-05	-2.06257e-10	-1.17733
40672356	chr20:40672356:G:C	9.04397e-06	1.42004	-1.26173	0.000453336	2.75896	-1.25759	0.000247033	1.56524	-1.26447
40672656	chr20:40672656:G:A	1.83475e-06	-1.43688	-5.51629e-10	2.2549e-05	-1.49957	-5.51629e-10	4.32659e-05	-1.44138	-5.51629e-10
40672660	chr20:40672660:G:A	2.5965e-06	-2.06257e-10	-1.08963	3.45305e-05	-2.06257e-10	-1.07342	6.30024e-05	-2.06257e-10	-1.06558
40672733	chr20:40672733:A:G	1.57404e-06	-1.59014	-5.51629e-10	2.06663e-05	-1.58676	-5.51629e-10	3.7248e-05	-1.59115	-5.51629e-10
40672844	chr20:40672844:T:G	3.62667e-06	-0.755477	-5.51629e-10	7.03473e-05	-0.361816	-5.51629e-10	9.8173e-05	-0.622017	-5.51629e-10
40673017	chr20:40673017:A:C	1.73474e-05	1.53925	-0.729601	0.000895388	2.92392	-0.741921	0.000469945	1.66427	-0.720405
40673267	chr20:40673267:A:T	2.51998e-06	-2.06257e-10	-1.11954	3.36152e-05	-2.06257e-10	-1.10028	6.0908e-05	-2.06257e-10	-1.09938
40673715	chr20:40673715:C:T	1.17789e-05	1.09101	-0.668497	0.000469388	2.22328	-0.687106	0.000302618	1.16851	-0.664788
40673908	chr20:40673908:A:G	3.28281e-06	-2.06257e-10	-0.855093	4.3913e-05	-2.06257e-10	-0.833051	7.99972e-05	-2.06257e-10	-0.826756
40674334	chr20:40674334:T:C	1.14751e-05	1.21627	-0.819884	0.000472541	2.37443	-0.831562	0.000299184	1.30762	-0.81531
40674370	chr20:40674370:G:A	4.7437e-06	-0.486975	-5.51629e-10	0.000102231	0.011976	-5.51629e-10	0.000131949	-0.32633	-5.51629e-10
40674914	chr20:40674914:C:T	3.18081e-06	-2.06257e-10	-0.886656	4.27478e-05	-2.06257e-10	-0.859941	7.60128e-05	-2.06257e-10	-0.877846
40675260	chr20:40675260:C:T	4.73676e-07	-1.5658	-1.22522	5.9243e-06	-1.59162	-1.24458	1.10113e-05	-1.58756	-1.22226
40675566	chr20:40675566:G:A	2.71154e-06	-2.06257e-10	-1.04628	3.61246e-05	-2.06257e-10	-1.02829	6.37309e-05	-2.06257e-10	-1.05408
40675840	chr20:40675840:T:C	2.6699e-06	-2.06257e-10	-1.06175	3.55483e-05	-2.06257e-10	-1.04437	6.27701e-05	-2.06257e-10	-1.06927
40676146	chr20:40676146:T:C	9.75023e-07	-1.14351	-0.925575	9.39626e-06	-1.47637	-0.898573	1.85651e-05	-1.38505	-0.902417
40676591	chr20:40676591:G:C	4.99021e-06	0.833895	-1.27021	0.000389346	2.62423	-1.27502	0.000199967	1.35752	-1.26811
40677075	chr20:40677075:C:T	1.60911e-06	-1.56811	-5.51629e-10	2.27362e-05	-1.4913	-5.51629e-10	3.8477e-05	-1.55869	-5.51629e-10
40677256	chr20:40677256:C:T	1.1399e-06	-0.840153	-1.0727	1.20756e-05	-1.09996	-1.02412	2.32151e-05	-1.0215	-1.04244
40677335	chr20:40677335:T:A	2.23953e-06	-2.06257e-10	-1.23753	2.86192e-05	-2.06257e-10	-1.26118	5.28164e-05	-2.06257e-10	-1.24193
40677414	chr20:40677414:AGATAT:A	1.47014e-05	1.41229	-0.76814	0.000625955	2.60357	-0.779547	0.000385054	1.50707	-0.762435
40678309	chr20:40678309:G:A	5.80303e-07	-1.45632	-1.13168	6.72624e-06	-1.58464	-1.1246	1.2549e-05	-1.55704	-1.12206
40678741	chr20:40678741:T:C	1.04261e-05	-2.06257e-10	0.300518	0.0001405	-2.06257e-10	0.329945	0.00024523	-2.06257e-10	0.293449
40678972	chr20:40678972:A:C	2.56751e-06	-2.06257e-10	-1.10086	3.41332e-05	-2.06257e-10	-1.08499	6.04098e-05	-2.06257e-10	-1.1076
40679023	chr20:40679023:G:T	1.0351e-05	1.10688	-0.81359	0.000418512	2.2458	-0.824358	0.00027093	1.20116	-0.808052
40679174	chr20:40679174:G:A	2.72428e-06	-2.06257e-10	-1.04159	3.77494e-05	-2.06257e-10	-0.98429	6.68102e-05	-2.06257e-10	-1.00689
40679705	chr20:40679705:T:C	2.31481e-06	-1.20447	-5.51629e-10	3.48945e-05	-1.06293	-5.51629e-10	5.8565e-05	-1.13861	-5.51629e-10
40679746	chr20:40679746:A:T	1.09831e-05	1.09044	-0.737874	0.000442654	2.22706	-0.749533	0.000287431	1.18416	-0.731926
40679869	chr20:40679869:G:C	2.69678e-06	-2.06257e-10	-1.05173	3.46062e-05	-2.06257e-10	-1.07123	6.26125e-05	-2.06257e-10	-1.07178
40680083	chr20:40680083:C:T	2.44503e-06	-2.06257e-10	-1.14973	3.26562e-05	-2.06257e-10	-1.12922	5.96563e-05	-2.06257e-10	-1.12015
40680296	chr20:40680296:CAT:C	2.18358e-06	-2.06257e-10	-1.26283	2.83304e-05	-2.06257e-10	-1.27132	5.17126e-05	-2.06257e-10	-1.26305
40680569	chr20:40680569:A:G	4.47257e-07	-1.57816	-1.27026	6.36145e-06	-1.50526	-1.25974	1.09479e-05	-1.54515	-1.27045
40680864	chr20:40680864:C:T	2.6695e-06	-2.06257e-10	-1.0619	3.452e-05	-2.06257e-10	-1.07372	6.37574e-05	-2.06257e-10	-1.05366
40680987	chr20:40680987:A:G	1.18261e-05	1.18947	-0.762959	0.000485324	2.34389	-0.774334	0.000309892	1.28461	-0.75713
40681116	chr20:40681116:T:C	2.74908e-06	-2.06257e-10	-1.03253	3.82536e-05	-2.06257e-10	-0.971023	6.77014e-05	-2.06257e-10	-0.993641
40682127	chr20:40682127:A:T	5.52174e-07	-1.59118	-1.04651	7.08672e-06	-1.57062	-1.08642	1.32179e-05	-1.58635	-1.04083
40682193	chr20:40682193:A:G	2.32703e-05	2.13501	-1.03163	0.00125432	3.56011	-1.04102	0.000630349	2.26479	-1.02726
40682412	chr20:40682412:A:G	5.29587e-07	-1.43897	-1.24048	8.07465e-06	-1.26988	-1.25665	1.37082e-05	-1.35199	-1.23877
40682493	chr20:40682493:A:G	2.34628e-06	-2.06257e-10	-1.19096	2.99313e-05	-2.06257e-10	-1.21635	5.52615e-05	-2.06257e-10	-1.19667
40682754	chr20:40682754:G:A	3.25138e-05	2.48136	-1.04348	0.00184932	3.96047	-1.05315	0.000882595	2.61382	-1.0397
40683025	chr20:40683025:AC:A	2.76588e-05	2.3028	-1.02665	0.0015285	3.75341	-1.03663	0.000749652	2.43356	-1.0227
40683199	chr20:40683199:C:T	3.91263e-06	-2.06257e-10	-0.679583	5.1015e-05	-2.06257e-10	-0.68314	9.44776e-05	-2.06257e-10	-0.660385
40683842	chr20:40683842:A:G	3.86049e-06	-2.06257e-10	-0.692998	5.03314e-05	-2.06257e-10	-0.696631	9.31974e-05	-2.06257e-10	-0.674028
40685050	chr20:40685050:A:G	8.24059e-06	1.31315	-1.24787	0.000830966	3.37221	-1.26488	0.00036135	1.92555	-1.24445
40685341	chr20:40685341:G:T	2.39819e-05	2.22832	-1.09481	0.00132016	3.67209	-1.10184	0.000651414	2.36027	-1.08988
40685409	chr20:40685409:C:T	1.58613e-06	-1.5825	-5.51629e-10	2.05644e-05	-1.5917	-5.51629e-10	3.72771e-05	-1.59037	-5.51629e-10
40685480	chr20:40685480:G:T	2.26391e-06	-2.06257e-10	-1.2267	2.99464e-05	-2.06257e-10	-1.21585	5.41555e-05	-2.06257e-10	-1.21689
40685584	chr20:40685584:T:C	3.29666e-06	-2.06257e-10	-0.850883	3.90558e-05	-2.06257e-10	-0.95027	7.68386e-05	-2.06257e-10	-0.86704
40685871	chr20:40685871:A:T	2.78975e-05	2.34428	-1.05954	0.00155299	3.80154	-1.06886	0.000756685	2.47609	-1.05589
40686030	chr20:40686030:G:A	3.27418e-05	2.43477	-0.989907	0.00184694	3.91104	-1.00501	0.000890222	2.57065	-0.987923
40689932	chr20:40689932:A:G	4.48017e-07	-1.5731	-1.27362	7.11171e-06	-1.38438	-1.26914	1.16587e-05	-1.47876	-1.27393
40689968	chr20:40689968:C:A	9.36738e-06	1.45292	-1.25948	0.000915612	3.44918	-1.24485	0.000389629	2.01747	-1.26102
40690316	chr20:40690316:T:A	2.26344e-06	-2.06257e-10	-1.2269	2.99146e-05	-2.06257e-10	-1.21691	5.41413e-05	-2.06257e-10	-1.21715
40690545	chr20:40690545:C:T	6.50798e-06	1.08849	-1.25925	0.000616747	3.04956	-1.24036	0.000273645	1.66393	-1.26085
40691165	chr20:40691165:C:T	2.15886e-06	-2.06257e-10	-1.27421	2.82346e-05	-2.06257e-10	-1.27471	5.11528e-05	-2.06257e-10	-1.27393
40691615	chr20:40691615:C:T	3.17687e-06	-0.887896	-5.51629e-10	4.44913e-05	-0.819965	-5.51629e-10	6.7278e-05	-0.999915	-5.51629e-10
40691689	chr20:40691689:C:T	3.44987e-06	-2.06257e-10	-0.805456	4.6085e-05	-2.06257e-10	-0.784773	8.14292e-05	-2.06257e-10	-0.809014
40692010	chr20:40692010:G:A	3.74436e-06	-0.72354	-5.51629e-10	7.05488e-05	-0.358956	-5.51629e-10	9.98303e-05	-0.605277	-5.51629e-10
40692111	chr20:40692111:G:A	7.39038e-06	1.08165	-1.12526	0.000651387	3.02585	-1.16201	0.000311644	1.65103	-1.11792
40692599	chr20:40692599:T:C	3.70489e-06	-2.06257e-10	-0.734138	4.34e-05	-2.06257e-10	-0.844801	8.6789e-05	-2.06257e-10	-0.745269
40692613	chr20:40692613:G:A	5.13649e-06	-2.06257e-10	-0.407423	6.57625e-05	-2.06257e-10	-0.42921	0.000118626	-2.06257e-10	-0.432769
40692662	chr20:40692662:G:T	3.32348e-06	-2.06257e-10	-0.84278	4.31027e-05	-2.06257e-10	-0.851673	7.90211e-05	-2.06257e-10	-0.839033
40693000	chr20:40693000:C:T	9.29299e-07	-1.28915	-0.827964	1.75349e-05	-0.977254	-0.773816	2.40758e-05	-1.21319	-0.814355
40693432	chr20:40693432:T:C	3.47722e-06	-2.06257e-10	-0.797557	4.65318e-05	-2.06257e-10	-0.775124	8.21855e-05	-2.06257e-10	-0.799769
40694171	chr20:40694171:G:A	2.20715e-06	-2.06257e-10	-1.25209	2.90057e-05	-2.06257e-10	-1.24777	5.23686e-05	-2.06257e-10	-1.25044
40694664	chr20:40694664:A:G	2.28857e-05	2.13282	-1.0461	0.00122791	3.55093	-1.05313	0.000620431	2.2615	-1.03983
40694727	chr20:40694727:A:G	1.39695e-05	1.70486	-1.11177	0.000755511	3.13852	-1.12638	0.000397697	1.88679	-1.10984
40695228	chr20:40695228:C:T	5.83408e-06	0.97919	-1.25927	0.000513554	2.89453	-1.26844	0.000243586	1.54296	-1.25624
40695781	chr20:40695781:T:C	2.3438e-06	-0.970377	-0.221639	2.42398e-05	-1.25306	-0.174208	4.63718e-05	-1.16338	-0.208676
40696210	chr20:40696210:C:A	3.95519e-06	-2.06257e-10	-0.668762	5.32487e-05	-2.06257e-10	-0.640286	9.39206e-05	-2.06257e-10	-0.666298
40696377	chr20:40696377:C:T	2.20052e-06	-2.06257e-10	-1.2551	2.88703e-05	-2.06257e-10	-1.25245	5.21832e-05	-2.06257e-10	-1.25399
40696378	chr20:40696378:G:A	1.59815e-06	-1.57494	-5.51629e-10	2.45964e-05	-1.41266	-5.51629e-10	4.13385e-05	-1.48695	-5.51629e-10
40696672	chr20:40696672:C:T	1.69771e-05	1.57524	-0.787163	0.000700953	2.74774	-0.810556	0.000444277	1.68031	-0.792611
40696930	chr20:40696930:C:T	1.28532e-05	1.24308	-0.73328	0.000521806	2.40251	-0.760471	0.000339267	1.35889	-0.740849
40697160	chr20:40697160:T:C	4.87798e-07	-1.48794	-1.27371	6.01289e-06	-1.55012	-1.27124	1.09868e-05	-1.53864	-1.27341
40697410	chr20:40697410:T:C	2.21935e-06	-2.06257e-10	-1.24658	2.93925e-05	-2.06257e-10	-1.23452	5.33791e-05	-2.06257e-10	-1.23133
40697511	chr20:40697511:A:G	1.3402e-05	1.55248	-1.00086	0.000137727	1.31306	-1.00305	0.000203736	1.10677	-0.998696
40697875	chr20:40697875:C:T	2.42448e-06	-0.476783	-0.681392	6.55215e-05	0.290081	-0.722963	6.25387e-05	-0.374894	-0.698068
40697969	chr20:40697969:A:G	2.17698e-06	-2.06257e-10	-1.26585	2.85314e-05	-2.06257e-10	-1.26425	5.1536e-05	-2.06257e-10	-1.26647
40698228	chr20:40698228:G:GT	2.04577e-06	-0.206916	-1.1211	5.33297e-05	0.498734	-1.1375	5.33024e-05	-0.104901	-1.12787
40698436	chr20:40698436:A:T	1.61543e-06	-1.56419	-5.51629e-10	2.05696e-05	-1.59145	-5.51629e-10	3.76054e-05	-1.5816	-5.51629e-10
40698572	chr20:40698572:C:G	1.55328e-06	-1.12662	-0.476804	2.04084e-05	-1.18586	-0.413453	4.19318e-05	-1.01956	-0.453143
40698719	chr20:40698719:C:T	8.2308e-07	-1.51828	-0.720217	1.06565e-05	-1.54101	-0.708078	1.88157e-05	-1.55767	-0.716381
40698789	chr20:40698789:G:A	1.4508e-06	-0.721581	-0.950094	2.92178e-05	-0.269373	-0.971109	3.81724e-05	-0.602694	-0.96394
40699144	chr20:40699144:G:C	2.24818e-06	-2.06257e-10	-1.23367	2.89676e-05	-2.06257e-10	-1.24908	5.29093e-05	-2.06257e-10	-1.24017
40699174	chr20:40699174:C:G	2.15928e-06	-2.06257e-10	-1.27402	2.83637e-05	-2.06257e-10	-1.27015	5.13516e-05	-2.06257e-10	-1.27005
40699541	chr20:40699541:A:G	6.91327e-07	-1.13798	-1.27496	8.42448e-06	-1.20981	-1.27431	1.40613e-05	-1.29035	-1.27498
40699665	chr20:40699665:C:T	1.68857e-06	-0.558029	-0.961879	3.59795e-05	-0.0528936	-0.979418	4.51268e-05	-0.426537	-0.972734
40700337	chr20:40700337:A:G	1.10711e-05	-2.06257e-10	0.360544	0.000153954	-2.06257e-10	0.421391	0.000273791	-2.06257e-10	0.403616
40700376	chr20:40700376:G:A	2.23243e-06	-2.06257e-10	-1.2407	2.92232e-05	-2.06257e-10	-1.2403	5.30815e-05	-2.06257e-10	-1.23692
40701214	chr20:40701214:T:C	1.88298e-06	-1.41094	-5.51629e-10	2.15534e-05	-1.54473	-5.51629e-10	4.04842e-05	-1.50784	-5.51629e-10
40701455	chr20:40701455:T:C	9.81656e-07	-1.58944	-0.472867	1.27007e-05	-1.58912	-0.484484	2.3116e-05	-1.59156	-0.476662
40701460	chr20:40701460:A:T	1.88921e-06	-0.666255	-0.741378	2.39768e-05	-0.737402	-0.700772	5.25353e-05	-0.51483	-0.732433
40701576	chr20:40701576:A:G	8.21132e-07	-1.0735	-1.16736	1.84548e-05	-0.547597	-1.15234	2.34437e-05	-0.894454	-1.15969
40701696	chr20:40701696:C:T	2.16525e-06	-2.06257e-10	-1.27125	2.83911e-05	-2.06257e-10	-1.26918	5.12836e-05	-2.06257e-10	-1.27138
40702335	chr20:40702335:A:G	1.40271e-06	-0.439165	-1.26622	3.04102e-05	0.0587713	-1.25925	3.74339e-05	-0.326833	-1.25934
40702544	chr20:40702544:C:T	2.81625e-06	-1.00838	-5.51629e-10	3.08789e-05	-1.18519	-5.51629e-10	6.02513e-05	-1.11022	-5.51629e-10
40702723	chr20:40702723:C:T	1.78706e-05	-2.06257e-10	0.839367	0.000255305	-2.06257e-10	0.927199	0.000451007	-2.06257e-10	0.902735
40703025	chr20:40703025:G:A	1.05359e-05	-2.06257e-10	0.311	0.00014966	-2.06257e-10	0.393103	0.000264646	-2.06257e-10	0.369644
40703194	chr20:40703194:T:C	5.23686e-07	-1.58522	-1.10543	6.97984e-06	-1.58632	-1.08591	1.23923e-05	-1.59015	-1.10152
40703352	chr20:40703352:T:C	7.46363e-07	-1.16222	-1.17411	1.42556e-05	-0.808165	-1.14994	2.10637e-05	-0.995831	-1.16537
40703553	chr20:40703553:G:A	4.8109e-07	-1.56179	-1.2137	6.35807e-06	-1.56417	-1.20137	1.12984e-05	-1.57301	-1.21108
40703689	chr20:40703689:A:G	7.55632e-07	-1.14083	-1.18317	1.45168e-05	-0.779564	-1.16039	2.13846e-05	-0.970867	-1.17521
40703704	chr20:40703704:C:T	5.95446e-06	-0.25965	-5.51629e-10	9.98471e-05	-0.0116203	-5.51629e-10	0.000128503	-0.352799	-5.51629e-10
40703719	chr20:40703719:T:C	6.31021e-06	-2.06257e-10	-0.201623	8.31096e-05	-2.06257e-10	-0.1951	0.000150128	-2.06257e-10	-0.197257
40703720	chr20:40703720:A:G	4.40614e-07	-1.59152	-1.27186	5.81748e-06	-1.58378	-1.27061	1.04959e-05	-1.58459	-1.27318
40703880	chr20:40703880:T:C	2.193e-06	-2.06257e-10	-1.25852	2.86474e-05	-2.06257e-10	-1.2602	5.19547e-05	-2.06257e-10	-1.25838
40704072	chr20:40704072:TG:T	1.1178e-05	-2.06257e-10	0.370157	0.000159018	-2.06257e-10	0.453759	0.000281076	-2.06257e-10	0.429876
40704089	chr20:40704089:G:T	4.88434e-07	-1.56562	-1.19472	6.46122e-06	-1.56789	-1.18155	1.14757e-05	-1.57604	-1.19248
40704116	chr20:40704116:G:A	1.97796e-06	-1.01729	-0.344432	3.37065e-05	-0.904663	-0.192906	5.53448e-05	-0.91468	-0.280485
40704125	chr20:40704125:A:G	2.21116e-06	-2.06257e-10	-1.25028	2.91632e-05	-2.06257e-10	-1.24235	5.28743e-05	-2.06257e-10	-1.24083
40704291	chr20:40704291:G:A	1.60057e-05	0.729153	-5.51629e-10	0.00033051	1.18538	-5.51629e-10	0.000439372	0.876598	-5.51629e-10
40704373	chr20:40704373:C:T	3.28089e-06	-2.06257e-10	-0.855677	4.24542e-05	-2.06257e-10	-0.866835	7.7883e-05	-2.06257e-10	-0.85354
40704470	chr20:40704470:G:A	2.52643e-06	-2.06257e-10	-1.11698	3.35194e-05	-2.06257e-10	-1.10314	6.05411e-05	-2.06257e-10	-1.10543
40704729	chr20:40704729:T:G	1.18715e-06	-0.642812	-1.22942	2.34492e-05	-0.220911	-1.23951	3.01989e-05	-0.564573	-1.23637
40704799	chr20:40704799:T:C	2.22539e-06	-2.06257e-10	-1.24386	2.90968e-05	-2.06257e-10	-1.24463	5.24465e-05	-2.06257e-10	-1.24896
40704844	chr20:40704844:C:T	5.94146e-07	-1.53615	-1.02827	7.69169e-06	-1.5781	-0.997019	1.36458e-05	-1.58048	-1.01484
40705062	chr20:40705062:C:A	3.2371e-06	-2.06257e-10	-0.869112	4.25665e-05	-2.06257e-10	-0.864193	7.66936e-05	-2.06257e-10	-0.86893
40705129	chr20:40705129:C:T	4.27888e-06	-1.48332	0.893223	6.33994e-05	-1.47614	1.01034	0.000113713	-1.45889	0.983822
40705414	chr20:40705414:A:C	1.87211e-06	-1.41673	-5.51629e-10	2.14929e-05	-1.54754	-5.51629e-10	4.03366e-05	-1.51149	-5.51629e-10
40705446	chr20:40705446:G:A	3.50083e-06	-2.06257e-10	-0.790791	4.60552e-05	-2.06257e-10	-0.785419	8.29432e-05	-2.06257e-10	-0.790592
40705564	chr20:40705564:C:T	2.33025e-06	-2.06257e-10	-1.19782	2.99773e-05	-2.06257e-10	-1.21482	5.4469e-05	-2.06257e-10	-1.21112
40705844	chr20:40705844:A:G	1.85617e-06	-1.48319	0.0579184	2.6563e-05	-1.48467	0.148924	4.65206e-05	-1.46546	0.0966091
40706052	chr20:40706052:G:T	1.87464e-06	-1.41537	-5.51629e-10	2.15076e-05	-1.54685	-5.51629e-10	4.03737e-05	-1.51057	-5.51629e-10
40706105	chr20:40706105:A:T	2.3356e-06	-2.06257e-10	-1.19552	3.00935e-05	-2.06257e-10	-1.21095	5.47977e-05	-2.06257e-10	-1.2051
40706816	chr20:40706816:C:G	4.99612e-06	-0.435131	-5.51629e-10	8.16753e-05	-0.212508	-5.51629e-10	0.000126855	-0.365705	-5.51629e-10
40706944	chr20:40706944:A:T	4.79528e-07	-1.5917	-1.18704	6.49673e-06	-1.53983	-1.20413	1.14099e-05	-1.58528	-1.18899
40706949	chr20:40706949:T:C	2.15709e-06	-2.06257e-10	-1.27503	2.82383e-05	-2.06257e-10	-1.27458	5.11261e-05	-2.06257e-10	-1.27445
40707107	chr20:40707107:C:T	2.71926e-06	-1.04343	-5.51629e-10	3.32577e-05	-1.11097	-5.51629e-10	6.08031e-05	-1.10111	-5.51629e-10
40707642	chr20:40707642:T:A	6.62933e-07	-1.29594	-1.15893	7.04689e-06	-1.48262	-1.18006	1.35353e-05	-1.42763	-1.17582
40707740	chr20:40707740:A:G	7.56497e-07	-1.56828	-0.75457	1.01391e-05	-1.58955	-0.709315	1.75657e-05	-1.5889	-0.753895
40708458	chr20:40708458:A:G	3.29237e-06	-2.06257e-10	-0.852183	4.33634e-05	-2.06257e-10	-0.845645	7.75209e-05	-2.06257e-10	-0.8582
40708595	chr20:40708595:G:A	3.798e-06	-2.06257e-10	-0.709316	5.16247e-05	-2.06257e-10	-0.67126	9.37398e-05	-2.06257e-10	-0.668225
40708695	chr20:40708695:C:T	3.39489e-06	-2.06257e-10	-0.821521	4.32504e-05	-2.06257e-10	-0.848253	7.82763e-05	-2.06257e-10	-0.848503
40708718	chr20:40708718:C:CCTTTGCCT	7.63467e-07	-1.17228	-1.1414	1.37825e-05	-0.824048	-1.16781	2.11498e-05	-1.00659	-1.15052
40709118	chr20:40709118:A:G	7.13626e-07	-1.2036	-1.17758	1.28234e-05	-0.866	-1.19799	1.97113e-05	-1.04348	-1.18408
40709133	chr20:40709133:G:A	2.08986e-06	-1.15762	-0.149077	3.54099e-05	-1.0529	0.00463228	5.84142e-05	-1.05978	-0.0814085
40709172	chr20:40709172:G:A	2.18843e-06	-1.26061	-5.51629e-10	2.35603e-05	-1.4557	-5.51629e-10	4.52363e-05	-1.39685	-5.51629e-10
40709206	chr20:40709206:C:T	4.99349e-07	-1.52966	-1.20859	6.15882e-06	-1.59003	-1.20734	1.12576e-05	-1.57858	-1.20912
40709416	chr20:40709416:C:T	2.15877e-06	-2.06257e-10	-1.27425	2.82261e-05	-2.06257e-10	-1.27501	5.10952e-05	-2.06257e-10	-1.27506
40709552	chr20:40709552:C:T	2.17185e-06	-2.06257e-10	-1.26821	2.85104e-05	-2.06257e-10	-1.26499	5.14603e-05	-2.06257e-10	-1.26794
40709788	chr20:40709788:C:T	2.15771e-06	-2.06257e-10	-1.27474	2.82293e-05	-2.06257e-10	-1.2749	5.10953e-05	-2.06257e-10	-1.27506
40709821	chr20:40709821:C:T	2.16205e-06	-2.06257e-10	-1.27274	2.82614e-05	-2.06257e-10	-1.27376	5.11577e-05	-2.06257e-10	-1.27384
40709849	chr20:40709849:T:C	2.16694e-06	-2.06257e-10	-1.27048	2.838e-05	-2.06257e-10	-1.26958	5.13159e-05	-2.06257e-10	-1.27075
40710374	chr20:40710374:G:A	1.79292e-06	-0.839654	-0.620294	2.30286e-05	-0.903378	-0.575147	4.91726e-05	-0.701858	-0.611554
40710462	chr20:40710462:T:G	3.40219e-06	-2.06257e-10	-0.819373	4.62415e-05	-2.06257e-10	-0.781383	8.29836e-05	-2.06257e-10	-0.790105
40710466	chr20:40710466:T:C	2.15819e-06	-2.06257e-10	-1.27452	2.82299e-05	-2.06257e-10	-1.27488	5.11403e-05	-2.06257e-10	-1.27418
40710482	chr20:40710482:AT:A	3.38712e-06	-2.06257e-10	-0.82381	4.31828e-05	-2.06257e-10	-0.849817	7.81322e-05	-2.06257e-10	-0.850346
40710635	chr20:40710635:A:G	2.00682e-06	-1.34724	-5.51629e-10	2.23342e-05	-1.50914	-5.51629e-10	4.238e-05	-1.46207	-5.51629e-10
40710677	chr20:40710677:A:G	2.16996e-06	-2.06257e-10	-1.26908	2.84821e-05	-2.06257e-10	-1.26599	5.14168e-05	-2.06257e-10	-1.26878
40710727	chr20:40710727:T:C	2.1904e-06	-2.06257e-10	-1.25971	2.91369e-05	-2.06257e-10	-1.24325	5.22867e-05	-2.06257e-10	-1.25201
40710810	chr20:40710810:C:G	1.95455e-06	-1.37363	-5.51629e-10	2.20005e-05	-1.5242	-5.51629e-10	4.15764e-05	-1.48122	-5.51629e-10
40711004	chr20:40711004:C:T	3.30986e-06	-2.06257e-10	-0.846887	4.3512e-05	-2.06257e-10	-0.842223	7.83681e-05	-2.06257e-10	-0.847331
40711154	chr20:40711154:G:A	3.222e-06	-2.06257e-10	-0.87379	4.11498e-05	-2.06257e-10	-0.898041	7.44351e-05	-2.06257e-10	-0.89882
40711365	chr20:40711365:G:A	2.22806e-06	-2.06257e-10	-1.24266	2.89524e-05	-2.06257e-10	-1.24961	5.22094e-05	-2.06257e-10	-1.25349
40711367	chr20:40711367:C:T	1.97565e-06	-0.704496	-0.6584	2.52137e-05	-0.77376	-0.614113	5.48208e-05	-0.555268	-0.649411
40711563	chr20:40711563:T:A	2.17677e-06	-2.06257e-10	-1.26595	2.85191e-05	-2.06257e-10	-1.26469	5.15435e-05	-2.06257e-10	-1.26632
40711659	chr20:40711659:T:A	2.15877e-06	-2.06257e-10	-1.27425	2.82261e-05	-2.06257e-10	-1.27501	5.10952e-05	-2.06257e-10	-1.27506
40711660	chr20:40711660:T:C	5.87773e-07	-1.30019	-1.27502	1.03957e-05	-0.999647	-1.27422	1.60381e-05	-1.15874	-1.27504
40712668	chr20:40712668:T:C	5.65755e-07	-1.59152	-1.02186	7.26732e-06	-1.5907	-1.04117	1.34423e-05	-1.58787	-1.02247
40712879	chr20:40712879:T:C	6.28509e-07	-1.59112	-0.917075	8.0559e-06	-1.58999	-0.938867	1.49633e-05	-1.58653	-0.916615
40712933	chr20:40712933:T:A	8.84797e-06	-2.06257e-10	0.136396	0.000116716	-2.06257e-10	0.144486	0.000211047	-2.06257e-10	0.143332
40713007	chr20:40713007:C:T	2.05865e-05	-2.06257e-10	0.980844	0.000294509	-2.06257e-10	1.07005	0.000532716	-2.06257e-10	1.06924
40713120	chr20:40713120:C:T	4.24758e-06	-0.597443	-5.51629e-10	4.15129e-05	-0.889256	-5.51629e-10	8.51082e-05	-0.764825	-5.51629e-10
40713253	chr20:40713253:AC:A	3.30988e-06	-2.06257e-10	-0.846881	4.3512e-05	-2.06257e-10	-0.842224	7.83674e-05	-2.06257e-10	-0.84734
40713767	chr20:40713767:G:A	1.0294e-06	-0.739809	-1.27501	2.1115e-05	-0.29051	-1.27477	2.70642e-05	-0.635615	-1.27492
40713849	chr20:40713849:A:G	2.24302e-06	-2.06257e-10	-1.23597	2.9103e-05	-2.06257e-10	-1.24442	5.24516e-05	-2.06257e-10	-1.24886
40713864	chr20:40713864:GT:G	2.6389e-06	-2.06257e-10	-1.07343	3.50929e-05	-2.06257e-10	-1.05726	6.23224e-05	-2.06257e-10	-1.07643
40714016	chr20:40714016:A:G	6.62408e-06	-2.06257e-10	-0.15308	8.72425e-05	-2.06257e-10	-0.146568	0.00015775	-2.06257e-10	-0.147736
40714199	chr20:40714199:G:A	1.42473e-06	-1.10826	-0.581551	1.86618e-05	-1.15472	-0.534065	3.83337e-05	-0.992578	-0.569842
40714218	chr20:40714218:T:C	3.60681e-06	-2.06257e-10	-0.760969	4.81725e-05	-2.06257e-10	-0.740472	8.81096e-05	-2.06257e-10	-0.730167
40714902	chr20:40714902:T:C	3.30613e-06	-2.06257e-10	-0.848014	4.35033e-05	-2.06257e-10	-0.842424	7.83455e-05	-2.06257e-10	-0.84762
40715328	chr20:40715328:A:G	7.35429e-05	-2.06257e-10	2.25408	0.00104978	-2.06257e-10	2.34108	0.0018641	-2.06257e-10	2.32179
40715501	chr20:40715501:T:C	1.07253e-06	-0.934885	-1.03889	2.0963e-05	-0.545798	-1.0267	2.76529e-05	-0.849115	-1.0399
40715506	chr20:40715506:T:C	2.19545e-06	-2.06257e-10	-1.25741	2.84964e-05	-2.06257e-10	-1.26548	5.16646e-05	-2.06257e-10	-1.26398
40715571	chr20:40715571:G:A	7.28198e-06	-0.0583891	-5.51629e-10	8.95729e-05	-0.120207	-5.51629e-10	0.000155841	-0.15991	-5.51629e-10
40715632	chr20:40715632:G:A	1.6616e-06	-1.53601	-5.51629e-10	2.46446e-05	-1.4107	-5.51629e-10	4.08786e-05	-1.49814	-5.51629e-10
40715827	chr20:40715827:C:G	2.31267e-06	-2.06257e-10	-1.20539	2.99391e-05	-2.06257e-10	-1.21609	5.388e-05	-2.06257e-10	-1.22199
40715875	chr20:40715875:C:T	9.0118e-07	-0.887707	-1.26014	1.68542e-05	-0.525423	-1.26524	2.27164e-05	-0.822039	-1.26362
40715956	chr20:40715956:T:C	9.62893e-07	-1.5611	-0.520504	1.4006e-05	-1.56017	-0.415608	2.42523e-05	-1.54653	-0.473706
40716191	chr20:40716191:A:T	5.942e-07	-1.48982	-1.07451	7.91413e-06	-1.50629	-1.04032	1.54414e-05	-1.43213	-1.03956
40716398	chr20:40716398:CTGAACCATAATGTG:C	7.3483e-07	-1.53945	-0.812453	1.1252e-05	-1.388	-0.806712	1.85122e-05	-1.49678	-0.793534
40716490	chr20:40716490:G:A	7.28738e-07	-1.42357	-0.936667	9.59252e-06	-1.45371	-0.900571	1.85955e-05	-1.3583	-0.927529
40716626	chr20:40716626:A:G	7.35713e-07	-1.54493	-0.805779	1.12055e-05	-1.39901	-0.799845	1.85028e-05	-1.50422	-0.78661
40716761	chr20:40716761:C:A	1.88989e-06	-1.40727	-5.51629e-10	2.16125e-05	-1.54199	-5.51629e-10	4.06235e-05	-1.5044	-5.51629e-10
40717032	chr20:40717032:A:C	7.28765e-07	-1.54425	-0.815941	1.11054e-05	-1.3977	-0.81013	1.83284e-05	-1.5033	-0.796995
40717129	chr20:40717129:G:A	7.38346e-07	-1.54578	-0.801356	1.12313e-05	-1.40073	-0.795825	1.85572e-05	-1.50539	-0.782503
40717307	chr20:40717307:G:A	6.55544e-07	-1.56164	-0.904441	9.78543e-06	-1.43501	-0.899356	1.63315e-05	-1.52786	-0.887792
40717434	chr20:40717434:A:G	2.13239e-06	-1.07375	-0.212803	3.66192e-05	-0.944988	-0.0697	6.09085e-05	-0.947918	-0.151457
40717572	chr20:40717572:G:A	6.76526e-07	-1.56144	-0.873134	1.01084e-05	-1.43335	-0.868542	1.69004e-05	-1.52702	-0.854398
40717662	chr20:40717662:C:T	5.50184e-06	-2.06257e-10	-0.338709	7.10912e-05	-2.06257e-10	-0.351297	0.000124911	-2.06257e-10	-0.381144
40718437	chr20:40718437:T:C	2.15707e-06	-2.06257e-10	-1.27504	2.823e-05	-2.06257e-10	-1.27487	5.10955e-05	-2.06257e-10	-1.27505
40718517	chr20:40718517:C:A	2.73255e-06	-1.03856	-5.51629e-10	3.00886e-05	-1.21111	-5.51629e-10	5.87507e-05	-1.13544	-5.51629e-10
40718616	chr20:40718616:A:C	3.74891e-06	-2.06257e-10	-0.722326	4.93479e-05	-2.06257e-10	-0.716364	8.88324e-05	-2.06257e-10	-0.721997
40718717	chr20:40718717:T:G	7.04129e-07	-1.535	-0.859581	1.08509e-05	-1.37853	-0.852482	1.77773e-05	-1.49042	-0.840403
40718941	chr20:40718941:C:T	7.18779e-07	-1.53652	-0.837468	9.26191e-06	-1.54129	-0.848058	1.69457e-05	-1.55232	-0.826409
40719145	chr20:40719145:G:A	2.40289e-06	-1.16712	-5.51629e-10	2.89906e-05	-1.24829	-5.51629e-10	5.09424e-05	-1.27805	-5.51629e-10
40719431	chr20:40719431:G:A	2.27411e-06	-2.06257e-10	-1.2222	2.94954e-05	-2.06257e-10	-1.23103	5.31172e-05	-2.06257e-10	-1.23625
40719484	chr20:40719484:A:T	7.24796e-07	-1.5299	-0.835759	9.33697e-06	-1.53512	-0.846157	1.70725e-05	-1.54682	-0.824462
40720152	chr20:40720152:C:T	2.31944e-06	-2.06257e-10	-1.20247	3.06882e-05	-2.06257e-10	-1.19138	5.48829e-05	-2.06257e-10	-1.20355
40720360	chr20:40720360:T:C	7.20493e-07	-1.41323	-0.958381	9.44951e-06	-1.44423	-0.925071	1.84019e-05	-1.34592	-0.950377
40720386	chr20:40720386:C:T	7.05273e-07	-1.53279	-0.860173	1.08757e-05	-1.3749	-0.853825	1.78005e-05	-1.4879	-0.841621
40720637	chr20:40720637:T:C	8.28159e-07	-1.53563	-0.696709	1.06733e-05	-1.54025	-0.70726	1.95879e-05	-1.55151	-0.682323
40720646	chr20:40720646:G:T	1.86395e-06	-1.42109	-5.51629e-10	2.1455e-05	-1.5493	-5.51629e-10	4.02308e-05	-1.51411	-5.51629e-10
40720733	chr20:40720733:G:A	2.02e-06	-0.876563	-0.464129	4.22138e-05	-0.462947	-0.409565	5.40456e-05	-0.781381	-0.437539
40720849	chr20:40720849:C:T	8.40822e-07	-1.48512	-0.732046	1.10466e-05	-1.52927	-0.683869	2.01484e-05	-1.49536	-0.710262
40721015	chr20:40721015:A:T	1.88039e-06	-1.41231	-5.51629e-10	2.15513e-05	-1.54482	-5.51629e-10	4.04732e-05	-1.50811	-5.51629e-10
40721105	chr20:40721105:T:C	3.62245e-06	-2.06257e-10	-0.756642	4.76937e-05	-2.06257e-10	-0.750461	8.58794e-05	-2.06257e-10	-0.755804
40721247	chr20:40721247:G:T	5.08742e-05	-2.06257e-10	1.88556	0.000734066	-2.06257e-10	1.98334	0.00130948	-2.06257e-10	1.96864
40721325	chr20:40721325:G:A	7.07018e-07	-1.5411	-0.849393	9.11016e-06	-1.54612	-0.859754	1.66788e-05	-1.55643	-0.838176
40721577	chr20:40721577:C:T	6.18627e-07	-1.43956	-1.08448	8.19979e-06	-1.45991	-1.05124	1.62423e-05	-1.37063	-1.0505
40722279	chr20:40722279:C:T	3.04497e-06	-0.9303	-5.51629e-10	4.22532e-05	-0.87158	-5.51629e-10	6.41481e-05	-1.04755	-5.51629e-10
40722338	chr20:40722338:T:C	4.65413e-07	-1.58919	-1.21943	6.18473e-06	-1.55285	-1.24032	1.08656e-05	-1.58958	-1.23356
40722418	chr20:40722418:A:G	2.28792e-06	-2.06257e-10	-1.21615	2.95267e-05	-2.06257e-10	-1.22997	5.37073e-05	-2.06257e-10	-1.2252
40722514	chr20:40722514:C:T	2.29195e-06	-2.06257e-10	-1.21439	3.01543e-05	-2.06257e-10	-1.20893	5.39263e-05	-2.06257e-10	-1.22113
40723291	chr20:40723291:C:T	1.66341e-06	-1.53492	-5.51629e-10	2.45833e-05	-1.41319	-5.51629e-10	4.20051e-05	-1.47096	-5.51629e-10
40723544	chr20:40723544:T:C	6.78881e-07	-1.58867	-0.842435	1.05215e-05	-1.46788	-0.793963	1.64182e-05	-1.55805	-0.852303
40723774	chr20:40723774:G:A	5.92746e-07	-1.59142	-0.975362	8.08209e-06	-1.55279	-0.972824	1.42694e-05	-1.58857	-0.962063
40724068	chr20:40724068:T:C	4.89266e-07	-1.5751	-1.18354	6.55042e-06	-1.58751	-1.14822	1.17448e-05	-1.58862	-1.15672
40724172	chr20:40724172:C:A	6.89453e-07	-1.5244	-0.891246	8.87773e-06	-1.53015	-0.901561	1.61988e-05	-1.54237	-0.881437
40724358	chr20:40724358:C:T	2.16037e-06	-2.06257e-10	-1.27351	2.85381e-05	-2.06257e-10	-1.26402	5.15608e-05	-2.06257e-10	-1.26599
40724607	chr20:40724607:C:T	9.5586e-06	-2.06257e-10	0.21365	0.000125917	-2.06257e-10	0.220362	0.000227591	-2.06257e-10	0.218801
40724847	chr20:40724847:G:A	2.20204e-06	-2.06257e-10	-1.25441	2.87778e-05	-2.06257e-10	-1.25566	5.22252e-05	-2.06257e-10	-1.25318
40724923	chr20:40724923:C:T	9.01821e-06	-2.06257e-10	0.155454	0.000118553	-2.06257e-10	0.1601	0.000214398	-2.06257e-10	0.159088
40724931	chr20:40724931:G:T	9.80183e-07	-0.860214	-1.20359	1.96099e-05	-0.461184	-1.17804	2.59045e-05	-0.772377	-1.18195
40725044	chr20:40725044:G:A	7.06953e-07	-1.50976	-0.880823	9.09651e-06	-1.51603	-0.891334	1.65793e-05	-1.52967	-0.870925
40725145	chr20:40725145:G:A	3.62717e-06	-2.06257e-10	-0.755339	4.77572e-05	-2.06257e-10	-0.749131	8.5993e-05	-2.06257e-10	-0.754482
40725206	chr20:40725206:C:T	9.43425e-06	-2.06257e-10	0.200555	0.000123881	-2.06257e-10	0.204058	0.000224174	-2.06257e-10	0.203676
40725281	chr20:40725281:C:T	1.77332e-06	-1.47094	-5.51629e-10	2.09804e-05	-1.57167	-5.51629e-10	3.89745e-05	-1.54584	-5.51629e-10
40725573	chr20:40725573:G:T	9.93427e-07	-0.793087	-1.2573	1.893e-05	-0.411096	-1.26342	2.5111e-05	-0.723953	-1.26149
40725716	chr20:40725716:G:A	1.57206e-06	-1.5914	-5.51629e-10	2.0717e-05	-1.5843	-5.51629e-10	3.72402e-05	-1.59136	-5.51629e-10
40725963	chr20:40725963:T:C	1.05032e-06	-1.5175	-0.4772	1.45288e-05	-1.52958	-0.409549	2.60194e-05	-1.50722	-0.442689
40725973	chr20:40725973:G:A	1.00992e-06	-0.814598	-1.21932	2.0379e-05	-0.40489	-1.19587	2.6697e-05	-0.724575	-1.19962
40726056	chr20:40726056:T:C	7.13354e-07	-1.50553	-0.876039	9.17659e-06	-1.51217	-0.886436	1.67233e-05	-1.52605	-0.865894
40726347	chr20:40726347:G:A	2.19766e-06	-2.06257e-10	-1.2564	2.87312e-05	-2.06257e-10	-1.25728	5.21329e-05	-2.06257e-10	-1.25495
40726571	chr20:40726571:C:T	9.42504e-07	-0.87546	-1.22755	1.8712e-05	-0.480427	-1.20567	2.47938e-05	-0.78898	-1.20917
40726837	chr20:40726837:C:T	8.06374e-07	-1.50529	-0.753714	1.03786e-05	-1.51165	-0.763858	1.8966e-05	-1.52577	-0.740327
40727151	chr20:40727151:G:A	5.85562e-07	-1.50526	-1.07372	7.5618e-06	-1.50752	-1.08463	1.36421e-05	-1.52335	-1.07224
40727333	chr20:40727333:T:C	9.77347e-07	-0.806309	-1.2604	1.85983e-05	-0.426743	-1.26545	2.47225e-05	-0.737183	-1.26385
40727337	chr20:40727337:T:C	2.26532e-06	-2.06257e-10	-1.22607	3.01603e-05	-2.06257e-10	-1.20873	5.45298e-05	-2.06257e-10	-1.21
40727373	chr20:40727373:A:G	6.26184e-07	-1.5907	-0.921208	8.49778e-06	-1.5583	-0.917158	1.50785e-05	-1.59	-0.905482
40727702	chr20:40727702:G:T	6.27067e-07	-1.58958	-0.920913	8.45529e-06	-1.56333	-0.917139	1.50634e-05	-1.59098	-0.905502
40727965	chr20:40727965:A:C	2.82228e-06	-2.06257e-10	-1.00625	3.6215e-05	-2.06257e-10	-1.02579	6.55197e-05	-2.06257e-10	-1.0264
40728732	chr20:40728732:G:A	3.53184e-06	-2.06257e-10	-0.781973	4.7125e-05	-2.06257e-10	-0.762457	8.62354e-05	-2.06257e-10	-0.751667
40728825	chr20:40728825:G:A	1.32441e-06	-1.45444	-0.308384	1.80608e-05	-1.4701	-0.251417	3.25883e-05	-1.44174	-0.283051
40728891	chr20:40728891:G:C	1.83614e-06	-1.43613	-5.51629e-10	2.12992e-05	-1.55659	-5.51629e-10	3.98311e-05	-1.5241	-5.51629e-10
40728971	chr20:40728971:A:T	6.77204e-07	-1.53617	-0.897409	8.72891e-06	-1.54136	-0.907259	1.59414e-05	-1.55236	-0.887469
40729146	chr20:40729146:TG:T	2.16037e-06	-2.06257e-10	-1.27351	2.85381e-05	-2.06257e-10	-1.26402	5.15608e-05	-2.06257e-10	-1.26599
40729215	chr20:40729215:C:A	2.29969e-06	-2.06257e-10	-1.21102	2.98119e-05	-2.06257e-10	-1.22035	5.4229e-05	-2.06257e-10	-1.21553
40729225	chr20:40729225:C:T	4.77205e-06	-2.06257e-10	-0.481015	6.54076e-05	-2.06257e-10	-0.434621	0.000116959	-2.06257e-10	-0.446923
40730265	chr20:40730265:T:C	2.16712e-06	-2.06257e-10	-1.27039	2.83277e-05	-2.06257e-10	-1.27142	5.13507e-05	-2.06257e-10	-1.27007
40730535	chr20:40730535:C:T	5.67136e-07	-1.52973	-1.08122	8.66764e-06	-1.42505	-1.03061	1.38534e-05	-1.54514	-1.03507
40730601	chr20:40730601:T:C	5.50654e-07	-1.53461	-1.10583	8.36288e-06	-1.43308	-1.05838	1.34204e-05	-1.5494	-1.06257
40731044	chr20:40731044:T:C	2.30508e-06	-2.06257e-10	-1.20867	2.98583e-05	-2.06257e-10	-1.2188	5.43412e-05	-2.06257e-10	-1.21346
40731293	chr20:40731293:G:A	2.28593e-06	-2.06257e-10	-1.21702	2.95049e-05	-2.06257e-10	-1.2307	5.36659e-05	-2.06257e-10	-1.22597
40731515	chr20:40731515:T:C	8.60351e-07	-0.934368	-1.25984	1.66451e-05	-0.555863	-1.24728	2.23589e-05	-0.852418	-1.24911
40731668	chr20:40731668:A:G	5.01285e-05	-2.06257e-10	1.8708	0.000724015	-2.06257e-10	1.96955	0.00129185	-2.06257e-10	1.95508
40731751	chr20:40731751:T:G	4.92948e-06	-2.06257e-10	-0.448558	6.86716e-05	-2.06257e-10	-0.385925	0.000123324	-2.06257e-10	-0.39393
40731842	chr20:40731842:A:G	4.46983e-07	-1.57628	-1.27274	6.37458e-06	-1.48937	-1.27357	1.07266e-05	-1.5629	-1.27312
40732350	chr20:40732350:A:G	4.99001e-07	-1.48272	-1.25622	6.30983e-06	-1.50896	-1.26419	1.24051e-05	-1.43151	-1.25913
40732490	chr20:40732490:A:G	2.62845e-06	-1.0774	-5.51629e-10	3.6337e-05	-1.02242	-5.51629e-10	5.63045e-05	-1.17797	-5.51629e-10
40732507	chr20:40732507:G:A	1.87058e-06	-1.41754	-5.51629e-10	2.14975e-05	-1.54732	-5.51629e-10	4.03382e-05	-1.51145	-5.51629e-10
40732524	chr20:40732524:T:A	1.05338e-06	-0.857465	-1.13432	2.09524e-05	-0.46301	-1.11	2.77924e-05	-0.773224	-1.11076
40732571	chr20:40732571:C:T	9.48262e-07	-0.921466	-1.17545	1.85029e-05	-0.543349	-1.15398	2.48465e-05	-0.841532	-1.1545
40732670	chr20:40732670:AAT:A	4.94007e-07	-1.48192	-1.26708	6.44747e-06	-1.48221	-1.26936	1.14847e-05	-1.50097	-1.26676
40732684	chr20:40732684:T:C	6.57822e-07	-1.43816	-1.02446	8.74637e-06	-1.45876	-0.987863	1.73385e-05	-1.36891	-0.98691
40733118	chr20:40733118:A:G	1.17256e-05	-2.06257e-10	0.41798	0.00015238	-2.06257e-10	0.41112	0.000265483	-2.06257e-10	0.372804
40733178	chr20:40733178:T:C	6.14679e-07	-1.5338	-0.996651	9.33763e-06	-1.43375	-0.947462	1.50453e-05	-1.54958	-0.948101
40733261	chr20:40733261:T:C	4.43991e-07	-1.58603	-1.26971	6.22349e-06	-1.51881	-1.26812	1.06168e-05	-1.57721	-1.2691
40733292	chr20:40733292:C:G	1.00529e-06	-1.58752	-0.450988	1.46409e-05	-1.587	-0.344442	2.47868e-05	-1.59067	-0.407764
40733485	chr20:40733485:T:C	1.40165e-06	-1.5888	-0.117349	1.99997e-05	-1.58847	-0.0310701	3.52308e-05	-1.58388	-0.062944
40733663	chr20:40733663:A:T	2.80544e-06	-2.06257e-10	-1.01223	3.67628e-05	-2.06257e-10	-1.01077	6.64621e-05	-2.06257e-10	-1.01212
40733864	chr20:40733864:G:A	3.26234e-06	-2.06257e-10	-0.861347	4.3443e-05	-2.06257e-10	-0.843809	7.94338e-05	-2.06257e-10	-0.833823
40733984	chr20:40733984:C:T	2.64162e-06	-2.06257e-10	-1.0724	3.46781e-05	-2.06257e-10	-1.06915	6.2565e-05	-2.06257e-10	-1.07254
40734052	chr20:40734052:G:A	5.55282e-07	-1.45037	-1.1817	7.0037e-06	-1.50581	-1.16301	1.31607e-05	-1.46422	-1.16729
40734080	chr20:40734080:G:A	7.73565e-07	-1.5178	-0.782741	9.96842e-06	-1.52333	-0.792507	1.82212e-05	-1.53631	-0.769853
40734382	chr20:40734382:AGGCACTGATCT:A	1.8803e-06	-1.41236	-5.51629e-10	2.15502e-05	-1.54488	-5.51629e-10	4.04744e-05	-1.50808	-5.51629e-10
40734648	chr20:40734648:T:C	2.21657e-06	-2.06257e-10	-1.24783	2.88273e-05	-2.06257e-10	-1.25394	5.19996e-05	-2.06257e-10	-1.25751
40734657	chr20:40734657:C:T	4.20775e-06	-2.06257e-10	-0.606864	5.70178e-05	-2.06257e-10	-0.571896	0.000104015	-2.06257e-10	-0.564216
40734712	chr20:40734712:A:C	5.05693e-05	-2.06257e-10	1.87955	0.00073045	-2.06257e-10	1.9784	0.00130355	-2.06257e-10	1.9641
40734772	chr20:40734772:T:A	6.35114e-07	-1.39137	-1.10637	8.2333e-06	-1.42427	-1.0828	1.62331e-05	-1.32042	-1.10127
40734938	chr20:40734938:T:C	4.46445e-07	-1.58494	-1.26529	6.27773e-06	-1.5151	-1.26316	1.06838e-05	-1.57555	-1.26447
40735114	chr20:40735114:C:T	8.53044e-07	-0.928065	-1.27467	1.58742e-05	-0.577129	-1.27344	2.15235e-05	-0.86566	-1.27394
40735360	chr20:40735360:A:G	5.06578e-05	-2.06257e-10	1.8813	0.000731711	-2.06257e-10	1.98013	0.00130579	-2.06257e-10	1.96582
40735418	chr20:40735418:G:A	2.05429e-06	-1.32386	-5.51629e-10	2.68048e-05	-1.32668	-5.51629e-10	4.73613e-05	-1.35094	-5.51629e-10
40735662	chr20:40735662:G:A	2.23858e-06	-2.06257e-10	-1.23795	2.90912e-05	-2.06257e-10	-1.24482	5.24422e-05	-2.06257e-10	-1.24904
40735833	chr20:40735833:C:A	9.59844e-07	-0.827646	-1.25713	1.81569e-05	-0.453347	-1.26286	2.42323e-05	-0.759925	-1.26114
40735838	chr20:40735838:G:A	5.48442e-06	-2.06257e-10	-0.34188	7.09952e-05	-2.06257e-10	-0.352648	0.000125085	-2.06257e-10	-0.379758
40735974	chr20:40735974:T:C	4.13793e-06	-2.06257e-10	-0.623597	5.69946e-05	-2.06257e-10	-0.572303	0.000102511	-2.06257e-10	-0.578775
40736206	chr20:40736206:C:T	5.08068e-05	-2.06257e-10	1.88424	0.000733893	-2.06257e-10	1.9831	0.00130971	-2.06257e-10	1.96881
40736617	chr20:40736617:T:C	4.43894e-07	-1.58106	-1.2749	6.28382e-06	-1.50273	-1.27455	1.06361e-05	-1.56973	-1.27477
40736622	chr20:40736622:G:A	4.46841e-07	-1.58779	-1.26155	6.23735e-06	-1.52564	-1.25906	1.06755e-05	-1.58014	-1.26066
40736650	chr20:40736650:G:A	9.84222e-06	-2.06257e-10	0.24289	0.000129515	-2.06257e-10	0.248536	0.000234185	-2.06257e-10	0.247365
40736818	chr20:40736818:C:T	6.98778e-06	-2.06257e-10	-0.099629	9.17581e-05	-2.06257e-10	-0.0961045	0.000165928	-2.06257e-10	-0.0971955
40736946	chr20:40736946:T:C	4.47503e-07	-1.58704	-1.26083	6.26149e-06	-1.52256	-1.25828	1.06974e-05	-1.57883	-1.25991
40737017	chr20:40737017:A:C	6.44195e-07	-1.45799	-1.02556	8.57952e-06	-1.47676	-0.989124	1.69116e-05	-1.39257	-0.98818
40737174	chr20:40737174:C:T	4.13793e-06	-2.06257e-10	-0.623597	5.69946e-05	-2.06257e-10	-0.572303	0.000102511	-2.06257e-10	-0.578775
40737464	chr20:40737464:C:T	5.07206e-05	-2.06257e-10	1.88254	0.000732629	-2.06257e-10	1.98138	0.00130745	-2.06257e-10	1.96709
40737502	chr20:40737502:C:T	2.31895e-06	-1.20268	-5.51629e-10	3.69994e-05	-1.00436	-5.51629e-10	6.02961e-05	-1.10948	-5.51629e-10
40737563	chr20:40737563:T:C	5.31641e-07	-1.5679	-1.10768	7.088e-06	-1.58412	-1.07274	1.27421e-05	-1.58557	-1.07827
40737696	chr20:40737696:C:A	5.87571e-07	-1.58941	-0.986138	7.91617e-06	-1.56383	-0.982527	1.41005e-05	-1.59106	-0.971477
40737965	chr20:40737965:T:A	2.16219e-06	-2.06257e-10	-1.27267	2.82447e-05	-2.06257e-10	-1.27436	5.11244e-05	-2.06257e-10	-1.27449
40737973	chr20:40737973:T:C	4.48436e-07	-1.58343	-1.26235	6.3294e-06	-1.51021	-1.25985	1.07422e-05	-1.57323	-1.26134
40738033	chr20:40738033:G:A	2.603e-06	-2.06257e-10	-1.08713	3.35076e-05	-2.06257e-10	-1.10349	6.06318e-05	-2.06257e-10	-1.10393
40738116	chr20:40738116:C:G	4.47165e-07	-1.58652	-1.2621	6.26481e-06	-1.52065	-1.25966	1.06927e-05	-1.57801	-1.26117
40738388	chr20:40738388:CAT:C	2.60585e-06	-2.06257e-10	-1.08603	3.35428e-05	-2.06257e-10	-1.10244	6.06951e-05	-2.06257e-10	-1.10289
40738450	chr20:40738450:C:G	9.75189e-07	-0.814121	-1.25479	1.86745e-05	-0.426417	-1.26168	2.46407e-05	-0.744738	-1.25961
40738577	chr20:40738577:G:C	6.55857e-07	-1.3845	-1.08111	8.83649e-06	-1.39213	-1.04424	1.78234e-05	-1.28406	-1.04417
40738735	chr20:40738735:G:A	6.9479e-07	-1.38992	-1.01801	9.20773e-06	-1.41453	-0.980692	1.84711e-05	-1.31269	-0.979843
40738736	chr20:40738736:T:C	2.25725e-06	-2.06257e-10	-1.22964	2.96594e-05	-2.06257e-10	-1.22548	5.3145e-05	-2.06257e-10	-1.23572
40738851	chr20:40738851:G:A	5.31044e-07	-1.58533	-1.09137	7.15354e-06	-1.59152	-1.05613	1.28599e-05	-1.59168	-1.06295
40738857	chr20:40738857:T:C	4.48529e-07	-1.58528	-1.26029	6.30489e-06	-1.51633	-1.25761	1.07348e-05	-1.57606	-1.2592
40738950	chr20:40738950:G:C	3.60681e-06	-2.06257e-10	-0.760969	4.81725e-05	-2.06257e-10	-0.740472	8.81096e-05	-2.06257e-10	-0.730167
40739205	chr20:40739205:A:G	1.02412e-06	-1.59166	-0.428296	1.48485e-05	-1.59158	-0.325784	2.52026e-05	-1.59108	-0.39072
40739738	chr20:40739738:G:A	6.29756e-07	-1.59109	-0.91512	8.58366e-06	-1.55416	-0.911239	1.51893e-05	-1.58902	-0.899135
40739781	chr20:40739781:G:A	1.63919e-06	-1.54959	-5.51629e-10	2.30959e-05	-1.47561	-5.51629e-10	3.96559e-05	-1.52851	-5.51629e-10
40739871	chr20:40739871:G:A	6.67053e-07	-1.47468	-0.974001	8.7839e-06	-1.48369	-0.958646	1.5877e-05	-1.49978	-0.944094
40740056	chr20:40740056:A:G	1.01862e-06	-1.59168	-0.433669	1.47898e-05	-1.59161	-0.329713	2.5106e-05	-1.591	-0.39464
40740133	chr20:40740133:T:C	2.25478e-06	-2.06257e-10	-1.23074	2.92727e-05	-2.06257e-10	-1.23861	5.32164e-05	-2.06257e-10	-1.23438
40740330	chr20:40740330:A:G	2.69444e-06	-2.06257e-10	-1.0526	3.53914e-05	-2.06257e-10	-1.04879	6.38479e-05	-2.06257e-10	-1.05224
40740420	chr20:40740420:G:C	5.45277e-07	-1.58633	-1.06392	7.23915e-06	-1.59164	-1.04412	1.30474e-05	-1.59171	-1.04845
40740629	chr20:40740629:C:T	5.34756e-07	-1.58896	-1.08078	7.13985e-06	-1.56389	-1.08568	1.27475e-05	-1.59118	-1.07223
40740661	chr20:40740661:A:G	1.47838e-06	-1.59139	-0.0614612	2.10917e-05	-1.5911	0.0247227	3.6952e-05	-1.58855	-0.0105769
40740904	chr20:40740904:C:T	6.95308e-07	-1.40514	-1.00205	9.23414e-06	-1.42889	-0.963457	1.84554e-05	-1.33076	-0.962636
40740987	chr20:40740987:T:A	2.34479e-06	-2.06257e-10	-1.19159	3.0585e-05	-2.06257e-10	-1.19475	5.52887e-05	-2.06257e-10	-1.19618
40741031	chr20:40741031:A:G	6.82906e-07	-1.57438	-0.850806	8.87134e-06	-1.58444	-0.847992	1.63112e-05	-1.58842	-0.828475
40741046	chr20:40741046:G:T	6.97928e-06	-2.06257e-10	-0.100846	9.16501e-05	-2.06257e-10	-0.097282	0.000165737	-2.06257e-10	-0.0983429
40741472	chr20:40741472:C:T	6.60437e-07	-1.40447	-1.05417	8.73476e-06	-1.42862	-1.01933	1.74609e-05	-1.3302	-1.01859
40741636	chr20:40741636:A:C	2.24621e-06	-2.06257e-10	-1.23455	2.91867e-05	-2.06257e-10	-1.24155	5.3037e-05	-2.06257e-10	-1.23776
40741820	chr20:40741820:T:A	5.49867e-07	-1.37087	-1.271	7.13444e-06	-1.3777	-1.27263	1.25965e-05	-1.40451	-1.27082
40741970	chr20:40741970:C:T	2.84843e-06	-2.06257e-10	-0.997022	3.80269e-05	-2.06257e-10	-0.976966	6.78376e-05	-2.06257e-10	-0.991631
40742130	chr20:40742130:A:C	4.54225e-07	-1.5619	-1.27105	6.57152e-06	-1.45993	-1.27259	1.0913e-05	-1.54619	-1.27261
40742220	chr20:40742220:G:A	1.66853e-06	-1.53185	-5.51629e-10	2.47111e-05	-1.40801	-5.51629e-10	4.21919e-05	-1.46652	-5.51629e-10
40742238	chr20:40742238:G:A	6.99138e-06	-2.06257e-10	-0.0991141	9.75873e-05	-2.06257e-10	-0.0345128	0.000173959	-2.06257e-10	-0.0499285
40742335	chr20:40742335:T:C	1.02453e-06	-0.762367	-1.25719	1.96761e-05	-0.372947	-1.26291	2.59611e-05	-0.690966	-1.26118
40742535	chr20:40742535:TC:T	2.22148e-06	-2.06257e-10	-1.24562	2.88935e-05	-2.06257e-10	-1.25164	5.24731e-05	-2.06257e-10	-1.24845
40742642	chr20:40742642:G:T	4.80938e-06	-2.06257e-10	-0.473224	6.36247e-05	-2.06257e-10	-0.462259	0.000116011	-2.06257e-10	-0.455059
40742677	chr20:40742677:T:C	1.09526e-06	-0.711575	-1.24123	2.1235e-05	-0.310313	-1.2493	2.78077e-05	-0.636623	-1.24681
40742750	chr20:40742750:T:G	2.15825e-06	-2.06257e-10	-1.2745	2.82279e-05	-2.06257e-10	-1.27495	5.10998e-05	-2.06257e-10	-1.27497
40742941	chr20:40742941:C:A	2.28524e-06	-2.06257e-10	-1.21732	2.94966e-05	-2.06257e-10	-1.23098	5.365e-05	-2.06257e-10	-1.22627
40743361	chr20:40743361:C:T	2.18454e-06	-2.06257e-10	-1.26238	2.82992e-05	-2.06257e-10	-1.27243	5.13092e-05	-2.06257e-10	-1.27088
40743565	chr20:40743565:C:G	2.15888e-06	-2.06257e-10	-1.2742	2.84798e-05	-2.06257e-10	-1.26606	5.14754e-05	-2.06257e-10	-1.26764
40743662	chr20:40743662:A:G	3.94002e-06	-2.06257e-10	-0.672605	5.18426e-05	-2.06257e-10	-0.667047	9.33792e-05	-2.06257e-10	-0.67208
40743772	chr20:40743772:G:A	7.06071e-07	-1.39796	-0.993876	9.37642e-06	-1.42233	-0.954729	1.87739e-05	-1.32239	-0.953895
40743912	chr20:40743912:T:C	2.17676e-06	-2.06257e-10	-1.26596	2.85121e-05	-2.06257e-10	-1.26493	5.16977e-05	-2.06257e-10	-1.26333
40743998	chr20:40743998:G:A	5.73559e-07	-1.5558	-1.04388	8.63608e-06	-1.46994	-0.989375	1.4092e-05	-1.56717	-0.995971
40744008	chr20:40744008:C:G	2.51114e-06	-2.06257e-10	-1.12306	3.41606e-05	-2.06257e-10	-1.08419	6.18601e-05	-2.06257e-10	-1.08387
40744121	chr20:40744121:C:T	5.40893e-07	-1.56792	-1.0904	7.59408e-06	-1.48284	-1.10505	1.38101e-05	-1.47801	-1.10534
40744150	chr20:40744150:G:A	1.04342e-06	-0.732881	-1.26841	2.02091e-05	-0.337448	-1.27168	2.65117e-05	-0.660419	-1.27074
40744203	chr20:40744203:T:C	6.01681e-07	-1.54983	-1.00199	9.02623e-06	-1.4598	-0.955321	1.472e-05	-1.56245	-0.957088
40744318	chr20:40744318:C:A	5.99317e-07	-1.4423	-1.11345	7.70324e-06	-1.44946	-1.12416	1.38085e-05	-1.47064	-1.11283
40744372	chr20:40744372:G:C	4.59881e-07	-1.58165	-1.23892	6.51244e-06	-1.50694	-1.23461	1.10293e-05	-1.5712	-1.23699
40744420	chr20:40744420:T:C	1.77511e-06	-1.46993	-5.51629e-10	2.09972e-05	-1.57087	-5.51629e-10	3.89976e-05	-1.54525	-5.51629e-10
40745050	chr20:40745050:T:TG	3.93562e-06	-2.06257e-10	-0.673724	5.17839e-05	-2.06257e-10	-0.66818	9.32734e-05	-2.06257e-10	-0.673213
40745051	chr20:40745051:A:AGATG	3.92759e-06	-2.06257e-10	-0.675766	5.16788e-05	-2.06257e-10	-0.670212	9.30855e-05	-2.06257e-10	-0.67523
40745069	chr20:40745069:ACT:A	9.01821e-06	-2.06257e-10	0.155454	0.000118553	-2.06257e-10	0.1601	0.000214398	-2.06257e-10	0.159088
40745187	chr20:40745187:A:G	6.4605e-07	-1.59056	-0.890111	9.86451e-06	-1.48248	-0.84384	1.55615e-05	-1.56484	-0.899115
40745643	chr20:40745643:C:T	3.94732e-06	-2.06257e-10	-0.670754	5.19397e-05	-2.06257e-10	-0.665177	9.35544e-05	-2.06257e-10	-0.670205
40746091	chr20:40746091:G:A	6.00963e-07	-1.55235	-1.00066	9.08996e-06	-1.46396	-0.944132	1.47832e-05	-1.56428	-0.950981
40746311	chr20:40746311:C:T	6.49982e-07	-1.39474	-1.07986	8.58229e-06	-1.41854	-1.04701	1.71887e-05	-1.31824	-1.04626
40746358	chr20:40746358:G:A	8.39321e-07	-1.59102	-0.62793	1.20603e-05	-1.59145	-0.533888	2.06539e-05	-1.58879	-0.592053
40746387	chr20:40746387:G:A	4.97708e-06	-2.06257e-10	-0.438949	6.59187e-05	-2.06257e-10	-0.426838	0.000121187	-2.06257e-10	-0.411416
40746398	chr20:40746398:G:A	1.21645e-05	0.45473	-5.51629e-10	0.000310373	1.12252	-5.51629e-10	0.000384356	0.742822	-5.51629e-10
40746620	chr20:40746620:A:G	1.02653e-06	-0.838813	-1.17879	2.05919e-05	-0.436694	-1.15367	2.70834e-05	-0.751156	-1.15867
40746929	chr20:40746929:C:T	5.51012e-07	-1.5776	-1.06219	8.07305e-06	-1.51536	-1.01137	1.3521e-05	-1.58446	-1.02004
40747122	chr20:40747122:C:T	4.81716e-07	-1.51735	-1.25684	6.32585e-06	-1.51842	-1.2522	1.12317e-05	-1.53354	-1.25646
40747803	chr20:40747803:C:T	4.0999e-06	-2.06257e-10	-0.63283	5.67675e-05	-2.06257e-10	-0.576296	9.79849e-05	-2.06257e-10	-0.623934
40748124	chr20:40748124:C:A	6.40587e-07	-1.32772	-1.16144	1.00978e-05	-1.12611	-1.17683	1.53825e-05	-1.30286	-1.17266
40748128	chr20:40748128:G:A	1.82169e-06	-1.44403	-5.51629e-10	2.12208e-05	-1.56028	-5.51629e-10	3.96039e-05	-1.52982	-5.51629e-10
40748140	chr20:40748140:T:C	2.81577e-06	-2.06257e-10	-1.00855	3.76704e-05	-2.06257e-10	-0.986386	6.75924e-05	-2.06257e-10	-0.995252
40748186	chr20:40748186:G:A	1.80614e-05	-2.06257e-10	0.849985	0.000262219	-2.06257e-10	0.95392	0.000445672	-2.06257e-10	0.890836
40748192	chr20:40748192:C:T	3.66139e-06	-0.745948	-5.51629e-10	3.83969e-05	-0.967284	-5.51629e-10	6.44155e-05	-1.04339	-5.51629e-10
40748402	chr20:40748402:G:A	5.18217e-07	-1.45284	-1.24831	8.14168e-06	-1.28399	-1.23427	1.27368e-05	-1.42621	-1.23804
40748420	chr20:40748420:C:T	1.85033e-06	-1.42843	-5.51629e-10	2.13815e-05	-1.55273	-5.51629e-10	4.00157e-05	-1.51948	-5.51629e-10
40748615	chr20:40748615:G:A	1.59938e-06	-1.57417	-5.51629e-10	2.1642e-05	-1.54062	-5.51629e-10	3.8413e-05	-1.56035	-5.51629e-10
40748641	chr20:40748641:T:C	2.44591e-06	-1.19462	0.0452474	4.16836e-05	-1.07085	0.185696	6.88428e-05	-1.08621	0.109291
40748725	chr20:40748725:A:G	5.72255e-06	-2.06257e-10	-0.299377	7.55614e-05	-2.06257e-10	-0.290315	0.000136516	-2.06257e-10	-0.292306
40748872	chr20:40748872:C:T	2.33811e-06	-1.19445	-5.51629e-10	2.81553e-05	-1.27752	-5.51629e-10	4.97385e-05	-1.30197	-5.51629e-10
40749021	chr20:40749021:A:G	1.67556e-05	-2.06257e-10	0.774939	0.000243074	-2.06257e-10	0.878105	0.000413733	-2.06257e-10	0.816474
40749224	chr20:40749224:A:G	5.80252e-06	-2.06257e-10	-0.2855	7.68892e-05	-2.06257e-10	-0.272895	0.000138957	-2.06257e-10	-0.274585
40749359	chr20:40749359:G:C	2.28927e-06	-2.06257e-10	-1.21556	3.02229e-05	-2.06257e-10	-1.20666	5.40117e-05	-2.06257e-10	-1.21955
40749547	chr20:40749547:A:G	1.22954e-06	-0.831533	-1.00562	1.92715e-05	-0.643331	-1.0133	2.99706e-05	-0.807364	-1.00117
40749925	chr20:40749925:G:A	2.15768e-06	-2.06257e-10	-1.27476	2.82808e-05	-2.06257e-10	-1.27308	5.1165e-05	-2.06257e-10	-1.27369
40750237	chr20:40750237:T:C	1.20156e-06	-0.903453	-0.956721	1.89071e-05	-0.71057	-0.965153	2.96087e-05	-0.868794	-0.951887
40750425	chr20:40750425:C:G	2.16838e-06	-2.06257e-10	-1.26981	2.83117e-05	-2.06257e-10	-1.27198	5.12499e-05	-2.06257e-10	-1.27203
40750555	chr20:40750555:A:T	6.46843e-07	-1.59127	-0.888174	8.84724e-06	-1.55332	-0.881838	1.56788e-05	-1.58856	-0.86788
40750960	chr20:40750960:G:A	5.16719e-07	-1.431	-1.27305	8.147e-06	-1.25023	-1.26738	1.26524e-05	-1.40216	-1.26874
40751015	chr20:40751015:G:A	6.38023e-07	-1.56465	-0.928527	8.17647e-06	-1.58884	-0.925159	1.51664e-05	-1.584	-0.905669
40751097	chr20:40751097:T:A	4.47002e-06	-2.06257e-10	-0.5464	6.1388e-05	-2.06257e-10	-0.498046	0.000110351	-2.06257e-10	-0.505084
40751577	chr20:40751577:G:A	1.61241e-05	0.736521	-5.51629e-10	0.000219366	0.775482	-5.51629e-10	0.000358603	0.673468	-5.51629e-10
40751901	chr20:40751901:A:G	2.34276e-06	-2.06257e-10	-1.19246	3.09647e-05	-2.06257e-10	-1.18241	5.52184e-05	-2.06257e-10	-1.19745
40752239	chr20:40752239:C:T	2.34276e-06	-2.06257e-10	-1.19246	3.09647e-05	-2.06257e-10	-1.18241	5.52184e-05	-2.06257e-10	-1.19745
40752590	chr20:40752590:G:A	6.43702e-07	-1.31879	-1.16552	1.01479e-05	-1.11591	-1.18208	1.54322e-05	-1.29475	-1.17754
40753089	chr20:40753089:C:T	7.21528e-07	-1.42651	-0.943668	9.79149e-06	-1.4335	-0.900249	1.94951e-05	-1.33869	-0.899898
40753173	chr20:40753173:T:C	4.95134e-07	-1.59139	-1.15533	6.84153e-06	-1.53728	-1.15497	1.19808e-05	-1.58313	-1.14232
40753199	chr20:40753199:G:A	1.74881e-06	-1.48486	-5.51629e-10	2.08673e-05	-1.57708	-5.51629e-10	3.86214e-05	-1.55494	-5.51629e-10
40753813	chr20:40753813:G:C	2.0062e-05	-1.35625	2.31129	0.000302181	-1.3887	2.48447	0.00060095	-1.27662	2.46639
40754778	chr20:40754778:A:G	4.66988e-07	-1.5904	-1.21484	6.50363e-06	-1.52806	-1.21484	1.12867e-05	-1.57931	-1.20582
40754814	chr20:40754814:T:G	7.3671e-07	-1.18571	-1.16364	1.20905e-05	-0.942231	-1.18061	1.77671e-05	-1.15544	-1.17596
40755019	chr20:40755019:G:A	1.07283e-06	-0.954438	-1.01906	1.61451e-05	-0.837849	-0.995796	2.85411e-05	-0.849632	-1.00777
40755075	chr20:40755075:G:A	4.06321e-06	-2.06257e-10	-0.641817	5.11256e-05	-2.06257e-10	-0.680974	9.40281e-05	-2.06257e-10	-0.665154
40755078	chr20:40755078:G:A	4.9126e-06	-2.06257e-10	-0.451989	6.72372e-05	-2.06257e-10	-0.407034	0.000120909	-2.06257e-10	-0.413706
40755239	chr20:40755239:C:G	2.81403e-06	-2.06257e-10	-1.00918	3.82436e-05	-2.06257e-10	-0.971284	6.72414e-05	-2.06257e-10	-1.00046
40755240	chr20:40755240:C:A	2.81403e-06	-2.06257e-10	-1.00918	3.82436e-05	-2.06257e-10	-0.971284	6.72414e-05	-2.06257e-10	-1.00046
40755799	chr20:40755799:A:G	5.71061e-07	-1.45171	-1.15234	9.21368e-06	-1.27452	-1.12005	1.40563e-05	-1.42384	-1.14183
40755812	chr20:40755812:C:T	1.75525e-06	-0.410614	-1.07057	3.95502e-05	0.145794	-1.08348	5.44838e-05	-0.140304	-1.07054
40756234	chr20:40756234:G:A	2.48837e-06	-2.06257e-10	-1.13216	3.19462e-05	-2.06257e-10	-1.15121	5.82152e-05	-2.06257e-10	-1.1446
40756265	chr20:40756265:T:C	2.48404e-06	-2.06257e-10	-1.1339	3.18944e-05	-2.06257e-10	-1.15283	5.81183e-05	-2.06257e-10	-1.14627
40756291	chr20:40756291:G:A	3.23651e-06	-2.06257e-10	-0.869295	4.64003e-05	-2.06257e-10	-0.777954	8.09589e-05	-2.06257e-10	-0.814806
40756331	chr20:40756331:G:A	5.95227e-07	-1.44749	-1.11511	9.6703e-06	-1.26781	-1.07839	1.46848e-05	-1.41882	-1.10312
40756614	chr20:40756614:G:A	4.76421e-07	-1.58535	-1.19989	6.75369e-06	-1.50489	-1.20028	1.15883e-05	-1.56787	-1.19088
40756781	chr20:40756781:C:T	2.34584e-06	-2.06257e-10	-1.19115	3.0153e-05	-2.06257e-10	-1.20898	5.47412e-05	-2.06257e-10	-1.20613
40756832	chr20:40756832:A:G	3.19982e-06	-2.06257e-10	-0.880696	4.19887e-05	-2.06257e-10	-0.87786	7.62757e-05	-2.06257e-10	-0.874393
40756868	chr20:40756868:TC:T	6.26214e-07	-1.42025	-1.09161	1.03249e-05	-1.22734	-1.05336	1.54898e-05	-1.38903	-1.07953
40756886	chr20:40756886:C:G	1.03538e-06	-0.866236	-1.14279	1.64175e-05	-0.663955	-1.15296	2.54077e-05	-0.828056	-1.14564
40756928	chr20:40756928:C:T	2.27796e-06	-2.06257e-10	-1.22051	2.92658e-05	-2.06257e-10	-1.23884	5.28612e-05	-2.06257e-10	-1.24108
40756974	chr20:40756974:C:A	1.1619e-06	-0.755696	-1.13804	1.87223e-05	-0.537384	-1.14816	2.86109e-05	-0.713508	-1.14145
40756982	chr20:40756982:T:C	4.74453e-07	-1.58494	-1.20445	6.73617e-06	-1.5036	-1.20417	1.15537e-05	-1.56716	-1.19458
40757006	chr20:40757006:A:C	4.78493e-07	-1.57997	-1.20094	6.87018e-06	-1.48741	-1.20066	1.17001e-05	-1.55831	-1.19084
40757087	chr20:40757087:T:C	6.40799e-07	-1.43007	-1.05876	1.05466e-05	-1.24235	-1.01711	1.58394e-05	-1.40032	-1.04593
40757175	chr20:40757175:G:A	1.04212e-06	-0.989552	-1.01298	1.57074e-05	-0.87162	-0.989511	2.78255e-05	-0.881158	-1.00164
40757411	chr20:40757411:A:G	1.11323e-06	-0.813337	-1.12319	1.77763e-05	-0.603778	-1.13361	2.73397e-05	-0.773799	-1.12661
40757477	chr20:40757477:T:G	3.99037e-06	-2.06257e-10	-0.659907	5.2793e-05	-2.06257e-10	-0.648882	9.53831e-05	-2.06257e-10	-0.650847
40757772	chr20:40757772:T:C	2.80811e-06	-2.06257e-10	-1.01128	3.74889e-05	-2.06257e-10	-0.991216	6.63569e-05	-2.06257e-10	-1.0137
40758374	chr20:40758374:G:A	6.16895e-06	-1.4494	1.22514	9.05862e-05	-1.47034	1.36139	0.000177751	-1.38399	1.35563
40758403	chr20:40758403:T:C	1.93406e-06	-1.38417	-5.51629e-10	2.18101e-05	-1.53289	-5.51629e-10	4.11182e-05	-1.4923	-5.51629e-10
40758650	chr20:40758650:C:T	2.15492e-05	-1.401	2.42754	0.000329461	-1.42547	2.60767	0.00064824	-1.32621	2.59173
40758896	chr20:40758896:T:C	2.06264e-06	-1.3198	-5.51629e-10	2.74789e-05	-1.30184	-5.51629e-10	5.00379e-05	-1.29597	-5.51629e-10
40759026	chr20:40759026:G:A	7.88773e-06	-2.06257e-10	0.0215166	0.000118483	-2.06257e-10	0.159512	0.000198878	-2.06257e-10	0.0839456
40759051	chr20:40759051:C:G	1.75981e-06	-1.47858	-5.51629e-10	2.4733e-05	-1.40712	-5.51629e-10	4.3949e-05	-1.42572	-5.51629e-10
40759052	chr20:40759052:C:A	1.76046e-06	-1.47822	-5.51629e-10	2.47452e-05	-1.40663	-5.51629e-10	4.39697e-05	-1.42525	-5.51629e-10
40759089	chr20:40759089:T:A	5.74645e-06	-2.06257e-10	-0.295209	7.86384e-05	-2.06257e-10	-0.2504	0.000141618	-2.06257e-10	-0.255617
40759318	chr20:40759318:C:T	8.55252e-07	-1.21193	-0.988223	1.28797e-05	-1.05976	-0.999849	2.05516e-05	-1.18604	-0.999772
40759500	chr20:40759500:A:C	7.02226e-07	-1.21434	-1.18295	8.79066e-06	-1.28411	-1.15746	1.81167e-05	-1.14175	-1.17016
40760000	chr20:40760000:C:T	1.59945e-06	-1.57413	-5.51629e-10	2.08089e-05	-1.57988	-5.51629e-10	3.86552e-05	-1.55407	-5.51629e-10
40760029	chr20:40760029:A:T	4.61039e-07	-1.58793	-1.23014	6.14818e-06	-1.56544	-1.23366	1.09227e-05	-1.59125	-1.22666
40760199	chr20:40760199:C:T	2.33366e-06	0.0427223	-1.23908	3.70314e-05	0.233787	-1.23728	6.54432e-05	0.209367	-1.23693
40760266	chr20:40760266:G:A	2.5548e-06	-1.10582	-5.51629e-10	2.59189e-05	-1.36029	-5.51629e-10	5.05005e-05	-1.28676	-5.51629e-10
40760606	chr20:40760606:T:C	2.61481e-06	-1.0826	-5.51629e-10	2.63569e-05	-1.34353	-5.51629e-10	5.14871e-05	-1.26742	-5.51629e-10
40760769	chr20:40760769:A:G	6.74551e-06	-2.06257e-10	-0.134915	9.30447e-05	-2.06257e-10	-0.0821806	0.00015992	-2.06257e-10	-0.134077
40760804	chr20:40760804:A:T	4.51701e-06	-2.06257e-10	-0.535942	5.9387e-05	-2.06257e-10	-0.531185	0.000107933	-2.06257e-10	-0.527238
40760894	chr20:40760894:G:A	2.29154e-06	-2.06257e-10	-1.21457	3.15632e-05	-2.06257e-10	-1.16327	5.51872e-05	-2.06257e-10	-1.19802
40760966	chr20:40760966:T:C	6.84287e-06	-2.06257e-10	-0.120585	9.46868e-05	-2.06257e-10	-0.0646857	0.000169665	-2.06257e-10	-0.0749234
40760969	chr20:40760969:G:A	8.00919e-06	-2.06257e-10	0.0367977	0.000109617	-2.06257e-10	0.0817307	0.000195744	-2.06257e-10	0.0680603
40760986	chr20:40760986:C:G	3.32603e-06	0.141698	-0.98371	4.40434e-05	0.169815	-0.999899	6.98824e-05	0.0268914	-0.988826
40761046	chr20:40761046:T:C	2.43939e-06	-1.15204	-5.51629e-10	2.5116e-05	-1.39175	-5.51629e-10	4.87093e-05	-1.32288	-5.51629e-10
40761071	chr20:40761071:T:C	2.2659e-06	-2.06257e-10	-1.22582	2.90346e-05	-2.06257e-10	-1.24677	5.30906e-05	-2.06257e-10	-1.23675
40761369	chr20:40761369:T:G	1.59902e-06	-1.5744	-5.51629e-10	2.1596e-05	-1.54275	-5.51629e-10	4.00376e-05	-1.51893	-5.51629e-10
40761387	chr20:40761387:G:A	7.75981e-07	-1.1284	-1.16902	1.29807e-05	-0.865487	-1.18631	1.87754e-05	-1.09439	-1.18181
40761457	chr20:40761457:T:C	5.73165e-06	-2.06257e-10	-0.297788	7.85937e-05	-2.06257e-10	-0.250969	0.000135697	-2.06257e-10	-0.298321
40761696	chr20:40761696:T:G	6.56975e-06	-2.06257e-10	-0.161316	9.08145e-05	-2.06257e-10	-0.106441	0.000162755	-2.06257e-10	-0.1165
40762234	chr20:40762234:A:C	3.90758e-06	-2.06257e-10	-0.680873	5.17316e-05	-2.06257e-10	-0.669191	9.35195e-05	-2.06257e-10	-0.670578
40762408	chr20:40762408:A:G	6.14386e-07	-1.48542	-1.0455	9.86596e-06	-1.2585	-1.06767	1.52505e-05	-1.42202	-1.06212
40762427	chr20:40762427:G:A	7.193e-07	-1.20222	-1.17105	1.17591e-05	-0.962928	-1.18771	1.73469e-05	-1.172	-1.18333
40762729	chr20:40762729:C:T	1.52514e-06	-0.352854	-1.26885	2.41454e-05	-0.164877	-1.26629	4.24834e-05	-0.192895	-1.26674
40762732	chr20:40762732:G:A	2.42249e-06	-1.159	-5.51629e-10	2.49858e-05	-1.39695	-5.51629e-10	4.84174e-05	-1.32889	-5.51629e-10
40762801	chr20:40762801:A:G	2.23957e-06	-2.06257e-10	-1.23751	2.90221e-05	-2.06257e-10	-1.2472	5.2697e-05	-2.06257e-10	-1.24419
40762902	chr20:40762902:A:G	5.95349e-07	-1.51625	-1.04614	9.31267e-06	-1.31564	-1.06825	1.46447e-05	-1.46197	-1.0627
40763420	chr20:40763420:C:T	2.2914e-06	-2.06257e-10	-1.21463	3.03203e-05	-2.06257e-10	-1.20344	5.4511e-05	-2.06257e-10	-1.21035
40763476	chr20:40763476:G:A	3.83242e-06	-2.06257e-10	-0.700295	5.07604e-05	-2.06257e-10	-0.688143	9.17757e-05	-2.06257e-10	-0.6894
40763663	chr20:40763663:G:A	2.54361e-06	-1.11021	-5.51629e-10	2.58597e-05	-1.36257	-5.51629e-10	5.03732e-05	-1.28929	-5.51629e-10
40763721	chr20:40763721:T:C	2.62746e-06	-1.07777	-5.51629e-10	3.95551e-05	-0.937566	-5.51629e-10	6.91646e-05	-0.972259	-5.51629e-10
40764106	chr20:40764106:C:T	2.47811e-06	-2.06257e-10	-1.13629	3.30184e-05	-2.06257e-10	-1.11819	5.91624e-05	-2.06257e-10	-1.12846
40764337	chr20:40764337:G:A	4.8565e-06	-2.06257e-10	-0.463473	7.11261e-05	-2.06257e-10	-0.350805	0.000122652	-2.06257e-10	-0.399395
40764428	chr20:40764428:T:C	2.97812e-06	-2.06257e-10	-0.9525	3.95429e-05	-2.06257e-10	-0.937875	6.96957e-05	-2.06257e-10	-0.964609
40764488	chr20:40764488:G:A	5.746e-07	-1.35944	-1.23843	6.77739e-06	-1.46338	-1.23829	1.28794e-05	-1.42037	-1.23275
40764489	chr20:40764489:G:A	7.50202e-07	-1.18638	-1.14482	1.22771e-05	-0.94436	-1.16316	1.8061e-05	-1.15662	-1.15837
40764514	chr20:40764514:A:T	2.86594e-06	-2.06257e-10	-0.990896	3.6388e-05	-2.06257e-10	-1.02102	6.58286e-05	-2.06257e-10	-1.02169
40764880	chr20:40764880:C:T	6.06706e-07	-1.48461	-1.0589	8.04815e-06	-1.50055	-1.02927	1.579e-05	-1.42397	-1.0254
40764974	chr20:40764974:G:T	2.39199e-06	-2.06257e-10	-1.17166	3.18249e-05	-2.06257e-10	-1.15501	5.67834e-05	-2.06257e-10	-1.1695
40765190	chr20:40765190:T:C	5.82893e-06	-2.06257e-10	-0.280958	8.14214e-05	-2.06257e-10	-0.215622	0.000141447	-2.06257e-10	-0.256824
40765351	chr20:40765351:C:A	2.3231e-06	-2.06257e-10	-1.20089	3.03302e-05	-2.06257e-10	-1.20312	5.48619e-05	-2.06257e-10	-1.20393
40765396	chr20:40765396:C:T	4.75743e-07	-1.55331	-1.23336	6.05905e-06	-1.59069	-1.22301	1.10146e-05	-1.58264	-1.22688
40765491	chr20:40765491:C:T	2.38121e-06	-2.06257e-10	-1.17618	3.15108e-05	-2.06257e-10	-1.16493	5.6195e-05	-2.06257e-10	-1.17992
40765548	chr20:40765548:T:C	2.36267e-06	-2.06257e-10	-1.184	3.03841e-05	-2.06257e-10	-1.20134	5.53899e-05	-2.06257e-10	-1.19435
40765649	chr20:40765649:A:G	3.03541e-06	0.238778	-1.17222	5.10262e-05	0.476765	-1.15969	7.25598e-05	0.237638	-1.16198
40765695	chr20:40765695:G:A	2.41509e-06	-2.06257e-10	-1.16206	3.31027e-05	-2.06257e-10	-1.11565	5.93482e-05	-2.06257e-10	-1.12533
40765776	chr20:40765776:T:C	6.3713e-07	-1.28044	-1.21413	7.22976e-06	-1.42271	-1.21435	1.41872e-05	-1.34447	-1.21194
40765956	chr20:40765956:C:A	5.07331e-06	-2.06257e-10	-0.419799	6.9641e-05	-2.06257e-10	-0.371907	0.000125037	-2.06257e-10	-0.380139
40766076	chr20:40766076:G:A	1.17385e-05	-2.06257e-10	0.419084	0.000161416	-2.06257e-10	0.468723	0.000287293	-2.06257e-10	0.451754
40766092	chr20:40766092:T:C	3.51834e-06	0.409141	-1.19494	5.85776e-05	0.638685	-1.18359	8.26085e-05	0.391085	-1.18572
40766570	chr20:40766570:G:A	5.07752e-07	-1.45026	-1.27129	7.26932e-06	-1.36073	-1.27087	1.29594e-05	-1.37542	-1.27151
40766607	chr20:40766607:T:C	4.93963e-06	-2.06257e-10	-0.446501	6.7689e-05	-2.06257e-10	-0.400337	0.000121564	-2.06257e-10	-0.408308
40766808	chr20:40766808:A:G	3.428e-06	-2.06257e-10	-0.811814	4.51491e-05	-2.06257e-10	-0.80529	8.19966e-05	-2.06257e-10	-0.80207
40767092	chr20:40767092:G:A	7.77522e-07	-1.55112	-0.74431	1.12703e-05	-1.50991	-0.68318	1.86173e-05	-1.56662	-0.718035
40767954	chr20:40767954:T:C	4.03164e-06	-2.06257e-10	-0.649619	5.61987e-05	-2.06257e-10	-0.586367	9.73429e-05	-2.06257e-10	-0.630508
40768140	chr20:40768140:C:T	2.62811e-06	-2.06257e-10	-1.07753	3.4679e-05	-2.06257e-10	-1.06912	6.30419e-05	-2.06257e-10	-1.06495
40768464	chr20:40768464:T:C	1.07713e-06	-1.07538	-0.894111	1.74161e-05	-0.841393	-0.916475	2.60255e-05	-1.0366	-0.913072
40769247	chr20:40769247:C:T	2.93099e-06	0.205524	-1.17398	4.90312e-05	0.435266	-1.15807	6.98791e-05	0.197907	-1.15989
40769532	chr20:40769532:G:A	2.1439e-06	-0.105382	-1.17578	3.58507e-05	0.123569	-1.15946	5.20607e-05	-0.0951776	-1.16116
40769821	chr20:40769821:G:A	6.45781e-06	-2.06257e-10	-0.178501	8.96194e-05	-2.06257e-10	-0.119688	0.000160104	-2.06257e-10	-0.132924
40770496	chr20:40770496:G:A	1.28615e-06	-0.902775	-0.889361	2.15625e-05	-0.632997	-0.911307	3.13463e-05	-0.855727	-0.907926
40770845	chr20:40770845:A:G	4.45905e-06	-2.06257e-10	-0.548855	5.91295e-05	-2.06257e-10	-0.53553	0.000107104	-2.06257e-10	-0.534952
40771096	chr20:40771096:A:G	8.4121e-07	-1.58956	-0.627146	1.09836e-05	-1.5907	-0.628156	1.93653e-05	-1.59093	-0.654334
40771231	chr20:40771231:G:A	2.23381e-06	-2.06257e-10	-1.24008	2.94609e-05	-2.06257e-10	-1.2322	5.30469e-05	-2.06257e-10	-1.23757
40771520	chr20:40771520:G:A	2.75576e-06	-2.06257e-10	-1.0301	3.57111e-05	-2.06257e-10	-1.0398	6.48175e-05	-2.06257e-10	-1.03717
40771662	chr20:40771662:A:G	3.19998e-06	-2.06257e-10	-0.880646	4.38727e-05	-2.06257e-10	-0.833968	7.87138e-05	-2.06257e-10	-0.842929
40771675	chr20:40771675:A:T	1.13404e-06	-1.02591	-0.892099	1.85373e-05	-0.781006	-0.914469	2.74847e-05	-0.984062	-0.911057
40771703	chr20:40771703:T:C	5.4334e-07	-1.41413	-1.23968	6.39442e-06	-1.51865	-1.24118	1.22555e-05	-1.46348	-1.23929
40771760	chr20:40771760:G:A	5.15732e-07	-1.45223	-1.25373	6.1603e-06	-1.54293	-1.2542	1.17135e-05	-1.49573	-1.25228
40772011	chr20:40772011:G:A	1.14341e-06	-1.01835	-0.891424	1.87259e-05	-0.771511	-0.913839	2.77452e-05	-0.975249	-0.910435
40772059	chr20:40772059:C:A	1.06945e-06	-1.00552	-0.971119	1.7601e-05	-0.75602	-0.991285	2.60066e-05	-0.961908	-0.988488
40772231	chr20:40772231:A:G	2.21111e-06	-2.06257e-10	-1.2503	2.85494e-05	-2.06257e-10	-1.26362	5.20173e-05	-2.06257e-10	-1.25717
40772335	chr20:40772335:A:G	5.7745e-07	-1.40203	-1.1909	7.26715e-06	-1.42273	-1.20917	1.32877e-05	-1.41499	-1.20692
40772841	chr20:40772841:A:G	5.36221e-07	-1.39298	-1.27402	7.92331e-06	-1.27049	-1.27496	1.40908e-05	-1.28863	-1.2746
40772975	chr20:40772975:C:G	4.84498e-07	-1.58977	-1.17866	6.29733e-06	-1.58921	-1.18592	1.13678e-05	-1.5911	-1.18687
40773423	chr20:40773423:C:T	9.33113e-07	-0.903403	-1.20962	1.19791e-05	-0.904492	-1.2276	2.11672e-05	-0.933593	-1.2227
40773482	chr20:40773482:G:A	1.78794e-06	-1.46273	-5.51629e-10	2.55953e-05	-1.37285	-5.51629e-10	4.41646e-05	-1.42082	-5.51629e-10
40773534	chr20:40773534:C:T	9.26103e-07	-0.909137	-1.21142	1.18969e-05	-0.909841	-1.22914	2.10182e-05	-0.939041	-1.22432
40773889	chr20:40773889:G:A	5.69051e-07	-1.34336	-1.26421	8.54734e-06	-1.211	-1.25864	1.51831e-05	-1.22726	-1.2613
40773903	chr20:40773903:C:T	1.22492e-06	-0.681752	-1.15916	1.561e-05	-0.740431	-1.12692	3.13783e-05	-0.619331	-1.1433
40774665	chr20:40774665:T:A	6.80769e-07	-1.15773	-1.2706	1.04424e-05	-1.00249	-1.2669	1.85416e-05	-1.01998	-1.26876
40774774	chr20:40774774:C:G	3.84106e-06	-2.06257e-10	-0.698043	5.31043e-05	-2.06257e-10	-0.643003	9.51423e-05	-2.06257e-10	-0.653374
40774776	chr20:40774776:C:T	6.6921e-07	-1.17663	-1.26882	1.04136e-05	-1.00765	-1.2645	1.8421e-05	-1.02861	-1.26665
40774879	chr20:40774879:A:G	2.16511e-06	-2.06257e-10	-1.27132	2.84405e-05	-2.06257e-10	-1.26744	5.13091e-05	-2.06257e-10	-1.27088
40774880	chr20:40774880:C:T	1.07234e-06	-1.36488	-0.609067	1.4881e-05	-1.32729	-0.587886	2.79079e-05	-1.30652	-0.573315
40774946	chr20:40774946:G:A	5.63792e-07	-1.58874	-1.02813	7.4174e-06	-1.56958	-1.04186	1.3195e-05	-1.58617	-1.04274
40775054	chr20:40775054:A:G	5.64105e-07	-1.58818	-1.02813	7.42854e-06	-1.56808	-1.04186	1.32049e-05	-1.58542	-1.04274
40775133	chr20:40775133:G:A	6.36275e-07	-1.22449	-1.27142	9.81352e-06	-1.06372	-1.26778	1.73941e-05	-1.08318	-1.26943
40775231	chr20:40775231:A:G	3.55078e-06	-2.06257e-10	-0.776624	4.67367e-05	-2.06257e-10	-0.77073	8.4848e-05	-2.06257e-10	-0.767886
40775256	chr20:40775256:C:T	2.73248e-06	-0.120626	-0.917957	4.48773e-05	0.0667551	-0.878084	6.6317e-05	-0.131018	-0.883284
40775309	chr20:40775309:C:A	1.63667e-06	-1.55113	-5.51629e-10	2.1112e-05	-1.56542	-5.51629e-10	3.8337e-05	-1.56233	-5.51629e-10
40775345	chr20:40775345:T:C	1.95567e-06	-1.37306	-5.51629e-10	2.50125e-05	-1.39588	-5.51629e-10	4.66112e-05	-1.36691	-5.51629e-10
40775672	chr20:40775672:G:A	5.5733e-07	-1.59106	-1.03733	7.29394e-06	-1.5774	-1.05082	1.30334e-05	-1.58964	-1.05159
40775887	chr20:40775887:A:G	2.39687e-06	-2.06257e-10	-1.16963	3.11829e-05	-2.06257e-10	-1.17539	5.69113e-05	-2.06257e-10	-1.16725
40776040	chr20:40776040:C:T	5.29624e-07	-1.58494	-1.09444	7.01618e-06	-1.561	-1.10605	1.24354e-05	-1.58153	-1.10667
40776515	chr20:40776515:T:G	5.30632e-07	-1.58304	-1.09444	7.04163e-06	-1.55737	-1.10605	1.24615e-05	-1.57944	-1.10667
40776538	chr20:40776538:T:C	2.84299e-06	-2.06257e-10	-0.998937	3.61556e-05	-2.06257e-10	-1.02743	6.6209e-05	-2.06257e-10	-1.01593
40776769	chr20:40776769:G:A	6.0215e-07	-1.51774	-1.0333	7.59304e-06	-1.5713	-1.01673	1.3993e-05	-1.54332	-1.02687
40776790	chr20:40776790:C:T	1.21792e-06	-1.57974	-0.2669	1.65885e-05	-1.58849	-0.218061	3.07864e-05	-1.5629	-0.218779
40776951	chr20:40776951:C:T	2.29581e-06	-2.06257e-10	-1.2127	2.95976e-05	-2.06257e-10	-1.22757	5.38376e-05	-2.06257e-10	-1.22278
40777473	chr20:40777473:C:A	7.036e-07	-1.35144	-1.04389	1.095e-05	-1.1983	-1.02362	1.89435e-05	-1.23028	-1.03701
40777524	chr20:40777524:A:G	2.18933e-06	-0.458447	-0.801751	2.5488e-05	-0.610646	-0.766408	4.76327e-05	-0.564406	-0.780823
40777738	chr20:40777738:G:T	5.28434e-07	-1.58739	-1.09424	6.97665e-06	-1.56681	-1.10588	1.23977e-05	-1.58475	-1.10649
40778195	chr20:40778195:G:A	2.45533e-06	-2.06257e-10	-1.14553	3.15253e-05	-2.06257e-10	-1.16447	5.74444e-05	-2.06257e-10	-1.15793
40778471	chr20:40778471:C:G	2.4055e-06	-2.06257e-10	-1.16604	3.13057e-05	-2.06257e-10	-1.17146	5.71357e-05	-2.06257e-10	-1.16332
40778802	chr20:40778802:G:A	5.30269e-07	-1.58318	-1.09499	7.03712e-06	-1.55747	-1.10659	1.2454e-05	-1.57949	-1.10721
40778918	chr20:40778918:C:T	5.47026e-07	-1.58015	-1.0669	7.27995e-06	-1.55167	-1.07847	1.28553e-05	-1.57593	-1.07907
40779064	chr20:40779064:C:T	5.06004e-07	-1.58114	-1.14386	6.66753e-06	-1.59082	-1.12719	1.19495e-05	-1.58931	-1.13875
40779203	chr20:40779203:A:G	5.28958e-07	-1.58496	-1.09568	7.00669e-06	-1.56114	-1.10726	1.2419e-05	-1.58164	-1.10788
40779576	chr20:40779576:C:T	1.11527e-06	-1.09312	-0.841577	1.35409e-05	-1.20151	-0.808038	2.49343e-05	-1.17039	-0.822114
40779748	chr20:40779748:T:C	5.31091e-07	-1.58218	-1.09444	7.05486e-06	-1.5555	-1.10605	1.24756e-05	-1.5783	-1.10667
40779767	chr20:40779767:GAA:G	5.31739e-07	-1.58096	-1.09444	7.07124e-06	-1.55318	-1.10605	1.24934e-05	-1.57688	-1.10667
40779794	chr20:40779794:C:T	6.96938e-07	-1.37979	-1.02506	1.0784e-05	-1.2342	-1.00299	1.86792e-05	-1.26445	-1.01689
40779951	chr20:40779951:A:T	1.74535e-06	-1.11883	-0.368008	2.59385e-05	-1.05048	-0.309048	4.57561e-05	-1.03558	-0.349848
40780014	chr20:40780014:C:T	5.56334e-07	-1.58377	-1.04641	7.36219e-06	-1.5586	-1.0603	1.3036e-05	-1.58016	-1.06087
40780976	chr20:40780976:A:G	2.51398e-06	0.0832141	-1.20514	4.10001e-05	0.284661	-1.18635	5.97551e-05	0.0704903	-1.18898
40781038	chr20:40781038:A:G	1.68549e-06	-0.321342	-1.20039	2.8397e-05	-0.085822	-1.18315	4.52792e-05	-0.197799	-1.1981
40781430	chr20:40781430:G:A	2.42722e-06	-2.06257e-10	-1.15704	3.15722e-05	-2.06257e-10	-1.16298	5.76452e-05	-2.06257e-10	-1.15444
40781631	chr20:40781631:T:C	5.30881e-07	-1.58224	-1.09477	7.052e-06	-1.55559	-1.10636	1.24709e-05	-1.57836	-1.10698
40782001	chr20:40782001:T:C	1.24173e-06	-1.55591	-0.271375	1.67587e-05	-1.57351	-0.222833	3.167e-05	-1.53043	-0.222951
40782509	chr20:40782509:G:T	8.58493e-07	-1.27397	-0.922395	1.05859e-05	-1.35812	-0.897609	1.93765e-05	-1.3331	-0.911583
40783081	chr20:40783081:G:A	2.02375e-06	-0.12954	-1.2093	3.25781e-05	0.0596189	-1.19124	4.80948e-05	-0.141783	-1.19379
40783311	chr20:40783311:G:A	5.25229e-07	-1.47947	-1.20825	7.13125e-06	-1.4462	-1.20458	1.20469e-05	-1.51503	-1.20491
40783453	chr20:40783453:T:C	2.28506e-06	-2.06257e-10	-1.2174	2.94712e-05	-2.06257e-10	-1.23184	5.35962e-05	-2.06257e-10	-1.22727
40783847	chr20:40783847:C:T	2.36371e-06	-2.06257e-10	-1.18356	3.15679e-05	-2.06257e-10	-1.16312	5.72254e-05	-2.06257e-10	-1.16175
40784342	chr20:40784342:G:A	2.41476e-06	-2.06257e-10	-1.16219	3.23164e-05	-2.06257e-10	-1.13968	5.85916e-05	-2.06257e-10	-1.13816
40784401	chr20:40784401:C:T	2.46034e-06	-2.06257e-10	-1.14349	3.24151e-05	-2.06257e-10	-1.13664	5.89126e-05	-2.06257e-10	-1.13269
40784540	chr20:40784540:T:C	2.35384e-06	-1.46883	0.281088	3.08187e-05	-1.51367	0.326534	5.77987e-05	-1.4339	0.28212
40784708	chr20:40784708:T:A	2.20145e-06	-2.06257e-10	-1.25467	2.87229e-05	-2.06257e-10	-1.25757	5.20298e-05	-2.06257e-10	-1.25693
40784710	chr20:40784710:T:A	2.20145e-06	-2.06257e-10	-1.25467	2.87229e-05	-2.06257e-10	-1.25757	5.20298e-05	-2.06257e-10	-1.25693
40784731	chr20:40784731:A:G	9.08172e-07	-1.34009	-0.800026	1.14205e-05	-1.41278	-0.76707	2.0837e-05	-1.39103	-0.780989
40784892	chr20:40784892:G:A	9.67198e-07	-1.19722	-0.879921	1.19711e-05	-1.28625	-0.846507	2.19566e-05	-1.26011	-0.859574
40785000	chr20:40785000:G:A	8.97958e-07	-1.52059	-0.630834	1.16563e-05	-1.58709	-0.572331	2.08216e-05	-1.56172	-0.611037
40785438	chr20:40785438:C:T	9.36687e-07	-1.20958	-0.899622	1.15984e-05	-1.29736	-0.867034	2.1271e-05	-1.27162	-0.879782
40785653	chr20:40785653:A:G	5.31774e-07	-1.58593	-1.08939	7.03674e-06	-1.56295	-1.10117	1.24815e-05	-1.58269	-1.1018
40785670	chr20:40785670:T:G	9.33536e-07	-1.50045	-0.612122	1.19683e-05	-1.58067	-0.552324	2.15385e-05	-1.54767	-0.591233
40785935	chr20:40785935:A:G	9.99733e-07	-1.16931	-0.874752	1.22722e-05	-1.2636	-0.84432	2.25338e-05	-1.23628	-0.857449
40786349	chr20:40786349:G:A	1.46797e-06	-1.14291	-0.517001	2.66727e-05	-0.866866	-0.464752	4.2126e-05	-0.988633	-0.47945
40786503	chr20:40786503:T:C	2.0378e-06	-0.343542	-0.98838	2.27451e-05	-0.516097	-0.974814	3.81062e-05	-0.598553	-0.969818
40786682	chr20:40786682:G:A	5.53185e-07	-1.55171	-1.08414	7.66468e-06	-1.49523	-1.0834	1.33537e-05	-1.53882	-1.07814
40786724	chr20:40786724:G:A	2.43847e-06	-2.06257e-10	-1.15242	3.26603e-05	-2.06257e-10	-1.1291	5.92196e-05	-2.06257e-10	-1.1275
40786758	chr20:40786758:A:G	3.24275e-06	-2.06257e-10	-0.86737	4.26248e-05	-2.06257e-10	-0.862824	7.73345e-05	-2.06257e-10	-0.860608
40786909	chr20:40786909:TTTG:T	2.28714e-06	-2.06257e-10	-1.21649	2.94942e-05	-2.06257e-10	-1.23107	5.36397e-05	-2.06257e-10	-1.22646
40786913	chr20:40786913:CTG:C	2.28641e-06	-2.06257e-10	-1.21681	2.9486e-05	-2.06257e-10	-1.23134	5.36246e-05	-2.06257e-10	-1.22674
40787353	chr20:40787353:A:T	6.66623e-07	-1.39201	-1.05732	7.77782e-06	-1.52742	-1.03656	1.47431e-05	-1.465	-1.05297
40787371	chr20:40787371:C:T	1.92056e-06	-1.39117	-5.51629e-10	2.70511e-05	-1.31753	-5.51629e-10	4.80573e-05	-1.33635	-5.51629e-10
40787730	chr20:40787730:T:C	1.15584e-05	0.180597	0.223022	0.000164718	0.176998	0.311977	0.000304635	0.240893	0.269473
40788481	chr20:40788481:C:T	5.18952e-07	-1.44201	-1.25773	5.93206e-06	-1.57667	-1.25822	1.121e-05	-1.53111	-1.26084
40788776	chr20:40788776:C:T	3.75445e-06	-2.06257e-10	-0.720851	5.14254e-05	-2.06257e-10	-0.675128	9.19447e-05	-2.06257e-10	-0.68756
40788794	chr20:40788794:C:T	5.63871e-07	-1.5837	-1.03302	7.63724e-06	-1.55	-1.03223	1.35483e-05	-1.57624	-1.02624
40788965	chr20:40788965:T:C	2.27212e-06	-2.06257e-10	-1.22308	2.95022e-05	-2.06257e-10	-1.2308	5.36776e-05	-2.06257e-10	-1.22575
40789349	chr20:40789349:G:C	5.2992e-07	-1.58438	-1.09444	7.02732e-06	-1.55941	-1.10605	1.24457e-05	-1.58071	-1.10667
40789369	chr20:40789369:G:A	9.7712e-07	-1.2356	-0.831341	1.70982e-05	-0.973728	-0.802557	2.74603e-05	-1.08743	-0.808575
40789413	chr20:40789413:A:G	9.7326e-07	-1.24635	-0.824541	1.69492e-05	-0.988788	-0.796249	2.72704e-05	-1.10064	-0.802301
40789501	chr20:40789501:G:T	1.22804e-05	-2.06257e-10	0.464214	0.000165412	-2.06257e-10	0.493178	0.000293061	-2.06257e-10	0.471634
40789901	chr20:40789901:A:T	5.72158e-07	-1.57878	-1.02335	7.79151e-06	-1.53958	-1.02265	1.37714e-05	-1.56962	-1.01653
40789920	chr20:40789920:T:C	4.53918e-07	-1.56735	-1.26628	6.23731e-06	-1.51562	-1.26909	1.08805e-05	-1.55433	-1.26744
40790243	chr20:40790243:A:G	2.61964e-06	-1.37923	0.298478	3.37125e-05	-1.44054	0.343146	6.48694e-05	-1.33532	0.298945
40790333	chr20:40790333:T:C	8.9143e-07	-1.20965	-0.949067	1.09823e-05	-1.30176	-0.917214	2.02102e-05	-1.27365	-0.928911
40790579	chr20:40790579:G:C	8.29353e-07	-1.24787	-0.983033	9.08761e-06	-1.43798	-0.970364	1.77496e-05	-1.34824	-0.984147
40791224	chr20:40791224:T:C	1.58869e-06	-1.58088	-5.51629e-10	2.15588e-05	-1.54448	-5.51629e-10	3.79348e-05	-1.57288	-5.51629e-10
40791255	chr20:40791255:T:G	2.20477e-06	-2.06257e-10	-1.25317	2.87004e-05	-2.06257e-10	-1.25835	5.21284e-05	-2.06257e-10	-1.25504
40791313	chr20:40791313:A:G	4.3152e-06	-0.581648	-5.51629e-10	5.33724e-05	-0.637966	-5.51629e-10	0.000113409	-0.477744	-5.51629e-10
40791475	chr20:40791475:G:A	2.25016e-06	-2.06257e-10	-1.23279	2.92362e-05	-2.06257e-10	-1.23985	5.31672e-05	-2.06257e-10	-1.23531
40791568	chr20:40791568:A:T	6.51136e-07	-1.57687	-0.895958	8.87318e-06	-1.53549	-0.896737	1.57115e-05	-1.56711	-0.887245
40791913	chr20:40791913:T:C	2.95144e-06	-2.06257e-10	-0.961499	3.74807e-05	-2.06257e-10	-0.991434	6.86455e-05	-2.06257e-10	-0.979793
40791978	chr20:40791978:T:C	6.48051e-07	-1.57214	-0.90544	8.86671e-06	-1.52665	-0.906308	1.56515e-05	-1.5611	-0.897082
40792026	chr20:40792026:G:A	8.75973e-07	-1.22714	-0.949067	1.0832e-05	-1.31555	-0.917214	1.99098e-05	-1.28862	-0.928911
40792145	chr20:40792145:G:A	2.24229e-06	-2.06257e-10	-1.2363	2.91414e-05	-2.06257e-10	-1.2431	5.29857e-05	-2.06257e-10	-1.23873
40792163	chr20:40792163:T:C	6.50637e-07	-1.57494	-0.89866	8.85648e-06	-1.53487	-0.899244	1.56874e-05	-1.56571	-0.890174
40792455	chr20:40792455:C:T	6.13e-07	-1.56919	-0.963988	8.4117e-06	-1.52133	-0.964309	1.48132e-05	-1.55746	-0.955768
40792542	chr20:40792542:A:G	4.73266e-06	-2.06257e-10	-0.489305	6.5362e-05	-2.06257e-10	-0.435319	0.000117253	-2.06257e-10	-0.444413
40792618	chr20:40792618:T:A	8.71936e-07	-1.23543	-0.945406	1.07809e-05	-1.3241	-0.913379	1.98092e-05	-1.29746	-0.925139
40793177	chr20:40793177:T:C	4.54792e-06	-2.06257e-10	-0.529122	6.27194e-05	-2.06257e-10	-0.47659	0.000112488	-2.06257e-10	-0.485903
40793273	chr20:40793273:A:T	9.94429e-07	-1.14249	-0.906889	1.23035e-05	-1.23343	-0.871942	2.25121e-05	-1.21108	-0.883619
40793369	chr20:40793369:T:A	1.02546e-06	-1.11176	-0.906889	1.2636e-05	-1.20677	-0.871942	2.31408e-05	-1.18353	-0.883619
40793522	chr20:40793522:C:T	2.17535e-06	-2.06257e-10	-1.2666	2.83331e-05	-2.06257e-10	-1.27123	5.12872e-05	-2.06257e-10	-1.27131
40794314	chr20:40794314:A:T	3.9169e-06	-2.06257e-10	-0.678491	5.71252e-05	-2.06257e-10	-0.570015	0.00010124	-2.06257e-10	-0.591254
40794336	chr20:40794336:T:C	2.54948e-06	-2.06257e-10	-1.1079	3.36329e-05	-2.06257e-10	-1.09976	6.11458e-05	-2.06257e-10	-1.09549
40794845	chr20:40794845:G:T	2.43374e-06	-2.06257e-10	-1.15436	3.17447e-05	-2.06257e-10	-1.15753	5.72749e-05	-2.06257e-10	-1.16089
40795586	chr20:40795586:C:A	5.0129e-07	-1.58133	-1.15304	7.25612e-06	-1.48697	-1.14644	1.26624e-05	-1.51962	-1.15049
40795765	chr20:40795765:GAA:G	6.31749e-07	-1.58551	-0.917543	8.61821e-06	-1.55506	-0.906323	1.53801e-05	-1.57906	-0.896617
40797494	chr20:40797494:G:A	6.28148e-07	-1.51963	-0.989141	1.00922e-05	-1.33253	-0.970971	1.73027e-05	-1.3951	-0.96278
40797611	chr20:40797611:T:C	3.28215e-06	-2.06257e-10	-0.855294	4.37142e-05	-2.06257e-10	-0.837587	8.01305e-05	-2.06257e-10	-0.825091
40797658	chr20:40797658:A:G	6.98922e-06	-2.06257e-10	-0.0994234	9.09351e-05	-2.06257e-10	-0.105114	0.000163842	-2.06257e-10	-0.109845
40797743	chr20:40797743:G:C	2.27895e-06	-2.06257e-10	-1.22008	2.95913e-05	-2.06257e-10	-1.22778	5.3847e-05	-2.06257e-10	-1.2226
40797786	chr20:40797786:G:C	1.24427e-05	-2.06257e-10	0.477345	0.000168907	-2.06257e-10	0.514088	0.000299419	-2.06257e-10	0.493097
40797874	chr20:40797874:T:G	5.95884e-07	-1.56786	-0.993639	8.99559e-06	-1.4426	-0.975924	1.57713e-05	-1.48175	-0.968804
40798024	chr20:40798024:G:A	9.72035e-06	-2.06257e-10	0.23043	0.000136209	-2.06257e-10	0.298927	0.000242344	-2.06257e-10	0.281612
40798158	chr20:40798158:A:G	2.2675e-06	-2.06257e-10	-1.22511	2.94232e-05	-2.06257e-10	-1.23348	5.3469e-05	-2.06257e-10	-1.22965
40798495	chr20:40798495:A:T	5.42919e-07	-1.57269	-1.0819	7.25911e-06	-1.53818	-1.09482	1.27544e-05	-1.56707	-1.09581
40798608	chr20:40798608:G:T	2.34853e-06	-2.06257e-10	-1.19	3.03915e-05	-2.06257e-10	-1.2011	5.52886e-05	-2.06257e-10	-1.19618
40799172	chr20:40799172:G:A	2.38422e-06	-2.06257e-10	-1.17492	3.10558e-05	-2.06257e-10	-1.17947	5.6052e-05	-2.06257e-10	-1.18247
40799779	chr20:40799779:G:A	7.49895e-07	-1.34832	-0.983298	1.32915e-05	-1.06032	-0.96782	2.20925e-05	-1.15307	-0.960444
40799790	chr20:40799790:T:C	2.51758e-06	-2.06257e-10	-1.12049	3.31154e-05	-2.06257e-10	-1.11526	6.04525e-05	-2.06257e-10	-1.10689
40799791	chr20:40799791:G:A	5.1345e-07	-1.57997	-1.13042	6.83856e-06	-1.55041	-1.14228	1.20703e-05	-1.5751	-1.1429
40799874	chr20:40799874:G:A	2.4457e-05	-2.06257e-10	1.15313	0.000305511	-2.06257e-10	1.10673	0.000574405	-2.06257e-10	1.14459
40799904	chr20:40799904:T:C	8.30345e-07	-1.2762	-0.953501	1.51875e-05	-0.957521	-0.937263	2.50474e-05	-1.05874	-0.929234
40800182	chr20:40800182:G:A	9.62344e-07	-1.11262	-0.969554	1.00036e-05	-1.36738	-0.944933	1.99745e-05	-1.24878	-0.96551
40800243	chr20:40800243:G:C	2.17119e-06	-2.06257e-10	-1.26852	2.86125e-05	-2.06257e-10	-1.26142	5.18103e-05	-2.06257e-10	-1.26116
40800611	chr20:40800611:C:T	2.50609e-06	-2.06257e-10	-1.12507	3.27093e-05	-2.06257e-10	-1.1276	5.89601e-05	-2.06257e-10	-1.13189
40800665	chr20:40800665:CACTT:C	8.49248e-07	-1.00056	-1.20664	1.29451e-05	-0.863572	-1.19097	2.10023e-05	-0.97431	-1.1898
40800750	chr20:40800750:CAAACTGGTGGATGGGA:C	1.39683e-05	-2.06257e-10	0.593	0.00018919	-2.06257e-10	0.627489	0.000335026	-2.06257e-10	0.605461
40801430	chr20:40801430:G:A	8.91464e-07	-0.916388	-1.24229	1.34964e-05	-0.780933	-1.23191	2.18155e-05	-0.895294	-1.23083
40801519	chr20:40801519:T:C	7.71391e-06	-2.06257e-10	-0.000766909	9.86624e-05	-2.06257e-10	-0.0235558	0.000173661	-2.06257e-10	-0.0516422
40802079	chr20:40802079:T:C	2.2949e-06	-2.06257e-10	-1.2131	3.06797e-05	-2.06257e-10	-1.19166	5.51801e-05	-2.06257e-10	-1.19814
40802164	chr20:40802164:A:AG	5.77358e-07	-1.31822	-1.27486	1.03268e-05	-1.00547	-1.27504	1.69868e-05	-1.10128	-1.27503
40802393	chr20:40802393:T:C	2.36558e-06	-2.06257e-10	-1.18277	3.16761e-05	-2.06257e-10	-1.1597	5.69482e-05	-2.06257e-10	-1.16661
40802457	chr20:40802457:T:C	5.21216e-07	-1.57945	-1.11593	7.22053e-06	-1.54079	-1.09754	1.20958e-05	-1.59018	-1.12571
40802961	chr20:40802961:G:A	2.91248e-06	-2.06257e-10	-0.974788	3.70381e-05	-2.06257e-10	-1.00331	6.77549e-05	-2.06257e-10	-0.992852
40803310	chr20:40803310:A:T	3.10138e-06	-2.06257e-10	-0.911945	3.92514e-05	-2.06257e-10	-0.945273	7.19412e-05	-2.06257e-10	-0.932899
40803533	chr20:40803533:C:T	8.69786e-06	0.119286	-5.51629e-10	9.69165e-05	-0.0414101	-5.51629e-10	0.000166188	-0.095626	-5.51629e-10
40804399	chr20:40804399:A:G	7.38818e-07	-1.33882	-1.00768	8.26919e-06	-1.51706	-0.985663	1.59024e-05	-1.43548	-1.00679
40804820	chr20:40804820:C:T	2.69608e-06	-2.06257e-10	-1.05199	3.62739e-05	-2.06257e-10	-1.02416	6.61136e-05	-2.06257e-10	-1.01737
40804871	chr20:40804871:T:C	4.56113e-06	-0.713588	0.187366	6.76579e-05	-0.669841	0.269044	0.00012455	-0.621813	0.237775
40805123	chr20:40805123:T:C	2.50126e-06	-2.06257e-10	-1.127	3.24216e-05	-2.06257e-10	-1.13644	5.82436e-05	-2.06257e-10	-1.14411
40805334	chr20:40805334:C:T	3.63181e-06	-2.06257e-10	-0.75406	4.7538e-05	-2.06257e-10	-0.75373	8.58399e-05	-2.06257e-10	-0.756264
40805426	chr20:40805426:C:T	8.21917e-07	-0.971012	-1.2689	1.23001e-05	-0.841921	-1.26373	2.0261e-05	-0.936541	-1.26351
40805485	chr20:40805485:C:T	4.4214e-06	-0.76912	0.211785	6.55641e-05	-0.71845	0.286217	0.000119548	-0.668551	0.24352
40805746	chr20:40805746:TA:T	2.1694e-06	-2.06257e-10	-1.26934	2.85803e-05	-2.06257e-10	-1.26254	5.17449e-05	-2.06257e-10	-1.26242
40805864	chr20:40805864:G:A	2.78076e-06	-2.06257e-10	-1.02107	3.68818e-05	-2.06257e-10	-1.00754	6.71082e-05	-2.06257e-10	-1.00244
40805887	chr20:40805887:C:T	7.28835e-07	-1.5737	-0.786397	1.1137e-05	-1.45722	-0.747763	1.91183e-05	-1.50066	-0.757439
40805990	chr20:40805990:C:T	2.17145e-06	-2.06257e-10	-1.2684	2.862e-05	-2.06257e-10	-1.26116	5.18171e-05	-2.06257e-10	-1.26103
40806049	chr20:40806049:C:G	7.34941e-07	-1.07912	-1.27264	7.16438e-06	-1.37392	-1.27222	1.49214e-05	-1.2323	-1.27365
40806534	chr20:40806534:G:A	1.17376e-05	-2.06257e-10	0.419006	0.000158087	-2.06257e-10	0.447888	0.000280761	-2.06257e-10	0.428754
40806715	chr20:40806715:G:A	2.3975e-06	-2.06257e-10	-1.16937	3.22287e-05	-2.06257e-10	-1.1424	5.77237e-05	-2.06257e-10	-1.15308
40806719	chr20:40806719:C:G	2.16786e-06	-2.06257e-10	-1.27005	2.85505e-05	-2.06257e-10	-1.26359	5.16895e-05	-2.06257e-10	-1.26349
40806759	chr20:40806759:C:CT	6.86324e-07	-1.33813	-1.08207	7.70657e-06	-1.51982	-1.05337	1.49142e-05	-1.43146	-1.07497
40806989	chr20:40806989:ATGACTTCAC:A	3.42518e-05	1.48995	-5.51629e-10	0.000459401	1.51466	-5.51629e-10	0.000737363	1.39433	-5.51629e-10
40807060	chr20:40807060:T:C	2.22935e-06	-2.06257e-10	-1.24208	2.93726e-05	-2.06257e-10	-1.2352	5.31877e-05	-2.06257e-10	-1.23492
40807087	chr20:40807087:G:A	5.84856e-07	-1.53862	-1.04156	8.27436e-06	-1.48176	-1.02034	1.43354e-05	-1.52678	-1.01923
40807353	chr20:40807353:G:A	7.58702e-07	-1.46859	-0.851348	1.05055e-05	-1.40075	-0.862615	1.7969e-05	-1.45859	-0.861511
40807367	chr20:40807367:AAG:A	1.86441e-06	-1.42085	-5.51629e-10	2.52792e-05	-1.38528	-5.51629e-10	4.84127e-05	-1.32899	-5.51629e-10
40807805	chr20:40807805:G:A	2.72137e-06	-2.06257e-10	-1.04266	3.4732e-05	-2.06257e-10	-1.0676	6.35174e-05	-2.06257e-10	-1.05743
40807983	chr20:40807983:G:A	2.57955e-06	-2.06257e-10	-1.09618	3.30168e-05	-2.06257e-10	-1.11824	6.03147e-05	-2.06257e-10	-1.10917
40808133	chr20:40808133:A:G	4.74779e-07	-1.57611	-1.21258	6.40622e-06	-1.54399	-1.214	1.12744e-05	-1.57129	-1.21493
40808412	chr20:40808412:T:G	3.0156e-06	-2.06257e-10	-0.939993	3.8505e-05	-2.06257e-10	-0.964472	6.97219e-05	-2.06257e-10	-0.964233
40808809	chr20:40808809:C:G	2.65965e-06	-2.06257e-10	-1.0656	3.39819e-05	-2.06257e-10	-1.08943	6.21242e-05	-2.06257e-10	-1.07961
40808949	chr20:40808949:G:A	4.52577e-07	-1.57635	-1.26024	6.59389e-06	-1.47485	-1.25427	1.15496e-05	-1.50714	-1.25496
40808983	chr20:40808983:G:A	3.23852e-06	-2.06257e-10	-0.868675	4.11025e-05	-2.06257e-10	-0.899192	7.39789e-05	-2.06257e-10	-0.904968
40809017	chr20:40809017:A:G	1.47341e-06	-1.32279	-0.333427	1.7392e-05	-1.5039	-0.255354	3.27843e-05	-1.4148	-0.303999
40809119	chr20:40809119:A:T	7.71194e-07	-1.57574	-0.727869	1.01826e-05	-1.58388	-0.710698	1.79749e-05	-1.58333	-0.736446
40809202	chr20:40809202:G:A	7.36492e-07	-1.55999	-0.789662	1.02431e-05	-1.52117	-0.767484	1.77706e-05	-1.55478	-0.776421
40809273	chr20:40809273:G:A	3.06656e-06	-0.923235	-5.51629e-10	3.15997e-05	-1.16211	-5.51629e-10	6.33444e-05	-1.06016	-5.51629e-10
40809601	chr20:40809601:A:G	4.64509e-07	-1.5356	-1.27496	7.27574e-06	-1.3558	-1.27491	1.21618e-05	-1.43557	-1.27487
40809741	chr20:40809741:G:T	5.33847e-07	-1.43625	-1.23519	7.74038e-06	-1.34108	-1.22773	1.43018e-05	-1.31666	-1.2317
40810129	chr20:40810129:G:A	2.19767e-06	-2.06257e-10	-1.25639	2.89081e-05	-2.06257e-10	-1.25114	5.20879e-05	-2.06257e-10	-1.25582
40810168	chr20:40810168:T:C	1.1317e-06	-1.4564	-0.463676	1.42582e-05	-1.56435	-0.393575	2.60294e-05	-1.51391	-0.435615
40810206	chr20:40810206:C:CA	2.44826e-06	-2.06257e-10	-1.14841	3.14151e-05	-2.06257e-10	-1.16797	5.72054e-05	-2.06257e-10	-1.1621
40810253	chr20:40810253:C:T	2.28766e-06	-2.06257e-10	-1.21626	2.96363e-05	-2.06257e-10	-1.22626	5.37068e-05	-2.06257e-10	-1.22521
40810299	chr20:40810299:G:A	1.78185e-06	-1.15474	-0.311402	2.68025e-05	-1.10228	-0.224487	4.84427e-05	-1.06314	-0.265224
40810518	chr20:40810518:G:A	4.58289e-07	-1.56654	-1.2575	6.22715e-06	-1.53504	-1.2513	1.09699e-05	-1.56201	-1.25158
40810585	chr20:40810585:G:C	2.30778e-06	-2.06257e-10	-1.20751	3.05539e-05	-2.06257e-10	-1.19577	5.55482e-05	-2.06257e-10	-1.1915
40810626	chr20:40810626:C:T	7.98131e-07	-1.59118	-0.678094	1.0885e-05	-1.57748	-0.650392	1.92878e-05	-1.58981	-0.659472
40810742	chr20:40810742:T:G	2.21667e-06	-2.06257e-10	-1.24779	2.95713e-05	-2.06257e-10	-1.22846	5.28171e-05	-2.06257e-10	-1.24191
40810843	chr20:40810843:G:T	1.17969e-06	-1.12338	-0.755167	2.50469e-05	-0.636662	-0.75785	3.7036e-05	-0.845213	-0.751644
40810926	chr20:40810926:A:G	3.54198e-05	-2.06257e-10	1.52348	0.000438935	-2.06257e-10	1.46909	0.000827101	-2.06257e-10	1.50918
40811334	chr20:40811334:C:T	2.41808e-06	-2.06257e-10	-1.16082	3.11722e-05	-2.06257e-10	-1.17573	5.65489e-05	-2.06257e-10	-1.17364
40811397	chr20:40811397:T:C	6.49922e-07	-1.50879	-0.965902	9.49829e-06	-1.41903	-0.945117	1.56631e-05	-1.48379	-0.973653
40811656	chr20:40811656:C:T	2.21357e-06	-2.06257e-10	-1.24918	2.86996e-05	-2.06257e-10	-1.25838	5.18865e-05	-2.06257e-10	-1.25969
40811890	chr20:40811890:T:C	2.55066e-06	-2.06257e-10	-1.10744	3.34664e-05	-2.06257e-10	-1.10472	6.03482e-05	-2.06257e-10	-1.10862
40811954	chr20:40811954:T:A	3.43974e-06	-2.06257e-10	-0.808396	4.62181e-05	-2.06257e-10	-0.781888	8.21643e-05	-2.06257e-10	-0.800027
40812084	chr20:40812084:G:A	2.29793e-06	-2.06257e-10	-1.21179	3.08981e-05	-2.06257e-10	-1.18457	5.53243e-05	-2.06257e-10	-1.19554
40812239	chr20:40812239:T:C	5.44816e-07	-1.51244	-1.13866	6.81596e-06	-1.5551	-1.14089	1.21617e-05	-1.55335	-1.15711
40812953	chr20:40812953:A:G	1.33018e-05	-2.06257e-10	0.544108	0.000190284	-2.06257e-10	0.633256	0.00034269	-2.06257e-10	0.628078
40813027	chr20:40813027:G:C	2.20412e-06	-2.06257e-10	-1.25347	2.91073e-05	-2.06257e-10	-1.24427	5.2647e-05	-2.06257e-10	-1.24514
40813182	chr20:40813182:G:A	1.16626e-05	-1.22009	1.63269	0.000147236	-1.26714	1.64392	0.000271688	-1.2675	1.66341
40813293	chr20:40813293:G:A	2.15731e-06	-2.06257e-10	-1.27493	2.82477e-05	-2.06257e-10	-1.27425	5.11076e-05	-2.06257e-10	-1.27482
40813349	chr20:40813349:T:C	1.28411e-05	-2.06257e-10	0.50886	0.00015839	-2.06257e-10	0.449799	0.000299635	-2.06257e-10	0.493817
40813367	chr20:40813367:C:T	1.65734e-06	-1.53858	-5.51629e-10	2.09431e-05	-1.57345	-5.51629e-10	3.83478e-05	-1.56205	-5.51629e-10
40813570	chr20:40813570:A:G	2.09888e-06	-1.39905	0.0966624	2.697e-05	-1.43315	0.112612	4.9573e-05	-1.42418	0.118878
40813739	chr20:40813739:T:A	1.58158e-06	-0.656127	-0.929242	2.07847e-05	-0.64421	-0.936833	3.71064e-05	-0.661113	-0.933845
40814361	chr20:40814361:G:A	4.0451e-06	-2.06257e-10	-0.646285	5.74909e-05	-2.06257e-10	-0.563634	0.000101993	-2.06257e-10	-0.583848
40814390	chr20:40814390:G:T	1.69393e-06	-1.51674	-5.51629e-10	2.10015e-05	-1.57067	-5.51629e-10	3.89846e-05	-1.54558	-5.51629e-10
40814409	chr20:40814409:C:T	6.16929e-06	-0.224208	-5.51629e-10	8.52364e-05	-0.169831	-5.51629e-10	0.00013865	-0.276796	-5.51629e-10
40814557	chr20:40814557:C:A	2.42203e-06	-1.15918	-5.51629e-10	3.11081e-05	-1.17779	-5.51629e-10	5.63867e-05	-1.17652	-5.51629e-10
40814721	chr20:40814721:A:G	3.77041e-06	-1.4268	0.710189	4.86915e-05	-1.46171	0.731954	8.89985e-05	-1.45203	0.7319
40814879	chr20:40814879:G:A	1.03357e-06	-1.20109	-0.809689	1.34867e-05	-1.21433	-0.799225	2.43284e-05	-1.21561	-0.801494
40814972	chr20:40814972:C:T	1.5719e-06	-1.59151	-5.51629e-10	2.09041e-05	-1.57531	-5.51629e-10	3.73498e-05	-1.58842	-5.51629e-10
40815215	chr20:40815215:A:G	1.73485e-06	-1.49287	-5.51629e-10	2.48588e-05	-1.40205	-5.51629e-10	4.32322e-05	-1.44216	-5.51629e-10
40815316	chr20:40815316:A:G	2.71549e-06	-2.06257e-10	-1.04482	3.70189e-05	-2.06257e-10	-1.00383	6.59309e-05	-2.06257e-10	-1.02014
40815564	chr20:40815564:G:T	3.85399e-06	-1.03676	0.342081	4.209e-05	-1.21637	0.340923	7.7479e-05	-1.16763	0.308889
40815728	chr20:40815728:G:A	2.1359e-05	-2.06257e-10	1.01768	0.000298104	-2.06257e-10	1.08218	0.000548057	-2.06257e-10	1.09763
40816601	chr20:40816601:G:A	2.65713e-05	-2.06257e-10	1.23604	0.000371275	-2.06257e-10	1.30168	0.000684228	-2.06257e-10	1.31954
40816929	chr20:40816929:A:G	3.19652e-06	-2.06257e-10	-0.88173	4.07288e-05	-2.06257e-10	-0.908324	7.49388e-05	-2.06257e-10	-0.892076
40816979	chr20:40816979:C:T	3.0474e-06	-2.06257e-10	-0.929503	4.05853e-05	-2.06257e-10	-0.911855	7.31008e-05	-2.06257e-10	-0.916908
40817655	chr20:40817655:C:T	5.64953e-07	-1.54555	-1.06925	7.00997e-06	-1.57133	-1.09659	1.28234e-05	-1.5625	-1.09497
40818277	chr20:40818277:G:A	8.0792e-07	-0.984469	-1.27261	1.05307e-05	-0.993937	-1.26703	1.90235e-05	-0.993304	-1.26977
40818371	chr20:40818371:T:G	2.47731e-06	-2.06257e-10	-1.13662	3.23659e-05	-2.06257e-10	-1.13815	5.79829e-05	-2.06257e-10	-1.1486
40818917	chr20:40818917:G:A	5.38169e-07	-1.38837	-1.27501	7.75853e-06	-1.29147	-1.275	1.34647e-05	-1.33486	-1.27382
40819209	chr20:40819209:A:G	5.71084e-06	-1.39877	1.09735	7.28596e-05	-1.43272	1.10599	0.00013434	-1.41849	1.11012
40819361	chr20:40819361:C:A	2.17707e-06	-2.06257e-10	-1.26581	2.83723e-05	-2.06257e-10	-1.26985	5.14381e-05	-2.06257e-10	-1.26837
40819504	chr20:40819504:C:T	2.26594e-05	-2.06257e-10	1.07678	0.000334007	-2.06257e-10	1.1959	0.000606592	-2.06257e-10	1.19911
40819768	chr20:40819768:C:T	1.00083e-06	-1.26563	-0.77733	1.30675e-05	-1.27474	-0.770395	2.40639e-05	-1.27462	-0.753416
40820151	chr20:40820151:C:A	2.28891e-05	-2.06257e-10	1.08687	0.000324183	-2.06257e-10	1.16605	0.000595955	-2.06257e-10	1.18142
40820259	chr20:40820259:A:G	4.65029e-06	-1.59171	1.08484	6.06933e-05	-1.5893	1.07988	0.000109942	-1.59099	1.0822
40820697	chr20:40820697:A:G	3.76553e-06	-1.41313	0.695226	4.82893e-05	-1.44617	0.708115	8.89515e-05	-1.43262	0.711962
40820814	chr20:40820814:G:C	8.57408e-06	-2.06257e-10	0.104952	0.000113263	-2.06257e-10	0.114448	0.000204226	-2.06257e-10	0.110477
40820898	chr20:40820898:A:G	3.67679e-06	-2.06257e-10	-0.741751	5.02053e-05	-2.06257e-10	-0.699139	9.03164e-05	-2.06257e-10	-0.705429
40820954	chr20:40820954:G:A	4.04484e-06	-2.06257e-10	-0.646349	5.74279e-05	-2.06257e-10	-0.564731	0.000101948	-2.06257e-10	-0.584281
40821051	chr20:40821051:A:G	5.54452e-07	-1.35987	-1.2737	8.02199e-06	-1.25925	-1.27383	1.39256e-05	-1.30384	-1.27118
40821210	chr20:40821210:C:G	7.69416e-07	-1.03305	-1.27286	1.00597e-05	-1.03875	-1.26797	1.82024e-05	-1.03679	-1.27041
40821227	chr20:40821227:AG:A	2.16399e-06	-2.06257e-10	-1.27184	2.82556e-05	-2.06257e-10	-1.27397	5.11869e-05	-2.06257e-10	-1.27326
40821386	chr20:40821386:C:A	1.56489e-05	-2.06257e-10	0.706609	0.000226671	-2.06257e-10	0.808238	0.000409936	-2.06257e-10	0.807253
40822267	chr20:40822267:C:T	1.06364e-05	-2.06257e-10	0.320492	0.000148506	-2.06257e-10	0.385366	0.000268213	-2.06257e-10	0.383033
40822335	chr20:40822335:G:C	9.17478e-06	-2.06257e-10	0.172667	0.000120025	-2.06257e-10	0.172436	0.000209838	-2.06257e-10	0.137589
40822348	chr20:40822348:C:A	2.17694e-06	-1.52059	0.254722	2.77019e-05	-1.54242	0.248657	5.09004e-05	-1.53309	0.254212
40822369	chr20:40822369:G:C	6.01044e-06	-2.06257e-10	-0.250294	8.14058e-05	-2.06257e-10	-0.215814	0.000149062	-2.06257e-10	-0.204389
40823555	chr20:40823555:T:C	1.21127e-05	-0.382346	0.832812	0.00017833	-0.302285	0.870663	0.000314371	-0.332417	0.874242
40823698	chr20:40823698:A:G	3.86485e-06	-1.41965	0.727784	4.96818e-05	-1.45344	0.743821	9.1501e-05	-1.43926	0.746859
40823767	chr20:40823767:A:G	2.53624e-05	-2.06257e-10	1.18947	0.000354667	-2.06257e-10	1.25592	0.00065319	-2.06257e-10	1.27312
40823924	chr20:40823924:C:G	3.04845e-06	-2.06257e-10	-0.929159	4.21694e-05	-2.06257e-10	-0.873566	7.46567e-05	-2.06257e-10	-0.895847
40824155	chr20:40824155:A:G	5.23829e-07	-1.42212	-1.26826	7.4756e-06	-1.33507	-1.26854	1.30811e-05	-1.37421	-1.26338
40824507	chr20:40824507:G:T	5.21741e-06	-2.06257e-10	-0.391791	7.14445e-05	-2.06257e-10	-0.346339	0.000130447	-2.06257e-10	-0.33778
40824677	chr20:40824677:C:A	1.61264e-06	-1.00819	-0.557725	2.3396e-05	-0.967465	-0.49523	4.13173e-05	-0.985762	-0.501704
40824876	chr20:40824876:G:A	2.22436e-06	-2.06257e-10	-1.24432	2.92834e-05	-2.06257e-10	-1.23824	5.2986e-05	-2.06257e-10	-1.23872
40824893	chr20:40824893:C:T	1.12045e-06	-1.54212	-0.387944	1.49323e-05	-1.52152	-0.390214	2.72081e-05	-1.53224	-0.372995
40825039	chr20:40825039:A:AG	5.55732e-07	-1.52751	-1.10375	6.94132e-06	-1.55647	-1.1213	1.27074e-05	-1.54546	-1.1211
40825207	chr20:40825207:T:C	2.96783e-06	-0.95596	-5.51629e-10	3.74987e-05	-0.990955	-5.51629e-10	6.48382e-05	-1.03685	-5.51629e-10
40825244	chr20:40825244:C:T	4.59576e-06	-2.06257e-10	-0.518659	5.78653e-05	-2.06257e-10	-0.557142	0.000107728	-2.06257e-10	-0.529134
40825963	chr20:40825963:G:A	2.16086e-06	-2.06257e-10	-1.27329	2.8339e-05	-2.06257e-10	-1.27102	5.1248e-05	-2.06257e-10	-1.27207
40827459	chr20:40827459:A:G	5.58528e-07	-1.55466	-1.07158	6.93319e-06	-1.55688	-1.12206	1.28621e-05	-1.54821	-1.10625
40827780	chr20:40827780:A:G	2.9808e-06	-2.06257e-10	-0.9516	4.01874e-05	-2.06257e-10	-0.921706	7.33852e-05	-2.06257e-10	-0.913025
40827797	chr20:40827797:C:T	2.16078e-06	-2.06257e-10	-1.27332	2.83399e-05	-2.06257e-10	-1.27099	5.13149e-05	-2.06257e-10	-1.27077
40827811	chr20:40827811:A:G	2.18873e-06	-2.06257e-10	-1.26047	2.85881e-05	-2.06257e-10	-1.26227	5.16069e-05	-2.06257e-10	-1.26509
40828006	chr20:40828006:C:T	3.09497e-06	-0.914012	-5.51629e-10	3.96216e-05	-0.935886	-5.51629e-10	7.32206e-05	-0.915271	-5.51629e-10
40828067	chr20:40828067:T:C	2.65063e-06	-2.06257e-10	-1.06899	3.46274e-05	-2.06257e-10	-1.07062	6.26144e-05	-2.06257e-10	-1.07175
40828103	chr20:40828103:A:T	2.04749e-06	-1.32718	-5.51629e-10	2.85252e-05	-1.26447	-5.51629e-10	5.14914e-05	-1.26733	-5.51629e-10
40828107	chr20:40828107:A:G	2.12978e-06	-1.28777	-5.51629e-10	2.5953e-05	-1.35897	-5.51629e-10	4.68787e-05	-1.36118	-5.51629e-10
40828459	chr20:40828459:C:A	2.15869e-06	-2.06257e-10	-1.27429	2.82271e-05	-2.06257e-10	-1.27498	5.10988e-05	-2.06257e-10	-1.27499
40828547	chr20:40828547:G:A	6.77418e-07	-1.47477	-0.958488	9.58617e-06	-1.40129	-0.953651	1.70822e-05	-1.41222	-0.958491
40828757	chr20:40828757:G:A	1.60006e-05	-2.06257e-10	0.728837	0.000204425	-2.06257e-10	0.70494	0.000383725	-2.06257e-10	0.741177
40829087	chr20:40829087:G:A	1.04356e-05	-2.06257e-10	0.301432	0.000116311	-2.06257e-10	0.141006	0.000211012	-2.06257e-10	0.143165
40829475	chr20:40829475:A:G	3.027e-05	2.39051	-1.02414	0.000449493	2.55588	-1.06302	0.000862011	2.59663	-1.04611
40829597	chr20:40829597:G:A	1.79754e-06	-1.45737	-5.51629e-10	2.27107e-05	-1.49243	-5.51629e-10	4.07593e-05	-1.50106	-5.51629e-10
40829764	chr20:40829764:C:T	4.0072e-06	-2.06257e-10	-0.655699	5.17387e-05	-2.06257e-10	-0.669054	9.35734e-05	-2.06257e-10	-0.670002
40829765	chr20:40829765:G:A	1.72197e-06	-1.56213	0.0618131	1.86524e-05	-1.57578	-0.113508	3.42786e-05	-1.56943	-0.104791
40830070	chr20:40830070:TCAGA:T	5.6183e-06	-2.06257e-10	-0.317763	7.42895e-05	-2.06257e-10	-0.307291	0.000133776	-2.06257e-10	-0.312581
40830227	chr20:40830227:T:C	2.75483e-06	-1.37409	0.343656	3.97627e-05	-1.2574	0.325073	7.11034e-05	-1.30495	0.360335
40830430	chr20:40830430:A:T	5.04538e-06	-2.06257e-10	-0.425318	6.40154e-05	-2.06257e-10	-0.456137	0.000117522	-2.06257e-10	-0.442126
40830890	chr20:40830890:C:A	1.31037e-06	-1.06468	-0.7088	1.76452e-05	-0.968605	-0.776191	3.27517e-05	-0.944451	-0.775343
40831101	chr20:40831101:A:G	2.59418e-06	-1.12785	0.037323	3.74492e-05	-1.00315	0.0108772	6.60003e-05	-1.0598	0.0407102
40831320	chr20:40831320:G:A	4.77775e-06	-2.06257e-10	-0.479823	6.06268e-05	-2.06257e-10	-0.510523	0.000111227	-2.06257e-10	-0.497176
40831498	chr20:40831498:G:A	1.08456e-06	-1.43115	-0.531469	1.36882e-05	-1.4732	-0.525527	2.56851e-05	-1.44728	-0.51556
40831739	chr20:40831739:C:T	2.50524e-06	-1.28156	0.156157	3.6376e-05	-1.14429	0.122935	6.43248e-05	-1.19897	0.15417
40832107	chr20:40832107:G:T	8.95116e-06	-2.06257e-10	0.147992	9.72719e-05	-2.06257e-10	-0.0377499	0.000178431	-2.06257e-10	-0.0245435
40833247	chr20:40833247:G:A	1.11511e-06	-1.38515	-0.549689	1.41028e-05	-1.42542	-0.54346	2.65564e-05	-1.39542	-0.534053
40833374	chr20:40833374:G:A	2.30656e-05	1.59727	-0.502724	0.000415321	1.9856	-0.571804	0.000738313	1.94329	-0.547672
40833436	chr20:40833436:G:C	1.61639e-06	-1.56359	-5.51629e-10	2.19997e-05	-1.52423	-5.51629e-10	3.89261e-05	-1.54708	-5.51629e-10
40833833	chr20:40833833:G:A	1.06755e-06	-1.39224	-0.586185	1.35192e-05	-1.43137	-0.579773	2.544e-05	-1.402	-0.570427
40834294	chr20:40834294:C:G	1.0743e-06	-1.34229	-0.629831	1.65982e-05	-1.21217	-0.5938	2.82517e-05	-1.26715	-0.60044
40835114	chr20:40835114:T:C	1.03098e-06	-1.20895	-0.804332	1.73171e-05	-1.00182	-0.761743	2.83486e-05	-1.07733	-0.78684
40835797	chr20:40835797:T:C	1.58621e-06	-1.58245	-5.51629e-10	2.09607e-05	-1.57261	-5.51629e-10	3.75681e-05	-1.58259	-5.51629e-10
40835799	chr20:40835799:A:G	2.75053e-06	-2.06257e-10	-1.032	3.72531e-05	-2.06257e-10	-0.997524	6.7101e-05	-2.06257e-10	-1.00255
40835877	chr20:40835877:G:A	3.03027e-06	-2.06257e-10	-0.935138	4.17876e-05	-2.06257e-10	-0.88266	7.38572e-05	-2.06257e-10	-0.906614
40835982	chr20:40835982:G:A	2.38252e-06	-1.17563	-5.51629e-10	3.40306e-05	-1.088	-5.51629e-10	5.99584e-05	-1.1151	-5.51629e-10
40836324	chr20:40836324:C:T	5.36277e-07	-1.5917	-1.0752	7.23226e-06	-1.58927	-1.04744	1.30661e-05	-1.5906	-1.04813
40836505	chr20:40836505:T:C	4.56418e-06	-2.06257e-10	-0.525552	6.30958e-05	-2.06257e-10	-0.470605	0.00011157	-2.06257e-10	-0.494092
40836898	chr20:40836898:C:T	4.94038e-07	-1.47715	-1.27178	6.25567e-06	-1.51406	-1.26771	1.15661e-05	-1.49193	-1.26874
40836954	chr20:40836954:G:A	5.27478e-06	-2.06257e-10	-0.380854	5.87313e-05	-2.06257e-10	-0.542287	0.000107415	-2.06257e-10	-0.532048
40837120	chr20:40837120:T:C	4.1874e-06	-2.06257e-10	-0.611712	4.76032e-05	-2.06257e-10	-0.752361	8.71584e-05	-2.06257e-10	-0.741021
40837133	chr20:40837133:G:A	2.443e-05	1.34641	-0.194393	0.000457446	1.72284	-0.212441	0.000795574	1.68164	-0.211324
40837257	chr20:40837257:T:A	9.90474e-07	-1.25289	-0.800473	1.52729e-05	-1.10065	-0.788529	2.5988e-05	-1.15984	-0.791277
40838081	chr20:40838081:A:G	5.39864e-07	-1.57642	-1.08381	7.02992e-06	-1.5808	-1.08429	1.25278e-05	-1.57623	-1.10456
40838540	chr20:40838540:C:T	1.13544e-06	-0.678837	-1.23794	1.91843e-05	-0.424796	-1.23637	3.14935e-05	-0.519427	-1.23954
40838562	chr20:40838562:G:A	4.64744e-05	2.69128	-0.896171	0.000771457	2.96767	-0.934652	0.0014041	2.95842	-0.920011
40839341	chr20:40839341:A:G	9.46786e-07	-0.88413	-1.21434	1.55212e-05	-0.679061	-1.19399	2.57437e-05	-0.757426	-1.20313
40839558	chr20:40839558:C:T	2.57406e-06	-2.06257e-10	-1.09831	3.28184e-05	-2.06257e-10	-1.12427	5.99946e-05	-2.06257e-10	-1.11449
40840685	chr20:40840685:G:A	4.604e-06	0.18143	-0.698296	0.000106649	0.837023	-0.782739	0.000185626	0.760561	-0.745577
40841099	chr20:40841099:A:G	4.82921e-07	-1.59056	-1.18113	6.2864e-06	-1.57908	-1.19779	1.13573e-05	-1.58094	-1.19795
40841279	chr20:40841279:G:T	8.24353e-07	-1.40588	-0.831067	1.20035e-05	-1.2415	-0.888569	2.17102e-05	-1.28138	-0.849583
40841467	chr20:40841467:C:T	1.24249e-06	-0.578474	-1.2482	1.90038e-05	-0.421572	-1.24905	3.21738e-05	-0.495032	-1.24256
40841474	chr20:40841474:T:A	2.57229e-06	-2.06257e-10	-1.099	3.46981e-05	-2.06257e-10	-1.06857	6.25958e-05	-2.06257e-10	-1.07205
40841760	chr20:40841760:A:G	1.73698e-06	-1.49164	-5.51629e-10	2.18918e-05	-1.52915	-5.51629e-10	3.92916e-05	-1.53774	-5.51629e-10
40841772	chr20:40841772:A:G	4.44393e-07	-1.58081	-1.27403	5.78763e-06	-1.58449	-1.27505	1.05366e-05	-1.57911	-1.27479
40841774	chr20:40841774:A:G	2.59155e-06	-2.06257e-10	-1.09153	3.4972e-05	-2.06257e-10	-1.06071	6.30821e-05	-2.06257e-10	-1.06431
40841815	chr20:40841815:T:A	5.57462e-07	-1.55005	-1.0781	7.46914e-06	-1.50727	-1.09721	1.34726e-05	-1.51373	-1.09436
40842249	chr20:40842249:A:G	5.58967e-07	-1.54513	-1.08033	7.5098e-06	-1.49986	-1.09919	1.35396e-05	-1.50676	-1.09637
40842340	chr20:40842340:G:A	5.67313e-07	-1.58203	-1.0286	7.38597e-06	-1.56002	-1.05566	1.33201e-05	-1.56317	-1.05631
40842687	chr20:40842687:G:A	2.10173e-06	-0.279719	-1.02131	3.44492e-05	-0.035987	-1.03979	6.1391e-05	-0.0656125	-1.02587
40842787	chr20:40842787:T:C	1.80928e-06	-0.403206	-1.04766	3.80178e-05	0.114207	-1.09141	6.53701e-05	0.0405642	-1.06925
40843084	chr20:40843084:G:A	6.06082e-06	0.221583	-0.46353	0.000139615	0.914464	-0.590837	0.000260182	0.915722	-0.563088
40843491	chr20:40843491:A:G	5.2433e-07	-1.58221	-1.10722	6.90032e-06	-1.55694	-1.12675	1.24732e-05	-1.56122	-1.12395
40843806	chr20:40843806:C:T	1.70261e-06	-1.51163	-5.51629e-10	2.17432e-05	-1.53596	-5.51629e-10	3.90042e-05	-1.54508	-5.51629e-10
40844421	chr20:40844421:T:G	5.41535e-07	-1.56848	-1.08866	7.18333e-06	-1.53368	-1.10982	1.29649e-05	-1.53945	-1.10705
40844452	chr20:40844452:C:T	4.20252e-06	-2.06257e-10	-0.608108	5.92385e-05	-2.06257e-10	-0.533688	0.000106943	-2.06257e-10	-0.536449
40844640	chr20:40844640:G:A	6.05239e-06	0.222058	-0.465397	0.00013986	0.918353	-0.592974	0.000260656	0.919475	-0.56502
40845086	chr20:40845086:G:A	1.6855e-06	-1.52173	-5.51629e-10	2.15443e-05	-1.54515	-5.51629e-10	3.93198e-05	-1.53702	-5.51629e-10
40845090	chr20:40845090:G:T	9.07862e-07	-1.54686	-0.593596	1.03426e-05	-1.58781	-0.691178	1.96389e-05	-1.58418	-0.647052
40845596	chr20:40845596:G:A	2.22817e-06	-2.06257e-10	-1.24261	2.91511e-05	-2.06257e-10	-1.24277	5.29024e-05	-2.06257e-10	-1.2403
40845836	chr20:40845836:T:G	4.49648e-07	-1.56804	-1.27505	5.85685e-06	-1.57321	-1.27444	1.07026e-05	-1.56523	-1.27303
40846081	chr20:40846081:T:C	3.60125e-06	-2.06257e-10	-0.762511	4.77357e-05	-2.06257e-10	-0.74958	8.61751e-05	-2.06257e-10	-0.752367
40846089	chr20:40846089:C:A	3.48886e-06	-0.794218	-5.51629e-10	4.80082e-05	-0.743888	-5.51629e-10	9.58334e-05	-0.646136	-5.51629e-10
40846197	chr20:40846197:G:C	8.11046e-07	-1.42156	-0.831667	1.17366e-05	-1.26382	-0.888729	2.12538e-05	-1.30206	-0.850152
40846732	chr20:40846732:A:G	3.67135e-06	-2.06257e-10	-0.743233	4.33976e-05	-2.06257e-10	-0.844857	7.92657e-05	-2.06257e-10	-0.835943
40847044	chr20:40847044:G:A	3.52212e-06	-2.06257e-10	-0.784729	4.6322e-05	-2.06257e-10	-0.779643	8.21989e-05	-2.06257e-10	-0.799607
40847461	chr20:40847461:C:T	2.275e-06	-2.06257e-10	-1.22181	2.97633e-05	-2.06257e-10	-1.22199	5.40399e-05	-2.06257e-10	-1.21903
40847838	chr20:40847838:G:A	6.61225e-07	-1.46153	-0.995928	9.12029e-06	-1.38726	-1.0175	1.63621e-05	-1.39895	-1.01483
40847923	chr20:40847923:G:A	1.65765e-05	0.764196	-5.51629e-10	0.000350781	1.2449	-5.51629e-10	0.000618169	1.21801	-5.51629e-10
40847942	chr20:40847942:C:T	6.59166e-07	-1.51003	-0.950546	8.84819e-06	-1.45375	-0.981293	1.58719e-05	-1.46166	-0.982533
40848809	chr20:40848809:T:C	3.92492e-06	-2.06257e-10	-0.676445	5.58279e-05	-2.06257e-10	-0.592987	9.86529e-05	-2.06257e-10	-0.61714
40848843	chr20:40848843:A:C	9.58179e-06	-2.06257e-10	0.216072	0.000127286	-2.06257e-10	0.231174	0.000232212	-2.06257e-10	0.238904
40849151	chr20:40849151:A:C	4.82328e-07	-1.50524	-1.26768	6.2188e-06	-1.516	-1.27168	1.14138e-05	-1.50034	-1.27358
40849324	chr20:40849324:T:C	2.22556e-06	-2.06257e-10	-1.24379	2.88345e-05	-2.06257e-10	-1.25369	5.23259e-05	-2.06257e-10	-1.25126
40849381	chr20:40849381:G:A	1.88096e-06	-1.41201	-5.51629e-10	2.53761e-05	-1.38145	-5.51629e-10	4.59008e-05	-1.38227	-5.51629e-10
40849893	chr20:40849893:G:A	2.79505e-06	-0.0252895	-0.990654	9.47415e-05	0.913266	-0.977375	0.000147129	0.774948	-0.992385
40850319	chr20:40850319:G:A	7.75614e-06	0.584897	-0.580204	0.000212306	1.44949	-0.706721	0.000403277	1.47009	-0.679212
40850645	chr20:40850645:T:C	5.09404e-07	-1.56155	-1.15676	6.81662e-06	-1.52251	-1.17338	1.22947e-05	-1.52849	-1.17109
40850822	chr20:40850822:C:A	2.275e-06	-2.06257e-10	-1.22181	2.97633e-05	-2.06257e-10	-1.22199	5.40399e-05	-2.06257e-10	-1.21903
40851090	chr20:40851090:C:T	5.26626e-07	-1.55705	-1.128	7.06261e-06	-1.51586	-1.14459	1.27339e-05	-1.52219	-1.14229
40851203	chr20:40851203:C:T	5.15922e-07	-1.59167	-1.11393	6.65606e-06	-1.58372	-1.13601	1.20259e-05	-1.58529	-1.1364
40851266	chr20:40851266:G:A	2.22459e-06	-2.06257e-10	-1.24422	2.94989e-05	-2.06257e-10	-1.23091	5.31708e-05	-2.06257e-10	-1.23524
40852300	chr20:40852300:G:C	2.275e-06	-2.06257e-10	-1.22181	2.97633e-05	-2.06257e-10	-1.22199	5.40399e-05	-2.06257e-10	-1.21903
40852559	chr20:40852559:G:A	2.54676e-06	-2.06257e-10	-1.10897	3.43385e-05	-2.06257e-10	-1.07899	6.19617e-05	-2.06257e-10	-1.08223
40852575	chr20:40852575:C:G	2.275e-06	-2.06257e-10	-1.22181	2.97633e-05	-2.06257e-10	-1.22199	5.40399e-05	-2.06257e-10	-1.21903
40852589	chr20:40852589:A:G	2.51763e-06	-1.11798	-0.00249202	3.65986e-05	-0.988855	-0.0263935	6.51166e-05	-1.04065	0.00807752
40852728	chr20:40852728:T:G	4.86841e-06	-2.06257e-10	-0.461024	5.62202e-05	-2.06257e-10	-0.585985	0.000102807	-2.06257e-10	-0.575893
40853676	chr20:40853676:A:C	1.7171e-05	1.62369	-0.824259	0.000289378	1.94909	-0.896618	0.000513395	1.9131	-0.880797
40853732	chr20:40853732:G:A	4.376e-06	-2.06257e-10	-0.567656	5.55417e-05	-2.06257e-10	-0.598127	0.000101815	-2.06257e-10	-0.585593
40853845	chr20:40853845:T:C	3.29792e-06	-0.850501	-5.51629e-10	3.54148e-05	-1.04813	-5.51629e-10	6.03398e-05	-1.10876	-5.51629e-10
40854851	chr20:40854851:G:A	2.30909e-06	-2.06257e-10	-1.20694	3.02045e-05	-2.06257e-10	-1.20727	5.48596e-05	-2.06257e-10	-1.20397
40854858	chr20:40854858:A:G	2.43385e-06	-2.06257e-10	-1.15432	3.29092e-05	-2.06257e-10	-1.12151	5.87801e-05	-2.06257e-10	-1.13494
40855031	chr20:40855031:T:C	2.30638e-06	-2.06257e-10	-1.20811	3.00745e-05	-2.06257e-10	-1.21158	5.45737e-05	-2.06257e-10	-1.2092
40855194	chr20:40855194:C:CA	4.65399e-06	-2.06257e-10	-0.506066	5.47441e-05	-2.06257e-10	-0.61259	0.000104528	-2.06257e-10	-0.559291
40855262	chr20:40855262:A:C	1.81481e-06	-1.44781	-5.51629e-10	2.46338e-05	-1.41114	-5.51629e-10	4.38891e-05	-1.42708	-5.51629e-10
40856564	chr20:40856564:C:G	2.1847e-06	-2.06257e-10	-1.26231	2.84802e-05	-2.06257e-10	-1.26605	5.14994e-05	-2.06257e-10	-1.26718
40857119	chr20:40857119:G:A	2.18487e-06	-2.06257e-10	-1.26224	2.8482e-05	-2.06257e-10	-1.26599	5.15024e-05	-2.06257e-10	-1.26712
40857176	chr20:40857176:G:T	2.1847e-06	-2.06257e-10	-1.26231	2.84802e-05	-2.06257e-10	-1.26605	5.14994e-05	-2.06257e-10	-1.26718
40857177	chr20:40857177:A:C	2.1847e-06	-2.06257e-10	-1.26231	2.84802e-05	-2.06257e-10	-1.26605	5.14994e-05	-2.06257e-10	-1.26718
40857673	chr20:40857673:C:T	1.50465e-06	-1.36949	-0.265745	2.10518e-05	-1.18465	-0.38362	3.88225e-05	-1.22438	-0.325364
40858578	chr20:40858578:G:A	7.78896e-05	2.23653	0.074973	0.0013388	2.67279	-0.0885148	0.00236562	2.62771	-0.0676582
40859014	chr20:40859014:A:G	4.41031e-07	-1.58951	-1.27292	5.78129e-06	-1.58629	-1.27434	1.04215e-05	-1.58993	-1.27494
40859295	chr20:40859295:T:C	2.15841e-06	-2.06257e-10	-1.27442	2.82346e-05	-2.06257e-10	-1.27471	5.1124e-05	-2.06257e-10	-1.27449
40859306	chr20:40859306:C:T	8.20134e-06	-2.06257e-10	0.0605062	0.000111532	-2.06257e-10	0.0990559	0.000194901	-2.06257e-10	0.0637454
40859365	chr20:40859365:T:C	2.15874e-06	-2.06257e-10	-1.27427	2.8258e-05	-2.06257e-10	-1.27389	5.11392e-05	-2.06257e-10	-1.2742
40859569	chr20:40859569:A:G	3.84854e-06	-2.06257e-10	-0.696099	4.41594e-05	-2.06257e-10	-0.827453	8.10968e-05	-2.06257e-10	-0.813104
40860005	chr20:40860005:A:G	2.18525e-06	-2.06257e-10	-1.26206	2.85137e-05	-2.06257e-10	-1.26488	5.16631e-05	-2.06257e-10	-1.264
40860012	chr20:40860012:C:T	2.80761e-06	-2.06257e-10	-1.01146	3.81037e-05	-2.06257e-10	-0.974949	6.87281e-05	-2.06257e-10	-0.97859
40860222	chr20:40860222:T:C	2.1817e-06	-2.06257e-10	-1.26369	2.84728e-05	-2.06257e-10	-1.26631	5.15859e-05	-2.06257e-10	-1.2655
40860782	chr20:40860782:T:A	2.1779e-06	-2.06257e-10	-1.26543	2.84293e-05	-2.06257e-10	-1.26784	5.15035e-05	-2.06257e-10	-1.2671
40860825	chr20:40860825:C:T	2.29767e-06	-2.06257e-10	-1.21189	2.96266e-05	-2.06257e-10	-1.22659	5.38342e-05	-2.06257e-10	-1.22284
40860837	chr20:40860837:C:T	1.6073e-06	-1.56923	-5.51629e-10	2.14324e-05	-1.55035	-5.51629e-10	3.87672e-05	-1.55117	-5.51629e-10
40861233	chr20:40861233:C:T	7.03225e-05	2.3716	-0.162298	0.00123288	2.82745	-0.325599	0.00218254	2.78593	-0.306428
40861495	chr20:40861495:C:A	6.77442e-05	2.40069	-0.228746	0.00119504	2.85764	-0.386959	0.00211412	2.81622	-0.368571
40861511	chr20:40861511:C:T	2.15869e-06	-2.06257e-10	-1.27429	2.82291e-05	-2.06257e-10	-1.27491	5.11123e-05	-2.06257e-10	-1.27472
40861613	chr20:40861613:AC:A	2.16005e-06	-2.06257e-10	-1.27366	2.82309e-05	-2.06257e-10	-1.27484	5.11277e-05	-2.06257e-10	-1.27442
40861620	chr20:40861620:C:A	6.9759e-07	-1.31377	-1.09014	8.62344e-06	-1.3423	-1.11848	1.59237e-05	-1.34096	-1.09998
40861648	chr20:40861648:C:T	2.31682e-06	-2.06257e-10	-1.20359	3.03016e-05	-2.06257e-10	-1.20406	5.48738e-05	-2.06257e-10	-1.20371
40861740	chr20:40861740:G:C	1.93472e-05	-2.06257e-10	0.918757	0.000248403	-2.06257e-10	0.899793	0.000466871	-2.06257e-10	0.937304
40861751	chr20:40861751:C:T	5.04382e-06	-2.06257e-10	-0.425628	7.22668e-05	-2.06257e-10	-0.334895	0.000126994	-2.06257e-10	-0.364607
40861852	chr20:40861852:G:A	2.18435e-06	-2.06257e-10	-1.26247	2.85053e-05	-2.06257e-10	-1.26517	5.16467e-05	-2.06257e-10	-1.26432
40862237	chr20:40862237:G:A	6.93888e-05	2.47214	-0.276206	0.00123386	2.9321	-0.429462	0.00218193	2.89015	-0.410927
40862356	chr20:40862356:T:C	2.17948e-06	-2.06257e-10	-1.26471	2.84472e-05	-2.06257e-10	-1.26721	5.15374e-05	-2.06257e-10	-1.26644
40862451	chr20:40862451:A:C	2.1881e-06	-2.06257e-10	-1.26076	2.85485e-05	-2.06257e-10	-1.26365	5.17332e-05	-2.06257e-10	-1.26265
40862491	chr20:40862491:G:A	2.18534e-06	-2.06257e-10	-1.26202	2.85165e-05	-2.06257e-10	-1.26478	5.16726e-05	-2.06257e-10	-1.26382
40862492	chr20:40862492:T:C	2.18757e-06	-2.06257e-10	-1.261	2.85427e-05	-2.06257e-10	-1.26386	5.17224e-05	-2.06257e-10	-1.26286
40863305	chr20:40863305:C:T	1.63967e-06	-1.5493	-5.51629e-10	2.10897e-05	-1.56647	-5.51629e-10	3.79924e-05	-1.57136	-5.51629e-10
40863341	chr20:40863341:G:A	4.7689e-07	-1.59131	-1.19295	6.37665e-06	-1.59143	-1.17119	1.1644e-05	-1.59158	-1.16238
40864324	chr20:40864324:A:G	2.17542e-06	-2.06257e-10	-1.26657	2.83911e-05	-2.06257e-10	-1.26919	5.14433e-05	-2.06257e-10	-1.26827
40864908	chr20:40864908:C:T	2.40132e-06	-2.06257e-10	-1.16777	3.11016e-05	-2.06257e-10	-1.178	5.617e-05	-2.06257e-10	-1.18037
40865157	chr20:40865157:G:T	1.6949e-06	-1.51617	-5.51629e-10	2.17995e-05	-1.53337	-5.51629e-10	4.01952e-05	-1.515	-5.51629e-10
40865175	chr20:40865175:G:T	6.03754e-07	-1.40879	-1.13959	7.72517e-06	-1.41488	-1.15589	1.3879e-05	-1.4218	-1.15657
40865208	chr20:40865208:C:T	4.32585e-06	0.603252	-1.18243	8.12574e-05	0.976466	-1.1941	0.000139106	0.928127	-1.20164
40865260	chr20:40865260:C:T	4.36065e-06	0.608566	-1.17974	8.19413e-05	0.982379	-1.19164	0.000140226	0.933775	-1.19927
40865577	chr20:40865577:C:T	1.46992e-06	-0.390332	-1.26825	2.44713e-05	-0.14846	-1.2693	4.3333e-05	-0.169046	-1.27079
40865773	chr20:40865773:A:C	2.39118e-06	-2.06257e-10	-1.17201	3.08631e-05	-2.06257e-10	-1.1857	5.62001e-05	-2.06257e-10	-1.17983
40865939	chr20:40865939:C:A	1.00053e-06	-0.777551	-1.26571	1.53151e-05	-0.620606	-1.26581	2.59213e-05	-0.6875	-1.26618
40866127	chr20:40866127:G:A	1.02173e-06	-1.56613	-0.456156	1.24558e-05	-1.5653	-0.527774	2.29018e-05	-1.57311	-0.504422
40866158	chr20:40866158:CT:C	2.52964e-06	-2.06257e-10	-1.11572	3.28207e-05	-2.06257e-10	-1.1242	5.92171e-05	-2.06257e-10	-1.12754
40866232	chr20:40866232:G:T	5.13222e-07	-1.55114	-1.1597	6.94203e-06	-1.52318	-1.15448	1.23058e-05	-1.54113	-1.15755
40866502	chr20:40866502:C:T	2.17065e-06	-1.26876	-5.51629e-10	3.07271e-05	-1.19011	-5.51629e-10	5.35728e-05	-1.22771	-5.51629e-10
40866612	chr20:40866612:C:A	4.49685e-07	-1.57894	-1.26406	5.97917e-06	-1.55851	-1.26847	1.07027e-05	-1.57059	-1.26766
40866791	chr20:40866791:C:T	2.34747e-06	-2.06257e-10	-1.19045	3.03669e-05	-2.06257e-10	-1.20191	5.49669e-05	-2.06257e-10	-1.20202
40866870	chr20:40866870:C:T	4.48526e-07	-1.5707	-1.27488	5.84699e-06	-1.57672	-1.27261	1.06752e-05	-1.57052	-1.27031
40866948	chr20:40866948:G:A	4.58122e-07	-1.58164	-1.24277	6.05779e-06	-1.56253	-1.25138	1.08631e-05	-1.57368	-1.2497
40867100	chr20:40867100:AGT:A	1.5798e-06	-1.58649	-5.51629e-10	2.10083e-05	-1.57034	-5.51629e-10	3.76544e-05	-1.5803	-5.51629e-10
40867347	chr20:40867347:T:C	3.04662e-06	-0.929759	-5.51629e-10	3.48086e-05	-1.0654	-5.51629e-10	6.3075e-05	-1.06442	-5.51629e-10
40867880	chr20:40867880:G:A	4.47947e-07	-1.57581	-1.27106	5.86524e-06	-1.58106	-1.26515	1.07183e-05	-1.5758	-1.261
40867936	chr20:40867936:A:G	7.96854e-07	-1.51429	-0.756586	1.03753e-05	-1.52012	-0.755711	1.89139e-05	-1.52384	-0.745011
40868107	chr20:40868107:G:A	4.40581e-07	-1.59123	-1.27222	5.78017e-06	-1.58614	-1.27469	1.04213e-05	-1.59057	-1.27432
40868199	chr20:40868199:G:A	1.16094e-06	-0.956844	-0.937718	2.07423e-05	-0.685192	-0.897891	3.35276e-05	-0.779045	-0.917333
40868428	chr20:40868428:T:C	6.44789e-07	-1.29604	-1.18658	7.6552e-06	-1.4	-1.17987	1.40431e-05	-1.38489	-1.18173
40868563	chr20:40868563:C:T	1.47872e-06	-1.01552	-0.6371	2.64392e-05	-0.773438	-0.566974	4.3216e-05	-0.857328	-0.585209
40868670	chr20:40868670:G:A	2.18301e-06	-2.06257e-10	-1.26309	2.87831e-05	-2.06257e-10	-1.25547	5.19657e-05	-2.06257e-10	-1.25816
40868828	chr20:40868828:T:C	7.42176e-07	-1.55536	-0.786599	9.68349e-06	-1.55905	-0.785789	1.76683e-05	-1.56154	-0.775433
40869046	chr20:40869046:G:T	4.77073e-07	-1.57892	-1.20496	6.29192e-06	-1.55834	-1.21765	1.12802e-05	-1.57043	-1.21527
40869123	chr20:40869123:A:G	6.07731e-07	-1.31545	-1.22636	7.22588e-06	-1.41603	-1.22156	1.32537e-05	-1.40146	-1.22301
40869667	chr20:40869667:T:C	2.34319e-06	-2.06257e-10	-1.19228	3.03159e-05	-2.06257e-10	-1.20359	5.48743e-05	-2.06257e-10	-1.2037
40869805	chr20:40869805:A:G	2.4492e-06	-2.06257e-10	-1.14803	3.09495e-05	-2.06257e-10	-1.1829	5.65571e-05	-2.06257e-10	-1.1735
40869963	chr20:40869963:C:T	2.12154e-06	-0.0667822	-1.22487	3.47882e-05	0.169556	-1.23554	5.6709e-05	0.066612	-1.23743
40870241	chr20:40870241:T:G	2.1901e-06	-2.06257e-10	-1.25984	2.84811e-05	-2.06257e-10	-1.26602	5.16992e-05	-2.06257e-10	-1.26331
40870277	chr20:40870277:C:T	4.53746e-07	-1.57092	-1.26309	5.95788e-06	-1.57674	-1.25381	1.09161e-05	-1.57061	-1.2479
40870304	chr20:40870304:C:T	2.18049e-05	0.532313	0.506031	0.000378273	0.806752	0.513605	0.00065492	0.76895	0.506815
40870471	chr20:40870471:G:T	2.16472e-06	-2.06257e-10	-1.2715	2.82511e-05	-2.06257e-10	-1.27413	5.11966e-05	-2.06257e-10	-1.27308
40871005	chr20:40871005:G:A	2.20212e-06	-1.25437	-5.51629e-10	3.12477e-05	-1.17331	-5.51629e-10	5.44302e-05	-1.21183	-5.51629e-10
40871322	chr20:40871322:A:C	2.71307e-06	-2.06257e-10	-1.04571	3.61608e-05	-2.06257e-10	-1.02729	6.48255e-05	-2.06257e-10	-1.03705
40871366	chr20:40871366:G:A	2.34747e-06	-2.06257e-10	-1.19045	3.03669e-05	-2.06257e-10	-1.20191	5.49669e-05	-2.06257e-10	-1.20202
40871532	chr20:40871532:G:A	1.88237e-06	-0.199298	-1.21196	3.06041e-05	0.0297981	-1.22393	5.02757e-05	-0.0652138	-1.22601
40871915	chr20:40871915:A:G	1.8746e-06	-0.542447	-0.872947	2.92023e-05	-0.370694	-0.870318	5.17909e-05	-0.382715	-0.878819
40871953	chr20:40871953:ATAAT:A	6.835e-07	-1.21663	-1.20769	8.00962e-06	-1.33464	-1.19998	1.47311e-05	-1.31665	-1.20214
40871989	chr20:40871989:A:C	2.48586e-06	-2.06257e-10	-1.13317	3.31481e-05	-2.06257e-10	-1.11427	5.96696e-05	-2.06257e-10	-1.11992
40871999	chr20:40871999:C:T	2.19656e-06	-2.06257e-10	-1.2569	2.85484e-05	-2.06257e-10	-1.26366	5.18364e-05	-2.06257e-10	-1.26066
40872959	chr20:40872959:T:G	2.18501e-06	-2.06257e-10	-1.26217	2.84317e-05	-2.06257e-10	-1.26775	5.15957e-05	-2.06257e-10	-1.26531
40873049	chr20:40873049:G:A	4.51469e-07	-1.57593	-1.26311	5.93285e-06	-1.58092	-1.25384	1.08607e-05	-1.57566	-1.24793
40873073	chr20:40873073:G:A	2.34049e-06	-2.06257e-10	-1.19343	3.02786e-05	-2.06257e-10	-1.20482	5.48175e-05	-2.06257e-10	-1.20474
40873104	chr20:40873104:G:T	2.15594e-06	-0.904011	-0.371552	4.05808e-05	-0.646914	-0.265051	6.57034e-05	-0.736233	-0.287365
40873224	chr20:40873224:C:T	4.46521e-07	-1.57831	-1.27175	5.84944e-06	-1.58284	-1.26607	1.0682e-05	-1.57805	-1.26214
40873431	chr20:40873431:C:T	6.30636e-07	-1.54242	-0.962399	8.20118e-06	-1.54651	-0.964471	1.49283e-05	-1.54941	-0.956075
40873997	chr20:40873997:G:A	1.23069e-06	-1.06105	-0.775164	1.96143e-05	-0.882203	-0.756797	3.44276e-05	-0.900964	-0.768926
40874164	chr20:40874164:A:G	2.25433e-06	-2.06257e-10	-1.23094	2.96514e-05	-2.06257e-10	-1.22575	5.37179e-05	-2.06257e-10	-1.225
40874275	chr20:40874275:T:C	2.86177e-06	-2.06257e-10	-0.992351	3.74144e-05	-2.06257e-10	-0.993205	6.78966e-05	-2.06257e-10	-0.990761
40874647	chr20:40874647:C:T	2.34747e-06	-2.06257e-10	-1.19045	3.03669e-05	-2.06257e-10	-1.20191	5.49669e-05	-2.06257e-10	-1.20202
40875209	chr20:40875209:T:G	1.67887e-06	-0.925638	-0.60003	3.04793e-05	-0.670838	-0.527374	4.95038e-05	-0.761416	-0.545282
40875278	chr20:40875278:C:A	2.16014e-06	-2.06257e-10	-1.27362	2.82271e-05	-2.06257e-10	-1.27498	5.1122e-05	-2.06257e-10	-1.27453
40875355	chr20:40875355:G:A	2.08468e-06	-0.0860399	-1.22314	3.41309e-05	0.148482	-1.23354	5.56807e-05	0.0463732	-1.23549
40875377	chr20:40875377:C:T	2.23866e-06	-2.06257e-10	-1.23791	3.06554e-05	-2.06257e-10	-1.19245	5.49145e-05	-2.06257e-10	-1.20297
40875838	chr20:40875838:T:C	1.0529e-06	-0.986753	-1.00549	1.19421e-05	-1.15409	-0.981099	2.16313e-05	-1.14712	-0.987492
40875890	chr20:40875890:A:G	1.37626e-06	-0.63311	-1.09131	2.1289e-05	-0.46551	-1.09156	3.75758e-05	-0.486124	-1.09626
40876003	chr20:40876003:C:T	4.51063e-07	-1.56783	-1.27211	5.89876e-06	-1.57384	-1.26668	1.07906e-05	-1.56721	-1.26287
40876129	chr20:40876129:G:A	1.47864e-06	-1.09906	-0.553604	2.60399e-05	-0.87629	-0.479341	4.27709e-05	-0.954283	-0.498607
40876174	chr20:40876174:G:A	5.43221e-07	-1.54094	-1.11309	7.08738e-06	-1.5451	-1.11184	1.28614e-05	-1.54806	-1.10646
40876335	chr20:40876335:T:C	2.30327e-06	-2.06257e-10	-1.20946	3.06284e-05	-2.06257e-10	-1.19333	5.5141e-05	-2.06257e-10	-1.19886
40876363	chr20:40876363:G:A	9.87334e-07	-1.03068	-1.02586	1.12364e-05	-1.19358	-1.00252	2.0347e-05	-1.18687	-1.00895
40876417	chr20:40876417:G:A	2.31198e-06	-2.06257e-10	-1.20569	2.9938e-05	-2.06257e-10	-1.21613	5.41921e-05	-2.06257e-10	-1.21621
40876493	chr20:40876493:G:A	9.08171e-07	-1.11806	-1.02206	1.05059e-05	-1.26475	-0.998574	1.90157e-05	-1.25871	-1.00477
40877268	chr20:40877268:G:A	5.19462e-07	-1.42948	-1.26927	6.74174e-06	-1.43576	-1.27118	1.21253e-05	-1.44211	-1.27135
40877811	chr20:40877811:A:T	5.86787e-07	-1.39524	-1.18165	7.65491e-06	-1.41268	-1.16723	1.37954e-05	-1.40971	-1.1747
40877855	chr20:40877855:A:G	1.41488e-05	-0.199312	0.805152	0.000269093	0.121973	0.857826	0.0004629	0.0861889	0.842573
40877978	chr20:40877978:G:T	2.85128e-06	-2.06257e-10	-0.996025	3.5335e-05	-2.06257e-10	-1.05039	6.51289e-05	-2.06257e-10	-1.03238
40878395	chr20:40878395:C:CA	2.20606e-06	-2.06257e-10	-1.25258	2.8648e-05	-2.06257e-10	-1.26018	5.20376e-05	-2.06257e-10	-1.25678
40879299	chr20:40879299:G:A	1.8845e-06	-0.174455	-1.23568	3.06937e-05	0.0532725	-1.24448	5.02241e-05	-0.0460815	-1.24617
40879409	chr20:40879409:C:T	2.49842e-06	-1.12813	-5.51629e-10	2.977e-05	-1.22176	-5.51629e-10	5.50306e-05	-1.20086	-5.51629e-10
40879435	chr20:40879435:G:C	2.704e-06	-2.06257e-10	-1.04906	3.54657e-05	-2.06257e-10	-1.04669	6.42502e-05	-2.06257e-10	-1.04596
40879478	chr20:40879478:T:A	2.25147e-06	-2.06257e-10	-1.23221	2.9531e-05	-2.06257e-10	-1.22982	5.34641e-05	-2.06257e-10	-1.22974
40879959	chr20:40879959:T:C	2.94927e-06	0.0615422	-1.02378	0.000109771	1.10128	-1.01814	0.000162704	0.914036	-1.03085
40879984	chr20:40879984:T:C	8.0659e-06	-2.06257e-10	0.0438537	0.000115928	-2.06257e-10	0.137706	0.000202746	-2.06257e-10	0.103206
40880020	chr20:40880020:TG:T	1.47919e-06	-0.868182	-0.784117	1.64797e-05	-1.05199	-0.761139	2.97586e-05	-1.04445	-0.771182
40880226	chr20:40880226:A:G	1.59996e-05	1.32079	-0.592014	0.000929797	2.81441	-0.594709	0.00125893	2.55229	-0.623026
40880647	chr20:40880647:A:G	8.67871e-07	-1.11964	-1.06586	1.38749e-05	-0.930712	-1.05447	2.3578e-05	-0.999065	-1.04937
40881238	chr20:40881238:A:G	5.24009e-06	-2.06257e-10	-0.387453	6.60175e-05	-2.06257e-10	-0.425341	0.000119697	-2.06257e-10	-0.423789
40881313	chr20:40881313:G:A	6.71668e-07	-1.19598	-1.24581	9.49705e-06	-1.10025	-1.26402	1.6489e-05	-1.14288	-1.26318
40881465	chr20:40881465:T:TA	2.10713e-06	-1.29846	-5.51629e-10	2.975e-05	-1.22243	-5.51629e-10	5.19495e-05	-1.25848	-5.51629e-10
40882140	chr20:40882140:C:T	6.27459e-06	-2.06257e-10	-0.207284	7.85944e-05	-2.06257e-10	-0.250959	0.000142624	-2.06257e-10	-0.248538
40882242	chr20:40882242:T:C	7.22694e-07	-1.13203	-1.23653	1.0259e-05	-1.02897	-1.25814	1.77591e-05	-1.07475	-1.2571
40882251	chr20:40882251:T:A	3.15965e-06	-2.06257e-10	-0.89333	4.2266e-05	-2.06257e-10	-0.871277	7.54836e-05	-2.06257e-10	-0.884833
40882662	chr20:40882662:T:C	2.23916e-06	-2.06257e-10	-1.23769	2.89811e-05	-2.06257e-10	-1.24862	5.26946e-05	-2.06257e-10	-1.24423
40882678	chr20:40882678:C:T	2.31798e-06	-2.06257e-10	-1.20309	3.00062e-05	-2.06257e-10	-1.21386	5.43187e-05	-2.06257e-10	-1.21388
40882886	chr20:40882886:T:C	4.47003e-07	-1.59165	-1.25734	5.83677e-06	-1.5875	-1.26359	1.05193e-05	-1.59097	-1.26456
40882965	chr20:40882965:G:A	1.57952e-06	-1.58667	-5.51629e-10	2.21284e-05	-1.5184	-5.51629e-10	3.92583e-05	-1.53859	-5.51629e-10
40883914	chr20:40883914:A:G	1.62112e-06	-1.56067	-5.51629e-10	2.09015e-05	-1.57544	-5.51629e-10	3.77297e-05	-1.5783	-5.51629e-10
40883964	chr20:40883964:G:A	2.27491e-06	-2.06257e-10	-1.22185	2.95149e-05	-2.06257e-10	-1.23037	5.34319e-05	-2.06257e-10	-1.23034
40884174	chr20:40884174:G:C	2.76128e-06	-1.0281	-5.51629e-10	3.8936e-05	-0.953341	-5.51629e-10	6.85375e-05	-0.981366	-5.51629e-10
40884438	chr20:40884438:G:A	4.58822e-07	-1.54988	-1.273	5.98347e-06	-1.5581	-1.26816	1.09716e-05	-1.54881	-1.26463
40884862	chr20:40884862:A:G	4.12939e-06	-0.0546805	-0.570983	7.24343e-05	0.268409	-0.600989	0.000127722	0.239239	-0.598132
40885019	chr20:40885019:T:C	1.36445e-06	-0.47026	-1.26278	4.265e-05	0.401568	-1.2638	6.83438e-05	0.272898	-1.2571
40885340	chr20:40885340:T:C	7.98405e-07	-1.14308	-1.12585	1.09846e-05	-1.04125	-1.17751	1.90401e-05	-1.08624	-1.17596
40885441	chr20:40885441:G:A	2.06646e-06	-1.31795	-5.51629e-10	2.91076e-05	-1.24426	-5.51629e-10	5.08907e-05	-1.27907	-5.51629e-10
40885546	chr20:40885546:G:A	1.27448e-05	-2.06257e-10	0.501331	0.000188079	-2.06257e-10	0.6216	0.000328276	-2.06257e-10	0.585106
40885766	chr20:40885766:C:T	5.18002e-07	-1.56391	-1.13766	6.79959e-06	-1.58441	-1.11399	1.24124e-05	-1.57621	-1.11384
40885878	chr20:40885878:T:C	2.17004e-06	-2.06257e-10	-1.26905	2.84078e-05	-2.06257e-10	-1.2686	5.14896e-05	-2.06257e-10	-1.26737
40886181	chr20:40886181:C:T	2.62524e-06	-2.06257e-10	-1.07862	3.5468e-05	-2.06257e-10	-1.04663	6.44824e-05	-2.06257e-10	-1.04236
40886351	chr20:40886351:C:T	7.11418e-06	1.03483	-1.11653	0.000120853	1.32926	-1.14995	0.000213467	1.29714	-1.1424
40886484	chr20:40886484:C:A	7.34222e-06	-2.06257e-10	-0.0501507	9.95227e-05	-2.06257e-10	-0.0148743	0.000174058	-2.06257e-10	-0.0493598
40886682	chr20:40886682:G:A	2.29012e-06	-1.21519	-5.51629e-10	3.26262e-05	-1.13015	-5.51629e-10	5.66896e-05	-1.17116	-5.51629e-10
40887095	chr20:40887095:G:T	2.1984e-06	-2.06257e-10	-1.25606	2.87127e-05	-2.06257e-10	-1.25792	5.19672e-05	-2.06257e-10	-1.25813
40887157	chr20:40887157:A:C	2.76017e-06	-2.06257e-10	-1.0285	3.68597e-05	-2.06257e-10	-1.00814	6.65697e-05	-2.06257e-10	-1.0105
40887230	chr20:40887230:C:T	5.76397e-06	0.815727	-1.10789	9.66928e-05	1.09824	-1.14196	0.000171111	1.06789	-1.13433
40887241	chr20:40887241:T:G	2.17627e-06	-2.06257e-10	-1.26618	2.83019e-05	-2.06257e-10	-1.27233	5.12169e-05	-2.06257e-10	-1.27268
40887324	chr20:40887324:G:A	1.60676e-06	-0.886202	-0.683367	1.79477e-05	-1.06723	-0.660565	3.23683e-05	-1.06034	-0.671232
40887371	chr20:40887371:T:C	2.02404e-06	-1.20769	-0.131004	3.357e-05	-1.03781	-0.0638154	5.70697e-05	-1.09886	-0.0656184
40888129	chr20:40888129:T:C	1.6342e-06	-1.25689	-0.295747	2.58209e-05	-1.13316	-0.230919	4.42938e-05	-1.18827	-0.229631
40888647	chr20:40888647:C:A	2.20272e-06	-2.06257e-10	-1.2541	2.88478e-05	-2.06257e-10	-1.25323	5.21212e-05	-2.06257e-10	-1.25518
40888714	chr20:40888714:G:A	1.01022e-05	-2.06257e-10	0.268964	0.000147474	-2.06257e-10	0.378391	0.000258677	-2.06257e-10	0.346833
40888986	chr20:40888986:G:T	2.1984e-06	-2.06257e-10	-1.25606	2.87127e-05	-2.06257e-10	-1.25792	5.19672e-05	-2.06257e-10	-1.25813
40889108	chr20:40889108:C:T	2.57216e-06	-2.06257e-10	-1.09904	3.48862e-05	-2.06257e-10	-1.06317	6.29183e-05	-2.06257e-10	-1.06691
40889323	chr20:40889323:G:T	1.68154e-06	-1.27918	-0.244902	2.66307e-05	-1.1548	-0.178399	4.57519e-05	-1.20824	-0.177279
40889483	chr20:40889483:C:A	3.3844e-06	-2.06257e-10	-0.824614	4.60633e-05	-2.06257e-10	-0.785244	8.14905e-05	-2.06257e-10	-0.808261
40889484	chr20:40889484:T:C	2.60554e-06	-2.06257e-10	-1.08615	3.43018e-05	-2.06257e-10	-1.08006	6.21853e-05	-2.06257e-10	-1.07863
40889551	chr20:40889551:C:T	1.6111e-06	-1.31019	-0.256681	2.53546e-05	-1.19097	-0.191333	4.36616e-05	-1.24225	-0.190034
40889786	chr20:40889786:T:C	1.56838e-06	-1.28464	-0.309111	2.48011e-05	-1.16029	-0.244081	4.26098e-05	-1.2137	-0.242968
40889818	chr20:40889818:C:T	1.39852e-06	-0.940818	-0.767561	1.86704e-05	-0.941577	-0.746743	3.34421e-05	-0.945679	-0.753253
40889837	chr20:40889837:G:A	1.52353e-06	-0.887799	-0.73496	2.03489e-05	-0.888746	-0.71349	3.64377e-05	-0.892942	-0.720203
40890539	chr20:40890539:G:A	2.31373e-06	-2.06257e-10	-1.20493	2.99755e-05	-2.06257e-10	-1.21488	5.42498e-05	-2.06257e-10	-1.21515
40890687	chr20:40890687:T:C	2.13474e-06	-0.712448	-0.573	3.15582e-05	-0.560559	-0.602867	5.66905e-05	-0.574495	-0.596647
40891137	chr20:40891137:G:A	1.70924e-06	-0.864971	-0.642774	2.28904e-05	-0.86571	-0.618833	4.09602e-05	-0.870038	-0.62611
40891162	chr20:40891162:T:C	1.83804e-06	-0.666574	-0.768517	2.71194e-05	-0.517367	-0.797645	4.88297e-05	-0.527799	-0.792609
40891534	chr20:40891534:C:A	3.61244e-06	-2.06257e-10	-0.759409	4.90142e-05	-2.06257e-10	-0.72315	8.95013e-05	-2.06257e-10	-0.714495
40891726	chr20:40891726:C:T	2.23484e-06	-2.06257e-10	-1.23962	2.92811e-05	-2.06257e-10	-1.23832	5.28726e-05	-2.06257e-10	-1.24086
40891856	chr20:40891856:C:T	2.17626e-06	-2.06257e-10	-1.26618	2.83199e-05	-2.06257e-10	-1.2717	5.13487e-05	-2.06257e-10	-1.27011
40891915	chr20:40891915:A:G	4.47118e-07	-1.57371	-1.27501	5.83068e-06	-1.5792	-1.27293	1.06381e-05	-1.57346	-1.27085
40891924	chr20:40891924:C:T	1.02104e-06	-1.01462	-1.00835	1.37832e-05	-1.00319	-0.988619	2.45378e-05	-1.01252	-0.996009
40892125	chr20:40892125:C:T	2.68719e-06	-2.06257e-10	-1.0553	3.51778e-05	-2.06257e-10	-1.05485	6.37471e-05	-2.06257e-10	-1.05382
40892147	chr20:40892147:T:C	2.04143e-06	-1.31026	-0.0198879	3.18461e-05	-1.20904	0.0547005	5.64554e-05	-1.25219	0.0768969
40892403	chr20:40892403:T:C	2.27379e-06	-2.06257e-10	-1.22234	2.95063e-05	-2.06257e-10	-1.23066	5.34052e-05	-2.06257e-10	-1.23084
40892878	chr20:40892878:A:G	2.37239e-06	-1.17989	-5.51629e-10	3.39283e-05	-1.09101	-5.51629e-10	5.89123e-05	-1.1327	-5.51629e-10
40892880	chr20:40892880:C:T	2.17031e-06	-2.06257e-10	-1.26892	2.83652e-05	-2.06257e-10	-1.2701	5.13445e-05	-2.06257e-10	-1.27019
40892941	chr20:40892941:A:G	8.39593e-07	-1.30065	-0.917984	1.33777e-05	-1.17834	-0.843323	2.29108e-05	-1.23217	-0.844974
40892977	chr20:40892977:T:C	8.91019e-07	-1.23965	-0.919529	1.35025e-05	-1.13241	-0.879979	2.3376e-05	-1.18099	-0.876047
40892983	chr20:40892983:G:T	9.63973e-06	-2.06257e-10	0.222102	0.00013054	-2.06257e-10	0.256422	0.000240791	-2.06257e-10	0.275183
40893092	chr20:40893092:G:T	6.55591e-06	-0.163425	-5.51629e-10	8.86297e-05	-0.130794	-5.51629e-10	0.000182351	-0.00281505	-5.51629e-10
40893577	chr20:40893577:C:T	3.0573e-06	-2.06257e-10	-0.92626	3.75662e-05	-2.06257e-10	-0.989154	6.94268e-05	-2.06257e-10	-0.968475
40893769	chr20:40893769:T:C	4.47391e-07	-1.58074	-1.26738	5.80528e-06	-1.58371	-1.27279	1.05415e-05	-1.57921	-1.27422
40893936	chr20:40893936:C:A	8.08765e-06	-2.06257e-10	0.0465469	9.08243e-05	-2.06257e-10	-0.106333	0.000164632	-2.06257e-10	-0.105033
40894143	chr20:40894143:T:C	2.28149e-06	-2.06257e-10	-1.21896	2.99049e-05	-2.06257e-10	-1.21724	5.39616e-05	-2.06257e-10	-1.22048
40894422	chr20:40894422:A:T	1.92407e-06	-0.188845	-1.2005	3.41437e-05	0.116664	-1.20135	5.7601e-05	0.0508028	-1.20601
40894468	chr20:40894468:C:T	6.34361e-07	-1.27706	-1.22187	8.00752e-06	-1.32622	-1.20866	1.45693e-05	-1.31347	-1.21636
40894689	chr20:40894689:T:G	2.18182e-06	-2.06257e-10	-1.26363	2.8403e-05	-2.06257e-10	-1.26876	5.15256e-05	-2.06257e-10	-1.26667
40895138	chr20:40895138:T:A	2.24452e-06	-2.06257e-10	-1.2353	2.88591e-05	-2.06257e-10	-1.25284	5.22222e-05	-2.06257e-10	-1.25324
40895185	chr20:40895185:C:A	9.26358e-06	-2.06257e-10	0.182299	0.000134428	-2.06257e-10	0.285772	0.000235637	-2.06257e-10	0.253544
40895640	chr20:40895640:C:T	7.49103e-06	-2.06257e-10	-0.0300849	0.00010803	-2.06257e-10	0.0671528	0.000189849	-2.06257e-10	0.0374817
40895789	chr20:40895789:T:C	2.30007e-06	-1.21085	-5.51629e-10	3.2962e-05	-1.1199	-5.51629e-10	5.71397e-05	-1.16325	-5.51629e-10
40895881	chr20:40895881:G:A	1.89278e-06	-0.148774	-1.25697	5.4198e-05	0.620161	-1.24278	9.17595e-05	0.550326	-1.2399
40896003	chr20:40896003:G:T	2.83492e-06	-2.06257e-10	-1.00178	3.55813e-05	-2.06257e-10	-1.04344	6.45062e-05	-2.06257e-10	-1.04199
40896033	chr20:40896033:G:A	2.53394e-06	-2.06257e-10	-1.11402	3.17709e-05	-2.06257e-10	-1.15671	5.82303e-05	-2.06257e-10	-1.14434
40896038	chr20:40896038:G:A	3.18721e-06	-2.06257e-10	-0.884645	4.15171e-05	-2.06257e-10	-0.889155	7.46845e-05	-2.06257e-10	-0.895476
40896428	chr20:40896428:C:T	6.43282e-07	-1.28646	-1.19851	8.31401e-06	-1.29724	-1.20008	1.5008e-05	-1.30381	-1.19636
40896698	chr20:40896698:G:A	2.52765e-06	-2.06257e-10	-1.1165	3.16939e-05	-2.06257e-10	-1.15914	5.80849e-05	-2.06257e-10	-1.14684
40896840	chr20:40896840:G:A	7.25604e-06	1.07049	-1.13245	0.000123209	1.36231	-1.16369	0.000217949	1.33187	-1.15636
40897410	chr20:40897410:A:G	1.2523e-05	1.18913	-0.705358	0.000711548	2.65878	-0.706597	0.000970352	2.40148	-0.732573
40897514	chr20:40897514:G:A	2.18297e-06	-2.06257e-10	-1.2631	2.87346e-05	-2.06257e-10	-1.25716	5.19835e-05	-2.06257e-10	-1.25782
40897959	chr20:40897959:T:A	7.6335e-06	1.06737	-1.07862	0.000113452	1.14463	-1.0285	0.000201593	1.12464	-1.02714
40898166	chr20:40898166:C:T	4.18239e-06	-0.253262	-0.359646	9.5569e-05	0.413108	-0.468519	0.000171911	0.390825	-0.452597
40898459	chr20:40898459:C:T	4.96147e-07	-1.55169	-1.19298	6.79438e-06	-1.54045	-1.15872	1.23293e-05	-1.54053	-1.15624
40898460	chr20:40898460:G:A	8.04096e-07	-1.29818	-0.963649	1.14239e-05	-1.22439	-0.955169	1.9717e-05	-1.26818	-0.959089
40899186	chr20:40899186:A:G	3.33762e-06	-0.0217307	-0.816804	0.000104957	0.820455	-0.782165	0.00017034	0.731535	-0.802483
40899448	chr20:40899448:T:C	2.33256e-06	-2.06257e-10	-1.19683	3.05097e-05	-2.06257e-10	-1.19721	5.53394e-05	-2.06257e-10	-1.19526
40899590	chr20:40899590:C:A	5.92317e-06	0.993923	-1.25884	0.000144793	1.62044	-1.2604	0.000251993	1.57971	-1.25906
40899731	chr20:40899731:G:A	2.26897e-06	-2.06257e-10	-1.22447	2.96846e-05	-2.06257e-10	-1.22463	5.38219e-05	-2.06257e-10	-1.22307
40899753	chr20:40899753:T:C	3.45796e-06	0.0698123	-0.872925	0.000102606	0.917249	-0.901612	0.000166406	0.8316	-0.925916
40900049	chr20:40900049:C:T	7.40411e-06	-2.06257e-10	-0.0417561	8.27181e-05	-2.06257e-10	-0.199821	0.000150576	-2.06257e-10	-0.194277
40900129	chr20:40900129:A:G	2.16649e-06	-2.06257e-10	-1.27068	2.83875e-05	-2.06257e-10	-1.26931	5.13433e-05	-2.06257e-10	-1.27021
40900550	chr20:40900550:T:C	2.26566e-06	-2.06257e-10	-1.22592	3.01436e-05	-2.06257e-10	-1.20929	5.46134e-05	-2.06257e-10	-1.20847
40900671	chr20:40900671:G:A	6.20633e-07	-1.59165	-0.929155	8.12014e-06	-1.58505	-0.935863	1.49595e-05	-1.58888	-0.91452
40901302	chr20:40901302:CATGAAAT:C	6.16547e-06	-2.06257e-10	-0.224828	8.87416e-05	-2.06257e-10	-0.129532	0.000156169	-2.06257e-10	-0.157809
40901398	chr20:40901398:A:G	2.21565e-06	-2.06257e-10	-1.24825	2.87882e-05	-2.06257e-10	-1.25529	5.20883e-05	-2.06257e-10	-1.25581
40901402	chr20:40901402:T:C	5.8673e-06	-2.06257e-10	-0.274397	8.45994e-05	-2.06257e-10	-0.177333	0.000148845	-2.06257e-10	-0.205845
40901769	chr20:40901769:ACACATGCTTC:A	7.49815e-06	-2.06257e-10	-0.0291353	0.000103655	-2.06257e-10	0.0258126	0.000182948	-2.06257e-10	0.000454229
40902379	chr20:40902379:T:C	7.98404e-07	-1.18595	-1.08298	1.13723e-05	-1.07356	-1.11052	1.97291e-05	-1.12344	-1.10321
40903193	chr20:40903193:C:T	2.1573e-06	-2.06257e-10	-1.27494	2.82251e-05	-2.06257e-10	-1.27505	5.10971e-05	-2.06257e-10	-1.27502
40903208	chr20:40903208:T:G	3.37891e-06	-2.06257e-10	-0.826238	4.21867e-05	-2.06257e-10	-0.873155	7.745e-05	-2.06257e-10	-0.859116
40903453	chr20:40903453:T:C	2.15897e-06	-2.06257e-10	-1.27416	2.82352e-05	-2.06257e-10	-1.27469	5.11162e-05	-2.06257e-10	-1.27465
40903821	chr20:40903821:A:C	2.17715e-06	-2.06257e-10	-1.26577	2.83546e-05	-2.06257e-10	-1.27047	5.13785e-05	-2.06257e-10	-1.26953
40903872	chr20:40903872:GA:G	2.16159e-06	-2.06257e-10	-1.27295	2.83179e-05	-2.06257e-10	-1.27176	5.12241e-05	-2.06257e-10	-1.27254
40903925	chr20:40903925:T:C	2.32512e-06	-2.06257e-10	-1.20002	3.06076e-05	-2.06257e-10	-1.19401	5.537e-05	-2.06257e-10	-1.19471
40904387	chr20:40904387:A:G	2.15794e-06	-2.06257e-10	-1.27464	2.8266e-05	-2.06257e-10	-1.2736	5.11398e-05	-2.06257e-10	-1.27418
40904537	chr20:40904537:C:T	2.10086e-06	-0.0924676	-1.20898	3.0428e-05	0.0208495	-1.22074	5.31837e-05	-0.0220187	-1.21298
40904946	chr20:40904946:C:G	3.56751e-06	-2.06257e-10	-0.771925	4.62005e-05	-2.06257e-10	-0.782269	8.40215e-05	-2.06257e-10	-0.777675
40905043	chr20:40905043:C:T	1.9283e-06	-1.38715	-5.51629e-10	2.37042e-05	-1.44961	-5.51629e-10	4.34897e-05	-1.43622	-5.51629e-10
40905309	chr20:40905309:T:C	2.88409e-06	0.157055	-1.14164	9.03058e-05	1.04994	-1.162	0.000148785	0.966742	-1.17299
40906001	chr20:40906001:C:G	2.57203e-06	-1.15332	0.0542174	3.23868e-05	-1.18387	0.0463565	5.75802e-05	-1.18171	0.0261435
40906044	chr20:40906044:C:T	3.41148e-06	-2.06257e-10	-0.816644	4.25815e-05	-2.06257e-10	-0.86384	7.81767e-05	-2.06257e-10	-0.849776
40906283	chr20:40906283:CCAT:C	2.20626e-06	-2.06257e-10	-1.25249	2.89773e-05	-2.06257e-10	-1.24875	5.23357e-05	-2.06257e-10	-1.25107
40906363	chr20:40906363:A:T	8.45958e-07	-0.943592	-1.26748	1.09557e-05	-0.956724	-1.26468	1.97382e-05	-0.960996	-1.2652
40906698	chr20:40906698:G:C	2.16066e-06	-2.06257e-10	-1.27338	2.83028e-05	-2.06257e-10	-1.2723	5.12005e-05	-2.06257e-10	-1.273
40907499	chr20:40907499:C:T	1.28e-05	1.07173	-0.566079	0.000197328	1.29726	-0.627652	0.000336632	1.20903	-0.598786
40907671	chr20:40907671:T:C	4.28542e-06	-0.317536	-0.271038	0.000100338	0.370483	-0.377198	0.000181102	0.351782	-0.36147
40908143	chr20:40908143:C:T	2.15747e-06	-2.06257e-10	-1.27486	2.82383e-05	-2.06257e-10	-1.27458	5.11086e-05	-2.06257e-10	-1.27479
40908151	chr20:40908151:C:A	7.56431e-07	-1.54282	-0.780114	1.03342e-05	-1.50347	-0.77633	1.87644e-05	-1.51827	-0.758517
40908306	chr20:40908306:C:T	6.51941e-07	-1.2729	-1.19869	8.40831e-06	-1.27901	-1.20703	1.50832e-05	-1.28683	-1.20833
40908348	chr20:40908348:G:A	3.11949e-06	0.104317	-1.01044	9.67221e-05	0.988455	-1.03187	0.000158052	0.904012	-1.04984
40908543	chr20:40908543:C:T	2.72534e-06	-2.06257e-10	-1.0412	3.38963e-05	-2.06257e-10	-1.09196	6.24179e-05	-2.06257e-10	-1.0749
40908599	chr20:40908599:C:A	1.84055e-06	-1.43373	-5.51629e-10	2.50525e-05	-1.39429	-5.51629e-10	4.36818e-05	-1.43182	-5.51629e-10
40908760	chr20:40908760:G:A	3.20893e-06	0.340921	-1.21878	9.4162e-05	1.17708	-1.24732	0.000168327	1.15805	-1.24089
40909191	chr20:40909191:T:C	4.94728e-06	0.677654	-1.12261	0.000161036	1.57512	-1.10875	0.000270166	1.50241	-1.11212
40909277	chr20:40909277:A:G	3.08317e-06	0.0760882	-0.993923	9.48672e-05	0.953147	-1.01593	0.000154995	0.869147	-1.03451
40909302	chr20:40909302:A:C	2.15713e-06	-2.06257e-10	-1.27501	2.82308e-05	-2.06257e-10	-1.27485	5.10992e-05	-2.06257e-10	-1.27498
40909631	chr20:40909631:TGGCTCAGGAGTGAAGCTGCAGACCTTCGCGGTTAGTGTTACAGCTCTTAAAGCAGCGTGTCTGGAGTTGTTCGTTCCTCCTGGTGGGCTTGTGGTCTCGCTG:T	1.58157e-06	-1.58537	-5.51629e-10	2.09704e-05	-1.57215	-5.51629e-10	3.77899e-05	-1.57671	-5.51629e-10
40909768	chr20:40909768:A:G	3.26751e-06	0.114388	-0.974153	0.00010144	1.00121	-0.997003	0.000165541	0.916621	-1.01615
40909794	chr20:40909794:G:A	9.67586e-06	-2.06257e-10	0.225842	0.000131823	-2.06257e-10	0.266198	0.00024222	-2.06257e-10	0.281098
40910057	chr20:40910057:T:A	1.97963e-05	1.27572	-0.334015	0.000306415	1.50443	-0.394748	0.000522478	1.4148	-0.364968
40910175	chr20:40910175:T:C	5.6944e-06	-2.06257e-10	-0.304308	8.16116e-05	-2.06257e-10	-0.213288	0.00014382	-2.06257e-10	-0.240189
40910199	chr20:40910199:C:A	1.29077e-06	-1.04206	-0.746495	1.72399e-05	-0.932238	-0.835794	2.95654e-05	-0.984184	-0.83796
40910487	chr20:40910487:G:A	2.30436e-05	1.35528	-0.261684	0.000356706	1.58616	-0.324503	0.000608574	1.49595	-0.293576
40910616	chr20:40910616:A:G	2.17651e-06	-1.26607	-5.51629e-10	3.20779e-05	-1.14709	-5.51629e-10	5.48751e-05	-1.20369	-5.51629e-10
40910785	chr20:40910785:C:T	1.57513e-06	-1.58945	-5.51629e-10	2.14643e-05	-1.54887	-5.51629e-10	3.86533e-05	-1.55411	-5.51629e-10
40910835	chr20:40910835:T:TCC	2.68107e-06	-1.10212	0.0445472	3.38119e-05	-1.13398	0.0395341	6.01439e-05	-1.132	0.0199953
40910859	chr20:40910859:A:G	1.06844e-06	-0.900474	-1.07712	1.40228e-05	-0.913948	-1.06063	2.51926e-05	-0.918189	-1.06401
40911000	chr20:40911000:G:C	2.20722e-06	-1.25206	-5.51629e-10	2.84915e-05	-1.26566	-5.51629e-10	5.13887e-05	-1.26933	-5.51629e-10
40911036	chr20:40911036:A:G	1.08968e-06	-0.891812	-1.0661	1.43019e-05	-0.905749	-1.04912	2.56876e-05	-0.910384	-1.05235
40911054	chr20:40911054:A:G	7.05721e-07	-1.13288	-1.25945	1.01428e-05	-1.03821	-1.26028	1.75308e-05	-1.08335	-1.26144
40911207	chr20:40911207:G:C	1.0932e-06	-0.915625	-1.03906	1.43657e-05	-0.929221	-1.02119	2.58053e-05	-0.933487	-1.02468
40911675	chr20:40911675:T:TAA	2.3955e-06	-1.18359	0.0133928	3.02937e-05	-1.21291	0.00859494	5.38945e-05	-1.21117	-0.0105471
40911677	chr20:40911677:T:A	2.45251e-06	-1.1664	0.0197165	3.09921e-05	-1.19637	0.0148422	5.51361e-05	-1.19457	-0.00437064
40911708	chr20:40911708:C:A	4.98439e-06	-2.06257e-10	-0.437481	6.5822e-05	-2.06257e-10	-0.428307	0.000117779	-2.06257e-10	-0.439939
40911857	chr20:40911857:G:A	1.72379e-06	-1.49927	-5.51629e-10	2.21857e-05	-1.51581	-5.51629e-10	4.01116e-05	-1.51708	-5.51629e-10
40911881	chr20:40911881:A:G	6.1173e-07	-1.32065	-1.2146	8.79808e-06	-1.21476	-1.22597	1.54523e-05	-1.2557	-1.21529
40911889	chr20:40911889:A:G	4.41077e-06	-2.06257e-10	-0.559743	5.47748e-05	-2.06257e-10	-0.61203	0.000100198	-2.06257e-10	-0.601597
40911965	chr20:40911965:A:C	1.06259e-06	-1.17813	-0.804947	1.56501e-05	-1.0559	-0.808885	2.76781e-05	-1.10162	-0.786488
40912052	chr20:40912052:C:G	3.47888e-06	-0.797082	-5.51629e-10	4.03831e-05	-0.91685	-5.51629e-10	7.4156e-05	-0.902577	-5.51629e-10
40912254	chr20:40912254:A:C	2.67558e-06	-2.06257e-10	-1.05963	3.55307e-05	-2.06257e-10	-1.04486	6.42438e-05	-2.06257e-10	-1.04606
40912678	chr20:40912678:C:T	1.91585e-06	-0.349779	-1.04385	2.60498e-05	-0.26523	-1.09002	4.62096e-05	-0.302489	-1.07307
40912787	chr20:40912787:T:C	2.1588e-06	-2.06257e-10	-1.27424	2.82621e-05	-2.06257e-10	-1.27374	5.11433e-05	-2.06257e-10	-1.27412
40912828	chr20:40912828:T:G	2.88547e-06	0.016523	-1.00063	8.7477e-05	0.878681	-1.02257	0.000143213	0.796453	-1.04087
40912956	chr20:40912956:T:A	3.66247e-06	-0.320642	-0.425013	8.56447e-05	0.36513	-0.530183	0.000155126	0.349065	-0.513579
40913118	chr20:40913118:A:C	6.5948e-07	-1.2324	-1.2277	9.82602e-06	-1.09233	-1.23789	1.70879e-05	-1.14207	-1.22831
40913154	chr20:40913154:AG:A	1.54825e-06	-0.332094	-1.27457	4.41854e-05	0.446958	-1.27382	7.3005e-05	0.356433	-1.27465
40913306	chr20:40913306:C:T	3.44141e-06	0.362661	-1.17057	0.000100014	1.20209	-1.21204	0.000179503	1.18406	-1.20261
40913333	chr20:40913333:A:T	6.96109e-07	-1.14731	-1.25873	9.97335e-06	-1.05576	-1.25959	1.7258e-05	-1.0997	-1.26077
40914358	chr20:40914358:G:T	3.80799e-06	-2.06257e-10	-0.70669	4.73426e-05	-2.06257e-10	-0.757849	8.70479e-05	-2.06257e-10	-0.74229
40914919	chr20:40914919:G:C	6.53583e-06	-2.06257e-10	-0.166493	9.40469e-05	-2.06257e-10	-0.0714668	0.000165129	-2.06257e-10	-0.10202
40915029	chr20:40915029:T:C	1.73648e-06	-1.54048	0.0485493	2.2222e-05	-1.51931	0.00513815	4.10119e-05	-1.52518	0.0302912
40915338	chr20:40915338:AAAAT:A	1.84445e-06	-0.446445	-0.985164	2.48629e-05	-0.36459	-1.03729	4.42253e-05	-0.400614	-1.01884
40915584	chr20:40915584:T:A	1.6374e-06	-1.55069	-5.51629e-10	2.11732e-05	-1.56253	-5.51629e-10	3.83084e-05	-1.56308	-5.51629e-10
40916054	chr20:40916054:G:A	3.80849e-06	-2.06257e-10	-0.70656	5.22241e-05	-2.06257e-10	-0.659717	9.39228e-05	-2.06257e-10	-0.666275
40916105	chr20:40916105:G:A	1.01755e-06	-0.989525	-1.03687	1.35306e-05	-0.991761	-1.01854	2.42212e-05	-0.999183	-1.02234
40916247	chr20:40916247:A:G	5.87251e-07	-1.36234	-1.21375	8.37743e-06	-1.26448	-1.22524	1.47589e-05	-1.30242	-1.21448
40916348	chr20:40916348:A:T	1.6125e-06	-1.56601	-5.51629e-10	2.28709e-05	-1.48539	-5.51629e-10	4.25266e-05	-1.45862	-5.51629e-10
40916714	chr20:40916714:T:C	2.57691e-06	-2.06257e-10	-1.0972	3.32302e-05	-2.06257e-10	-1.1118	6.01201e-05	-2.06257e-10	-1.1124
40916772	chr20:40916772:T:G	7.92845e-06	-2.06257e-10	0.0266653	0.000114222	-2.06257e-10	0.122886	0.000201309	-2.06257e-10	0.096091
40916809	chr20:40916809:A:G	2.71466e-06	-2.06257e-10	-1.04513	3.5865e-05	-2.06257e-10	-1.0355	6.49007e-05	-2.06257e-10	-1.03589
40917047	chr20:40917047:A:C	4.63248e-06	0.243495	-0.754194	0.00012977	1.07889	-0.828392	0.000230013	1.04187	-0.812486
40917185	chr20:40917185:A:G	2.96281e-06	-0.957653	-5.51629e-10	3.40361e-05	-1.08784	-5.51629e-10	6.27801e-05	-1.06911	-5.51629e-10
40917501	chr20:40917501:C:T	3.17403e-06	-2.06257e-10	-0.88879	3.98419e-05	-2.06257e-10	-0.930341	7.25751e-05	-2.06257e-10	-0.924127
40917734	chr20:40917734:C:A	2.31066e-06	-2.06257e-10	-1.20626	3.0074e-05	-2.06257e-10	-1.2116	5.44415e-05	-2.06257e-10	-1.21162
40917839	chr20:40917839:G:A	6.48927e-06	-2.06257e-10	-0.173642	9.33332e-05	-2.06257e-10	-0.0790837	0.000163893	-2.06257e-10	-0.109532
40917901	chr20:40917901:G:A	2.52641e-06	-2.06257e-10	-1.11699	3.34618e-05	-2.06257e-10	-1.10486	5.99775e-05	-2.06257e-10	-1.11478
40918036	chr20:40918036:A:G	6.1221e-07	-1.30588	-1.22859	8.83135e-06	-1.19858	-1.23837	1.54791e-05	-1.2402	-1.22906
40919045	chr20:40919045:T:G	5.51995e-06	0.541444	-0.876866	8.00325e-05	0.689719	-0.922546	0.000138395	0.624902	-0.903535
40919183	chr20:40919183:T:C	2.15805e-06	-2.06257e-10	-1.27458	2.82306e-05	-2.06257e-10	-1.27485	5.11155e-05	-2.06257e-10	-1.27466
40919453	chr20:40919453:T:C	6.02025e-06	-2.06257e-10	-0.248663	8.63932e-05	-2.06257e-10	-0.156352	0.000151853	-2.06257e-10	-0.185838
40919537	chr20:40919537:A:G	5.87109e-07	-1.35319	-1.22315	8.39145e-06	-1.2543	-1.23374	1.47612e-05	-1.29286	-1.22389
40920188	chr20:40920188:T:C	4.48448e-06	0.16216	-0.705328	0.000123594	0.984792	-0.783052	0.000219677	0.949702	-0.766291
40920595	chr20:40920595:A:C	3.05036e-06	-1.07762	0.149085	3.84556e-05	-1.1106	0.144843	6.83902e-05	-1.10846	0.12494
40920655	chr20:40920655:G:T	1.58833e-06	-1.09751	-0.483594	2.05836e-05	-0.994525	-0.596239	3.53968e-05	-1.04342	-0.598707
40920820	chr20:40920820:A:T	2.69647e-06	-1.10517	0.0533241	3.40062e-05	-1.1372	0.0484823	6.05034e-05	-1.13513	0.0290796
40921458	chr20:40921458:T:C	2.20215e-06	-2.06257e-10	-1.25436	2.84893e-05	-2.06257e-10	-1.26573	5.1635e-05	-2.06257e-10	-1.26455
40921493	chr20:40921493:G:C	1.11812e-06	-0.899892	-1.03225	1.46908e-05	-0.914193	-1.01384	2.63716e-05	-0.918958	-1.0175
40921600	chr20:40921600:G:T	1.08255e-06	-0.923552	-1.04092	1.42291e-05	-0.937214	-1.02276	2.55418e-05	-0.942083	-1.02635
40921710	chr20:40921710:T:C	1.54583e-05	1.24505	-0.550695	0.000239283	1.47131	-0.608924	0.000405337	1.38004	-0.584064
40921979	chr20:40921979:A:T	2.26424e-06	-2.06257e-10	-1.22655	2.98471e-05	-2.06257e-10	-1.21917	5.40442e-05	-2.06257e-10	-1.21895
40922147	chr20:40922147:T:A	1.79259e-06	-0.438427	-1.0217	2.41954e-05	-0.357941	-1.07115	4.29702e-05	-0.394441	-1.0538
40922223	chr20:40922223:G:A	9.15057e-07	-0.987027	-1.14553	1.20614e-05	-0.998713	-1.12653	2.16381e-05	-1.00378	-1.13051
40922514	chr20:40922514:T:C	4.36682e-06	0.443824	-1.01358	0.000150423	1.43179	-1.0336	0.000240928	1.32748	-1.05173
40922545	chr20:40922545:G:C	1.65858e-06	-1.53783	-5.51629e-10	2.16759e-05	-1.53906	-5.51629e-10	3.88589e-05	-1.54881	-5.51629e-10
40922983	chr20:40922983:T:C	1.82128e-06	-0.439876	-1.00437	2.45372e-05	-0.359424	-1.05564	4.36047e-05	-0.395903	-1.03768
40923020	chr20:40923020:A:T	2.38302e-06	-2.06257e-10	-1.17543	3.23353e-05	-2.06257e-10	-1.1391	5.7681e-05	-2.06257e-10	-1.15382
40923023	chr20:40923023:C:T	6.03969e-06	-2.06257e-10	-0.245439	8.66893e-05	-2.06257e-10	-0.15293	0.000152362	-2.06257e-10	-0.182487
40923052	chr20:40923052:A:C	3.34939e-06	-2.06257e-10	-0.835014	3.91338e-05	-2.06257e-10	-0.948274	7.12337e-05	-2.06257e-10	-0.942782
40923151	chr20:40923151:G:A	1.57852e-06	-1.58731	-5.51629e-10	2.07965e-05	-1.58048	-5.51629e-10	3.76861e-05	-1.57946	-5.51629e-10
40923511	chr20:40923511:G:A	2.80101e-06	-2.06257e-10	-1.01381	3.86954e-05	-2.06257e-10	-0.959539	6.83765e-05	-2.06257e-10	-0.983718
40923708	chr20:40923708:C:T	2.84474e-06	-0.295031	-0.703288	6.87694e-05	0.39973	-0.784232	0.000124558	0.383085	-0.767064
40924836	chr20:40924836:A:G	1.85551e-06	-1.42563	-5.51629e-10	2.68298e-05	-1.32575	-5.51629e-10	4.81058e-05	-1.33535	-5.51629e-10
40925100	chr20:40925100:T:C	5.89546e-07	-1.35394	-1.21826	8.42206e-06	-1.25515	-1.22925	1.48218e-05	-1.29378	-1.21887
40925381	chr20:40925381:G:A	2.1798e-06	-1.26456	-5.51629e-10	3.08367e-05	-1.18656	-5.51629e-10	5.37902e-05	-1.22366	-5.51629e-10
40925466	chr20:40925466:C:A	5.12564e-06	-2.06257e-10	-0.409537	5.79183e-05	-2.06257e-10	-0.556226	0.000105193	-2.06257e-10	-0.552952
40925542	chr20:40925542:T:C	3.9501e-06	-2.06257e-10	-0.670051	4.92285e-05	-2.06257e-10	-0.718788	9.03925e-05	-2.06257e-10	-0.704586
40925567	chr20:40925567:G:A	3.67794e-06	-0.0769575	-0.664482	5.22656e-05	0.0611683	-0.72009	9.17846e-05	0.00708793	-0.696391
40925743	chr20:40925743:C:G	3.94126e-06	-2.06257e-10	-0.672291	4.91235e-05	-2.06257e-10	-0.720923	9.01977e-05	-2.06257e-10	-0.706744
40926720	chr20:40926720:G:A	2.53038e-06	-2.06257e-10	-1.11542	3.21144e-05	-2.06257e-10	-1.14596	5.84413e-05	-2.06257e-10	-1.14072
40927158	chr20:40927158:C:A	3.74345e-06	-2.06257e-10	-0.723783	4.98342e-05	-2.06257e-10	-0.706558	8.92834e-05	-2.06257e-10	-0.716933
40927794	chr20:40927794:A:C	1.07438e-06	-0.916752	-1.0553	1.41636e-05	-0.928312	-1.03627	2.54256e-05	-0.933175	-1.03982
40927798	chr20:40927798:C:T	3.0093e-06	-2.06257e-10	-0.942084	3.70165e-05	-2.06257e-10	-1.0039	6.83831e-05	-2.06257e-10	-0.983623
40927918	chr20:40927918:C:T	3.99663e-06	-2.06257e-10	-0.658339	5.50117e-05	-2.06257e-10	-0.607713	9.88651e-05	-2.06257e-10	-0.614992
40928384	chr20:40928384:G:A	4.92166e-06	-2.06257e-10	-0.450146	5.57075e-05	-2.06257e-10	-0.595145	0.000101152	-2.06257e-10	-0.592123
40928390	chr20:40928390:A:G	2.17711e-06	-2.06257e-10	-1.26579	2.84481e-05	-2.06257e-10	-1.26718	5.15516e-05	-2.06257e-10	-1.26616
40928422	chr20:40928422:T:A	6.39296e-06	-2.06257e-10	-0.188595	8.09015e-05	-2.06257e-10	-0.222028	0.00014659	-2.06257e-10	-0.221109
40929179	chr20:40929179:G:A	3.00719e-06	0.274202	-1.21699	8.68988e-05	1.09611	-1.24662	0.00015535	1.07722	-1.24029
40929263	chr20:40929263:A:G	2.39701e-06	-2.06257e-10	-1.16957	3.11589e-05	-2.06257e-10	-1.17616	5.64092e-05	-2.06257e-10	-1.17612
40929277	chr20:40929277:A:G	4.1292e-06	0.4607	-1.08641	0.000142633	1.44888	-1.10387	0.000228595	1.34235	-1.11914
40929504	chr20:40929504:C:A	1.15433e-05	0.778386	-0.376072	0.000177635	1.00242	-0.437953	0.000304877	0.920111	-0.408951
40929583	chr20:40929583:G:C	2.23706e-06	-2.06257e-10	-1.23863	3.00951e-05	-2.06257e-10	-1.2109	5.42999e-05	-2.06257e-10	-1.21423
40929661	chr20:40929661:C:T	9.45311e-06	0.606592	-0.404039	0.000144314	0.822273	-0.465543	0.000248131	0.742371	-0.437161
40929745	chr20:40929745:G:C	2.39371e-06	-2.06257e-10	-1.17095	3.11179e-05	-2.06257e-10	-1.17748	5.63357e-05	-2.06257e-10	-1.17742
40929793	chr20:40929793:G:T	2.368e-06	-1.08207	-0.099673	2.98966e-05	-1.11422	-0.103296	5.32504e-05	-1.11265	-0.121098
40929830	chr20:40929830:AG:A	3.20795e-06	-2.06257e-10	-0.87816	3.77074e-05	-2.06257e-10	-0.985403	6.89967e-05	-2.06257e-10	-0.974689
40930170	chr20:40930170:A:C	2.3617e-06	-2.06257e-10	-1.18441	3.05073e-05	-2.06257e-10	-1.19729	5.5077e-05	-2.06257e-10	-1.20002
40930492	chr20:40930492:G:A	1.83991e-05	0.868511	-5.51629e-10	0.000244819	0.885257	-5.51629e-10	0.000528467	1.06123	-5.51629e-10
40930624	chr20:40930624:AC:A	1.58577e-05	-2.06257e-10	0.719864	0.000167961	-2.06257e-10	0.508472	0.000305457	-2.06257e-10	0.51306
40930662	chr20:40930662:A:G	3.73378e-06	-2.06257e-10	-0.726369	5.22749e-05	-2.06257e-10	-0.658744	9.25982e-05	-2.06257e-10	-0.680479
40930941	chr20:40930941:A:G	7.39437e-07	-1.55099	-0.794664	9.77667e-06	-1.51556	-0.819706	1.72911e-05	-1.52908	-0.829476
40931207	chr20:40931207:G:A	2.61558e-06	-2.06257e-10	-1.08231	3.36368e-05	-2.06257e-10	-1.09964	6.06475e-05	-2.06257e-10	-1.10367
40931834	chr20:40931834:C:T	4.83998e-06	0.805248	-1.27213	0.000159039	1.72891	-1.27502	0.000286311	1.72325	-1.27492
40932169	chr20:40932169:C:T	2.26735e-06	-2.06257e-10	-1.22518	3.01188e-05	-2.06257e-10	-1.21011	5.44452e-05	-2.06257e-10	-1.21155
40932307	chr20:40932307:C:A	9.16121e-06	-2.06257e-10	0.171187	0.000101152	-2.06257e-10	0.00136593	0.000184212	-2.06257e-10	0.00733782
40932434	chr20:40932434:C:T	2.23062e-06	-1.24151	-5.51629e-10	3.165e-05	-1.16052	-5.51629e-10	5.5155e-05	-1.1986	-5.51629e-10
40932446	chr20:40932446:C:T	1.47895e-06	-0.572195	-1.08026	3.47713e-05	0.0449458	-1.11141	6.24034e-05	0.0314842	-1.10661
40932576	chr20:40932576:G:C	2.61162e-06	-2.06257e-10	-1.08382	3.35449e-05	-2.06257e-10	-1.10238	6.09405e-05	-2.06257e-10	-1.09885
40932599	chr20:40932599:C:T	5.62615e-07	-1.48392	-1.13504	7.31131e-06	-1.50811	-1.11773	1.33148e-05	-1.49834	-1.12153
40932722	chr20:40932722:G:C	1.525e-06	-1.45684	-0.164952	1.91658e-05	-1.49316	-0.168971	3.39542e-05	-1.48285	-0.200886
40933433	chr20:40933433:G:A	5.81999e-07	-1.52589	-1.05919	7.53739e-06	-1.54789	-1.0475	1.35725e-05	-1.54255	-1.05815
40933636	chr20:40933636:C:T	7.61833e-07	-1.44445	-0.871365	1.01071e-05	-1.38672	-0.915301	1.79689e-05	-1.41535	-0.904761
40933680	chr20:40933680:C:A	3.16895e-06	0.124617	-1.01501	0.000102288	1.03878	-1.02624	0.000164188	0.938969	-1.04671
40933719	chr20:40933719:C:T	2.20099e-06	-2.06257e-10	-1.25488	2.86901e-05	-2.06257e-10	-1.25871	5.20408e-05	-2.06257e-10	-1.25672
40934596	chr20:40934596:C:A	7.62285e-07	-1.50479	-0.810441	9.96186e-06	-1.4587	-0.857801	1.78288e-05	-1.48156	-0.846379
40934760	chr20:40934760:G:A	2.91324e-06	-2.06257e-10	-0.974524	3.64559e-05	-2.06257e-10	-1.01916	6.70421e-05	-2.06257e-10	-1.00343
40934762	chr20:40934762:G:C	2.73448e-06	-2.06257e-10	-1.03785	3.29917e-05	-2.06257e-10	-1.11901	6.01828e-05	-2.06257e-10	-1.11136
40935441	chr20:40935441:A:G	2.79571e-06	-2.06257e-10	-1.01571	3.35925e-05	-2.06257e-10	-1.10096	6.13049e-05	-2.06257e-10	-1.09289
40935467	chr20:40935467:A:G	2.81444e-06	-2.06257e-10	-1.00903	3.857e-05	-2.06257e-10	-0.962785	6.93847e-05	-2.06257e-10	-0.969082
40936539	chr20:40936539:T:C	2.54096e-06	-2.06257e-10	-1.11125	3.20986e-05	-2.06257e-10	-1.14645	5.8419e-05	-2.06257e-10	-1.14111
40936848	chr20:40936848:T:C	1.41379e-06	-1.4798	-0.217725	1.78353e-05	-1.51235	-0.221737	3.15807e-05	-1.50324	-0.252965
40936935	chr20:40936935:A:T	2.54056e-06	-2.06257e-10	-1.11141	3.40499e-05	-2.06257e-10	-1.08743	6.08634e-05	-2.06257e-10	-1.10012
40937084	chr20:40937084:G:A	4.58746e-06	0.721528	-1.24199	0.000144657	1.62313	-1.26402	0.00026173	1.6187	-1.26014
40937153	chr20:40937153:A:G	2.36055e-06	-0.0280053	-1.15689	7.41274e-05	0.851862	-1.16134	0.000119995	0.754586	-1.17588
40937209	chr20:40937209:G:C	2.83789e-06	-2.06257e-10	-1.00073	3.40084e-05	-2.06257e-10	-1.08865	6.2081e-05	-2.06257e-10	-1.08031
40937319	chr20:40937319:G:A	1.71156e-06	-1.50638	-5.51629e-10	2.14258e-05	-1.55066	-5.51629e-10	3.8594e-05	-1.55565	-5.51629e-10
40938009	chr20:40938009:G:A	2.5626e-06	-2.06257e-10	-1.10277	3.43582e-05	-2.06257e-10	-1.07842	6.1398e-05	-2.06257e-10	-1.09137
40938057	chr20:40938057:A:G	2.53646e-06	-2.06257e-10	-1.11302	3.39917e-05	-2.06257e-10	-1.08914	6.0763e-05	-2.06257e-10	-1.10177
40939134	chr20:40939134:C:T	1.24479e-06	-0.653363	-1.17146	3.38383e-05	0.0402062	-1.13387	6.14746e-05	0.0533567	-1.14348
40939203	chr20:40939203:A:G	2.77072e-06	-1.02468	-5.51629e-10	4.62652e-05	-0.78087	-5.51629e-10	8.05845e-05	-0.819441	-5.51629e-10
40939714	chr20:40939714:C:T	1.6551e-06	-1.53993	-5.51629e-10	2.19296e-05	-1.52742	-5.51629e-10	3.99644e-05	-1.52076	-5.51629e-10
40939952	chr20:40939952:G:A	4.14315e-06	0.44948	-1.07182	0.00014547	1.44562	-1.08091	0.000232735	1.34025	-1.0991
40939967	chr20:40939967:T:C	5.72493e-07	-1.32918	-1.27237	7.40355e-06	-1.34078	-1.27252	1.33099e-05	-1.34706	-1.27318
40940425	chr20:40940425:C:G	5.83723e-07	-1.30744	-1.27468	8.55158e-06	-1.19412	-1.27502	1.477e-05	-1.24141	-1.27475
40940446	chr20:40940446:G:C	1.70944e-06	-1.50763	-5.51629e-10	2.15377e-05	-1.54545	-5.51629e-10	3.90409e-05	-1.54414	-5.51629e-10
40940709	chr20:40940709:T:C	5.91273e-07	-1.30248	-1.26679	7.65087e-06	-1.31231	-1.26813	1.37513e-05	-1.31859	-1.26903
40940794	chr20:40940794:A:AC	7.06306e-07	-1.59112	-0.800382	9.3007e-06	-1.58378	-0.801391	1.6275e-05	-1.58704	-0.832072
40941012	chr20:40941012:T:C	1.94816e-06	-0.17599	-1.20092	5.7481e-05	0.64047	-1.20428	9.53758e-05	0.564802	-1.21573
40941675	chr20:40941675:T:A	2.05328e-06	-0.134372	-1.18998	6.15546e-05	0.698035	-1.19337	0.000101744	0.619308	-1.20559
40942016	chr20:40942016:A:G	4.26603e-06	0.641876	-1.23498	0.000156625	1.67422	-1.23563	0.000253494	1.56878	-1.24219
40942247	chr20:40942247:C:T	1.23145e-06	-0.831314	-1.00428	1.82946e-05	-0.702018	-1.00663	3.09798e-05	-0.763889	-1.01153
40942369	chr20:40942369:G:A	3.00648e-06	-2.06257e-10	-0.943021	3.68067e-05	-2.06257e-10	-1.00958	6.70488e-05	-2.06257e-10	-1.00333
40942423	chr20:40942423:G:A	8.48799e-06	0.094861	-5.51629e-10	0.00012332	0.199523	-5.51629e-10	0.00021272	0.15123	-5.51629e-10
40942474	chr20:40942474:T:C	2.70935e-06	-2.06257e-10	-1.04708	3.48071e-05	-2.06257e-10	-1.06544	6.29263e-05	-2.06257e-10	-1.06678
40943157	chr20:40943157:A:G	2.15869e-06	-2.06257e-10	-1.27429	2.82798e-05	-2.06257e-10	-1.27311	5.11629e-05	-2.06257e-10	-1.27373
40943237	chr20:40943237:C:T	2.45693e-06	-2.06257e-10	-1.14488	3.16336e-05	-2.06257e-10	-1.16104	5.74289e-05	-2.06257e-10	-1.1582
40943256	chr20:40943256:C:T	2.32781e-06	-1.19886	-5.51629e-10	3.31249e-05	-1.11497	-5.51629e-10	5.765e-05	-1.15436	-5.51629e-10
40943461	chr20:40943461:T:G	7.00198e-07	-1.28891	-1.11128	8.96729e-06	-1.33289	-1.08879	1.63997e-05	-1.31872	-1.09277
40943485	chr20:40943485:C:A	2.30486e-06	-1.20877	-5.51629e-10	2.91772e-05	-1.24187	-5.51629e-10	5.35592e-05	-1.22796	-5.51629e-10
40943773	chr20:40943773:C:T	3.31184e-06	-2.06257e-10	-0.846287	4.18731e-05	-2.06257e-10	-0.880617	7.5352e-05	-2.06257e-10	-0.886578
40943814	chr20:40943814:G:A	1.04189e-05	1.56392	-1.26409	0.000432224	2.71613	-1.26245	0.000712487	2.6249	-1.26488
40944190	chr20:40944190:A:T	2.20416e-06	-1.25344	-5.51629e-10	2.85461e-05	-1.26374	-5.51629e-10	5.14827e-05	-1.2675	-5.51629e-10
40944389	chr20:40944389:A:G	2.37378e-06	-2.06257e-10	-1.17931	3.07052e-05	-2.06257e-10	-1.19083	5.57644e-05	-2.06257e-10	-1.18761
40944738	chr20:40944738:A:G	1.94995e-06	-0.129851	-1.24614	2.78191e-05	-0.0423349	-1.2472	4.87954e-05	-0.0786822	-1.24243
40944751	chr20:40944751:C:T	2.62463e-06	-1.07885	-5.51629e-10	3.2572e-05	-1.13181	-5.51629e-10	5.99643e-05	-1.115	-5.51629e-10
40944829	chr20:40944829:G:A	2.19068e-06	-2.06257e-10	-1.25958	2.89637e-05	-2.06257e-10	-1.24922	5.23612e-05	-2.06257e-10	-1.25058
40945032	chr20:40945032:T:C	2.15727e-06	-2.06257e-10	-1.27495	2.82844e-05	-2.06257e-10	-1.27295	5.11472e-05	-2.06257e-10	-1.27404
40945088	chr20:40945088:A:T	2.76224e-06	-2.06257e-10	-1.02775	3.63611e-05	-2.06257e-10	-1.02176	6.48338e-05	-2.06257e-10	-1.03692
40945669	chr20:40945669:C:T	2.52474e-06	-2.06257e-10	-1.11765	3.32962e-05	-2.06257e-10	-1.10982	5.98127e-05	-2.06257e-10	-1.11753
40945994	chr20:40945994:C:T	2.27832e-06	-2.06257e-10	-1.22035	2.9057e-05	-2.06257e-10	-1.246	5.27411e-05	-2.06257e-10	-1.24335
40946019	chr20:40946019:A:T	6.88385e-07	-1.56898	-0.84822	9.30193e-06	-1.40013	-0.984911	1.71052e-05	-1.40233	-0.96704
40946178	chr20:40946178:C:T	4.3215e-06	-2.06257e-10	-0.580189	5.16539e-05	-2.06257e-10	-0.670694	9.48708e-05	-2.06257e-10	-0.656231
40946487	chr20:40946487:G:T	3.91452e-06	-2.06257e-10	-0.679098	5.05932e-05	-2.06257e-10	-0.691444	9.33195e-05	-2.06257e-10	-0.672718
40946491	chr20:40946491:A:T	3.78009e-06	-2.06257e-10	-0.714043	5.23007e-05	-2.06257e-10	-0.65825	9.42016e-05	-2.06257e-10	-0.663311
40946998	chr20:40946998:G:A	4.77073e-06	-0.00773098	-0.473561	5.79533e-05	-0.124604	-0.43102	9.69816e-05	-0.203207	-0.431019
40947740	chr20:40947740:G:A	2.20691e-06	0.0210858	-1.27328	2.19036e-05	-0.256029	-1.27258	4.00574e-05	-0.248096	-1.27034
40948032	chr20:40948032:CA:C	3.67839e-06	-2.06257e-10	-0.741316	4.75578e-05	-2.06257e-10	-0.753314	8.76421e-05	-2.06257e-10	-0.735486
40948591	chr20:40948591:GA:G	4.78193e-06	-2.06257e-10	-0.478947	5.57933e-05	-2.06257e-10	-0.593607	0.000103522	-2.06257e-10	-0.568963
40948879	chr20:40948879:G:A	1.01816e-06	-0.782046	-1.24375	2.03438e-05	-0.352023	-1.25046	3.56507e-05	-0.388218	-1.24676
40948920	chr20:40948920:G:A	1.99005e-06	-1.35563	-5.51629e-10	2.58429e-05	-1.36322	-5.51629e-10	4.69333e-05	-1.36002	-5.51629e-10
40948962	chr20:40948962:T:C	5.25248e-07	-1.59147	-1.0962	6.65956e-06	-1.5917	-1.12751	1.21128e-05	-1.59065	-1.12384
40949102	chr20:40949102:A:G	4.52629e-06	0.551739	-1.08563	4.21399e-05	0.263313	-1.13758	7.56551e-05	0.257919	-1.14048
40949242	chr20:40949242:A:G	1.27265e-05	-1.15559	1.65548	0.000126857	-1.21341	1.44121	0.000237389	-1.20951	1.47046
40949310	chr20:40949310:C:T	9.93778e-06	0.252552	-5.51629e-10	6.52468e-05	-0.437083	-5.51629e-10	0.00012025	-0.419174	-5.51629e-10
40949471	chr20:40949471:A:T	2.33107e-06	-2.06257e-10	-1.19747	3.11626e-05	-2.06257e-10	-1.17604	5.61232e-05	-2.06257e-10	-1.1812
40949706	chr20:40949706:A:G	5.52786e-06	-2.06257e-10	-0.333991	7.9998e-05	-2.06257e-10	-0.233258	0.000145285	-2.06257e-10	-0.230048
40949770	chr20:40949770:C:T	2.38461e-06	-2.06257e-10	-1.17475	3.04907e-05	-2.06257e-10	-1.19784	5.53781e-05	-2.06257e-10	-1.19456
40949990	chr20:40949990:T:C	5.89109e-07	-1.47971	-1.09323	7.60634e-06	-1.46247	-1.1238	1.34915e-05	-1.48656	-1.12012
40950027	chr20:40950027:G:T	2.16128e-06	-2.06257e-10	-1.27309	2.84241e-05	-2.06257e-10	-1.26802	5.14094e-05	-2.06257e-10	-1.26893
40950375	chr20:40950375:G:A	2.31035e-06	-2.06257e-10	-1.20639	2.96623e-05	-2.06257e-10	-1.22538	5.38417e-05	-2.06257e-10	-1.2227
40950916	chr20:40950916:G:A	5.26986e-06	-2.06257e-10	-0.381789	5.74033e-05	-2.06257e-10	-0.565158	0.000104955	-2.06257e-10	-0.555212
40951179	chr20:40951179:T:C	1.26329e-06	-0.535322	-1.27475	1.29535e-05	-0.779071	-1.27482	2.37856e-05	-0.764638	-1.27503
40951510	chr20:40951510:G:A	2.20658e-06	-2.06257e-10	-1.25235	2.90474e-05	-2.06257e-10	-1.24633	5.25364e-05	-2.06257e-10	-1.24724
40951810	chr20:40951810:C:T	4.58693e-07	-1.58876	-1.23441	6.66745e-06	-1.50591	-1.21211	1.19752e-05	-1.50732	-1.21859
40951827	chr20:40951827:C:T	2.73985e-06	-2.06257e-10	-1.03589	3.67322e-05	-2.06257e-10	-1.01161	6.52892e-05	-2.06257e-10	-1.02992
40951947	chr20:40951947:G:A	4.60299e-07	-1.59076	-1.22891	6.62493e-06	-1.5191	-1.20532	1.18957e-05	-1.52043	-1.21214
40952990	chr20:40952990:T:C	3.62511e-06	-2.06257e-10	-0.755908	4.30586e-05	-2.06257e-10	-0.852699	7.95185e-05	-2.06257e-10	-0.832759
40953076	chr20:40953076:A:G	3.29544e-06	0.371224	-1.22248	7.52337e-05	0.889939	-1.1846	0.000117473	0.748765	-1.19131
40953766	chr20:40953766:T:C	2.27229e-06	-1.223	-5.51629e-10	2.7249e-05	-1.31024	-5.51629e-10	5.01071e-05	-1.29458	-5.51629e-10
40953883	chr20:40953883:T:C	8.74607e-07	-1.52326	-0.654514	1.11998e-05	-1.50662	-0.692744	1.98467e-05	-1.52767	-0.693039
40954154	chr20:40954154:A:G	3.49145e-06	-2.06257e-10	-0.793474	4.58818e-05	-2.06257e-10	-0.789191	8.42622e-05	-2.06257e-10	-0.774814
40954208	chr20:40954208:G:A	2.24023e-06	-2.06257e-10	-1.23721	2.87077e-05	-2.06257e-10	-1.25809	5.19417e-05	-2.06257e-10	-1.25863
40954377	chr20:40954377:A:G	6.85234e-07	-1.3459	-1.07589	8.25157e-06	-1.45282	-1.05204	1.45057e-05	-1.47362	-1.06059
40954672	chr20:40954672:G:A	2.26468e-06	-2.06257e-10	-1.22636	3.0284e-05	-2.06257e-10	-1.20464	5.4637e-05	-2.06257e-10	-1.20804
40955312	chr20:40955312:C:T	6.45709e-07	-1.35102	-1.13017	7.72306e-06	-1.45936	-1.11169	1.35854e-05	-1.4805	-1.11925
40955712	chr20:40955712:A:G	4.80818e-06	-2.06257e-10	-0.473474	5.81801e-05	-2.06257e-10	-0.551717	0.000107802	-2.06257e-10	-0.528448
40956984	chr20:40956984:C:T	6.82092e-06	-2.06257e-10	-0.123798	7.52948e-05	-2.06257e-10	-0.29385	0.000141011	-2.06257e-10	-0.259912
40957045	chr20:40957045:G:T	2.60784e-06	-2.06257e-10	-1.08527	3.28489e-05	-2.06257e-10	-1.12334	5.94495e-05	-2.06257e-10	-1.12362
40957334	chr20:40957334:G:A	1.6002e-06	-1.57366	-5.51629e-10	2.06116e-05	-1.58941	-5.51629e-10	3.73737e-05	-1.58778	-5.51629e-10
40957729	chr20:40957729:T:C	5.50799e-06	-0.337591	-5.51629e-10	5.20346e-05	-0.663351	-5.51629e-10	8.99459e-05	-0.70954	-5.51629e-10
40959335	chr20:40959335:A:G	4.08826e-06	-2.06257e-10	-0.635672	4.61977e-05	-2.06257e-10	-0.782331	8.56197e-05	-2.06257e-10	-0.758833
40959757	chr20:40959757:A:G	4.12886e-06	-2.06257e-10	-0.62579	4.66211e-05	-2.06257e-10	-0.773207	8.64196e-05	-2.06257e-10	-0.749534
40959825	chr20:40959825:A:T	8.81391e-07	-1.22089	-0.949159	2.17329e-05	-0.566113	-0.970321	3.50021e-05	-0.66604	-0.9873
40960111	chr20:40960111:C:T	7.18825e-07	-1.54462	-0.829304	1.1022e-05	-1.31479	-0.90058	1.9323e-05	-1.34543	-0.902026
40960197	chr20:40960197:C:T	1.12066e-05	1.63749	-1.26479	7.18761e-05	0.919544	-1.25986	0.000113379	0.777395	-1.25541
40960490	chr20:40960490:T:TGGGA	2.44487e-06	-2.06257e-10	-1.1498	3.15643e-05	-2.06257e-10	-1.16323	5.73572e-05	-2.06257e-10	-1.15945
40960575	chr20:40960575:C:T	3.34017e-06	-2.06257e-10	-0.837769	4.73437e-05	-2.06257e-10	-0.757826	8.36533e-05	-2.06257e-10	-0.782067
40960888	chr20:40960888:A:G	1.82328e-06	-0.576063	-0.867089	2.07865e-05	-0.708706	-0.872249	3.71524e-05	-0.716684	-0.877036
40961265	chr20:40961265:C:T	3.19868e-06	-2.06257e-10	-0.881054	4.29786e-05	-2.06257e-10	-0.854558	7.7281e-05	-2.06257e-10	-0.8613
40961327	chr20:40961327:C:T	1.58768e-06	-0.659781	-0.921736	1.80912e-05	-0.792723	-0.927111	3.23652e-05	-0.799858	-0.931806
40961610	chr20:40961610:C:T	3.6781e-06	-2.06257e-10	-0.741395	5.24983e-05	-2.06257e-10	-0.65448	9.25611e-05	-2.06257e-10	-0.680879
40961633	chr20:40961633:C:G	2.40807e-06	-2.06257e-10	-1.16497	3.07606e-05	-2.06257e-10	-1.18903	5.58195e-05	-2.06257e-10	-1.18662
40961870	chr20:40961870:G:A	2.79476e-06	-2.06257e-10	-1.01605	3.96731e-05	-2.06257e-10	-0.934588	7.05329e-05	-2.06257e-10	-0.952668
40961985	chr20:40961985:G:A	2.79476e-06	-2.06257e-10	-1.01605	3.96731e-05	-2.06257e-10	-0.934588	7.05329e-05	-2.06257e-10	-0.952668
40962130	chr20:40962130:A:G	3.30083e-06	-2.06257e-10	-0.849617	4.71036e-05	-2.06257e-10	-0.762911	8.34524e-05	-2.06257e-10	-0.784472
40962326	chr20:40962326:T:TA	1.59757e-06	-0.640763	-0.934543	1.82593e-05	-0.770909	-0.939677	3.26219e-05	-0.779553	-0.944211
40962365	chr20:40962365:G:C	5.3036e-06	-0.375406	-5.51629e-10	4.3676e-05	-0.838462	-5.51629e-10	7.88558e-05	-0.841128	-5.51629e-10
40962547	chr20:40962547:G:T	4.82948e-07	-1.58816	-1.18347	6.55049e-06	-1.53234	-1.20338	1.18616e-05	-1.52883	-1.20661
40962876	chr20:40962876:G:A	4.7813e-07	-1.5857	-1.19597	6.53817e-06	-1.52319	-1.21442	1.18471e-05	-1.51943	-1.21723
40963675	chr20:40963675:G:A	4.71616e-07	-1.58278	-1.2126	6.53274e-06	-1.51349	-1.22495	1.18343e-05	-1.5096	-1.22815
40963880	chr20:40963880:A:C	9.0884e-07	-0.86435	-1.27503	8.35644e-06	-1.21718	-1.27505	1.49499e-05	-1.22911	-1.27493
40964161	chr20:40964161:G:A	3.41008e-06	-2.06257e-10	-0.817055	4.18921e-05	-2.06257e-10	-0.880163	7.5883e-05	-2.06257e-10	-0.879555
40964259	chr20:40964259:TC:T	2.70915e-06	-2.06257e-10	-1.04716	3.46237e-05	-2.06257e-10	-1.07072	6.36157e-05	-2.06257e-10	-1.05589
40964692	chr20:40964692:T:C	2.75132e-06	-2.06257e-10	-1.03171	3.71442e-05	-2.06257e-10	-1.00045	6.69044e-05	-2.06257e-10	-1.00548
40965020	chr20:40965020:G:A	2.96262e-06	-2.06257e-10	-0.957718	3.98676e-05	-2.06257e-10	-0.929697	7.21709e-05	-2.06257e-10	-0.929712
40965022	chr20:40965022:C:T	9.40879e-07	-0.898643	-1.20609	8.76145e-06	-1.24213	-1.20277	1.5813e-05	-1.25325	-1.19467
40965070	chr20:40965070:A:G	3.37196e-06	-2.06257e-10	-0.828298	4.7809e-05	-2.06257e-10	-0.748046	8.4468e-05	-2.06257e-10	-0.772375
40965319	chr20:40965319:G:A	3.37739e-06	-2.06257e-10	-0.826689	4.78803e-05	-2.06257e-10	-0.746556	8.45899e-05	-2.06257e-10	-0.770933
40965795	chr20:40965795:G:A	4.48729e-07	-1.58015	-1.26498	6.30559e-06	-1.50465	-1.26917	1.1445e-05	-1.50073	-1.27046
40966008	chr20:40966008:T:G	2.36909e-06	-2.06257e-10	-1.18129	3.05383e-05	-2.06257e-10	-1.19628	5.51547e-05	-2.06257e-10	-1.19861
40966320	chr20:40966320:G:T	7.38139e-07	-1.1162	-1.23121	1.10099e-05	-1.00412	-1.21234	1.88867e-05	-1.05199	-1.2183
40966491	chr20:40966491:G:T	2.24259e-06	-2.06257e-10	-1.23616	2.94478e-05	-2.06257e-10	-1.23264	5.32733e-05	-2.06257e-10	-1.23331
40966662	chr20:40966662:C:T	3.39227e-06	-2.06257e-10	-0.822291	4.16989e-05	-2.06257e-10	-0.884785	7.55395e-05	-2.06257e-10	-0.884093
40966761	chr20:40966761:C:T	2.47248e-06	-2.06257e-10	-1.13857	3.14878e-05	-2.06257e-10	-1.16566	5.71568e-05	-2.06257e-10	-1.16295
40966775	chr20:40966775:C:T	3.19868e-06	-2.06257e-10	-0.881054	4.29786e-05	-2.06257e-10	-0.854558	7.7281e-05	-2.06257e-10	-0.8613
40967106	chr20:40967106:TC:T	1.48028e-06	-0.511705	-1.13985	1.63647e-05	-0.658641	-1.16149	2.9481e-05	-0.665554	-1.15945
40967438	chr20:40967438:T:C	1.97533e-06	-0.560033	-0.803022	2.23919e-05	-0.698399	-0.808163	3.99772e-05	-0.70727	-0.813169
40967602	chr20:40967602:G:A	2.4237e-06	-2.06257e-10	-1.1585	2.98861e-05	-2.06257e-10	-1.21787	5.4205e-05	-2.06257e-10	-1.21598
40967614	chr20:40967614:G:A	7.00073e-07	-1.59166	-0.808705	8.13099e-06	-1.57048	-0.949102	1.49665e-05	-1.56473	-0.938201
40967633	chr20:40967633:T:C	2.02646e-06	-0.532911	-0.804591	2.2932e-05	-0.673004	-0.809724	4.09371e-05	-0.68199	-0.814721
40967960	chr20:40967960:C:T	7.84153e-07	-1.0669	-1.22004	1.17829e-05	-0.949518	-1.19909	2.01521e-05	-0.999768	-1.20567
40968583	chr20:40968583:C:A	1.52072e-06	-0.496737	-1.12787	1.67717e-05	-0.645125	-1.15044	3.02025e-05	-0.652498	-1.14833
40968609	chr20:40968609:A:G	1.92675e-06	-0.554653	-0.833302	2.16965e-05	-0.693882	-0.844229	3.87231e-05	-0.703035	-0.849278
40968732	chr20:40968732:G:A	2.15734e-06	-2.06257e-10	-1.27492	2.82496e-05	-2.06257e-10	-1.27418	5.11029e-05	-2.06257e-10	-1.27491
40968997	chr20:40968997:C:A	9.91436e-06	1.34654	-1.09635	6.60097e-05	0.639207	-1.06467	0.000106384	0.512784	-1.05448
40969051	chr20:40969051:G:T	2.41632e-06	-2.06257e-10	-1.16155	3.18107e-05	-2.06257e-10	-1.15546	5.75746e-05	-2.06257e-10	-1.15567
40969177	chr20:40969177:T:C	4.03433e-06	-2.06257e-10	-0.648952	5.75837e-05	-2.06257e-10	-0.562021	0.000100827	-2.06257e-10	-0.59534
40969556	chr20:40969556:A:G	3.87668e-06	-2.06257e-10	-0.688812	5.28426e-05	-2.06257e-10	-0.647943	9.52151e-05	-2.06257e-10	-0.652609
40969715	chr20:40969715:T:G	5.33139e-06	0.904063	-1.27424	3.97443e-05	0.339701	-1.2725	6.31769e-05	0.208076	-1.27089
40970018	chr20:40970018:A:G	2.18284e-06	-2.06257e-10	-1.26316	2.8363e-05	-2.06257e-10	-1.27018	5.13814e-05	-2.06257e-10	-1.26947
40970032	chr20:40970032:G:A	8.16826e-07	-1.59165	-0.654468	8.94183e-06	-1.5916	-0.83292	1.62833e-05	-1.59169	-0.82692
40970063	chr20:40970063:C:T	3.33988e-06	-2.06257e-10	-0.837856	4.73229e-05	-2.06257e-10	-0.758267	8.3629e-05	-2.06257e-10	-0.782358
40970075	chr20:40970075:G:T	3.21207e-06	-2.06257e-10	-0.876875	4.57153e-05	-2.06257e-10	-0.792826	8.10538e-05	-2.06257e-10	-0.813635
40970260	chr20:40970260:GCCCTCCCATAGCCACCTACATGTCATCAGGTC:G	3.20344e-06	-2.06257e-10	-0.879567	4.30443e-05	-2.06257e-10	-0.853029	7.73981e-05	-2.06257e-10	-0.859786
40970361	chr20:40970361:A:G	1.38921e-06	-0.599836	-1.11522	1.62435e-05	-0.687834	-1.13973	2.89614e-05	-0.704651	-1.13813
40970669	chr20:40970669:GTGGCTCA:G	1.03415e-06	-0.736184	-1.27403	1.20685e-05	-0.850057	-1.2746	2.1767e-05	-0.853534	-1.27482
40970732	chr20:40970732:G:T	2.96391e-06	-2.06257e-10	-0.957283	3.99834e-05	-2.06257e-10	-0.926797	7.2192e-05	-2.06257e-10	-0.929419
40971237	chr20:40971237:C:T	1.78131e-06	-1.46644	-5.51629e-10	2.46744e-05	-1.4095	-5.51629e-10	4.60946e-05	-1.37805	-5.51629e-10
40971752	chr20:40971752:G:A	3.33988e-06	-2.06257e-10	-0.837856	4.73229e-05	-2.06257e-10	-0.758267	8.3629e-05	-2.06257e-10	-0.782358
40972098	chr20:40972098:A:G	2.25359e-06	-2.06257e-10	-1.23127	2.87188e-05	-2.06257e-10	-1.25771	5.19943e-05	-2.06257e-10	-1.25761
40972147	chr20:40972147:A:G	2.91439e-06	-0.974132	-5.51629e-10	4.04799e-05	-0.914454	-5.51629e-10	7.5318e-05	-0.887028	-5.51629e-10
40973185	chr20:40973185:G:A	2.9739e-06	-2.06257e-10	-0.953918	3.51255e-05	-2.06257e-10	-1.05633	6.38918e-05	-2.06257e-10	-1.05156
40973693	chr20:40973693:G:A	9.5067e-06	-2.06257e-10	0.208206	0.000101407	-2.06257e-10	0.00387746	0.000190891	-2.06257e-10	0.0429531
40973800	chr20:40973800:A:G	2.53296e-06	-1.1144	-5.51629e-10	5.15499e-05	-0.672709	-5.51629e-10	8.81845e-05	-0.729316	-5.51629e-10
40973878	chr20:40973878:A:G	2.86696e-06	-2.06257e-10	-0.990538	3.79727e-05	-2.06257e-10	-0.978392	6.84205e-05	-2.06257e-10	-0.983075
40974071	chr20:40974071:G:A	1.85227e-06	-0.673198	-0.754181	2.22399e-05	-0.751156	-0.762215	3.92592e-05	-0.77001	-0.768552
40974323	chr20:40974323:G:A	3.24769e-06	-2.06257e-10	-0.865847	4.5913e-05	-2.06257e-10	-0.788511	8.12008e-05	-2.06257e-10	-0.811823
40974459	chr20:40974459:G:A	9.28274e-06	-2.06257e-10	0.184365	9.91773e-05	-2.06257e-10	-0.0183514	0.000186634	-2.06257e-10	0.0204016
40974485	chr20:40974485:T:C	9.43177e-06	-2.06257e-10	0.200292	0.000100697	-2.06257e-10	-0.00314241	0.000189542	-2.06257e-10	0.0358649
40974630	chr20:40974630:A:G	3.23459e-06	-2.06257e-10	-0.86989	4.57103e-05	-2.06257e-10	-0.792937	8.08513e-05	-2.06257e-10	-0.816137
40974945	chr20:40974945:C:A	4.11666e-06	-2.06257e-10	-0.628749	5.59686e-05	-2.06257e-10	-0.590469	0.000100882	-2.06257e-10	-0.594792
40975112	chr20:40975112:G:A	1.57213e-06	-1.59136	-5.51629e-10	2.13287e-05	-1.55521	-5.51629e-10	3.82977e-05	-1.56336	-5.51629e-10
40975297	chr20:40975297:G:A	7.14653e-07	-1.57285	-0.806894	9.29634e-06	-1.52572	-0.859921	1.74357e-05	-1.52011	-0.830118
40975314	chr20:40975314:C:G	2.25482e-06	-2.06257e-10	-1.23072	2.87288e-05	-2.06257e-10	-1.25736	5.20128e-05	-2.06257e-10	-1.25726
40976421	chr20:40976421:CT:C	1.13665e-06	-0.698396	-1.21731	1.02211e-05	-1.07093	-1.21987	1.83e-05	-1.08951	-1.21234
40976720	chr20:40976720:A:G	1.65789e-06	-0.407205	-1.13104	1.92045e-05	-0.505432	-1.15468	3.42109e-05	-0.523169	-1.15303
40977151	chr20:40977151:C:T	3.8353e-06	-2.06257e-10	-0.699545	5.0124e-05	-2.06257e-10	-0.70076	9.04531e-05	-2.06257e-10	-0.703917
40977199	chr20:40977199:G:A	3.15495e-06	-2.06257e-10	-0.894818	3.91427e-05	-2.06257e-10	-0.948047	7.10074e-05	-2.06257e-10	-0.945964
40977226	chr20:40977226:G:A	3.83122e-06	-2.06257e-10	-0.700609	5.50826e-05	-2.06257e-10	-0.606427	9.70107e-05	-2.06257e-10	-0.633927
40977291	chr20:40977291:A:G	1.10982e-06	-0.722158	-1.21743	1.0028e-05	-1.09009	-1.21979	1.79726e-05	-1.10765	-1.21225
40977548	chr20:40977548:GTCT:G	2.54065e-06	-2.06257e-10	-1.11137	3.42613e-05	-2.06257e-10	-1.08124	6.21907e-05	-2.06257e-10	-1.07854
40977656	chr20:40977656:T:G	3.06779e-06	-2.06257e-10	-0.922833	4.15976e-05	-2.06257e-10	-0.887219	7.48788e-05	-2.06257e-10	-0.892877
40977865	chr20:40977865:G:A	4.04452e-06	-2.06257e-10	-0.64643	5.52649e-05	-2.06257e-10	-0.603122	9.9579e-05	-2.06257e-10	-0.607797
40978812	chr20:40978812:A:G	2.15744e-06	-2.06257e-10	-1.27487	2.82478e-05	-2.06257e-10	-1.27425	5.11e-05	-2.06257e-10	-1.27496
40978902	chr20:40978902:G:A	3.94371e-06	-2.06257e-10	-0.671669	4.79264e-05	-2.06257e-10	-0.745593	8.70008e-05	-2.06257e-10	-0.742831
40979166	chr20:40979166:C:T	0.000124464	2.78023	-5.51629e-10	0.000502671	1.60468	-5.51629e-10	0.000930397	1.62686	-5.51629e-10
40979256	chr20:40979256:T:C	4.16071e-06	-2.06257e-10	-0.618106	5.69408e-05	-2.06257e-10	-0.573247	0.000102566	-2.06257e-10	-0.578237
40979470	chr20:40979470:G:T	6.14682e-07	-1.591	-0.939438	7.83012e-06	-1.55796	-0.999321	1.43751e-05	-1.55186	-0.991391
40979718	chr20:40979718:A:G	2.18816e-06	-2.06257e-10	-1.26073	2.89658e-05	-2.06257e-10	-1.24915	5.23297e-05	-2.06257e-10	-1.25118
40979774	chr20:40979774:C:A	2.20811e-06	-2.06257e-10	-1.25165	2.83888e-05	-2.06257e-10	-1.26927	5.13979e-05	-2.06257e-10	-1.26915
40979790	chr20:40979790:G:A	2.33589e-06	-2.06257e-10	-1.1954	3.13957e-05	-2.06257e-10	-1.16859	5.64632e-05	-2.06257e-10	-1.17516
40980058	chr20:40980058:C:T	1.48436e-06	-0.845941	-0.802865	1.49692e-05	-0.967783	-0.941485	2.78031e-05	-0.962149	-0.92145
40980404	chr20:40980404:G:C	2.22683e-06	-2.06257e-10	-1.24321	2.87824e-05	-2.06257e-10	-1.2555	5.21726e-05	-2.06257e-10	-1.25419
40980450	chr20:40980450:A:G	1.82727e-06	-0.670005	-0.770963	2.19484e-05	-0.746049	-0.780518	3.89583e-05	-0.760008	-0.786248
40980703	chr20:40980703:A:G	1.62411e-06	-1.55883	-5.51629e-10	2.17055e-05	-1.53769	-5.51629e-10	3.90612e-05	-1.54362	-5.51629e-10
40980786	chr20:40980786:C:T	1.39134e-06	-0.582691	-1.13083	1.63202e-05	-0.667328	-1.15553	2.92319e-05	-0.679683	-1.1538
40980794	chr20:40980794:A:G	2.18316e-06	-2.06257e-10	-1.26302	2.83656e-05	-2.06257e-10	-1.27008	5.13865e-05	-2.06257e-10	-1.26937
40980943	chr20:40980943:T:C	2.16741e-06	-2.06257e-10	-1.27026	2.82249e-05	-2.06257e-10	-1.27505	5.11035e-05	-2.06257e-10	-1.27489
40981301	chr20:40981301:C:T	2.78911e-06	-2.06257e-10	-1.01807	3.63855e-05	-2.06257e-10	-1.02109	6.59574e-05	-2.06257e-10	-1.01974
40981433	chr20:40981433:A:G	3.33805e-06	-2.06257e-10	-0.838406	4.72987e-05	-2.06257e-10	-0.758778	8.35695e-05	-2.06257e-10	-0.783069
40981471	chr20:40981471:T:C	2.6152e-06	-0.495146	-0.587304	3.12246e-05	-0.576267	-0.597787	5.51406e-05	-0.594576	-0.604286
40981739	chr20:40981739:A:G	8.07098e-06	-2.06257e-10	0.0444835	0.000114782	-2.06257e-10	0.127776	0.000206696	-2.06257e-10	0.122503
40982014	chr20:40982014:C:T	2.16071e-06	-2.06257e-10	-1.27335	2.83814e-05	-2.06257e-10	-1.26952	5.13335e-05	-2.06257e-10	-1.27041
40982216	chr20:40982216:C:T	1.78532e-06	-0.428736	-1.03546	3.92221e-05	0.0751601	-1.02118	6.81047e-05	0.0395233	-1.02722
40982321	chr20:40982321:G:A	2.41051e-06	-2.06257e-10	-1.16395	3.12525e-05	-2.06257e-10	-1.17316	5.71124e-05	-2.06257e-10	-1.16373
40982411	chr20:40982411:A:G	2.29094e-06	-2.06257e-10	-1.21483	2.92324e-05	-2.06257e-10	-1.23998	5.3138e-05	-2.06257e-10	-1.23586
40982561	chr20:40982561:A:G	2.3894e-06	-2.06257e-10	-1.17275	3.15663e-05	-2.06257e-10	-1.16317	5.72014e-05	-2.06257e-10	-1.16217
40982859	chr20:40982859:CACCAGATCACCCCCAGCTCTGAAGATGACAATGCATTCA:C	2.8046e-06	-2.06257e-10	-1.01253	3.60123e-05	-2.06257e-10	-1.0314	6.55028e-05	-2.06257e-10	-1.02666
40982921	chr20:40982921:AG:A	1.01234e-06	-1.59103	-0.4405	1.57347e-05	-1.28704	-0.572352	2.80329e-05	-1.28361	-0.59176
40983055	chr20:40983055:T:C	2.5949e-06	-2.06257e-10	-1.09024	3.31253e-05	-2.06257e-10	-1.11496	5.99228e-05	-2.06257e-10	-1.11569
40983162	chr20:40983162:G:A	2.41631e-06	0.0889053	-1.25045	9.1312e-06	-1.13891	-1.26466	1.61717e-05	-1.16678	-1.2587
40983771	chr20:40983771:T:C	2.76151e-05	-2.06257e-10	1.27457	0.000210073	-2.06257e-10	0.732194	0.000398654	-2.06257e-10	0.779346
40984774	chr20:40984774:T:G	2.59905e-06	-2.06257e-10	-1.08865	3.26933e-05	-2.06257e-10	-1.12809	5.94338e-05	-2.06257e-10	-1.12388
40984795	chr20:40984795:T:G	3.32276e-06	-2.06257e-10	-0.842996	4.00691e-05	-2.06257e-10	-0.924656	7.31192e-05	-2.06257e-10	-0.916657
40984825	chr20:40984825:C:T	3.54415e-06	-2.06257e-10	-0.778493	3.9348e-05	-2.06257e-10	-0.942815	7.13457e-05	-2.06257e-10	-0.941211
40985435	chr20:40985435:G:A	0.000186099	4.1292	-0.946715	6.35519e-05	0.568622	-1.03202	0.000120738	0.606754	-1.02188
40985506	chr20:40985506:T:C	0.00184382	6.73238	-1.25658	0.000803231	3.3277	-1.25432	0.00163694	3.44197	-1.25013
40985659	chr20:40985659:T:G	4.51131e-07	-1.59119	-1.2486	7.338e-06	-1.37868	-1.24351	1.30567e-05	-1.38703	-1.25242
40985778	chr20:40985778:C:T	6.2815e-06	-2.06257e-10	-0.206182	5.67347e-05	-2.06257e-10	-0.576874	0.00010307	-2.06257e-10	-0.573341
40985867	chr20:40985867:G:A	5.97852e-06	-0.255619	-5.51629e-10	0.000131709	0.265333	-5.51629e-10	0.000222764	0.197364	-5.51629e-10
40986106	chr20:40986106:G:A	2.15839e-06	-2.06257e-10	-1.27443	2.84044e-05	-2.06257e-10	-1.26872	5.15126e-05	-2.06257e-10	-1.26692
40986143	chr20:40986143:G:A	4.59974e-07	-1.57437	-1.246	8.19993e-06	-1.27039	-1.24075	1.45402e-05	-1.28174	-1.25008
40986305	chr20:40986305:C:T	0.000122043	3.49253	-0.731948	3.94031e-05	-0.0839805	-0.857436	7.6289e-05	-0.0306963	-0.843522
40986405	chr20:40986405:A:C	3.41902e-06	-2.06257e-10	-0.814437	4.11214e-05	-2.06257e-10	-0.898732	7.5054e-05	-2.06257e-10	-0.89054
40986555	chr20:40986555:C:T	0.000132482	3.59929	-0.756636	4.09177e-05	-0.0260195	-0.877677	7.92512e-05	0.0279448	-0.864071
40987141	chr20:40987141:G:A	3.31476e-06	-2.06257e-10	-0.845407	4.38547e-05	-2.06257e-10	-0.834378	7.84072e-05	-2.06257e-10	-0.846833
40987263	chr20:40987263:T:C	2.16653e-06	-2.06257e-10	-1.27067	2.82528e-05	-2.06257e-10	-1.27407	5.11505e-05	-2.06257e-10	-1.27398
40987265	chr20:40987265:T:G	2.17356e-06	-2.06257e-10	-1.26743	2.83034e-05	-2.06257e-10	-1.27228	5.12457e-05	-2.06257e-10	-1.27212
40987285	chr20:40987285:T:C	2.17076e-06	-2.06257e-10	-1.26872	2.82821e-05	-2.06257e-10	-1.27303	5.12059e-05	-2.06257e-10	-1.27289
40987286	chr20:40987286:G:A	2.17167e-06	-2.06257e-10	-1.26829	2.82888e-05	-2.06257e-10	-1.27279	5.12184e-05	-2.06257e-10	-1.27265
40987292	chr20:40987292:AAT:A	2.16967e-06	-2.06257e-10	-1.26922	2.82746e-05	-2.06257e-10	-1.27329	5.11921e-05	-2.06257e-10	-1.27316
40987298	chr20:40987298:A:G	2.17213e-06	-2.06257e-10	-1.26808	2.82921e-05	-2.06257e-10	-1.27268	5.12245e-05	-2.06257e-10	-1.27253
40987299	chr20:40987299:A:T	2.16992e-06	-2.06257e-10	-1.2691	2.82757e-05	-2.06257e-10	-1.27326	5.11939e-05	-2.06257e-10	-1.27313
40987425	chr20:40987425:G:A	0.00124381	6.20568	-1.12354	0.000700719	3.04754	-1.11069	0.00147258	3.1872	-1.10117
40987628	chr20:40987628:A:C	0.000199475	3.89721	-0.645313	5.32234e-05	0.135539	-0.776301	0.000103298	0.190473	-0.761601
40988079	chr20:40988079:G:A	2.79258e-06	-2.06257e-10	-1.01683	3.48885e-05	-2.06257e-10	-1.0631	6.34658e-05	-2.06257e-10	-1.05825
40988329	chr20:40988329:C:A	5.54497e-06	-0.822553	0.491654	5.2087e-05	-0.814225	0.15188	9.34029e-05	-0.816392	0.144567
40988657	chr20:40988657:C:T	1.10333e-05	-2.06257e-10	0.357123	0.000162586	-2.06257e-10	0.475946	0.000295701	-2.06257e-10	0.480601
40988758	chr20:40988758:G:A	0.000150171	3.7746	-0.806613	4.30806e-05	0.0692361	-0.921422	8.34541e-05	0.124833	-0.909285
40989005	chr20:40989005:G:A	1.77282e-06	-1.47122	-5.51629e-10	2.3142e-05	-1.47361	-5.51629e-10	4.20797e-05	-1.46918	-5.51629e-10
40989184	chr20:40989184:T:C	1.89232e-06	-1.40599	-5.51629e-10	2.65466e-05	-1.33636	-5.51629e-10	4.76286e-05	-1.34531	-5.51629e-10
40989353	chr20:40989353:C:T	4.92897e-07	-1.5917	-1.15954	7.5104e-06	-1.39622	-1.20275	1.37018e-05	-1.40874	-1.18248
40989553	chr20:40989553:T:C	3.55685e-06	-2.06257e-10	-0.774918	4.26895e-05	-2.06257e-10	-0.861308	7.78743e-05	-2.06257e-10	-0.853652
40990046	chr20:40990046:C:T	2.16298e-06	-2.06257e-10	-1.2723	2.82262e-05	-2.06257e-10	-1.27501	5.10971e-05	-2.06257e-10	-1.27502
40990366	chr20:40990366:A:G	3.45899e-06	-2.06257e-10	-0.802817	4.17617e-05	-2.06257e-10	-0.883281	7.6821e-05	-2.06257e-10	-0.86727
40991038	chr20:40991038:G:T	2.97305e-06	-2.06257e-10	-0.954204	3.3084e-05	-2.06257e-10	-1.11621	6.0199e-05	-2.06257e-10	-1.11109
40991224	chr20:40991224:T:C	2.97636e-06	-2.06257e-10	-0.953092	3.31099e-05	-2.06257e-10	-1.11543	6.02473e-05	-2.06257e-10	-1.11029
40991258	chr20:40991258:G:A	4.48912e-07	-1.57729	-1.26743	7.90578e-06	-1.27775	-1.26992	1.42125e-05	-1.28798	-1.26664
40991342	chr20:40991342:A:C	3.27191e-05	1.44417	-5.51629e-10	0.00146174	2.67212	-5.51629e-10	0.00246812	2.60246	-5.51629e-10
40991447	chr20:40991447:G:C	5.06359e-07	-1.58906	-1.13524	8.05034e-06	-1.34206	-1.18749	1.46765e-05	-1.35725	-1.16525
40991496	chr20:40991496:G:A	4.08867e-06	-2.06257e-10	-0.635572	4.98865e-05	-2.06257e-10	-0.705509	9.17417e-05	-2.06257e-10	-0.689771
40991985	chr20:40991985:C:T	5.07331e-07	-1.59168	-1.1307	7.73848e-06	-1.38546	-1.1836	1.41309e-05	-1.39943	-1.16095
40992001	chr20:40992001:G:C	5.02008e-07	-1.59003	-1.1429	7.93093e-06	-1.35135	-1.19314	1.44484e-05	-1.36648	-1.17169
40992189	chr20:40992189:T:A	5.15698e-07	-1.58882	-1.1172	8.19181e-06	-1.33903	-1.17309	1.49574e-05	-1.3543	-1.14924
40992224	chr20:40992224:A:G	2.52718e-06	-2.06257e-10	-1.11669	3.3576e-05	-2.06257e-10	-1.10145	6.06932e-05	-2.06257e-10	-1.10292
40993012	chr20:40993012:C:G	0.000221422	4.3125	-0.956223	4.99296e-05	0.34588	-1.05053	9.67342e-05	0.403637	-1.04042
40993040	chr20:40993040:C:T	2.81356e-06	-2.06257e-10	-1.00934	3.71203e-05	-2.06257e-10	-1.0011	6.71794e-05	-2.06257e-10	-1.00138
40993154	chr20:40993154:G:A	0.00018697	4.06765	-0.880489	4.60434e-05	0.206701	-0.992376	8.90755e-05	0.261657	-0.980921
40993896	chr20:40993896:C:T	5.29578e-06	-2.06257e-10	-0.376882	7.58776e-05	-2.06257e-10	-0.286138	0.000133086	-2.06257e-10	-0.317749
40994104	chr20:40994104:T:C	3.00619e-06	-2.06257e-10	-0.943117	3.92569e-05	-2.06257e-10	-0.945132	7.10203e-05	-2.06257e-10	-0.945782
40994138	chr20:40994138:T:C	2.64115e-06	-2.06257e-10	-1.07258	3.32549e-05	-2.06257e-10	-1.11106	6.04458e-05	-2.06257e-10	-1.107
40994308	chr20:40994308:C:T	5.47452e-07	-1.59066	-1.05561	8.44923e-06	-1.35924	-1.12194	1.55079e-05	-1.3743	-1.09311
40994628	chr20:40994628:A:T	2.81825e-06	-2.06257e-10	-1.00768	3.71846e-05	-2.06257e-10	-0.999365	6.72958e-05	-2.06257e-10	-0.99965
40994643	chr20:40994643:G:A	0.00147121	6.45571	-1.20566	0.000768886	3.22589	-1.19621	0.00162028	3.37156	-1.18996
40994697	chr20:40994697:A:G	0.00114305	6.17079	-1.17313	0.000665192	3.04757	-1.16276	0.00140479	3.19337	-1.15448
40994772	chr20:40994772:G:A	2.20896e-06	-2.06257e-10	-1.25127	2.94002e-05	-2.06257e-10	-1.23426	5.29108e-05	-2.06257e-10	-1.24014
40995084	chr20:40995084:T:C	0.000180335	3.76385	-0.612821	4.93073e-05	0.0382416	-0.75543	9.54705e-05	0.0907551	-0.740686
40995087	chr20:40995087:C:T	0.00159895	6.46705	-1.13374	0.000873594	3.27869	-1.12134	0.00185646	3.42925	-1.11157
40995363	chr20:40995363:T:C	2.4473e-06	-2.06257e-10	-1.14881	3.09624e-05	-2.06257e-10	-1.18249	5.60651e-05	-2.06257e-10	-1.18224
40995509	chr20:40995509:C:A	2.82435e-06	-1.00551	-5.51629e-10	3.85697e-05	-0.962793	-5.51629e-10	6.94993e-05	-0.967431	-5.51629e-10
40995662	chr20:40995662:T:C	2.19022e-06	-2.06257e-10	-1.25979	2.83141e-05	-2.06257e-10	-1.2719	5.13586e-05	-2.06257e-10	-1.26991
40995723	chr20:40995723:T:C	0.000250206	4.07876	-0.600263	5.93721e-05	0.213354	-0.74479	0.000115289	0.268385	-0.72969
40995829	chr20:40995829:C:T	0.000226835	3.98267	-0.602244	5.61789e-05	0.159716	-0.746435	0.000109006	0.214023	-0.731369
40995956	chr20:40995956:C:A	0.00023962	4.12883	-0.693569	5.61132e-05	0.239727	-0.827615	0.000108998	0.296039	-0.813456
40996227	chr20:40996227:GC:G	2.88665e-06	-1.25647	0.272769	3.2862e-05	-1.25416	0.131213	6.0106e-05	-1.25086	0.13822
40996533	chr20:40996533:G:A	3.90682e-06	-2.06257e-10	-0.681069	5.1544e-05	-2.06257e-10	-0.672825	9.20659e-05	-2.06257e-10	-0.686243
40996706	chr20:40996706:C:T	2.68266e-06	-2.06257e-10	-1.05698	3.38523e-05	-2.06257e-10	-1.09325	6.16554e-05	-2.06257e-10	-1.08719
40997237	chr20:40997237:A:G	1.25524e-05	-0.106988	0.593107	8.6842e-05	-0.529237	0.378067	0.000170863	-0.52177	0.453881
40997809	chr20:40997809:C:T	0.00114784	6.18436	-1.18251	0.000664139	3.05607	-1.17284	0.00140539	3.20427	-1.16495
40998325	chr20:40998325:C:T	3.58561e-06	-1.17449	0.407624	4.05774e-05	-1.17145	0.259397	7.42749e-05	-1.16811	0.267132
40998559	chr20:40998559:C:A	0.00295108	5.88151	0.0646264	0.00136745	2.71332	-0.107875	0.00294784	2.84771	-0.0676311
40998599	chr20:40998599:A:G	4.23031e-06	-2.06257e-10	-0.601515	5.59798e-05	-2.06257e-10	-0.590269	9.98887e-05	-2.06257e-10	-0.604692
40998730	chr20:40998730:G:A	2.76755e-06	-2.06257e-10	-1.02583	3.15042e-05	-2.06257e-10	-1.16514	5.72835e-05	-2.06257e-10	-1.16074
40998889	chr20:40998889:C:T	5.78217e-06	-2.06257e-10	-0.289013	8.09665e-05	-2.06257e-10	-0.221225	0.000148854	-2.06257e-10	-0.205785
40999394	chr20:40999394:TA:T	3.63499e-06	-2.06257e-10	-0.753185	4.36788e-05	-2.06257e-10	-0.838397	8.04237e-05	-2.06257e-10	-0.821439
41000205	chr20:41000205:C:T	0.00164808	6.08419	-0.720616	0.00097814	2.97181	-0.701416	0.00208824	3.12194	-0.686613
41000223	chr20:41000223:G:T	2.15968e-06	-2.06257e-10	-1.27383	2.8227e-05	-2.06257e-10	-1.27498	5.10952e-05	-2.06257e-10	-1.27506
41000311	chr20:41000311:A:T	1.60862e-06	-1.56841	-5.51629e-10	2.08492e-05	-1.57795	-5.51629e-10	3.7804e-05	-1.57633	-5.51629e-10
41000894	chr20:41000894:T:C	6.94435e-07	-1.50283	-0.905619	8.54205e-06	-1.42385	-1.0464	1.55619e-05	-1.41828	-1.04564
41000898	chr20:41000898:A:G	7.84337e-07	-1.50733	-0.77938	9.46114e-06	-1.41846	-0.949603	1.72768e-05	-1.41226	-0.947125
41000949	chr20:41000949:A:G	2.2124e-06	-2.06257e-10	-1.24971	2.84815e-05	-2.06257e-10	-1.26601	5.17186e-05	-2.06257e-10	-1.26293
41001198	chr20:41001198:A:G	4.30345e-06	-2.06257e-10	-0.584374	5.68916e-05	-2.06257e-10	-0.574113	0.000101528	-2.06257e-10	-0.588415
41001295	chr20:41001295:G:A	7.89501e-07	-1.51977	-0.760376	9.79686e-06	-1.39923	-0.933967	1.79016e-05	-1.39266	-0.931198
41001584	chr20:41001584:C:T	6.9073e-07	-1.50387	-0.909929	8.52998e-06	-1.42193	-1.04975	1.55392e-05	-1.41639	-1.04899
41002085	chr20:41002085:C:T	3.3682e-06	-2.06257e-10	-0.829413	4.07563e-05	-2.06257e-10	-0.907649	7.49361e-05	-2.06257e-10	-0.892112
41002557	chr20:41002557:A:C	7.20733e-07	-1.50141	-0.869871	8.79002e-06	-1.42324	-1.01841	1.60119e-05	-1.41769	-1.01773
41002893	chr20:41002893:C:T	1.57174e-06	-1.59161	-5.51629e-10	2.32515e-05	-1.46889	-5.51629e-10	4.13672e-05	-1.48626	-5.51629e-10
41002992	chr20:41002992:T:G	3.43422e-06	-2.06257e-10	-0.810002	4.14902e-05	-2.06257e-10	-0.889803	7.63161e-05	-2.06257e-10	-0.873864
41003031	chr20:41003031:A:G	7.08707e-07	-1.51569	-0.872415	8.93902e-06	-1.40469	-1.02014	1.62956e-05	-1.39864	-1.01922
41003770	chr20:41003770:G:A	8.12582e-06	-0.269535	0.32079	5.40009e-05	-0.745918	0.119658	0.000108285	-0.716121	0.192141
41004523	chr20:41004523:T:C	6.40274e-07	-1.49246	-0.997192	7.89382e-06	-1.43756	-1.11162	1.4378e-05	-1.43211	-1.11094
41004823	chr20:41004823:C:T	2.16216e-06	-2.06257e-10	-1.27268	2.82249e-05	-2.06257e-10	-1.27506	5.10965e-05	-2.06257e-10	-1.27503
41004838	chr20:41004838:G:A	2.88302e-06	-1.16298	0.178024	3.3009e-05	-1.15861	0.0401359	6.03718e-05	-1.15529	0.047059
41004963	chr20:41004963:C:T	7.34139e-07	-1.48688	-0.865969	8.64876e-06	-1.4434	-1.01445	1.57508e-05	-1.43806	-1.01379
41005848	chr20:41005848:C:T	2.27498e-06	-1.19717	-0.0246501	2.7937e-05	-1.19027	-0.0950366	5.10765e-05	-1.18949	-0.0859342
41006064	chr20:41006064:G:A	8.2011e-07	-1.53304	-0.709064	1.04211e-05	-1.37971	-0.891719	1.90455e-05	-1.37299	-0.888932
41006470	chr20:41006470:G:T	2.45451e-06	-2.06257e-10	-1.14586	3.0618e-05	-2.06257e-10	-1.19367	5.54072e-05	-2.06257e-10	-1.19404
41007284	chr20:41007284:G:T	2.1993e-06	-2.06257e-10	-1.25565	2.91527e-05	-2.06257e-10	-1.24271	5.26282e-05	-2.06257e-10	-1.2455
41008023	chr20:41008023:C:T	3.39157e-05	2.74498	-1.2649	1.02594e-05	-1.02364	-1.26342	1.94392e-05	-0.971127	-1.27033
41008067	chr20:41008067:C:T	8.10995e-06	-2.06257e-10	0.0493	9.48566e-05	-2.06257e-10	-0.0628944	0.000169513	-2.06257e-10	-0.0758201
41008128	chr20:41008128:G:T	6.10526e-06	-0.105521	-0.12912	4.28038e-05	-0.608937	-0.249697	8.41524e-05	-0.580505	-0.195614
41008232	chr20:41008232:C:G	5.60773e-07	-1.48981	-1.13242	7.14837e-06	-1.4397	-1.20867	1.30189e-05	-1.43412	-1.20823
41008348	chr20:41008348:C:T	3.38293e-06	-2.06257e-10	-0.825049	4.38124e-05	-2.06257e-10	-0.835343	7.96354e-05	-2.06257e-10	-0.831289
41008478	chr20:41008478:C:T	1.74662e-06	-1.16808	-0.318026	2.31792e-05	-1.16944	-0.30256	4.24067e-05	-1.16457	-0.296875
41008576	chr20:41008576:G:A	1.94069e-06	-1.38075	-5.51629e-10	2.31062e-05	-1.47516	-5.51629e-10	4.16695e-05	-1.47898	-5.51629e-10
41008809	chr20:41008809:G:A	3.12645e-06	-2.06257e-10	-0.903894	4.08516e-05	-2.06257e-10	-0.905314	7.38827e-05	-2.06257e-10	-0.90627
41009061	chr20:41009061:G:A	1.86257e-06	-0.543564	-0.878273	1.52065e-05	-0.973357	-0.920179	2.91726e-05	-0.943566	-0.891954
41009072	chr20:41009072:A:G	2.9711e-06	-0.823701	-0.131159	2.42619e-05	-1.19864	-0.227716	4.77975e-05	-1.17117	-0.1706
41010230	chr20:41010230:A:G	1.61527e-06	-1.56429	-5.51629e-10	2.0916e-05	-1.57474	-5.51629e-10	3.79292e-05	-1.57303	-5.51629e-10
41011420	chr20:41011420:G:A	2.60799e-06	-1.49437	0.409157	2.69184e-05	-1.43496	0.112506	4.92762e-05	-1.4286	0.117289
41011665	chr20:41011665:C:T	7.61963e-06	0.0646233	-0.0776873	5.1183e-05	-0.467601	-0.212251	0.000100915	-0.437653	-0.156813
41012040	chr20:41012040:T:C	4.32508e-06	0.638577	-1.21794	2.99049e-05	0.0302593	-1.2475	5.45591e-05	0.0415532	-1.25102
41012068	chr20:41012068:C:G	2.37449e-06	-2.06257e-10	-1.17901	3.0196e-05	-2.06257e-10	-1.20755	5.46808e-05	-2.06257e-10	-1.20723
41012239	chr20:41012239:C:T	3.06958e-05	2.64061	-1.26028	9.92368e-06	-1.06133	-1.259	1.87534e-05	-1.01065	-1.26672
41012331	chr20:41012331:C:T	2.74735e-06	-1.03316	-5.51629e-10	7.22911e-05	-0.33456	-5.51629e-10	0.000139181	-0.272974	-5.51629e-10
41012599	chr20:41012599:T:A	4.08867e-06	-2.06257e-10	-0.635572	4.98865e-05	-2.06257e-10	-0.705509	9.17417e-05	-2.06257e-10	-0.689771
41012833	chr20:41012833:G:A	7.27617e-07	-1.47874	-0.883035	8.4599e-06	-1.45117	-1.02875	1.54044e-05	-1.4461	-1.02799
41012877	chr20:41012877:C:A	3.42305e-05	1.48932	-5.51629e-10	0.000173885	0.543134	-5.51629e-10	0.000287815	0.453571	-5.51629e-10
41013243	chr20:41013243:A:C	1.26525e-06	-1.57423	-0.234292	1.69782e-05	-1.56433	-0.219001	3.12307e-05	-1.56395	-0.203391
41013302	chr20:41013302:G:T	1.25874e-06	-1.58007	-0.233609	1.68644e-05	-1.57176	-0.2183	3.10207e-05	-1.57142	-0.202677
41013426	chr20:41013426:A:T	1.57631e-06	-1.58871	-5.51629e-10	2.06123e-05	-1.58937	-5.51629e-10	3.73988e-05	-1.58711	-5.51629e-10
41013505	chr20:41013505:C:A	4.8205e-06	-2.06257e-10	-0.470914	5.86745e-05	-2.06257e-10	-0.543254	0.000105168	-2.06257e-10	-0.553189
41013536	chr20:41013536:C:T	2.62041e-06	-2.06257e-10	-1.08046	3.24636e-05	-2.06257e-10	-1.13514	5.95394e-05	-2.06257e-10	-1.12211
41014215	chr20:41014215:A:C	3.19363e-06	-0.882634	-5.51629e-10	3.39028e-05	-1.09176	-5.51629e-10	6.27087e-05	-1.07025	-5.51629e-10
41014532	chr20:41014532:G:C	5.6183e-06	0.0416818	-0.359445	3.89638e-05	-0.482463	-0.470165	7.60588e-05	-0.453941	-0.4233
41015049	chr20:41015049:C:T	3.07907e-06	-2.06257e-10	-0.919164	4.27255e-05	-2.06257e-10	-0.860464	7.69549e-05	-2.06257e-10	-0.865529
41015536	chr20:41015536:A:G	2.16236e-06	-2.06257e-10	-1.27259	2.82248e-05	-2.06257e-10	-1.27506	5.1096e-05	-2.06257e-10	-1.27504
41015862	chr20:41015862:C:T	4.1758e-06	-0.614486	-5.51629e-10	6.0608e-05	-0.510833	-5.51629e-10	0.000120011	-0.421166	-5.51629e-10
41015899	chr20:41015899:G:A	1.81874e-05	1.98409	-1.12716	9.6773e-06	-1.15948	-1.186	1.81661e-05	-1.13044	-1.17875
41016215	chr20:41016215:C:T	6.03924e-07	-1.46611	-1.08199	7.12771e-06	-1.46491	-1.18636	1.30076e-05	-1.45934	-1.18388
41016645	chr20:41016645:T:C	6.14926e-07	-1.48007	-1.04997	7.48746e-06	-1.45011	-1.15192	1.36358e-05	-1.44483	-1.15122
41016710	chr20:41016710:T:C	4.96696e-07	-1.57947	-1.1641	8.82887e-06	-1.32454	-1.1127	1.56544e-05	-1.33904	-1.11896
41017855	chr20:41017855:G:T	2.69803e-06	-2.06257e-10	-1.05127	3.09941e-05	-2.06257e-10	-1.18146	5.63352e-05	-2.06257e-10	-1.17743
41017980	chr20:41017980:G:A	2.17312e-06	-2.06257e-10	-1.26763	2.87933e-05	-2.06257e-10	-1.25512	5.22466e-05	-2.06257e-10	-1.25277
41017997	chr20:41017997:C:T	3.15514e-06	-2.06257e-10	-0.894758	4.09598e-05	-2.06257e-10	-0.902669	7.40982e-05	-2.06257e-10	-0.903357
41018009	chr20:41018009:T:C	3.19953e-06	-2.06257e-10	-0.880788	4.14553e-05	-2.06257e-10	-0.890645	7.50313e-05	-2.06257e-10	-0.890842
41018072	chr20:41018072:G:C	1.62135e-06	-1.56053	-5.51629e-10	2.09755e-05	-1.5719	-5.51629e-10	3.8044e-05	-1.57	-5.51629e-10
41018876	chr20:41018876:AG:A	3.3275e-05	2.73099	-1.26998	1.01033e-05	-1.03291	-1.26949	1.91867e-05	-0.981004	-1.27353
41019663	chr20:41019663:C:T	1.22025e-05	1.52223	-1.06438	1.66111e-05	-0.728622	-1.07657	3.21997e-05	-0.673484	-1.06331
41019782	chr20:41019782:T:C	2.69803e-06	-2.06257e-10	-1.05127	3.09941e-05	-2.06257e-10	-1.18146	5.63352e-05	-2.06257e-10	-1.17743
41020129	chr20:41020129:A:G	3.71014e-06	-2.06257e-10	-0.732723	4.60612e-05	-2.06257e-10	-0.785289	8.36625e-05	-2.06257e-10	-0.781957
41020623	chr20:41020623:C:T	4.85561e-07	-1.54942	-1.21682	9.47964e-06	-1.18794	-1.17818	1.6756e-05	-1.2069	-1.18309
41020788	chr20:41020788:G:A	3.02648e-06	-2.06257e-10	-0.936392	3.69846e-05	-2.06257e-10	-1.00476	6.79136e-05	-2.06257e-10	-0.990511
41020792	chr20:41020792:GA:G	2.15703e-06	-2.06257e-10	-1.27506	2.85679e-05	-2.06257e-10	-1.26298	5.18412e-05	-2.06257e-10	-1.26056
41020813	chr20:41020813:T:C	2.73828e-06	-2.06257e-10	-1.03646	3.49108e-05	-2.06257e-10	-1.06246	6.32783e-05	-2.06257e-10	-1.06121
41021284	chr20:41021284:C:T	1.86806e-06	-0.326361	-1.09253	2.08299e-05	-0.476453	-1.10242	3.69925e-05	-0.498133	-1.0999
41021386	chr20:41021386:G:A	2.24564e-06	-2.06257e-10	-1.2348	2.99826e-05	-2.06257e-10	-1.21464	5.43028e-05	-2.06257e-10	-1.21417
41021625	chr20:41021625:C:T	4.06579e-06	-2.06257e-10	-0.641185	5.24904e-05	-2.06257e-10	-0.65463	9.50315e-05	-2.06257e-10	-0.654539
41022178	chr20:41022178:T:C	2.2035e-06	-2.06257e-10	-1.25375	2.84177e-05	-2.06257e-10	-1.26825	5.15947e-05	-2.06257e-10	-1.26533
41022780	chr20:41022780:C:T	8.85169e-06	-0.184537	0.321354	5.0741e-05	-0.842521	0.153995	0.000100458	-0.810571	0.211563
41022802	chr20:41022802:A:G	2.45871e-06	-1.14415	-5.51629e-10	3.36299e-05	-1.09984	-5.51629e-10	6.24831e-05	-1.07385	-5.51629e-10
41023252	chr20:41023252:C:G	5.34276e-07	-1.56203	-1.1086	8.0716e-06	-1.33608	-1.19083	1.48209e-05	-1.33084	-1.18187
41023273	chr20:41023273:G:A	2.17801e-06	-2.06257e-10	-1.26538	2.82646e-05	-2.06257e-10	-1.27365	5.12599e-05	-2.06257e-10	-1.27184
41024336	chr20:41024336:C:T	4.8008e-07	-1.50432	-1.27328	6.51162e-06	-1.46705	-1.27462	1.18256e-05	-1.46364	-1.27484
41025905	chr20:41025905:A:G	0.00145063	6.2451	-1.00914	0.000284324	2.04814	-1.01328	0.000622356	2.22228	-0.997513
41026378	chr20:41026378:C:G	6.16548e-07	-1.54348	-0.983933	8.47329e-06	-1.38221	-1.09614	1.56441e-05	-1.37605	-1.0826
41026606	chr20:41026606:G:T	3.03154e-06	-0.934723	-5.51629e-10	4.18072e-05	-0.882193	-5.51629e-10	7.80924e-05	-0.850855	-5.51629e-10
41027324	chr20:41027324:G:A	2.92153e-06	-2.06257e-10	-0.971685	3.6419e-05	-2.06257e-10	-1.02017	6.62473e-05	-2.06257e-10	-1.01535
41027523	chr20:41027523:G:A	2.16112e-06	-2.06257e-10	-1.27316	2.82256e-05	-2.06257e-10	-1.27503	5.10969e-05	-2.06257e-10	-1.27502
41027702	chr20:41027702:A:G	0.00247618	7.00972	-1.23904	7.16036e-05	0.901491	-1.24561	0.000145921	1.02761	-1.25329
41027964	chr20:41027964:C:T	2.60456e-06	-2.06257e-10	-1.08653	3.29816e-05	-2.06257e-10	-1.11931	5.99287e-05	-2.06257e-10	-1.11559
41028985	chr20:41028985:C:A	6.98653e-07	-1.56925	-0.833139	8.51525e-06	-1.54289	-0.930513	1.56188e-05	-1.53932	-0.920949
41029889	chr20:41029889:C:CA	2.22273e-06	-2.06257e-10	-1.24506	2.8715e-05	-2.06257e-10	-1.25784	5.20011e-05	-2.06257e-10	-1.25748
41030070	chr20:41030070:TA:T	5.84241e-06	-2.06257e-10	-0.278648	7.5084e-05	-2.06257e-10	-0.296653	0.00013579	-2.06257e-10	-0.297641
41030179	chr20:41030179:T:C	1.47149e-05	1.91998	-1.27492	7.34185e-05	0.9541	-1.27318	0.000132869	0.95271	-1.2721
41030939	chr20:41030939:A:C	1.72379e-06	-1.49927	-5.51629e-10	2.13334e-05	-1.55498	-5.51629e-10	3.85487e-05	-1.55683	-5.51629e-10
41031124	chr20:41031124:A:G	2.56549e-06	-2.06257e-10	-1.10164	3.25451e-05	-2.06257e-10	-1.13263	5.91201e-05	-2.06257e-10	-1.12918
41031472	chr20:41031472:A:G	8.03947e-07	-1.55735	-0.704666	1.0955e-05	-1.3075	-0.913966	2.01969e-05	-1.29383	-0.909388
41031843	chr20:41031843:AAGG:A	2.54224e-06	-1.11075	-5.51629e-10	2.7788e-05	-1.29065	-5.51629e-10	5.34396e-05	-1.2302	-5.51629e-10
41032047	chr20:41032047:A:C	0.00231714	6.97182	-1.26753	0.000354759	2.53025	-1.27407	0.000791924	2.73769	-1.27197
41032444	chr20:41032444:A:G	6.1636e-07	-1.56094	-0.966776	8.94397e-06	-1.34149	-1.08279	1.6519e-05	-1.33533	-1.06891
41032802	chr20:41032802:T:C	2.19706e-06	-2.06257e-10	-1.25667	2.84813e-05	-2.06257e-10	-1.26601	5.15941e-05	-2.06257e-10	-1.26534
41033585	chr20:41033585:G:C	0.00411241	3.72667	2.5513	0.00220662	0.889155	2.1948	0.00489138	0.999563	2.28692
41034202	chr20:41034202:G:A	0.00086016	5.01536	-0.302031	0.00038065	1.61452	-0.287899	0.000846255	1.79644	-0.26437
41034204	chr20:41034204:C:T	1.16733e-05	0.413514	-5.51629e-10	0.000126751	0.226966	-5.51629e-10	0.000232464	0.239986	-5.51629e-10
41034689	chr20:41034689:C:T	1.08787e-05	-0.0139126	0.356925	5.92745e-05	-0.725369	0.192289	0.000117412	-0.692568	0.249509
41034740	chr20:41034740:A:G	4.60329e-07	-1.59069	-1.22892	5.92434e-06	-1.58285	-1.25334	1.07159e-05	-1.58443	-1.25259
41034942	chr20:41034942:C:T	2.70815e-06	-1.04753	-5.51629e-10	2.56215e-05	-1.37183	-5.51629e-10	4.55269e-05	-1.39045	-5.51629e-10
41034963	chr20:41034963:C:T	0.000857334	5.77029	-1.06025	0.000194484	1.71696	-1.06187	0.000418485	1.87666	-1.04877
41035253	chr20:41035253:T:C	2.38871e-06	-2.06257e-10	-1.17304	3.0719e-05	-2.06257e-10	-1.19038	5.56028e-05	-2.06257e-10	-1.19051
41035615	chr20:41035615:TTG:T	2.22404e-06	-2.06257e-10	-1.24447	2.87277e-05	-2.06257e-10	-1.2574	5.20243e-05	-2.06257e-10	-1.25704
41035732	chr20:41035732:T:C	2.37475e-06	-2.06257e-10	-1.1789	3.05577e-05	-2.06257e-10	-1.19564	5.5311e-05	-2.06257e-10	-1.19578
41036025	chr20:41036025:T:C	0.00309353	5.849	0.144276	0.000631687	1.77456	0.0585723	0.00139545	1.94686	0.0853609
41036145	chr20:41036145:T:G	2.47987e-05	-2.06257e-10	1.167	0.000195631	-2.06257e-10	0.660972	0.000357666	-2.06257e-10	0.670852
41036677	chr20:41036677:CAT:C	7.58637e-07	-1.52896	-0.791059	9.58287e-06	-1.37427	-0.981015	1.76259e-05	-1.36273	-0.976648
41037037	chr20:41037037:A:T	2.15902e-06	-2.06257e-10	-1.27414	2.8235e-05	-2.06257e-10	-1.2747	5.11142e-05	-2.06257e-10	-1.27469
41037110	chr20:41037110:A:G	0.00291663	6.53862	-0.604232	9.19006e-05	0.640436	-0.734988	0.000181638	0.762748	-0.769479
41037233	chr20:41037233:T:A	2.31028e-06	-2.06257e-10	-1.20642	2.94449e-05	-2.06257e-10	-1.23274	5.32418e-05	-2.06257e-10	-1.2339
41037621	chr20:41037621:A:G	2.25635e-06	-1.23004	-5.51629e-10	3.06371e-05	-1.19305	-5.51629e-10	5.70291e-05	-1.16519	-5.51629e-10
41038426	chr20:41038426:T:G	2.30537e-06	-2.06257e-10	-1.20855	2.94894e-05	-2.06257e-10	-1.23123	5.38281e-05	-2.06257e-10	-1.22295
41038615	chr20:41038615:G:A	1.24044e-05	-2.06257e-10	0.474257	0.000140512	-2.06257e-10	0.330029	0.000262795	-2.06257e-10	0.362625
41038786	chr20:41038786:G:T	2.30083e-06	-2.06257e-10	-1.21052	3.12311e-05	-2.06257e-10	-1.17385	5.63919e-05	-2.06257e-10	-1.17642
41039857	chr20:41039857:A:T	6.18863e-06	-0.281179	0.0601015	3.67081e-05	-0.923079	-0.0891846	7.21956e-05	-0.89187	-0.0374991
41040439	chr20:41040439:A:G	2.79866e-06	-1.01465	-5.51629e-10	2.61021e-05	-1.35324	-5.51629e-10	4.6312e-05	-1.37335	-5.51629e-10
41040460	chr20:41040460:C:G	2.79304e-06	-1.01666	-5.51629e-10	3.84348e-05	-0.966296	-5.51629e-10	7.16041e-05	-0.937596	-5.51629e-10
41041151	chr20:41041151:T:C	3.20374e-06	-2.06257e-10	-0.879472	4.31738e-05	-2.06257e-10	-0.850025	7.819e-05	-2.06257e-10	-0.849606
41041238	chr20:41041238:A:G	5.707e-06	-2.06257e-10	-0.302098	7.34348e-05	-2.06257e-10	-0.318862	0.000132782	-2.06257e-10	-0.320039
41041713	chr20:41041713:G:A	8.06056e-06	-1.58393	1.62712	6.6545e-05	-1.59141	1.17403	0.000129525	-1.59167	1.24679
41041714	chr20:41041714:C:T	8.09131e-06	-1.58566	1.63266	6.69358e-05	-1.59093	1.1794	0.000130261	-1.59142	1.25221
41041908	chr20:41041908:T:TGA	9.48755e-07	-0.847019	-1.24938	9.3289e-06	-1.13411	-1.24804	1.72008e-05	-1.10767	-1.25612
41041948	chr20:41041948:G:A	6.09209e-06	-0.403032	0.166232	3.72739e-05	-1.00791	0.0109455	7.3243e-05	-0.97897	0.0640037
41042725	chr20:41042725:C:T	2.16467e-06	-2.06257e-10	-1.27152	2.82281e-05	-2.06257e-10	-1.27494	5.11006e-05	-2.06257e-10	-1.27495
41042726	chr20:41042726:G:A	1.57399e-06	-1.59018	-5.51629e-10	2.06063e-05	-1.58966	-5.51629e-10	3.72724e-05	-1.5905	-5.51629e-10
41043806	chr20:41043806:A:G	2.18456e-05	-1.58082	2.62103	0.000174972	-1.5917	2.14106	0.000342586	-1.59155	2.21933
41044059	chr20:41044059:C:T	2.39887e-06	-2.06257e-10	-1.1688	3.28631e-05	-2.06257e-10	-1.12291	5.93048e-05	-2.06257e-10	-1.12606
41044115	chr20:41044115:A:G	4.7615e-06	-0.483229	-5.51629e-10	5.52508e-05	-0.603377	-5.51629e-10	0.000102714	-0.576797	-5.51629e-10
41044914	chr20:41044914:G:A	6.06985e-06	-0.407789	0.167331	3.7295e-05	-1.01108	0.0146818	7.33195e-05	-0.982157	0.0682351
41045325	chr20:41045325:A:T	2.30042e-05	-1.58897	2.68085	0.000185362	-1.5892	2.19626	0.000362717	-1.59011	2.27498
41045463	chr20:41045463:T:A	7.46203e-07	-1.56347	-0.773084	9.0564e-06	-1.53526	-0.876527	1.66216e-05	-1.53152	-0.866524
41045568	chr20:41045568:C:T	1.83156e-05	-2.06257e-10	0.863961	0.000150099	-2.06257e-10	0.396033	0.000273958	-2.06257e-10	0.404226
41045933	chr20:41045933:CAGTT:C	4.18498e-06	-2.06257e-10	-0.612289	5.16889e-05	-2.06257e-10	-0.670017	9.40509e-05	-2.06257e-10	-0.664912
41046877	chr20:41046877:C:T	2.62564e-06	-1.49134	0.412876	3.0599e-05	-1.50328	0.308991	5.20088e-05	-1.52589	0.268555
41047540	chr20:41047540:T:C	2.18539e-06	-2.06257e-10	-1.262	2.8306e-05	-2.06257e-10	-1.27219	5.13643e-05	-2.06257e-10	-1.26981
41047799	chr20:41047799:C:T	0.000682444	4.82124	-0.339355	0.000318539	1.47423	-0.32575	0.000703765	1.65062	-0.302925
41048221	chr20:41048221:C:T	6.05075e-06	-2.06257e-10	-0.24361	7.77841e-05	-2.06257e-10	-0.261324	0.000140645	-2.06257e-10	-0.262507
41048405	chr20:41048405:A:C	2.1614e-06	-2.06257e-10	-1.27304	2.8235e-05	-2.06257e-10	-1.2747	5.11291e-05	-2.06257e-10	-1.27439
41049212	chr20:41049212:C:T	3.52029e-06	-0.785247	-5.51629e-10	4.21693e-05	-0.873568	-5.51629e-10	7.51998e-05	-0.8886	-5.51629e-10
41049520	chr20:41049520:C:T	1.65307e-06	-1.54116	-5.51629e-10	2.60938e-05	-1.35356	-5.51629e-10	4.67064e-05	-1.36487	-5.51629e-10
41049649	chr20:41049649:C:T	0.0125011	5.95892	1.43086	0.000378558	0.216669	1.10444	0.000695328	0.323314	1.01232
41049889	chr20:41049889:C:T	6.05075e-06	-2.06257e-10	-0.24361	7.77841e-05	-2.06257e-10	-0.261324	0.000140645	-2.06257e-10	-0.262507
41050358	chr20:41050358:C:G	5.21149e-06	-0.392926	-5.51629e-10	0.000135288	0.292145	-5.51629e-10	0.000254163	0.329229	-5.51629e-10
41050514	chr20:41050514:C:A	2.3543e-06	-2.06257e-10	-1.18755	3.03146e-05	-2.06257e-10	-1.20363	5.48682e-05	-2.06257e-10	-1.20381
41050571	chr20:41050571:T:C	2.42473e-06	-2.06257e-10	-1.15807	3.29326e-05	-2.06257e-10	-1.1208	5.94156e-05	-2.06257e-10	-1.12419
41050784	chr20:41050784:C:T	1.82115e-06	-1.44432	-5.51629e-10	3.02334e-05	-1.20631	-5.51629e-10	5.34278e-05	-1.23042	-5.51629e-10
41051665	chr20:41051665:G:C	1.49445e-05	-2.06257e-10	0.660549	0.000167654	-2.06257e-10	0.50664	0.000312613	-2.06257e-10	0.536217
41051760	chr20:41051760:G:A	4.94666e-06	-1.52412	1.07904	4.30971e-05	-1.56329	0.711484	8.12519e-05	-1.56151	0.750312
41052127	chr20:41052127:T:C	9.15627e-06	-2.06257e-10	0.170647	0.000104922	-2.06257e-10	0.0379544	0.000195645	-2.06257e-10	0.0675545
41052547	chr20:41052547:C:T	6.33699e-07	-1.56654	-0.933431	9.29894e-06	-1.32917	-1.05619	1.7195e-05	-1.32291	-1.04122
41052684	chr20:41052684:T:C	2.44269e-06	-1.15069	-5.51629e-10	3.00131e-05	-1.21363	-5.51629e-10	5.59749e-05	-1.18384	-5.51629e-10
41053002	chr20:41053002:A:C	3.32709e-06	-0.841693	-5.51629e-10	2.86805e-05	-1.25904	-5.51629e-10	5.33204e-05	-1.23243	-5.51629e-10
41053884	chr20:41053884:T:G	9.18563e-06	-2.06257e-10	0.173849	0.000105247	-2.06257e-10	0.0410533	0.000196257	-2.06257e-10	0.0706759
41054510	chr20:41054510:C:A	2.35446e-06	-2.06257e-10	-1.18748	3.03164e-05	-2.06257e-10	-1.20357	5.48715e-05	-2.06257e-10	-1.20375
41055052	chr20:41055052:A:T	2.3543e-06	-2.06257e-10	-1.18755	3.03146e-05	-2.06257e-10	-1.20363	5.48682e-05	-2.06257e-10	-1.20381
41055685	chr20:41055685:T:C	2.34945e-06	-2.06257e-10	-1.18961	3.02584e-05	-2.06257e-10	-1.20548	5.47666e-05	-2.06257e-10	-1.20567
41055774	chr20:41055774:C:T	8.0259e-06	-1.58981	1.62869	6.6899e-05	-1.58784	1.17576	0.000130092	-1.58903	1.24853
41056144	chr20:41056144:T:C	5.33594e-07	-1.54549	-1.12642	7.55681e-06	-1.39262	-1.20019	1.38633e-05	-1.3875	-1.192
41056215	chr20:41056215:A:G	0.000513866	4.41272	-0.214549	0.00029521	1.26524	-0.192808	0.000647619	1.43347	-0.168915
41056779	chr20:41056779:G:A	0.000698411	5.55408	-1.04906	0.000155493	1.48505	-1.05371	0.000324793	1.61443	-1.03999
41056941	chr20:41056941:A:C	2.5038e-06	-1.12598	-5.51629e-10	3.41859e-05	-1.08345	-5.51629e-10	6.38483e-05	-1.05224	-5.51629e-10
41057232	chr20:41057232:C:G	2.15841e-06	-2.06257e-10	-1.27442	2.83828e-05	-2.06257e-10	-1.26948	5.13825e-05	-2.06257e-10	-1.26945
41057598	chr20:41057598:C:G	2.20598e-06	-2.06257e-10	-1.25262	2.85545e-05	-2.06257e-10	-1.26345	5.17059e-05	-2.06257e-10	-1.26318
41059101	chr20:41059101:A:G	4.80455e-06	-1.41018	0.935957	4.83214e-05	-1.55457	0.817188	8.22823e-05	-1.56842	0.769825
41059284	chr20:41059284:A:G	8.2604e-07	-1.47088	-0.764024	9.02464e-06	-1.45948	-0.955817	1.65567e-05	-1.4496	-0.952363
41059820	chr20:41059820:T:C	1.58195e-06	-1.58513	-5.51629e-10	2.05797e-05	-1.59095	-5.51629e-10	3.72547e-05	-1.59097	-5.51629e-10
41060351	chr20:41060351:A:G	9.13924e-06	0.168785	-5.51629e-10	0.000101203	0.00186781	-5.51629e-10	0.000183931	0.0058117	-5.51629e-10
41060668	chr20:41060668:C:T	2.16368e-06	-2.06257e-10	-1.27198	2.82261e-05	-2.06257e-10	-1.27501	5.10973e-05	-2.06257e-10	-1.27502
41060698	chr20:41060698:C:T	2.16368e-06	-2.06257e-10	-1.27198	2.82261e-05	-2.06257e-10	-1.27501	5.10973e-05	-2.06257e-10	-1.27502
41061966	chr20:41061966:C:G	2.16103e-06	-2.06257e-10	-1.27321	2.82257e-05	-2.06257e-10	-1.27503	5.1097e-05	-2.06257e-10	-1.27502
41061981	chr20:41061981:A:G	4.00613e-06	-2.06257e-10	-0.655966	4.85859e-05	-2.06257e-10	-0.731926	8.87504e-05	-2.06257e-10	-0.72292
41062527	chr20:41062527:A:G	2.20107e-06	-2.06257e-10	-1.25485	2.84096e-05	-2.06257e-10	-1.26853	5.1611e-05	-2.06257e-10	-1.26501
41063734	chr20:41063734:C:T	2.3543e-06	-2.06257e-10	-1.18755	3.03146e-05	-2.06257e-10	-1.20363	5.48682e-05	-2.06257e-10	-1.20381
41063853	chr20:41063853:ATAGT:A	3.08387e-06	-2.06257e-10	-0.917606	3.83273e-05	-2.06257e-10	-0.969097	6.97675e-05	-2.06257e-10	-0.963579
41064236	chr20:41064236:T:G	2.39477e-06	-2.06257e-10	-1.17051	2.99034e-05	-2.06257e-10	-1.21729	5.46903e-05	-2.06257e-10	-1.20706
41064355	chr20:41064355:C:T	6.90576e-06	-2.06257e-10	-0.111436	8.83973e-05	-2.06257e-10	-0.133418	0.000160266	-2.06257e-10	-0.131912
41065119	chr20:41065119:G:A	5.80446e-06	-2.06257e-10	-0.285165	7.46926e-05	-2.06257e-10	-0.30188	0.000135055	-2.06257e-10	-0.303063
41065589	chr20:41065589:C:G	2.14299e-06	-1.28159	-5.51629e-10	2.88907e-05	-1.25174	-5.51629e-10	5.22305e-05	-1.25308	-5.51629e-10
41066005	chr20:41066005:T:A	1.57545e-06	-1.58925	-5.51629e-10	2.06349e-05	-1.58828	-5.51629e-10	3.73197e-05	-1.58923	-5.51629e-10
41066067	chr20:41066067:G:A	2.96955e-06	0.293492	-1.24887	9.2628e-06	-1.12022	-1.26903	1.69441e-05	-1.10759	-1.27124
41067464	chr20:41067464:G:T	2.188e-06	-2.06257e-10	-1.2608	2.83355e-05	-2.06257e-10	-1.27115	5.12774e-05	-2.06257e-10	-1.2715
41067968	chr20:41067968:T:C	2.28761e-06	-2.06257e-10	-1.21628	2.92222e-05	-2.06257e-10	-1.24033	5.28445e-05	-2.06257e-10	-1.24139
41068176	chr20:41068176:T:C	2.4538e-06	-1.14616	-5.51629e-10	3.34935e-05	-1.10391	-5.51629e-10	6.25125e-05	-1.07338	-5.51629e-10
41068386	chr20:41068386:G:A	2.1582e-06	-2.06257e-10	-1.27452	2.82558e-05	-2.06257e-10	-1.27396	5.11274e-05	-2.06257e-10	-1.27443
41068459	chr20:41068459:G:A	3.46923e-06	-2.06257e-10	-0.79986	3.97036e-05	-2.06257e-10	-0.933818	7.22149e-05	-2.06257e-10	-0.929101
41068690	chr20:41068690:C:T	3.98817e-06	-2.06257e-10	-0.66046	5.27928e-05	-2.06257e-10	-0.648885	9.55543e-05	-2.06257e-10	-0.649054
41069064	chr20:41069064:A:G	9.17585e-06	-2.06257e-10	0.172784	0.000105141	-2.06257e-10	0.0400424	0.000196057	-2.06257e-10	0.0696558
41070760	chr20:41070760:T:A	2.20535e-06	-2.06257e-10	-1.2529	2.85481e-05	-2.06257e-10	-1.26367	5.16941e-05	-2.06257e-10	-1.2634
41071339	chr20:41071339:C:A	2.19296e-06	-2.06257e-10	-1.25854	2.84002e-05	-2.06257e-10	-1.26886	5.14099e-05	-2.06257e-10	-1.26892
41071466	chr20:41071466:TC:T	1.59414e-05	-1.57655	2.30168	0.000129358	-1.59138	1.8387	0.000252458	-1.59091	1.91341
41071848	chr20:41071848:T:C	2.20067e-06	-2.06257e-10	-1.25503	2.84723e-05	-2.06257e-10	-1.26633	5.15397e-05	-2.06257e-10	-1.26639
41072375	chr20:41072375:A:C	1.18238e-05	-0.315298	0.741622	3.61471e-05	-1.57549	0.547829	6.16514e-05	-1.56807	0.480821
41073283	chr20:41073283:G:A	3.07021e-06	-2.06257e-10	-0.922047	3.69148e-05	-2.06257e-10	-1.00665	6.69444e-05	-2.06257e-10	-1.00488
41073592	chr20:41073592:G:A	2.16826e-06	-2.06257e-10	-1.26987	2.82387e-05	-2.06257e-10	-1.27457	5.11194e-05	-2.06257e-10	-1.27458
41073983	chr20:41073983:CAA:C	2.5195e-06	-2.06257e-10	-1.11973	3.22445e-05	-2.06257e-10	-1.14191	5.83649e-05	-2.06257e-10	-1.14203
41074385	chr20:41074385:C:T	0.00103894	5.97076	-1.0686	0.00020031	1.75781	-1.0732	0.000420865	1.89345	-1.05988
41074793	chr20:41074793:G:C	6.39222e-06	-2.06257e-10	-0.18871	8.20274e-05	-2.06257e-10	-0.208206	0.000148253	-2.06257e-10	-0.209829
41074933	chr20:41074933:A:G	4.30374e-06	-2.06257e-10	-0.584308	6.05831e-05	-2.06257e-10	-0.511245	0.000109021	-2.06257e-10	-0.517205
41074997	chr20:41074997:C:A	4.04324e-06	-2.06257e-10	-0.646745	5.51358e-05	-2.06257e-10	-0.60546	9.95639e-05	-2.06257e-10	-0.607948
41075294	chr20:41075294:C:T	1.78872e-06	-1.46229	-5.51629e-10	2.18629e-05	-1.53047	-5.51629e-10	3.99121e-05	-1.52207	-5.51629e-10
41075746	chr20:41075746:A:G	2.55123e-06	-2.06257e-10	-1.10722	3.23745e-05	-2.06257e-10	-1.13789	5.88122e-05	-2.06257e-10	-1.1344
41075881	chr20:41075881:T:C	2.64234e-06	-2.06257e-10	-1.07213	3.06256e-05	-2.06257e-10	-1.19342	5.56607e-05	-2.06257e-10	-1.18947
41076355	chr20:41076355:G:A	7.061e-07	-1.47071	-0.921078	7.98421e-06	-1.46082	-1.07698	1.46273e-05	-1.45174	-1.07412
41076861	chr20:41076861:C:T	2.29819e-06	-2.06257e-10	-1.21167	2.94123e-05	-2.06257e-10	-1.23385	5.32404e-05	-2.06257e-10	-1.23393
41076906	chr20:41076906:T:C	0.00195347	6.77479	-1.24122	5.72219e-05	0.680112	-1.24843	0.000114593	0.788318	-1.25568
41077086	chr20:41077086:T:C	2.23057e-06	-2.06257e-10	-1.24153	2.8785e-05	-2.06257e-10	-1.25541	5.21579e-05	-2.06257e-10	-1.25447
41078344	chr20:41078344:C:A	2.17901e-06	-2.06257e-10	-1.26492	2.82999e-05	-2.06257e-10	-1.2724	5.12294e-05	-2.06257e-10	-1.27243
41079008	chr20:41079008:C:G	3.79835e-06	-2.06257e-10	-0.709226	5.028e-05	-2.06257e-10	-0.697652	9.10036e-05	-2.06257e-10	-0.697848
41079235	chr20:41079235:T:A	2.15703e-06	-2.06257e-10	-1.27506	2.83013e-05	-2.06257e-10	-1.27235	5.12553e-05	-2.06257e-10	-1.27193
41079494	chr20:41079494:A:G	2.16377e-06	-2.06257e-10	-1.27194	2.82259e-05	-2.06257e-10	-1.27502	5.10969e-05	-2.06257e-10	-1.27502
41079971	chr20:41079971:C:T	1.19685e-05	-2.06257e-10	0.438486	0.000117555	-2.06257e-10	0.151644	0.000214776	-2.06257e-10	0.160848
41081398	chr20:41081398:T:G	1.2074e-06	-1.13564	-0.719684	1.12266e-05	-1.52232	-0.674653	1.98646e-05	-1.5264	-0.693403
41082761	chr20:41082761:C:T	2.22411e-06	-2.06257e-10	-1.24444	2.86197e-05	-2.06257e-10	-1.26117	5.17745e-05	-2.06257e-10	-1.26185
41084849	chr20:41084849:A:G	2.4606e-06	-2.06257e-10	-1.14339	3.15485e-05	-2.06257e-10	-1.16373	5.71056e-05	-2.06257e-10	-1.16385
41084894	chr20:41084894:C:T	3.799e-06	-2.06257e-10	-0.709053	5.01683e-05	-2.06257e-10	-0.699876	9.07809e-05	-2.06257e-10	-0.700299
41084895	chr20:41084895:G:A	7.24748e-07	-1.53806	-0.827664	9.40798e-06	-1.36737	-1.00633	1.72824e-05	-1.35563	-1.00343
41085145	chr20:41085145:A:T	2.39033e-06	-2.06257e-10	-1.17236	2.9861e-05	-2.06257e-10	-1.21871	5.46075e-05	-2.06257e-10	-1.20858
41085229	chr20:41085229:G:A	0.00326444	7.27039	-1.22334	7.81137e-05	0.977892	-1.23499	0.000156791	1.08977	-1.2436
41085505	chr20:41085505:A:C	0.000778467	5.6486	-1.03507	0.000167616	1.54662	-1.0402	0.00035097	1.67753	-1.02558
41085556	chr20:41085556:C:T	0.000979069	5.84357	-1.00076	0.000201352	1.69808	-1.00829	0.000426427	1.83832	-0.991626
41085588	chr20:41085588:A:G	7.11055e-07	-1.53054	-0.854262	9.08626e-06	-1.38129	-1.02721	1.66802e-05	-1.36996	-1.02457
41085690	chr20:41085690:CT:C	2.06863e-06	-1.3169	-5.51629e-10	2.41908e-05	-1.42929	-5.51629e-10	4.44395e-05	-1.41462	-5.51629e-10
41085990	chr20:41085990:C:T	0.000985967	5.11062	-0.260793	0.000424387	1.68169	-0.246309	0.000941226	1.86072	-0.222286
41086162	chr20:41086162:T:C	1.23638e-06	-0.878857	-0.952745	1.27126e-05	-1.10386	-0.968807	2.35705e-05	-1.09527	-0.95348
41086195	chr20:41086195:G:A	0.000762223	5.662	-1.06955	0.000163847	1.55723	-1.07355	0.000342492	1.68774	-1.06024
41086250	chr20:41086250:G:A	1.2721e-06	-0.763481	-1.03964	1.2967e-05	-1.00257	-1.05029	2.40024e-05	-0.992156	-1.03844
41087445	chr20:41087445:G:A	4.62386e-06	-2.06257e-10	-0.512562	5.65007e-05	-2.06257e-10	-0.581008	0.000100926	-2.06257e-10	-0.59436
41087464	chr20:41087464:G:A	9.4878e-06	0.206215	-5.51629e-10	0.00010479	0.0366989	-5.51629e-10	0.000190558	0.0412093	-5.51629e-10
41087911	chr20:41087911:C:CT	0.000812519	5.69632	-1.03997	0.000172175	1.57787	-1.04462	0.000360668	1.70944	-1.03023
41088145	chr20:41088145:G:T	2.36791e-06	-2.06257e-10	-1.18179	2.99784e-05	-2.06257e-10	-1.21478	5.42691e-05	-2.06257e-10	-1.21479
41088481	chr20:41088481:C:T	2.44965e-06	-2.06257e-10	-1.14785	3.10665e-05	-2.06257e-10	-1.17913	5.62267e-05	-2.06257e-10	-1.17936
41088723	chr20:41088723:C:A	6.99667e-07	-1.46638	-0.934567	7.8533e-06	-1.46499	-1.08934	1.43781e-05	-1.45643	-1.08661
41088987	chr20:41088987:T:C	2.31439e-06	-2.06257e-10	-1.20465	2.94385e-05	-2.06257e-10	-1.23296	5.32286e-05	-2.06257e-10	-1.23415
41089569	chr20:41089569:G:A	7.49979e-07	-1.17706	-1.15444	8.40225e-06	-1.34474	-1.14202	1.54867e-05	-1.33574	-1.13303
41089747	chr20:41089747:C:T	2.20263e-06	-2.06257e-10	-1.25414	2.84881e-05	-2.06257e-10	-1.26577	5.14135e-05	-2.06257e-10	-1.26885
41089771	chr20:41089771:G:T	2.4606e-06	-2.06257e-10	-1.14339	3.15485e-05	-2.06257e-10	-1.16373	5.71056e-05	-2.06257e-10	-1.16385
41089841	chr20:41089841:T:C	7.93588e-07	-1.5137	-0.761283	9.57163e-06	-1.39565	-0.960804	1.76089e-05	-1.38394	-0.956401
41090258	chr20:41090258:C:T	1.55977e-05	-1.56949	2.27283	0.000126104	-1.58979	1.81164	0.000246245	-1.58885	1.88643
41090728	chr20:41090728:A:G	1.73125e-06	-1.49495	-5.51629e-10	2.05648e-05	-1.59168	-5.51629e-10	3.72373e-05	-1.59144	-5.51629e-10
41091268	chr20:41091268:G:A	7.1378e-07	-1.29139	-1.08958	7.5847e-06	-1.43027	-1.15886	1.41591e-05	-1.41359	-1.1448
41091777	chr20:41091777:C:T	2.17725e-06	-2.06257e-10	-1.26573	2.82585e-05	-2.06257e-10	-1.27387	5.12448e-05	-2.06257e-10	-1.27213
41091975	chr20:41091975:G:A	1.19739e-05	1.71313	-1.2742	6.16975e-05	0.778265	-1.27128	0.000111826	0.778092	-1.2699
41092190	chr20:41092190:A:G	0.00125519	5.7946	-0.70335	0.000267582	1.65195	-0.677783	0.000572386	1.80067	-0.659605
41092637	chr20:41092637:T:G	2.15753e-06	-2.06257e-10	-1.27483	2.82578e-05	-2.06257e-10	-1.27389	5.11561e-05	-2.06257e-10	-1.27387
41092733	chr20:41092733:A:G	8.5334e-07	-1.27517	-0.927223	8.97913e-06	-1.43159	-0.988764	1.70048e-05	-1.41813	-0.957122
41093184	chr20:41093184:T:C	8.9378e-07	-1.55728	-0.59881	1.40525e-05	-1.43087	-0.541593	2.52689e-05	-1.45101	-0.528169
41093706	chr20:41093706:T:G	2.35051e-06	-2.06257e-10	-1.18916	2.94874e-05	-2.06257e-10	-1.2313	5.38635e-05	-2.06257e-10	-1.2223
41094007	chr20:41094007:C:T	8.24231e-06	0.0654884	-5.51629e-10	9.80054e-05	-0.030238	-5.51629e-10	0.000161141	-0.12647	-5.51629e-10
41094216	chr20:41094216:T:C	1.9486e-05	0.925902	-5.51629e-10	0.000109637	0.0819158	-5.51629e-10	0.000182321	-0.00298059	-5.51629e-10
41094324	chr20:41094324:T:TAAG	2.56415e-06	-2.06257e-10	-1.10216	3.27867e-05	-2.06257e-10	-1.12524	5.93343e-05	-2.06257e-10	-1.12556
41094369	chr20:41094369:A:C	1.58496e-05	-1.58719	2.30654	0.000130126	-1.59024	1.84348	0.000253539	-1.59088	1.91765
41094845	chr20:41094845:AG:A	1.62065e-06	-1.56097	-5.51629e-10	2.07037e-05	-1.58495	-5.51629e-10	3.75938e-05	-1.58191	-5.51629e-10
41095010	chr20:41095010:A:T	1.78862e-06	-1.46235	-5.51629e-10	2.83417e-05	-1.27093	-5.51629e-10	4.99629e-05	-1.29747	-5.51629e-10
41095044	chr20:41095044:A:T	2.19022e-06	-2.06257e-10	-1.25979	2.83102e-05	-2.06257e-10	-1.27204	5.13758e-05	-2.06257e-10	-1.26958
41095091	chr20:41095091:A:G	2.26831e-06	-2.06257e-10	-1.22476	2.90373e-05	-2.06257e-10	-1.24668	5.25159e-05	-2.06257e-10	-1.24763
41095288	chr20:41095288:A:G	7.08372e-06	-0.0859929	-5.51629e-10	8.50159e-05	-0.172421	-5.51629e-10	0.00014047	-0.263756	-5.51629e-10
41095698	chr20:41095698:T:C	0.0031027	6.7163	-0.720062	8.26768e-05	0.640698	-0.841018	0.000161846	0.749904	-0.872008
41095881	chr20:41095881:TA:T	2.6709e-06	-2.06257e-10	-1.06138	3.18593e-05	-2.06257e-10	-1.15393	5.7284e-05	-2.06257e-10	-1.16073
41096534	chr20:41096534:A:G	2.21159e-06	-2.06257e-10	-1.25008	2.85153e-05	-2.06257e-10	-1.26482	5.15911e-05	-2.06257e-10	-1.2654
41097392	chr20:41097392:A:G	2.16018e-06	-2.06257e-10	-1.2736	2.82285e-05	-2.06257e-10	-1.27493	5.11022e-05	-2.06257e-10	-1.27492
41097485	chr20:41097485:C:G	7.88623e-06	-2.06257e-10	0.0213265	9.11534e-05	-2.06257e-10	-0.102716	0.000169627	-2.06257e-10	-0.0751486
41098136	chr20:41098136:T:C	1.57952e-05	-1.5911	2.30702	0.000130856	-1.58518	1.84401	0.000254748	-1.58663	1.91815
41098588	chr20:41098588:C:T	2.55123e-06	-2.06257e-10	-1.10722	3.23745e-05	-2.06257e-10	-1.13789	5.88122e-05	-2.06257e-10	-1.1344
41099223	chr20:41099223:T:C	8.58303e-07	-1.05203	-1.14456	8.7006e-06	-1.25052	-1.20135	1.63155e-05	-1.22651	-1.19013
41100127	chr20:41100127:G:A	2.22352e-06	-2.06257e-10	-1.2447	2.86146e-05	-2.06257e-10	-1.26134	5.17654e-05	-2.06257e-10	-1.26203
41100421	chr20:41100421:A:G	3.42446e-06	-2.06257e-10	-0.812847	4.83611e-05	-2.06257e-10	-0.736564	8.75359e-05	-2.06257e-10	-0.736699
41100591	chr20:41100591:A:G	2.60681e-06	-2.06257e-10	-1.08567	3.12732e-05	-2.06257e-10	-1.1725	5.62606e-05	-2.06257e-10	-1.17875
41100720	chr20:41100720:A:T	2.22411e-06	-2.06257e-10	-1.24444	2.86197e-05	-2.06257e-10	-1.26117	5.17745e-05	-2.06257e-10	-1.26185
41100750	chr20:41100750:G:T	1.3371e-05	-2.06257e-10	0.549294	0.000227012	-2.06257e-10	0.809743	0.000417652	-2.06257e-10	0.825902
41102299	chr20:41102299:T:G	6.50611e-06	-2.06257e-10	-0.171051	6.60794e-05	-2.06257e-10	-0.424404	0.000121169	-2.06257e-10	-0.411559
41103011	chr20:41103011:C:T	7.52557e-06	-2.06257e-10	-0.0254851	7.53169e-05	-2.06257e-10	-0.293556	0.000138145	-2.06257e-10	-0.280443
41103128	chr20:41103128:A:G	2.16867e-06	-2.06257e-10	-1.26968	2.82415e-05	-2.06257e-10	-1.27447	5.11268e-05	-2.06257e-10	-1.27444
41103417	chr20:41103417:A:T	2.2633e-06	-2.06257e-10	-1.22697	2.91174e-05	-2.06257e-10	-1.24392	5.27375e-05	-2.06257e-10	-1.24342
41103741	chr20:41103741:A:G	2.25039e-06	-2.06257e-10	-1.23269	2.86522e-05	-2.06257e-10	-1.26003	5.21513e-05	-2.06257e-10	-1.2546
41104784	chr20:41104784:C:T	2.28767e-06	-2.06257e-10	-1.21626	2.92231e-05	-2.06257e-10	-1.2403	5.28458e-05	-2.06257e-10	-1.24137
41104918	chr20:41104918:G:A	1.79224e-05	-1.57362	2.41588	0.000144165	-1.59087	1.94657	0.000281832	-1.59018	2.02275
41105007	chr20:41105007:C:T	2.95232e-06	-0.961201	-5.51629e-10	2.67784e-05	-1.32767	-5.51629e-10	4.75324e-05	-1.34734	-5.51629e-10
41105141	chr20:41105141:G:A	1.24439e-05	-1.58612	2.06356	0.000103842	-1.59074	1.61835	0.000202068	-1.59126	1.69112
41105363	chr20:41105363:C:A	5.49983e-07	-1.50952	-1.13214	7.21777e-06	-1.41352	-1.22519	1.3219e-05	-1.4028	-1.2243
41105440	chr20:41105440:A:G	4.06325e-06	0.618334	-1.26014	2.62252e-05	-0.0994007	-1.24914	4.7207e-05	-0.108221	-1.24599
41105750	chr20:41105750:T:C	1.01327e-05	-1.59109	1.86307	8.83377e-05	-1.58556	1.45147	0.000169479	-1.58682	1.5108
41106712	chr20:41106712:C:G	2.18019e-06	-2.06257e-10	-1.26438	2.89934e-05	-2.06257e-10	-1.24819	5.2515e-05	-2.06257e-10	-1.24765
41107031	chr20:41107031:C:T	1.66111e-05	-1.59116	2.35743	0.00013724	-1.58497	1.89145	0.000267548	-1.58641	1.96696
41107085	chr20:41107085:C:T	1.49315e-05	-2.06257e-10	0.659681	0.000167524	-2.06257e-10	0.505866	0.000312374	-2.06257e-10	0.535453
41107148	chr20:41107148:C:G	7.73915e-06	-2.06257e-10	0.00250071	9.67214e-05	-2.06257e-10	-0.0434256	0.000175358	-2.06257e-10	-0.0419158
41107811	chr20:41107811:T:C	2.25413e-05	1.07156	-5.51629e-10	0.000123525	0.201181	-5.51629e-10	0.000204746	0.113022	-5.51629e-10
41108082	chr20:41108082:T:C	1.06109e-06	-1.01775	-0.966742	7.98916e-06	-1.47583	-1.06134	1.47236e-05	-1.47254	-1.04675
41108624	chr20:41108624:T:C	2.50908e-06	-1.12388	-5.51629e-10	2.7862e-05	-1.288	-5.51629e-10	5.29123e-05	-1.24011	-5.51629e-10
41108680	chr20:41108680:C:T	1.67242e-05	-1.58437	2.35743	0.000136376	-1.59129	1.89145	0.000266166	-1.59159	1.96696
41108703	chr20:41108703:G:A	1.9123e-06	-1.39548	-5.51629e-10	2.40714e-05	-1.43424	-5.51629e-10	4.39888e-05	-1.42481	-5.51629e-10
41108751	chr20:41108751:C:T	1.6708e-05	-1.58533	2.35743	0.000136413	-1.59102	1.89145	0.000266209	-1.59143	1.96696
41109720	chr20:41109720:C:T	4.9329e-06	-2.06257e-10	-0.447864	6.4016e-05	-2.06257e-10	-0.456127	0.00011616	-2.06257e-10	-0.453782
41110159	chr20:41110159:C:T	2.34808e-06	-2.06257e-10	-1.19019	3.00752e-05	-2.06257e-10	-1.21156	5.45324e-05	-2.06257e-10	-1.20995
41110231	chr20:41110231:G:C	2.1639e-06	-2.06257e-10	-1.27188	2.82264e-05	-2.06257e-10	-1.275	5.10979e-05	-2.06257e-10	-1.275
41110325	chr20:41110325:A:G	1.77585e-05	-1.58761	2.42068	0.000144981	-1.58997	1.95131	0.000283026	-1.59067	2.02746
41110565	chr20:41110565:AC:A	4.10792e-06	-2.06257e-10	-0.630875	4.99153e-05	-2.06257e-10	-0.704933	9.18914e-05	-2.06257e-10	-0.688141
41110711	chr20:41110711:A:G	2.22715e-06	-2.06257e-10	-1.24307	2.85493e-05	-2.06257e-10	-1.26363	5.19274e-05	-2.06257e-10	-1.2589
41111458	chr20:41111458:C:A	6.89391e-07	-1.52835	-0.887389	8.84314e-06	-1.38223	-1.05339	1.625e-05	-1.37022	-1.05043
41112541	chr20:41112541:C:G	6.91841e-06	-0.109606	-5.51629e-10	4.09243e-05	-0.903536	-5.51629e-10	7.20886e-05	-0.930853	-5.51629e-10
41113372	chr20:41113372:CTTAT:C	4.36846e-06	-2.06257e-10	-0.569382	5.28586e-05	-2.06257e-10	-0.647639	9.73617e-05	-2.06257e-10	-0.630315
41113644	chr20:41113644:A:G	0.00177177	5.9466	-0.510655	0.000343707	1.75461	-0.530085	0.000735179	1.90194	-0.510578
41113733	chr20:41113733:T:A	0.00148286	5.80441	-0.546467	0.000288788	1.61267	-0.562238	0.000615081	1.75531	-0.542305
41114304	chr20:41114304:T:C	0.00349574	7.02216	-0.906655	8.69697e-05	0.80418	-0.953881	0.000171004	0.910987	-0.97805
41114491	chr20:41114491:A:G	2.15863e-06	-2.06257e-10	-1.27432	2.82362e-05	-2.06257e-10	-1.27466	5.11269e-05	-2.06257e-10	-1.27444
41114610	chr20:41114610:G:A	2.16772e-06	-2.06257e-10	-1.27012	2.82379e-05	-2.06257e-10	-1.2746	5.11184e-05	-2.06257e-10	-1.2746
41115281	chr20:41115281:T:G	0.000559897	4.63218	-0.348219	0.000280349	1.35464	-0.333862	0.000614313	1.52224	-0.31048
41115779	chr20:41115779:A:C	0.000995579	5.69538	-0.835843	0.000219226	1.58592	-0.81108	0.000467299	1.73334	-0.795114
41115996	chr20:41115996:C:T	8.41212e-06	-1.59132	1.6772	7.08617e-05	-1.57571	1.22118	0.000137727	-1.57817	1.2947
41116010	chr20:41116010:A:G	0.00337609	7.1558	-1.07511	8.31371e-05	0.912976	-1.10774	0.000164901	1.02081	-1.12422
41116791	chr20:41116791:T:A	2.70813e-06	-2.06257e-10	-1.04753	3.5581e-05	-2.06257e-10	-1.04345	6.43913e-05	-2.06257e-10	-1.04377
41117327	chr20:41117327:G:A	2.01133e-06	-1.34499	-5.51629e-10	2.38634e-05	-1.44291	-5.51629e-10	4.38e-05	-1.42911	-5.51629e-10
41117763	chr20:41117763:A:G	0.00169018	6.65548	-1.26667	0.000267612	2.24913	-1.27486	0.000581431	2.43055	-1.27381
41119302	chr20:41119302:AC:A	2.55239e-06	-2.06257e-10	-1.10676	3.25469e-05	-2.06257e-10	-1.13258	5.89017e-05	-2.06257e-10	-1.13288
41120371	chr20:41120371:A:G	8.20778e-06	0.0612911	-5.51629e-10	4.59192e-05	-0.788376	-5.51629e-10	8.06882e-05	-0.818156	-5.51629e-10
41120471	chr20:41120471:G:A	3.77215e-06	-2.06257e-10	-0.716147	4.67842e-05	-2.06257e-10	-0.769714	8.51183e-05	-2.06257e-10	-0.764706
41120601	chr20:41120601:C:G	6.1381e-07	-1.54086	-0.990997	8.04372e-06	-1.58334	-0.947024	1.4842e-05	-1.58148	-0.929808
41120764	chr20:41120764:C:T	2.17787e-06	-2.06257e-10	-1.26545	2.82926e-05	-2.06257e-10	-1.27266	5.12169e-05	-2.06257e-10	-1.27268
41121239	chr20:41121239:C:T	0.000154859	2.99872	-5.51629e-10	0.000374354	1.30994	-5.51629e-10	0.000726518	1.37952	-5.51629e-10
41122431	chr20:41122431:A:C	2.15882e-06	-2.06257e-10	-1.27423	2.83309e-05	-2.06257e-10	-1.27131	5.12731e-05	-2.06257e-10	-1.27158
41122459	chr20:41122459:CT:C	1.31061e-06	-1.1192	-0.654101	1.21409e-05	-1.51531	-0.603371	2.14981e-05	-1.51937	-0.621412
41122639	chr20:41122639:G:A	7.182e-07	-1.48883	-0.885965	8.36369e-06	-1.43904	-1.05232	1.53432e-05	-1.42874	-1.04934
41123142	chr20:41123142:T:C	2.35228e-06	-2.06257e-10	-1.1884	2.86756e-05	-2.06257e-10	-1.25921	5.19995e-05	-2.06257e-10	-1.25751
41123928	chr20:41123928:CT:C	1.5753e-06	-1.58934	-5.51629e-10	2.1138e-05	-1.56419	-5.51629e-10	3.81755e-05	-1.56655	-5.51629e-10
41125088	chr20:41125088:A:C	2.1657e-06	-2.06257e-10	-1.27105	2.82249e-05	-2.06257e-10	-1.27506	5.1117e-05	-2.06257e-10	-1.27463
41125209	chr20:41125209:C:T	2.90483e-06	-2.06257e-10	-0.977416	3.84475e-05	-2.06257e-10	-0.965966	6.95907e-05	-2.06257e-10	-0.966118
41125244	chr20:41125244:C:T	2.17223e-06	-2.06257e-10	-1.26804	2.88237e-05	-2.06257e-10	-1.25406	5.22065e-05	-2.06257e-10	-1.25354
41125253	chr20:41125253:G:A	1.28288e-06	-1.14826	-0.646423	1.21028e-05	-1.52489	-0.596934	2.14101e-05	-1.52905	-0.61584
41125265	chr20:41125265:T:C	1.67342e-05	-1.58531	2.35897	0.00013666	-1.59103	1.89326	0.000266513	-1.59143	1.96811
41125748	chr20:41125748:C:T	8.08243e-06	0.0459008	-5.51629e-10	8.9992e-05	-0.115539	-5.51629e-10	0.000163523	-0.111794	-5.51629e-10
41125832	chr20:41125832:C:G	2.07798e-05	-1.58256	2.57275	0.000166969	-1.59161	2.09415	0.000326528	-1.59171	2.17147
41126210	chr20:41126210:A:G	1.77552e-05	-1.58564	2.41853	0.000144515	-1.59091	1.94904	0.000282211	-1.59136	2.02527
41127037	chr20:41127037:G:A	2.22411e-06	-2.06257e-10	-1.24444	2.86197e-05	-2.06257e-10	-1.26117	5.17745e-05	-2.06257e-10	-1.26185
41127104	chr20:41127104:A:G	6.17509e-07	-1.53301	-0.992847	8.05627e-06	-1.57979	-0.949022	1.48707e-05	-1.5775	-0.931859
41127184	chr20:41127184:C:T	2.01099e-05	-1.58658	2.544	0.000162709	-1.59056	2.06726	0.000317946	-1.59114	2.14427
41128019	chr20:41128019:A:C	2.24666e-06	-2.06257e-10	-1.23435	2.87084e-05	-2.06257e-10	-1.25807	5.22647e-05	-2.06257e-10	-1.25243
41128566	chr20:41128566:T:C	6.30294e-06	-2.06257e-10	-0.202776	7.4494e-05	-2.06257e-10	-0.304541	0.000133036	-2.06257e-10	-0.318127
41129113	chr20:41129113:T:C	2.15932e-06	-2.06257e-10	-1.274	2.82525e-05	-2.06257e-10	-1.27408	5.11696e-05	-2.06257e-10	-1.2736
41130437	chr20:41130437:A:G	3.87497e-06	-2.06257e-10	-0.689255	5.12924e-05	-2.06257e-10	-0.677718	9.28245e-05	-2.06257e-10	-0.678037
41130478	chr20:41130478:T:C	7.87318e-06	-2.06257e-10	0.01967	9.10121e-05	-2.06257e-10	-0.104267	0.000169357	-2.06257e-10	-0.0767382
41130802	chr20:41130802:C:T	5.42675e-07	-1.5271	-1.12793	7.32713e-06	-1.42246	-1.20122	1.34419e-05	-1.4172	-1.19317
41132058	chr20:41132058:G:A	1.31591e-05	-2.06257e-10	0.53332	0.000154162	-2.06257e-10	0.422744	0.00027851	-2.06257e-10	0.420706
41132524	chr20:41132524:A:C	2.28898e-06	-2.06257e-10	-1.21568	2.92348e-05	-2.06257e-10	-1.2399	5.28663e-05	-2.06257e-10	-1.24098
41132583	chr20:41132583:A:T	9.16685e-06	-2.06257e-10	0.171802	0.000105017	-2.06257e-10	0.0388643	0.000195827	-2.06257e-10	0.0684833
41132745	chr20:41132745:T:C	2.00434e-05	-1.56582	2.51993	0.000159607	-1.58835	2.0458	0.000312809	-1.58705	2.12389
41132856	chr20:41132856:A:T	2.15833e-06	-2.06257e-10	-1.27446	2.82637e-05	-2.06257e-10	-1.27368	5.11112e-05	-2.06257e-10	-1.27474
41133714	chr20:41133714:G:A	2.28805e-06	-2.06257e-10	-1.21609	2.93074e-05	-2.06257e-10	-1.23742	5.32127e-05	-2.06257e-10	-1.23445
41134016	chr20:41134016:G:A	4.07432e-06	-2.06257e-10	-0.639089	5.3929e-05	-2.06257e-10	-0.627592	9.75993e-05	-2.06257e-10	-0.627877
41134490	chr20:41134490:A:G	2.36907e-06	-2.06257e-10	-1.18129	2.99165e-05	-2.06257e-10	-1.21685	5.44173e-05	-2.06257e-10	-1.21207
41134894	chr20:41134894:T:C	5.08125e-06	-0.698612	0.280377	2.31862e-05	-1.58921	0.117511	3.946e-05	-1.5912	0.0577347
41135170	chr20:41135170:A:C	2.63704e-06	-2.06257e-10	-1.07414	3.0539e-05	-2.06257e-10	-1.19626	5.54978e-05	-2.06257e-10	-1.19241
41135297	chr20:41135297:T:G	3.18942e-06	-2.06257e-10	-0.883951	4.19771e-05	-2.06257e-10	-0.878136	7.59363e-05	-2.06257e-10	-0.878854
41136062	chr20:41136062:T:C	3.14695e-05	-1.45631	2.86154	0.000253405	-1.402	2.32173	0.00049426	-1.41477	2.40908
41136373	chr20:41136373:G:GA	2.25117e-06	-2.06257e-10	-1.23234	2.87477e-05	-2.06257e-10	-1.2567	5.23467e-05	-2.06257e-10	-1.25086
41136697	chr20:41136697:G:A	2.57684e-06	-1.09723	-5.51629e-10	2.79695e-05	-1.28415	-5.51629e-10	5.4242e-05	-1.21529	-5.51629e-10
41137476	chr20:41137476:G:T	9.3514e-07	-1.55501	-0.555844	1.04826e-05	-1.59071	-0.674829	1.95595e-05	-1.58888	-0.646409
41139759	chr20:41139759:A:AG	1.65713e-06	-1.5387	-5.51629e-10	2.27728e-05	-1.48969	-5.51629e-10	4.10777e-05	-1.49328	-5.51629e-10
41139852	chr20:41139852:A:G	1.98913e-06	-1.35609	-5.51629e-10	2.67176e-05	-1.32994	-5.51629e-10	4.83141e-05	-1.33103	-5.51629e-10
41140212	chr20:41140212:G:A	1.57214e-06	-1.59135	-5.51629e-10	2.05671e-05	-1.59157	-5.51629e-10	3.72443e-05	-1.59125	-5.51629e-10
41141335	chr20:41141335:T:C	0.000147725	4.13763	-1.18607	5.90849e-05	0.6803	-1.21659	0.000122737	0.80681	-1.20551
41141476	chr20:41141476:C:T	1.65773e-06	-1.131	-0.407338	1.12703e-05	-1.58904	-0.604045	2.05256e-05	-1.58834	-0.598734
41141673	chr20:41141673:A:G	2.42549e-06	-2.06257e-10	-1.15776	3.29524e-05	-2.06257e-10	-1.1202	5.94479e-05	-2.06257e-10	-1.12365
41142009	chr20:41142009:C:T	9.15949e-06	-2.06257e-10	0.170999	0.000104855	-2.06257e-10	0.0373154	0.000195454	-2.06257e-10	0.0665793
41142803	chr20:41142803:G:A	6.55509e-07	-1.40294	-1.0632	8.5274e-06	-1.44914	-1.02283	1.57023e-05	-1.43562	-1.01932
41143307	chr20:41143307:T:C	0.00183265	6.72373	-1.25401	5.44199e-05	0.639273	-1.2578	0.000108733	0.74359	-1.26345
41144048	chr20:41144048:A:G	5.38647e-06	-0.359902	-5.51629e-10	3.98365e-05	-0.930476	-5.51629e-10	7.40026e-05	-0.904648	-5.51629e-10
41144193	chr20:41144193:G:A	2.17822e-06	-2.06257e-10	-1.26529	2.82919e-05	-2.06257e-10	-1.27269	5.12163e-05	-2.06257e-10	-1.27269
41144599	chr20:41144599:G:A	1.49324e-05	-1.56679	2.22653	0.000120874	-1.58904	1.76853	0.000235878	-1.58794	1.8425
41144715	chr20:41144715:T:C	2.24226e-06	-2.06257e-10	-1.23631	2.90201e-05	-2.06257e-10	-1.24727	5.21993e-05	-2.06257e-10	-1.25368
41144808	chr20:41144808:G:T	2.1576e-06	-2.06257e-10	-1.2748	2.82893e-05	-2.06257e-10	-1.27278	5.12482e-05	-2.06257e-10	-1.27207
41145523	chr20:41145523:T:C	0.00172325	6.66853	-1.26036	5.43197e-05	0.643221	-1.26359	0.000108523	0.746353	-1.26814
41146297	chr20:41146297:C:G	3.8771e-06	-2.06257e-10	-0.688705	5.71463e-05	-2.06257e-10	-0.569645	0.000100256	-2.06257e-10	-0.601025
41146426	chr20:41146426:C:T	4.25917e-06	-2.06257e-10	-0.594717	5.63865e-05	-2.06257e-10	-0.58303	0.000102035	-2.06257e-10	-0.583427
41146854	chr20:41146854:G:A	1.85499e-05	-1.55948	2.43616	0.00014746	-1.58635	1.96464	0.00028855	-1.58482	2.04094
41147266	chr20:41147266:C:G	1.12488e-05	-2.06257e-10	0.376472	0.000127475	-2.06257e-10	0.232661	0.000238085	-2.06257e-10	0.263879
41147406	chr20:41147406:C:T	0.00218063	6.47029	-0.826716	6.59838e-05	0.501146	-0.926997	0.000129006	0.604931	-0.953817
41147804	chr20:41147804:C:T	5.75246e-06	-2.06257e-10	-0.294164	6.83087e-05	-2.06257e-10	-0.391222	0.000122138	-2.06257e-10	-0.403599
41147805	chr20:41147805:G:A	1.59118e-06	-1.12066	-0.45866	1.07644e-05	-1.58974	-0.649275	1.95928e-05	-1.58913	-0.644451
41148111	chr20:41148111:A:G	2.36981e-06	-2.06257e-10	-1.18098	2.99241e-05	-2.06257e-10	-1.2166	5.44316e-05	-2.06257e-10	-1.2118
41148737	chr20:41148737:T:C	2.25844e-06	-2.06257e-10	-1.22912	2.893e-05	-2.06257e-10	-1.25038	5.23268e-05	-2.06257e-10	-1.25124
41149380	chr20:41149380:G:T	1.58338e-06	-1.58423	-5.51629e-10	2.14362e-05	-1.55018	-5.51629e-10	3.86975e-05	-1.55297	-5.51629e-10
41149968	chr20:41149968:C:T	2.26275e-06	-2.06257e-10	-1.22721	2.88492e-05	-2.06257e-10	-1.25318	5.25558e-05	-2.06257e-10	-1.24687
41150681	chr20:41150681:A:G	3.19826e-06	-0.881184	-5.51629e-10	3.84664e-05	-0.965474	-5.51629e-10	6.86792e-05	-0.979302	-5.51629e-10
41151622	chr20:41151622:C:T	2.16072e-06	-2.06257e-10	-1.27335	2.82249e-05	-2.06257e-10	-1.27506	5.10952e-05	-2.06257e-10	-1.27506
41151701	chr20:41151701:C:G	2.86812e-06	-0.990134	-5.51629e-10	3.95521e-05	-0.937642	-5.51629e-10	7.38089e-05	-0.907269	-5.51629e-10
41151715	chr20:41151715:A:T	2.24312e-06	-2.06257e-10	-1.23592	2.87862e-05	-2.06257e-10	-1.25536	5.20701e-05	-2.06257e-10	-1.25616
41152072	chr20:41152072:C:CA	4.38567e-06	-2.06257e-10	-0.56545	5.80755e-05	-2.06257e-10	-0.553516	0.000105091	-2.06257e-10	-0.553922
41152075	chr20:41152075:AGCTCC:A	4.38567e-06	-2.06257e-10	-0.56545	5.80755e-05	-2.06257e-10	-0.553516	0.000105091	-2.06257e-10	-0.553922
41152082	chr20:41152082:T:TGGA	4.25291e-06	-2.06257e-10	-0.596189	5.6304e-05	-2.06257e-10	-0.584495	0.000101886	-2.06257e-10	-0.584892
41152292	chr20:41152292:G:A	4.81107e-05	2.99468	-1.16497	4.68386e-05	0.421528	-1.19008	9.81013e-05	0.552943	-1.17569
41152318	chr20:41152318:C:T	0.000192433	3.21596	-5.51629e-10	0.000458328	1.51233	-5.51629e-10	0.000889271	1.58165	-5.51629e-10
41153052	chr20:41153052:A:C	3.68273e-06	-2.06257e-10	-0.740139	4.87338e-05	-2.06257e-10	-0.728888	8.81874e-05	-2.06257e-10	-0.729284
41153455	chr20:41153455:T:A	2.39419e-06	-2.06257e-10	-1.17075	3.0758e-05	-2.06257e-10	-1.18911	5.56835e-05	-2.06257e-10	-1.18906
41153463	chr20:41153463:T:C	2.17447e-06	-2.06257e-10	-1.26701	2.82683e-05	-2.06257e-10	-1.27352	5.11738e-05	-2.06257e-10	-1.27352
41154259	chr20:41154259:A:G	0.00075769	5.23534	-0.648858	0.000210424	1.45497	-0.721112	0.000462662	1.62575	-0.697496
41154394	chr20:41154394:C:A	0.000860382	5.35581	-0.642229	0.000229475	1.53548	-0.714949	0.000505626	1.70808	-0.691035
41154748	chr20:41154748:A:G	2.86954e-06	-0.989641	-5.51629e-10	3.95729e-05	-0.937115	-5.51629e-10	7.38492e-05	-0.906722	-5.51629e-10
41155785	chr20:41155785:A:G	1.62442e-06	-1.55864	-5.51629e-10	2.41197e-05	-1.43223	-5.51629e-10	4.28757e-05	-1.45044	-5.51629e-10
41156579	chr20:41156579:C:T	9.52847e-06	-2.06257e-10	0.210492	8.89969e-05	-2.06257e-10	-0.126659	0.000167338	-2.06257e-10	-0.088733
41156994	chr20:41156994:T:G	2.15703e-06	-2.06257e-10	-1.27506	2.83297e-05	-2.06257e-10	-1.27135	5.11834e-05	-2.06257e-10	-1.27333
41157604	chr20:41157604:G:A	1.65852e-06	-1.53787	-5.51629e-10	2.05807e-05	-1.59091	-5.51629e-10	3.72273e-05	-1.59171	-5.51629e-10
41158316	chr20:41158316:C:T	1.79534e-05	-2.06257e-10	0.843989	0.000147683	-2.06257e-10	0.379807	0.000269563	-2.06257e-10	0.388053
41158890	chr20:41158890:T:C	7.82155e-07	-1.0203	-1.2692	8.66073e-06	-1.18343	-1.27303	1.60579e-05	-1.15871	-1.27384
41159297	chr20:41159297:T:C	0.000391515	4.97509	-1.04885	0.000106549	1.17248	-1.11914	0.000225047	1.309	-1.10144
41159371	chr20:41159371:A:T	4.37647e-06	-2.06257e-10	-0.567549	5.9542e-05	-2.06257e-10	-0.528578	0.000107236	-2.06257e-10	-0.533713
41159452	chr20:41159452:C:T	2.24038e-06	-2.06257e-10	-1.23715	2.87633e-05	-2.06257e-10	-1.25616	5.2031e-05	-2.06257e-10	-1.25691
41160176	chr20:41160176:A:G	2.25844e-06	-2.06257e-10	-1.22912	2.893e-05	-2.06257e-10	-1.25038	5.23268e-05	-2.06257e-10	-1.25124
41160215	chr20:41160215:A:G	0.00235786	6.91352	-1.19181	6.35489e-05	0.733384	-1.19683	0.000126215	0.838153	-1.20891
41160821	chr20:41160821:A:T	9.12563e-06	-1.52537	1.69267	7.63564e-05	-1.56509	1.28524	0.000148945	-1.56121	1.35604
41161075	chr20:41161075:A:G	1.74221e-05	2.08893	-1.27498	8.49338e-05	1.10009	-1.27348	0.000153708	1.09881	-1.2725
41161645	chr20:41161645:C:T	2.22411e-06	-2.06257e-10	-1.24444	2.86197e-05	-2.06257e-10	-1.26117	5.17745e-05	-2.06257e-10	-1.26185
41161795	chr20:41161795:C:T	1.32458e-06	-1.57039	-0.192311	1.51726e-05	-1.54482	-0.350955	2.79604e-05	-1.5421	-0.335855
41161877	chr20:41161877:C:T	1.07002e-05	0.326474	-5.51629e-10	0.000263329	0.958144	-5.51629e-10	0.000437342	0.871968	-5.51629e-10
41161995	chr20:41161995:A:T	6.15465e-07	-1.54056	-0.988606	8.39118e-06	-1.3875	-1.10057	1.54846e-05	-1.38165	-1.08725
41162387	chr20:41162387:C:T	2.16e-06	-2.06257e-10	-1.27368	2.8437e-05	-2.06257e-10	-1.26757	5.14801e-05	-2.06257e-10	-1.26755
41162388	chr20:41162388:G:A	2.29492e-06	-2.06257e-10	-1.2131	2.91973e-05	-2.06257e-10	-1.24118	5.30455e-05	-2.06257e-10	-1.2376
41162599	chr20:41162599:G:A	6.9333e-06	-2.06257e-10	-0.107456	7.00349e-05	-2.06257e-10	-0.366266	0.00012851	-2.06257e-10	-0.352743
41162853	chr20:41162853:T:G	1.80871e-06	-1.45118	-5.51629e-10	2.32478e-05	-1.46905	-5.51629e-10	4.18976e-05	-1.47352	-5.51629e-10
41163101	chr20:41163101:C:T	2.77095e-05	-1.48521	2.7632	0.000236287	-1.54182	2.39161	0.000459954	-1.5379	2.46028
41163282	chr20:41163282:C:T	2.29611e-06	-2.06257e-10	-1.21258	2.95484e-05	-2.06257e-10	-1.22923	5.30543e-05	-2.06257e-10	-1.23743
41163362	chr20:41163362:C:T	4.04173e-05	-2.06257e-10	1.65547	0.000335159	-2.06257e-10	1.19934	0.000619222	-2.06257e-10	1.21972
41163423	chr20:41163423:A:G	1.70172e-06	-1.09618	-0.415978	1.1155e-05	-1.59095	-0.612423	2.03069e-05	-1.59049	-0.607295
41163596	chr20:41163596:G:A	3.47003e-05	1.50296	-5.51629e-10	0.000106309	0.0510895	-5.51629e-10	0.000199845	0.0887943	-5.51629e-10
41163656	chr20:41163656:T:C	2.16088e-06	-2.06257e-10	-1.27328	2.82248e-05	-2.06257e-10	-1.27506	5.10952e-05	-2.06257e-10	-1.27506
41165207	chr20:41165207:C:A	3.41806e-06	-2.06257e-10	-0.814719	4.75711e-05	-2.06257e-10	-0.753035	8.57157e-05	-2.06257e-10	-0.757712
41165849	chr20:41165849:G:A	0.00172626	6.61432	-1.2044	5.39627e-05	0.582296	-1.20926	0.000106994	0.684255	-1.22023
41165864	chr20:41165864:G:A	2.31706e-06	-2.06257e-10	-1.20349	2.95774e-05	-2.06257e-10	-1.22825	5.39928e-05	-2.06257e-10	-1.2199
41165944	chr20:41165944:C:T	1.57533e-06	-1.58933	-5.51629e-10	2.21763e-05	-1.51623	-5.51629e-10	3.97446e-05	-1.52627	-5.51629e-10
41166135	chr20:41166135:T:G	3.57094e-06	-0.770963	-5.51629e-10	2.90732e-05	-1.24545	-5.51629e-10	5.41296e-05	-1.21737	-5.51629e-10
41167032	chr20:41167032:G:A	2.32953e-06	-2.06257e-10	-1.19813	2.9712e-05	-2.06257e-10	-1.22371	5.42555e-05	-2.06257e-10	-1.21504
41167651	chr20:41167651:T:G	2.16985e-06	-2.06257e-10	-1.26913	2.82582e-05	-2.06257e-10	-1.27388	5.11602e-05	-2.06257e-10	-1.27379
41167759	chr20:41167759:C:A	3.30805e-06	-2.06257e-10	-0.847432	4.66046e-05	-2.06257e-10	-0.773561	8.43703e-05	-2.06257e-10	-0.773533
41168059	chr20:41168059:G:A	4.0586e-06	-2.06257e-10	-0.642952	5.37009e-05	-2.06257e-10	-0.631831	9.71605e-05	-2.06257e-10	-0.632384
41168163	chr20:41168163:T:C	1.77823e-06	-1.46817	-5.51629e-10	2.24315e-05	-1.50479	-5.51629e-10	4.07848e-05	-1.50044	-5.51629e-10
41168698	chr20:41168698:C:T	4.25917e-06	-2.06257e-10	-0.594717	5.63865e-05	-2.06257e-10	-0.58303	0.000102035	-2.06257e-10	-0.583427
41168900	chr20:41168900:C:T	1.55711e-05	-2.06257e-10	0.701623	0.000174649	-2.06257e-10	0.54752	0.00032698	-2.06257e-10	0.581151
41169006	chr20:41169006:C:T	2.50605e-05	-1.49693	2.67443	0.000212278	-1.54975	2.29239	0.000413452	-1.54601	2.3618
41169392	chr20:41169392:C:T	1.8181e-06	-1.446	-5.51629e-10	2.99142e-05	-1.21693	-5.51629e-10	5.29065e-05	-1.24022	-5.51629e-10
41169810	chr20:41169810:T:TTGTA	2.69735e-06	-2.06257e-10	-1.05152	3.30625e-05	-2.06257e-10	-1.11686	6.08337e-05	-2.06257e-10	-1.1006
41169941	chr20:41169941:T:C	2.96425e-06	-2.06257e-10	-0.957166	4.08002e-05	-2.06257e-10	-0.906573	7.41167e-05	-2.06257e-10	-0.903108
41170433	chr20:41170433:A:T	3.21258e-06	-2.06257e-10	-0.876719	4.32591e-05	-2.06257e-10	-0.848053	7.80631e-05	-2.06257e-10	-0.85123
41172372	chr20:41172372:C:T	2.22411e-06	-2.06257e-10	-1.24444	2.86197e-05	-2.06257e-10	-1.26117	5.17745e-05	-2.06257e-10	-1.26185
41173075	chr20:41173075:G:C	1.15719e-05	-2.06257e-10	0.404789	0.000194423	-2.06257e-10	0.654778	0.000357597	-2.06257e-10	0.670658
41174031	chr20:41174031:G:A	1.7081e-06	-1.50841	-5.51629e-10	2.12307e-05	-1.55981	-5.51629e-10	3.83549e-05	-1.56187	-5.51629e-10
41174174	chr20:41174174:G:T	1.13533e-05	0.385719	-5.51629e-10	0.000281409	1.02455	-5.51629e-10	0.000467312	0.938249	-5.51629e-10
41174582	chr20:41174582:A:AAG	2.21738e-06	-2.06257e-10	-1.24747	2.85629e-05	-2.06257e-10	-1.26315	5.16792e-05	-2.06257e-10	-1.26369
41174885	chr20:41174885:A:AGTG	2.89777e-06	-2.06257e-10	-0.979851	4.26986e-05	-2.06257e-10	-0.861095	7.70591e-05	-2.06257e-10	-0.864176
41175815	chr20:41175815:AAGC:GAGC	4.14677e-06	-2.06257e-10	-0.621462	5.05616e-05	-2.06257e-10	-0.692068	9.29941e-05	-2.06257e-10	-0.676212
41176272	chr20:41176272:G:A	2.57507e-06	-2.06257e-10	-1.09791	3.24964e-05	-2.06257e-10	-1.13413	5.93757e-05	-2.06257e-10	-1.12486
41177205	chr20:41177205:C:T	2.28587e-06	-2.06257e-10	-1.21705	2.92036e-05	-2.06257e-10	-1.24097	5.29355e-05	-2.06257e-10	-1.23967
41177472	chr20:41177472:C:T	2.4804e-06	-1.13537	-5.51629e-10	2.23259e-05	-1.50951	-5.51629e-10	4.12204e-05	-1.48981	-5.51629e-10
41177639	chr20:41177639:A:G	2.25844e-06	-2.06257e-10	-1.22912	2.893e-05	-2.06257e-10	-1.25038	5.23268e-05	-2.06257e-10	-1.25124
41178132	chr20:41178132:A:G	3.81049e-06	-1.18163	0.475599	2.34644e-05	-1.58241	0.122634	4.31414e-05	-1.58115	0.136883
41178143	chr20:41178143:T:C	2.25403e-06	-2.06257e-10	-1.23107	2.89007e-05	-2.06257e-10	-1.2514	5.23587e-05	-2.06257e-10	-1.25063
41179410	chr20:41179410:C:G	4.27784e-06	-2.06257e-10	-0.590342	5.80797e-05	-2.06257e-10	-0.553445	0.000104625	-2.06257e-10	-0.558368
41179720	chr20:41179720:C:T	5.69943e-06	-2.06257e-10	-0.303426	5.90179e-05	-2.06257e-10	-0.537419	0.000107491	-2.06257e-10	-0.531343
41179760	chr20:41179760:G:A	0.0041699	5.86593	0.425929	0.000517408	1.33921	0.294365	0.00109587	1.45748	0.333075
41180020	chr20:41180020:G:T	0.00475066	5.95179	0.470457	0.000570538	1.39327	0.338051	0.00121122	1.51311	0.37753
41181573	chr20:41181573:C:T	2.4712e-06	-2.06257e-10	-1.13909	3.01159e-05	-2.06257e-10	-1.21021	5.42458e-05	-2.06257e-10	-1.21522
41181826	chr20:41181826:A:G	8.62967e-06	-2.06257e-10	0.111414	8.39245e-05	-2.06257e-10	-0.185342	0.000151399	-2.06257e-10	-0.188828
41182593	chr20:41182593:CTCA:C	1.79118e-05	-1.58532	2.42699	0.000143193	-1.58763	1.93656	0.000281589	-1.58816	2.01986
41184047	chr20:41184047:C:T	2.9426e-06	-1.33601	0.371508	2.26007e-05	-1.54379	0.0465069	4.15255e-05	-1.54107	0.0586269
41184252	chr20:41184252:T:A	6.30565e-06	-2.06257e-10	-0.202346	7.46295e-05	-2.06257e-10	-0.302724	0.000133247	-2.06257e-10	-0.31654
41184404	chr20:41184404:A:G	2.16416e-06	-2.06257e-10	-1.27176	2.85875e-05	-2.06257e-10	-1.26229	5.17543e-05	-2.06257e-10	-1.26224
41185032	chr20:41185032:G:A	3.28181e-06	-2.06257e-10	-0.855397	4.09527e-05	-2.06257e-10	-0.902844	7.40682e-05	-2.06257e-10	-0.903761
41185089	chr20:41185089:G:A	4.4115e-06	-1.18174	0.622166	2.70956e-05	-1.5837	0.267813	4.97626e-05	-1.58242	0.280938
41185262	chr20:41185262:G:T	2.76742e-06	-2.06257e-10	-1.02588	3.13793e-05	-2.06257e-10	-1.16911	5.71088e-05	-2.06257e-10	-1.16379
41185650	chr20:41185650:T:C	2.18275e-06	-2.06257e-10	-1.2632	2.83379e-05	-2.06257e-10	-1.27106	5.13245e-05	-2.06257e-10	-1.27058
41186678	chr20:41186678:A:ACAGCCATCTT	5.39463e-07	-1.41648	-1.2445	7.46979e-06	-1.366	-1.2384	1.36122e-05	-1.36195	-1.23583
41186872	chr20:41186872:T:A	0.000737028	4.74288	-0.184047	0.000241232	1.17924	-0.308741	0.000530271	1.33914	-0.274498
41187057	chr20:41187057:T:C	6.23525e-07	-1.5591	-0.957062	9.00005e-06	-1.34202	-1.07601	1.66391e-05	-1.3354	-1.06159
41187140	chr20:41187140:A:G	0.00231459	6.93748	-1.23429	6.21209e-05	0.754258	-1.24044	0.000123568	0.85657	-1.24853
41187431	chr20:41187431:T:C	8.85289e-06	-1.59168	1.72863	7.30617e-05	-1.58521	1.26126	0.000142685	-1.5864	1.33829
41187745	chr20:41187745:G:A	0.000964157	5.0328	-0.205334	0.000290771	1.39212	-0.334846	0.000641068	1.55569	-0.301298
41188569	chr20:41188569:C:T	2.15808e-06	-2.06257e-10	-1.27457	2.82448e-05	-2.06257e-10	-1.27435	5.11326e-05	-2.06257e-10	-1.27433
41188842	chr20:41188842:G:A	1.87395e-05	-1.58996	2.4768	0.000151452	-1.5906	1.99561	0.000296915	-1.59103	2.07573
41188853	chr20:41188853:A:G	2.48354e-06	-2.06257e-10	-1.13411	3.38546e-05	-2.06257e-10	-1.09318	6.10512e-05	-2.06257e-10	-1.09704
41188901	chr20:41188901:T:C	3.21959e-06	-2.06257e-10	-0.874539	4.33936e-05	-2.06257e-10	-0.844948	7.85869e-05	-2.06257e-10	-0.844543
41190075	chr20:41190075:G:A	2.17308e-06	-2.06257e-10	-1.26765	2.82392e-05	-2.06257e-10	-1.27455	5.11843e-05	-2.06257e-10	-1.27332
41190102	chr20:41190102:G:A	1.9466e-05	-1.55662	2.4815	0.000154035	-1.5849	2.00682	0.00030279	-1.58326	2.08755
41191927	chr20:41191927:C:G	1.57643e-05	-1.58935	2.3033	0.000130258	-1.57819	1.83245	0.000254584	-1.57998	1.91086
41192109	chr20:41192109:G:A	0.00722158	5.73459	1.10645	0.000963772	1.36514	0.890457	0.00210149	1.49422	0.947433
41192495	chr20:41192495:C:T	4.44647e-06	-2.06257e-10	-0.55168	6.04911e-05	-2.06257e-10	-0.512764	0.000108944	-2.06257e-10	-0.51791
41192908	chr20:41192908:C:A	1.70976e-05	-1.56818	2.36333	0.000137225	-1.58926	1.89562	0.000269354	-1.58826	1.97554
41193805	chr20:41193805:C:T	2.26731e-06	-2.06257e-10	-1.2252	2.90146e-05	-2.06257e-10	-1.24746	5.2471e-05	-2.06257e-10	-1.24849
41193944	chr20:41193944:C:T	2.6416e-06	-2.06257e-10	-1.07241	3.06202e-05	-2.06257e-10	-1.1936	5.56508e-05	-2.06257e-10	-1.18965
41194499	chr20:41194499:A:G	2.31247e-06	-2.06257e-10	-1.20548	2.9496e-05	-2.06257e-10	-1.23101	5.33258e-05	-2.06257e-10	-1.23233
41194535	chr20:41194535:CT:C	0.000954132	5.02043	-0.203422	0.000291267	1.3925	-0.333522	0.000641627	1.55528	-0.300025
41195396	chr20:41195396:G:A	2.51486e-06	-2.06257e-10	-1.12158	3.19864e-05	-2.06257e-10	-1.14995	5.80821e-05	-2.06257e-10	-1.14689
41195559	chr20:41195559:G:A	2.82409e-06	-2.06257e-10	-1.0056	3.53632e-05	-2.06257e-10	-1.04959	6.43394e-05	-2.06257e-10	-1.04458
41197376	chr20:41197376:T:C	2.71715e-06	-2.06257e-10	-1.04421	3.11723e-05	-2.06257e-10	-1.17573	5.66781e-05	-2.06257e-10	-1.17136
41197420	chr20:41197420:A:T	0.000154765	2.99812	-5.51629e-10	0.000384292	1.33614	-5.51629e-10	0.000743352	1.40242	-5.51629e-10
41197478	chr20:41197478:A:T	8.56765e-07	-1.48452	-0.713861	1.05267e-05	-1.43466	-0.826692	1.93866e-05	-1.42833	-0.815837
41197528	chr20:41197528:A:G	2.18798e-06	-2.06257e-10	-1.26081	2.83992e-05	-2.06257e-10	-1.2689	5.14059e-05	-2.06257e-10	-1.269
41197769	chr20:41197769:TTTGA:T	3.10715e-06	-0.910086	-5.51629e-10	3.78525e-05	-0.981562	-5.51629e-10	6.96045e-05	-0.965919	-5.51629e-10
41197878	chr20:41197878:T:A	4.94848e-06	-0.444712	-5.51629e-10	8.97671e-05	-0.118042	-5.51629e-10	0.000156256	-0.157253	-5.51629e-10
41198204	chr20:41198204:G:T	9.93382e-06	-1.58341	1.83557	8.09741e-05	-1.59154	1.37041	0.000158583	-1.5917	1.44923
41198284	chr20:41198284:C:T	2.55088e-05	-1.56738	2.76261	0.000200288	-1.58895	2.27344	0.000395035	-1.58791	2.35813
41198288	chr20:41198288:A:G	0.000568746	5.28789	-0.98825	0.000138457	1.38367	-1.06836	0.000293652	1.52014	-1.04649
41199347	chr20:41199347:G:T	2.08278e-05	-1.56574	2.55823	0.000165285	-1.58843	2.08084	0.000324964	-1.5873	2.16227
41200007	chr20:41200007:T:C	2.20555e-06	-2.06257e-10	-1.25282	2.85499e-05	-2.06257e-10	-1.26361	5.16975e-05	-2.06257e-10	-1.26334
41200024	chr20:41200024:A:G	0.000176744	3.93992	-0.809013	0.00010582	0.913807	-0.867329	0.000223778	1.04738	-0.845475
41201435	chr20:41201435:G:A	3.72505e-06	-2.06257e-10	-0.728711	4.63355e-05	-2.06257e-10	-0.779352	8.42222e-05	-2.06257e-10	-0.775289
41201482	chr20:41201482:A:G	0.00171036	6.55188	-1.15121	5.48966e-05	0.547112	-1.15692	0.000107916	0.644244	-1.17163
41201847	chr20:41201847:T:C	2.18157e-06	-2.06257e-10	-1.26375	2.83401e-05	-2.06257e-10	-1.27098	5.1313e-05	-2.06257e-10	-1.2708
41202847	chr20:41202847:C:T	2.16085e-06	-2.06257e-10	-1.27329	2.82248e-05	-2.06257e-10	-1.27506	5.10952e-05	-2.06257e-10	-1.27506
41203731	chr20:41203731:C:T	2.17278e-06	-2.06257e-10	-1.26778	2.85258e-05	-2.06257e-10	-1.26445	5.17078e-05	-2.06257e-10	-1.26314
41203988	chr20:41203988:T:C	1.0605e-06	-1.47981	-0.505237	1.30431e-05	-1.31654	-0.730466	2.39736e-05	-1.32459	-0.7072
41204161	chr20:41204161:G:A	2.15829e-06	-2.06257e-10	-1.27448	2.82721e-05	-2.06257e-10	-1.27338	5.12122e-05	-2.06257e-10	-1.27277
41205981	chr20:41205981:G:A	1.89613e-05	-1.59111	2.48971	0.000154463	-1.58342	2.00811	0.000302447	-1.58472	2.08787
41206454	chr20:41206454:C:T	2.15984e-06	-2.06257e-10	-1.27376	2.82453e-05	-2.06257e-10	-1.27433	5.11574e-05	-2.06257e-10	-1.27384
41207134	chr20:41207134:A:T	1.74427e-05	-1.58813	2.40326	0.000141307	-1.59152	1.92719	0.000277165	-1.59166	2.00753
41207349	chr20:41207349:T:A	0.00249414	6.91556	-1.13766	6.68589e-05	0.728986	-1.14166	0.000132173	0.83241	-1.15705
41207972	chr20:41207972:A:G	1.02788e-05	-2.06257e-10	0.286294	0.000117214	-2.06257e-10	0.148744	0.000218731	-2.06257e-10	0.179094
41208177	chr20:41208177:T:C	4.07236e-06	-2.06257e-10	-0.639569	5.39297e-05	-2.06257e-10	-0.627579	9.75848e-05	-2.06257e-10	-0.628026
41208344	chr20:41208344:G:A	2.15782e-06	-2.06257e-10	-1.27469	2.83572e-05	-2.06257e-10	-1.27038	5.1337e-05	-2.06257e-10	-1.27034
41209059	chr20:41209059:A:G	2.2325e-06	-2.06257e-10	-1.24067	2.87039e-05	-2.06257e-10	-1.25823	5.19286e-05	-2.06257e-10	-1.25888
41209115	chr20:41209115:C:T	6.40146e-07	-1.53412	-0.955726	8.51886e-06	-1.39805	-1.07493	1.57346e-05	-1.39241	-1.06048
41209172	chr20:41209172:G:C	2.10687e-06	-1.29859	-5.51629e-10	3.32303e-05	-1.1118	-5.51629e-10	6.33042e-05	-1.0608	-5.51629e-10
41209416	chr20:41209416:A:G	0.00151578	6.45386	-1.17397	5.15592e-05	0.507476	-1.18001	0.000101656	0.605734	-1.19289
41209440	chr20:41209440:T:A	2.32262e-06	-2.06257e-10	-1.2011	2.95534e-05	-2.06257e-10	-1.22906	5.34347e-05	-2.06257e-10	-1.23029
41210753	chr20:41210753:C:T	1.61504e-06	-1.56443	-5.51629e-10	2.06476e-05	-1.58766	-5.51629e-10	3.73218e-05	-1.58917	-5.51629e-10
41211425	chr20:41211425:ACT:A	3.51561e-06	-2.06257e-10	-0.78658	4.35479e-05	-2.06257e-10	-0.841398	7.91276e-05	-2.06257e-10	-0.837687
41212389	chr20:41212389:A:G	2.67447e-06	-2.06257e-10	-1.06004	3.38281e-05	-2.06257e-10	-1.09397	6.14609e-05	-2.06257e-10	-1.09035
41212451	chr20:41212451:C:T	0.00132917	6.42302	-1.2745	4.67698e-05	0.50171	-1.27173	9.30176e-05	0.592612	-1.26857
41212524	chr20:41212524:G:A	1.66443e-05	-1.56111	2.32939	0.000133394	-1.5866	1.86464	0.000261849	-1.58522	1.94424
41212634	chr20:41212634:C:G	0.000174313	3.92933	-0.812266	0.000104945	0.908375	-0.870202	0.00022182	1.04173	-0.848609
41212810	chr20:41212810:C:A	1.86435e-06	-1.02195	-0.398926	1.09529e-05	-1.59124	-0.630418	1.9944e-05	-1.59149	-0.624326
41213102	chr20:41213102:A:C	3.83621e-06	-2.06257e-10	-0.699308	4.82271e-05	-2.06257e-10	-0.739339	8.85934e-05	-2.06257e-10	-0.72469
41213226	chr20:41213226:A:G	2.15725e-06	-2.06257e-10	-1.27496	2.83066e-05	-2.06257e-10	-1.27217	5.11564e-05	-2.06257e-10	-1.27386
41214270	chr20:41214270:A:C	6.75874e-06	-2.06257e-10	-0.132955	7.89057e-05	-2.06257e-10	-0.247006	0.000146246	-2.06257e-10	-0.223458
41215194	chr20:41215194:T:C	2.21902e-06	-2.06257e-10	-1.24673	2.85963e-05	-2.06257e-10	-1.26198	5.17299e-05	-2.06257e-10	-1.26271
41216430	chr20:41216430:C:T	0.00216962	5.35136	0.287157	0.000350612	1.11385	0.13057	0.000751745	1.24156	0.172085
41217290	chr20:41217290:A:C	4.02179e-06	-2.06257e-10	-0.652064	5.01458e-05	-2.06257e-10	-0.700326	9.28752e-05	-2.06257e-10	-0.677491
41217522	chr20:41217522:C:T	5.44706e-06	-2.06257e-10	-0.348716	5.66385e-05	-2.06257e-10	-0.578572	0.000103747	-2.06257e-10	-0.566792
41218219	chr20:41218219:G:A	0.00242756	5.43753	0.313318	0.000379998	1.16893	0.155977	0.000815775	1.29733	0.19806
41218222	chr20:41218222:T:C	2.15823e-06	-2.06257e-10	-1.2745	2.83205e-05	-2.06257e-10	-1.27167	5.11695e-05	-2.06257e-10	-1.2736
41218420	chr20:41218420:G:A	2.15779e-06	-2.06257e-10	-1.27471	2.83153e-05	-2.06257e-10	-1.27186	5.12661e-05	-2.06257e-10	-1.27172
41219280	chr20:41219280:T:C	2.19202e-06	-2.06257e-10	-1.25897	2.84312e-05	-2.06257e-10	-1.26777	5.14659e-05	-2.06257e-10	-1.26783
41219832	chr20:41219832:T:G	0.00134021	6.39171	-1.23492	4.69224e-05	0.472545	-1.23931	9.29943e-05	0.571264	-1.24747
41220724	chr20:41220724:T:C	0.00219928	6.83359	-1.18149	6.21375e-05	0.700345	-1.18626	0.000123196	0.803651	-1.19862
41220763	chr20:41220763:G:A	1.80109e-05	-2.06257e-10	0.847186	0.000146223	-2.06257e-10	0.36987	0.000266812	-2.06257e-10	0.377794
41221252	chr20:41221252:A:G	1.59107e-05	0.723198	-5.51629e-10	0.000169919	0.520064	-5.51629e-10	0.000309065	0.524803	-5.51629e-10
41221285	chr20:41221285:C:T	2.41877e-06	-2.06257e-10	-1.16053	3.26654e-05	-2.06257e-10	-1.12894	5.93336e-05	-2.06257e-10	-1.12557
41221668	chr20:41221668:C:G	0.00184485	6.69507	-1.21871	5.51461e-05	0.618831	-1.2241	0.000109333	0.719541	-1.23389
41222160	chr20:41222160:T:C	8.84555e-06	-1.52008	1.65621	7.17987e-05	-1.56696	1.22556	0.000140387	-1.56418	1.29983
41223465	chr20:41223465:AAC:A	4.81408e-06	-2.06257e-10	-0.472247	5.80436e-05	-2.06257e-10	-0.554066	0.000107039	-2.06257e-10	-0.535556
41223619	chr20:41223619:A:G	2.51458e-06	-2.06257e-10	-1.12168	3.19832e-05	-2.06257e-10	-1.15005	5.8076e-05	-2.06257e-10	-1.147
41224109	chr20:41224109:G:A	2.2579e-06	-2.06257e-10	-1.22936	2.86988e-05	-2.06257e-10	-1.25841	5.22482e-05	-2.06257e-10	-1.25274
41224545	chr20:41224545:A:G	1.57209e-06	-1.59138	-5.51629e-10	2.05663e-05	-1.59161	-5.51629e-10	3.72416e-05	-1.59132	-5.51629e-10
41224751	chr20:41224751:T:G	3.24643e-06	-0.866237	-5.51629e-10	4.50232e-05	-0.808081	-5.51629e-10	8.41346e-05	-0.776329	-5.51629e-10
41225966	chr20:41225966:T:A	2.31504e-06	-2.06257e-10	-1.20436	2.91645e-05	-2.06257e-10	-1.24231	5.3207e-05	-2.06257e-10	-1.23456
41226361	chr20:41226361:C:A	0.00244229	6.99266	-1.23576	6.24316e-05	0.759648	-1.24084	0.000124614	0.865334	-1.24886
41226425	chr20:41226425:T:A	2.53958e-06	-2.06257e-10	-1.11179	2.98976e-05	-2.06257e-10	-1.21748	5.43004e-05	-2.06257e-10	-1.21422
41227440	chr20:41227440:A:C	0.000131074	3.73031	-0.898345	5.92958e-05	0.435901	-0.968622	0.000124241	0.554518	-0.941039
41228049	chr20:41228049:A:T	0.000148082	3.68571	-0.731732	9.40224e-05	0.724836	-0.796564	0.00019874	0.856142	-0.772895
41228851	chr20:41228851:G:A	2.41126e-06	-2.06257e-10	-1.16364	3.07399e-05	-2.06257e-10	-1.1897	5.57514e-05	-2.06257e-10	-1.18785
41229037	chr20:41229037:T:A	1.0073e-05	-1.59016	1.85622	8.43138e-05	-1.58027	1.39955	0.000164514	-1.58191	1.47615
41229826	chr20:41229826:G:C	2.17795e-06	-2.06257e-10	-1.26541	2.827e-05	-2.06257e-10	-1.27346	5.11706e-05	-2.06257e-10	-1.27358
41229905	chr20:41229905:C:T	0.0029062	7.14249	-1.21168	7.13608e-05	0.863945	-1.21146	0.000142	0.969357	-1.22228
41230110	chr20:41230110:C:T	2.17812e-06	-2.06257e-10	-1.26533	2.82309e-05	-2.06257e-10	-1.27484	5.11576e-05	-2.06257e-10	-1.27384
41230683	chr20:41230683:T:C	2.17962e-06	-2.06257e-10	-1.26464	2.82863e-05	-2.06257e-10	-1.27288	5.11951e-05	-2.06257e-10	-1.2731
41230848	chr20:41230848:G:C	0.000139058	3.88974	-0.998646	5.94347e-05	0.530078	-1.06046	0.000123736	0.646411	-1.03701
41231041	chr20:41231041:A:C	5.44706e-06	-2.06257e-10	-0.348716	5.66385e-05	-2.06257e-10	-0.578572	0.000103747	-2.06257e-10	-0.566792
41231144	chr20:41231144:C:T	2.78109e-06	-2.06257e-10	-1.02095	3.46009e-05	-2.06257e-10	-1.07138	6.3199e-05	-2.06257e-10	-1.06246
41231996	chr20:41231996:C:T	4.33832e-06	-1.21783	0.64152	2.75939e-05	-1.577	0.279334	5.07731e-05	-1.57536	0.293981
41232063	chr20:41232063:C:T	2.22951e-06	-2.06257e-10	-1.24201	2.86678e-05	-2.06257e-10	-1.25948	5.18607e-05	-2.06257e-10	-1.26019
41233016	chr20:41233016:G:A	1.79036e-06	-1.46137	-5.51629e-10	2.25528e-05	-1.4994	-5.51629e-10	4.10029e-05	-1.49511	-5.51629e-10
41233225	chr20:41233225:C:T	3.94672e-06	-2.06257e-10	-0.670907	5.53984e-05	-2.06257e-10	-0.600709	9.97306e-05	-2.06257e-10	-0.606275
41233287	chr20:41233287:A:G	1.32582e-05	0.540825	-5.51629e-10	9.87838e-05	-0.0223265	-5.51629e-10	0.000173804	-0.0508171	-5.51629e-10
41233831	chr20:41233831:G:A	0.00059104	4.94519	-0.607095	0.000187975	1.3409	-0.719856	0.000409053	1.50152	-0.696425
41234899	chr20:41234899:G:A	0.000205729	4.01212	-0.729348	0.000121072	0.971607	-0.790482	0.00025665	1.10589	-0.766923
41235388	chr20:41235388:C:T	1.07123e-05	-1.55618	1.88378	8.69328e-05	-1.5834	1.43328	0.000170053	-1.58211	1.50947
41235577	chr20:41235577:A:C	4.58985e-07	-1.55684	-1.26569	5.9934e-06	-1.55105	-1.27355	1.08593e-05	-1.54997	-1.27376
41235615	chr20:41235615:C:T	2.1576e-06	-2.06257e-10	-1.2748	2.82684e-05	-2.06257e-10	-1.27351	5.11853e-05	-2.06257e-10	-1.2733
41235945	chr20:41235945:G:A	2.22411e-06	-2.06257e-10	-1.24444	2.86197e-05	-2.06257e-10	-1.26117	5.17745e-05	-2.06257e-10	-1.26185
41235964	chr20:41235964:C:T	2.66863e-06	-2.06257e-10	-1.06223	3.6768e-05	-2.06257e-10	-1.01063	6.62229e-05	-2.06257e-10	-1.01572
41235966	chr20:41235966:A:G	2.72464e-06	-2.06257e-10	-1.04145	3.76264e-05	-2.06257e-10	-0.987554	6.77543e-05	-2.06257e-10	-0.992861
41236117	chr20:41236117:A:G	2.16791e-06	-2.06257e-10	-1.27003	2.82257e-05	-2.06257e-10	-1.27503	5.10952e-05	-2.06257e-10	-1.27506
41236465	chr20:41236465:C:G	2.19107e-06	-2.06257e-10	-1.2594	2.83495e-05	-2.06257e-10	-1.27065	5.13105e-05	-2.06257e-10	-1.27085
41236756	chr20:41236756:C:A	2.18881e-06	-2.06257e-10	-1.26043	2.89918e-05	-2.06257e-10	-1.24825	5.2558e-05	-2.06257e-10	-1.24683
41236793	chr20:41236793:A:G	2.17371e-06	-2.06257e-10	-1.26736	2.82484e-05	-2.06257e-10	-1.27422	5.11336e-05	-2.06257e-10	-1.27431
41236796	chr20:41236796:A:C	2.17488e-06	-2.06257e-10	-1.26682	2.82536e-05	-2.06257e-10	-1.27404	5.11425e-05	-2.06257e-10	-1.27413
41237268	chr20:41237268:T:C	6.8848e-07	-1.49394	-0.923125	8.84962e-06	-1.55819	-0.876693	1.64164e-05	-1.5548	-0.855668
41237464	chr20:41237464:G:A	2.25886e-06	-2.06257e-10	-1.22893	2.86992e-05	-2.06257e-10	-1.25839	5.2248e-05	-2.06257e-10	-1.25275
41237527	chr20:41237527:A:G	1.42169e-05	-2.06257e-10	0.610641	0.000159516	-2.06257e-10	0.456886	0.000297326	-2.06257e-10	0.48608
41237673	chr20:41237673:C:T	1.31251e-05	0.530735	-5.51629e-10	7.92315e-05	-0.242886	-5.51629e-10	0.000147531	-0.214708	-5.51629e-10
41237822	chr20:41237822:C:T	1.1463e-05	0.395337	-5.51629e-10	0.000120798	0.178859	-5.51629e-10	0.000220977	0.189312	-5.51629e-10
41238503	chr20:41238503:CT:C	6.68462e-06	-2.06257e-10	-0.143982	7.78782e-05	-2.06257e-10	-0.260114	0.000144693	-2.06257e-10	-0.234135
41238514	chr20:41238514:A:T	3.32511e-06	-2.06257e-10	-0.842289	4.10004e-05	-2.06257e-10	-0.901678	7.52471e-05	-2.06257e-10	-0.887971
41238650	chr20:41238650:A:G	1.14986e-05	-1.59169	1.99013	9.43826e-05	-1.58761	1.51971	0.000184621	-1.58856	1.59812
41238862	chr20:41238862:A:G	2.16377e-06	-2.06257e-10	-1.27194	2.82251e-05	-2.06257e-10	-1.27505	5.10962e-05	-2.06257e-10	-1.27504
41240021	chr20:41240021:G:A	9.2829e-06	0.255853	-0.0714702	5.4513e-05	-0.288465	-0.328355	9.61151e-05	-0.310788	-0.332414
41240201	chr20:41240201:A:G	5.44706e-06	-2.06257e-10	-0.348716	5.66385e-05	-2.06257e-10	-0.578572	0.000103747	-2.06257e-10	-0.566792
41240507	chr20:41240507:C:A	4.85988e-06	-1.52764	1.06487	4.04782e-05	-1.5583	0.643807	7.85835e-05	-1.55265	0.708059
41240854	chr20:41240854:G:A	3.69468e-06	-2.06257e-10	-0.736898	4.59969e-05	-2.06257e-10	-0.786687	8.3596e-05	-2.06257e-10	-0.782752
41241038	chr20:41241038:G:A	2.44912e-06	-2.06257e-10	-1.14806	3.33046e-05	-2.06257e-10	-1.10956	6.00744e-05	-2.06257e-10	-1.11316
41241455	chr20:41241455:G:C	2.22828e-06	-2.06257e-10	-1.24256	2.86571e-05	-2.06257e-10	-1.25986	5.18418e-05	-2.06257e-10	-1.26055
41241476	chr20:41241476:A:G	7.12228e-06	-1.57777	1.49721	6.08177e-05	-1.5573	1.04992	0.000118251	-1.56032	1.12438
41242522	chr20:41242522:T:C	7.5839e-06	-2.06257e-10	-0.0177647	0.000111815	-2.06257e-10	0.101585	0.000193167	-2.06257e-10	0.0548085
41242857	chr20:41242857:T:C	2.2219e-06	-2.06257e-10	-1.24543	2.87004e-05	-2.06257e-10	-1.25835	5.19587e-05	-2.06257e-10	-1.2583
41243910	chr20:41243910:G:A	4.80839e-06	-1.21219	0.738765	3.00936e-05	-1.57688	0.365931	5.53959e-05	-1.57541	0.381162
41243956	chr20:41243956:G:A	2.72849e-06	-1.04004	-5.51629e-10	3.08193e-05	-1.18712	-5.51629e-10	5.79939e-05	-1.14841	-5.51629e-10
41244364	chr20:41244364:T:C	2.26634e-06	-2.06257e-10	-1.22563	3.22968e-05	-2.06257e-10	-1.14029	5.82518e-05	-2.06257e-10	-1.14397
41245298	chr20:41245298:T:C	2.79214e-06	-2.06257e-10	-1.01698	3.53308e-05	-2.06257e-10	-1.05051	6.42266e-05	-2.06257e-10	-1.04633
41246047	chr20:41246047:T:C	2.69372e-06	-1.05287	-5.51629e-10	2.58116e-05	-1.36443	-5.51629e-10	4.69185e-05	-1.36034	-5.51629e-10
41246054	chr20:41246054:T:C	2.22116e-06	-2.06257e-10	-1.24576	2.85943e-05	-2.06257e-10	-1.26205	5.17297e-05	-2.06257e-10	-1.26272
41246263	chr20:41246263:C:T	6.82669e-06	-2.06257e-10	-0.122952	8.04119e-05	-2.06257e-10	-0.228098	0.000143596	-2.06257e-10	-0.241746
41246781	chr20:41246781:G:A	3.16133e-06	-2.06257e-10	-0.8928	3.89066e-05	-2.06257e-10	-0.954095	7.0939e-05	-2.06257e-10	-0.946928
41246902	chr20:41246902:AAAC:A	2.2002e-06	-2.06257e-10	-1.25524	2.92142e-05	-2.06257e-10	-1.2406	5.27426e-05	-2.06257e-10	-1.24332
41247223	chr20:41247223:A:G	1.99938e-06	-1.35096	-5.51629e-10	2.87727e-05	-1.25583	-5.51629e-10	4.98328e-05	-1.30007	-5.51629e-10
41247688	chr20:41247688:C:T	4.44276e-06	-2.06257e-10	-0.552517	5.37154e-05	-2.06257e-10	-0.63156	9.89575e-05	-2.06257e-10	-0.614058
41247927	chr20:41247927:T:C	0.000193802	3.8564	-0.63336	0.00011262	0.816077	-0.707316	0.000239929	0.952319	-0.680723
41248409	chr20:41248409:G:A	0.00364164	7.11502	-0.958625	8.42915e-05	0.82045	-1.00143	0.000166317	0.927581	-1.02243
41249105	chr20:41249105:T:C	0.00360947	7.21935	-1.07183	7.96351e-05	0.873279	-1.11108	0.000158284	0.983699	-1.12805
41249534	chr20:41249534:C:T	4.44938e-06	-2.06257e-10	-0.551026	5.63737e-05	-2.06257e-10	-0.583258	0.000101988	-2.06257e-10	-0.583894
41249905	chr20:41249905:G:A	1.81272e-06	-1.44897	-5.51629e-10	2.98006e-05	-1.22073	-5.51629e-10	5.26645e-05	-1.24481	-5.51629e-10
41250081	chr20:41250081:G:A	5.27649e-06	-2.06257e-10	-0.38053	6.66133e-05	-2.06257e-10	-0.416355	0.000120503	-2.06257e-10	-0.417072
41250316	chr20:41250316:C:T	0.00258554	6.97145	-1.15755	6.65303e-05	0.74707	-1.16467	0.000132041	0.852601	-1.17823
41251016	chr20:41251016:A:G	4.24596e-06	-2.06257e-10	-0.597825	4.6579e-05	-2.06257e-10	-0.77411	8.46216e-05	-2.06257e-10	-0.770559
41252316	chr20:41252316:T:C	4.03922e-06	-0.92766	0.27992	1.94956e-05	-1.58847	-0.0565994	3.57922e-05	-1.58928	-0.0417385
41252520	chr20:41252520:G:C	4.9426e-06	-2.06257e-10	-0.445899	6.26863e-05	-2.06257e-10	-0.477118	0.000113296	-2.06257e-10	-0.478746
41254141	chr20:41254141:G:A	0.00382036	6.86296	-0.658653	9.28801e-05	0.694364	-0.778315	0.000180343	0.796121	-0.810012
41254668	chr20:41254668:T:C	2.5854e-06	-2.06257e-10	-1.09391	3.10857e-05	-2.06257e-10	-1.17851	5.59408e-05	-2.06257e-10	-1.18445
41254743	chr20:41254743:A:G	2.5854e-06	-2.06257e-10	-1.09391	3.10857e-05	-2.06257e-10	-1.17851	5.59408e-05	-2.06257e-10	-1.18445
41254935	chr20:41254935:G:T	0.00309879	7.1423	-1.14732	7.45869e-05	0.848577	-1.15187	0.000147296	0.950464	-1.16676
41255608	chr20:41255608:C:A	2.84492e-06	-0.998257	-5.51629e-10	3.93476e-05	-0.942826	-5.51629e-10	7.33555e-05	-0.91343	-5.51629e-10
41255659	chr20:41255659:G:A	2.84303e-06	-0.998921	-5.51629e-10	3.91763e-05	-0.947188	-5.51629e-10	7.30954e-05	-0.916983	-5.51629e-10
41255831	chr20:41255831:G:A	0.000230418	4.07778	-0.681674	0.000131179	1.01169	-0.750388	0.000279344	1.14918	-0.725479
41255978	chr20:41255978:G:A	2.1604e-06	-2.06257e-10	-1.2735	2.82356e-05	-2.06257e-10	-1.27468	5.11174e-05	-2.06257e-10	-1.27462
41256126	chr20:41256126:A:T	6.93483e-06	-1.59163	1.4844	5.93842e-05	-1.58527	1.05404	0.000115371	-1.58641	1.12582
41256619	chr20:41256619:A:G	0.00247145	6.75929	-0.990523	7.04625e-05	0.671098	-1.03128	0.000138252	0.771225	-1.0509
41257725	chr20:41257725:C:T	1.48027e-06	-1.39767	-0.253895	1.3733e-05	-1.57638	-0.41908	2.60698e-05	-1.57318	-0.374791
41257733	chr20:41257733:T:A	1.3443e-06	-1.18782	-0.560099	1.12293e-05	-1.49682	-0.699913	2.12609e-05	-1.48802	-0.663858
41257737	chr20:41257737:T:G	1.95273e-06	-1.16995	-0.204615	1.57821e-05	-1.48151	-0.374875	3.01722e-05	-1.47231	-0.329518
41257748	chr20:41257748:A:T	1.07919e-06	-1.39739	-0.570192	1.02556e-05	-1.57547	-0.71196	1.93241e-05	-1.57196	-0.675433
41257749	chr20:41257749:C:T	1.13911e-06	-1.39724	-0.516304	1.0774e-05	-1.57526	-0.662861	2.03418e-05	-1.57172	-0.624345
41257759	chr20:41257759:A:C	1.6703e-06	-1.53079	-5.51629e-10	2.06336e-05	-1.58834	-5.51629e-10	3.73039e-05	-1.58965	-5.51629e-10
41258864	chr20:41258864:C:T	2.63012e-06	-2.06257e-10	-1.07676	3.04889e-05	-2.06257e-10	-1.1979	5.54046e-05	-2.06257e-10	-1.19409
41259008	chr20:41259008:C:A	0.00319908	6.33818	-0.311357	0.000353112	1.67659	-0.425061	0.00075588	1.81678	-0.397649
41259054	chr20:41259054:C:A	3.24264e-06	-2.06257e-10	-0.867403	4.36622e-05	-2.06257e-10	-0.838778	7.87901e-05	-2.06257e-10	-0.841961
41259343	chr20:41259343:C:T	8.62306e-06	-2.06257e-10	0.110648	9.80446e-05	-2.06257e-10	-0.0298382	0.00017935	-2.06257e-10	-0.0194068
41259710	chr20:41259710:T:C	1.09195e-05	-2.06257e-10	0.346761	0.000121299	-2.06257e-10	0.183001	0.000224149	-2.06257e-10	0.203565
41260543	chr20:41260543:A:G	2.81341e-06	-2.06257e-10	-1.0094	3.34857e-05	-2.06257e-10	-1.10414	6.06754e-05	-2.06257e-10	-1.10321
41261090	chr20:41261090:G:A	4.63331e-06	-1.19956	0.689043	2.87396e-05	-1.57852	0.321537	5.28837e-05	-1.57714	0.336488
41261187	chr20:41261187:A:C	6.95804e-06	-1.58646	1.48256	5.83379e-05	-1.59068	1.04167	0.000113765	-1.5912	1.11659
41261352	chr20:41261352:C:G	2.17074e-06	-2.06257e-10	-1.26872	2.82309e-05	-2.06257e-10	-1.27484	5.10982e-05	-2.06257e-10	-1.275
41261574	chr20:41261574:G:T	2.22411e-06	-2.06257e-10	-1.24444	2.86197e-05	-2.06257e-10	-1.26117	5.17745e-05	-2.06257e-10	-1.26185
41261639	chr20:41261639:T:C	1.36694e-05	-1.57519	2.14656	0.000111893	-1.59111	1.69339	0.000219029	-1.59057	1.77103
41261713	chr20:41261713:C:T	0.00287287	7.09791	-1.17864	7.0161e-05	0.818712	-1.18318	0.000139234	0.923577	-1.19617
41261829	chr20:41261829:A:G	2.2256e-06	-2.06257e-10	-1.24377	2.90329e-05	-2.06257e-10	-1.24683	5.27098e-05	-2.06257e-10	-1.24395
41263168	chr20:41263168:C:G	0.00671673	6.31004	0.458526	0.000692085	1.65906	0.265384	0.00150779	1.7993	0.310357
41263226	chr20:41263226:T:C	2.20648e-06	-2.06257e-10	-1.25239	2.85586e-05	-2.06257e-10	-1.2633	5.17133e-05	-2.06257e-10	-1.26303
41263234	chr20:41263234:T:C	4.58603e-06	-1.35863	0.837853	4.29604e-05	-1.5736	0.718619	7.37131e-05	-1.5831	0.674532
41263242	chr20:41263242:A:G	4.74419e-06	-1.21063	0.723757	2.96585e-05	-1.57634	0.350829	5.46038e-05	-1.57485	0.36621
41263710	chr20:41263710:T:G	3.91173e-06	-0.679813	-5.51629e-10	4.59354e-05	-0.788023	-5.51629e-10	8.51926e-05	-0.763833	-5.51629e-10
41263909	chr20:41263909:T:C	1.46071e-05	0.637718	-5.51629e-10	0.000107062	0.0581522	-5.51629e-10	0.000188281	0.0291864	-5.51629e-10
41263928	chr20:41263928:C:T	2.16085e-06	-2.06257e-10	-1.27329	2.82248e-05	-2.06257e-10	-1.27506	5.10952e-05	-2.06257e-10	-1.27506
41264324	chr20:41264324:G:A	2.50294e-06	-2.06257e-10	-1.12633	3.18265e-05	-2.06257e-10	-1.15496	5.77873e-05	-2.06257e-10	-1.15198
41264726	chr20:41264726:C:T	0.00338219	7.1838	-1.10132	7.90562e-05	0.861635	-1.10674	0.000156712	0.969756	-1.12409
41264800	chr20:41264800:T:G	3.95519e-06	-2.06257e-10	-0.668763	4.92518e-05	-2.06257e-10	-0.718315	8.97785e-05	-2.06257e-10	-0.711403
41265028	chr20:41265028:A:C	6.97595e-06	-0.101323	-5.51629e-10	4.08576e-05	-0.905166	-5.51629e-10	7.18593e-05	-0.934038	-5.51629e-10
41265609	chr20:41265609:A:T	4.5807e-06	-1.12489	0.602948	2.62156e-05	-1.5885	0.239596	4.82326e-05	-1.58777	0.255055
41266797	chr20:41266797:G:A	2.47083e-06	-2.06257e-10	-1.13924	3.36768e-05	-2.06257e-10	-1.09845	6.06669e-05	-2.06257e-10	-1.10335
41266893	chr20:41266893:T:C	0.00177426	6.42247	-0.985124	5.94103e-05	0.495894	-1.02669	0.000116448	0.595033	-1.04634
41267277	chr20:41267277:C:CA	0.000364474	4.99983	-1.14516	0.000101165	1.18155	-1.18006	0.000212777	1.3175	-1.16601
41267607	chr20:41267607:TA:T	1.80542e-06	-1.453	-5.51629e-10	2.53597e-05	-1.3821	-5.51629e-10	4.5564e-05	-1.38963	-5.51629e-10
41267756	chr20:41267756:C:G	2.16085e-06	-2.06257e-10	-1.27329	2.82248e-05	-2.06257e-10	-1.27506	5.10952e-05	-2.06257e-10	-1.27506
41268295	chr20:41268295:A:T	8.61329e-06	-2.06257e-10	0.109515	9.79373e-05	-2.06257e-10	-0.0309329	0.000179153	-2.06257e-10	-0.0205099
41268362	chr20:41268362:ATTGT:A	0.000453487	5.21601	-1.14284	0.000118875	1.34114	-1.17833	0.000250508	1.47884	-1.1641
41268367	chr20:41268367:T:C	0.000467243	5.24779	-1.14473	0.000121207	1.36219	-1.17995	0.00025551	1.50035	-1.16584
41268383	chr20:41268383:C:T	0.00428302	7.36763	-1.049	8.89696e-05	0.962597	-1.08956	0.000176839	1.07411	-1.10762
41269460	chr20:41269460:C:T	2.16085e-06	-2.06257e-10	-1.27329	2.82248e-05	-2.06257e-10	-1.27506	5.10952e-05	-2.06257e-10	-1.27506
41269493	chr20:41269493:C:T	0.00340783	7.00884	-0.918798	8.45943e-05	0.79165	-0.969042	0.000167207	0.90305	-0.992568
41269807	chr20:41269807:A:G	2.58597e-06	-2.06257e-10	-1.09369	3.10904e-05	-2.06257e-10	-1.17836	5.59488e-05	-2.06257e-10	-1.18431
41270177	chr20:41270177:G:A	2.32708e-06	-2.06257e-10	-1.19918	2.94223e-05	-2.06257e-10	-1.23351	5.37202e-05	-2.06257e-10	-1.22496
41270223	chr20:41270223:T:C	3.8577e-06	-0.693721	-5.51629e-10	3.14851e-05	-1.16574	-5.51629e-10	5.8794e-05	-1.13471	-5.51629e-10
41270764	chr20:41270764:C:G	0.00347281	7.05588	-0.946949	8.13152e-05	0.798629	-1.01556	0.000160129	0.904526	-1.03729
41271388	chr20:41271388:C:G	6.13862e-06	-1.0778	0.848605	3.26337e-05	-1.59114	0.461229	6.01094e-05	-1.59085	0.478269
41271597	chr20:41271597:A:C	7.32793e-06	-2.06257e-10	-0.0520987	8.48843e-05	-2.06257e-10	-0.173971	0.000157892	-2.06257e-10	-0.146837
41271627	chr20:41271627:C:T	2.16085e-06	-2.06257e-10	-1.27329	2.82248e-05	-2.06257e-10	-1.27506	5.10952e-05	-2.06257e-10	-1.27506
41271795	chr20:41271795:G:A	1.645e-06	-1.54605	-5.51629e-10	2.07997e-05	-1.58032	-5.51629e-10	3.76038e-05	-1.58164	-5.51629e-10
41272642	chr20:41272642:C:T	6.70431e-06	-1.08828	0.94724	3.58936e-05	-1.59095	0.55625	6.60772e-05	-1.59059	0.572663
41272894	chr20:41272894:A:G	1.5794e-06	-1.58675	-5.51629e-10	2.13046e-05	-1.55634	-5.51629e-10	3.84669e-05	-1.55895	-5.51629e-10
41273036	chr20:41273036:G:A	0.00340579	7.32921	-1.23977	7.50523e-05	0.946041	-1.24312	0.000150602	1.05669	-1.25079
41273040	chr20:41273040:TTTTG:T	2.22912e-06	-2.06257e-10	-1.24218	2.85062e-05	-2.06257e-10	-1.26514	5.18333e-05	-2.06257e-10	-1.26072
41273266	chr20:41273266:TTTTG:T	2.08804e-06	-1.30756	-5.51629e-10	4.79844e-05	-0.744385	-5.51629e-10	8.34642e-05	-0.78433	-5.51629e-10
41273659	chr20:41273659:T:G	2.22362e-06	-2.06257e-10	-1.24465	2.86154e-05	-2.06257e-10	-1.26132	5.17669e-05	-2.06257e-10	-1.262
41274151	chr20:41274151:A:G	1.02723e-05	0.285657	-5.51629e-10	0.000249852	0.905608	-5.51629e-10	0.00041581	0.82148	-5.51629e-10
41274824	chr20:41274824:T:C	2.19302e-06	-2.06257e-10	-1.25851	2.83477e-05	-2.06257e-10	-1.27071	5.14683e-05	-2.06257e-10	-1.26778
41274891	chr20:41274891:TA:T	0.00360105	7.29464	-1.14945	8.02463e-05	0.921141	-1.1513	0.000159701	1.03068	-1.16613
41275025	chr20:41275025:C:T	0.00014368	2.9238	-5.51629e-10	0.000347576	1.23572	-5.51629e-10	0.000675259	1.30635	-5.51629e-10
41275630	chr20:41275630:G:A	2.18152e-06	-2.06257e-10	-1.26377	2.89561e-05	-2.06257e-10	-1.24948	5.24794e-05	-2.06257e-10	-1.24833
41276863	chr20:41276863:G:A	1.65749e-05	-1.57212	2.33621	0.000133778	-1.59042	1.87134	0.000262269	-1.58969	1.95031
41277394	chr20:41277394:A:G	2.87745e-06	-2.06257e-10	-0.986887	3.23384e-05	-2.06257e-10	-1.13901	5.88422e-05	-2.06257e-10	-1.13389
41277663	chr20:41277663:C:T	0.000441844	5.02055	-0.973381	0.000116007	1.19508	-1.05669	0.000246553	1.3333	-1.03447
41278638	chr20:41278638:A:G	2.47527e-06	-2.06257e-10	-1.13744	2.99026e-05	-2.06257e-10	-1.21732	5.43076e-05	-2.06257e-10	-1.21408
41279109	chr20:41279109:A:C	0.00075638	5.16957	-0.584814	0.000202385	1.3921	-0.697185	0.000446204	1.56537	-0.673338
41279730	chr20:41279730:C:T	2.39138e-05	1.13066	-5.51629e-10	0.000166103	0.497351	-5.51629e-10	0.00029008	0.461409	-5.51629e-10
41280045	chr20:41280045:C:G	4.51392e-06	-0.536627	-5.51629e-10	3.78831e-05	-0.980754	-5.51629e-10	7.22827e-05	-0.928163	-5.51629e-10
41280049	chr20:41280049:C:T	0.00021014	4.21494	-0.910956	7.60401e-05	0.719565	-1.00357	0.000160433	0.847536	-0.978411
41280356	chr20:41280356:G:A	3.5889e-06	-2.06257e-10	-0.765945	4.84008e-05	-2.06257e-10	-0.735744	8.74458e-05	-2.06257e-10	-0.737729
41281244	chr20:41281244:GTTAC:G	5.72884e-06	-0.819338	0.521059	2.48122e-05	-1.57245	0.168526	4.54896e-05	-1.57437	0.1831
41281464	chr20:41281464:C:G	0.00589274	7.79711	-1.15943	0.000104355	1.19491	-1.16238	0.000209342	1.31169	-1.17647
41281808	chr20:41281808:A:G	1.78263e-05	-1.53173	2.36861	0.000140522	-1.57333	1.90343	0.00027608	-1.57093	1.98288
41281942	chr20:41281942:T:C	0.000810179	5.29941	-0.64595	0.000208152	1.4755	-0.752486	0.000459847	1.65176	-0.729615
41282745	chr20:41282745:A:G	0.00702506	7.41014	-0.596695	0.000129606	0.971225	-0.721986	0.00025419	1.08474	-0.755404
41282844	chr20:41282844:T:C	1.70734e-06	-1.50886	-5.51629e-10	2.37356e-05	-1.44828	-5.51629e-10	4.2771e-05	-1.45289	-5.51629e-10
41282975	chr20:41282975:C:T	5.23136e-06	-0.923707	0.534587	2.48082e-05	-1.5856	0.181509	4.552e-05	-1.58662	0.196021
41283263	chr20:41283263:C:G	5.38225e-06	-0.944076	0.583391	2.58664e-05	-1.5874	0.225089	4.74737e-05	-1.5883	0.239725
41283303	chr20:41283303:C:T	2.22828e-06	-2.06257e-10	-1.24256	2.86571e-05	-2.06257e-10	-1.25986	5.18418e-05	-2.06257e-10	-1.26055
41283436	chr20:41283436:C:T	7.34498e-06	-2.06257e-10	-0.0497742	8.50735e-05	-2.06257e-10	-0.171745	0.000158248	-2.06257e-10	-0.144588
41283961	chr20:41283961:T:C	2.55989e-06	-2.06257e-10	-1.10383	3.00411e-05	-2.06257e-10	-1.21269	5.45766e-05	-2.06257e-10	-1.20914
41284949	chr20:41284949:C:T	7.3903e-06	-2.06257e-10	-0.0436232	8.55689e-05	-2.06257e-10	-0.165938	0.000159183	-2.06257e-10	-0.138693
41285120	chr20:41285120:T:G	1.53888e-05	-1.5388	2.22865	0.000122911	-1.57826	1.77446	0.000241063	-1.57616	1.85246
41285356	chr20:41285356:T:C	0.00363563	7.42918	-1.27443	6.66454e-05	0.856378	-1.27225	0.00013276	0.95094	-1.27115
41285390	chr20:41285390:G:A	0.00259578	6.24715	-0.429297	0.000290044	1.59574	-0.540964	0.00062112	1.73879	-0.516015
41285506	chr20:41285506:C:A	7.3083e-06	-2.06257e-10	-0.0547806	8.4668e-05	-2.06257e-10	-0.176523	0.000157485	-2.06257e-10	-0.149416
41286105	chr20:41286105:G:A	0.00668807	7.69827	-0.933983	0.000119476	1.14017	-0.972313	0.000237506	1.25706	-0.995613
41286303	chr20:41286303:T:C	3.62571e-06	-2.06257e-10	-0.755742	4.49039e-05	-2.06257e-10	-0.810734	8.20764e-05	-2.06257e-10	-0.801098
41286561	chr20:41286561:ATTCTT:A	2.32659e-06	-2.06257e-10	-1.19939	2.95303e-05	-2.06257e-10	-1.22984	5.3916e-05	-2.06257e-10	-1.22132
41286875	chr20:41286875:G:A	0.00621259	7.96438	-1.27383	8.89924e-05	1.14433	-1.27104	0.000178496	1.24557	-1.26976
41286949	chr20:41286949:TG:T	0.00559826	7.86048	-1.27407	8.39583e-05	1.08653	-1.27147	0.000168327	1.1874	-1.27024
41287190	chr20:41287190:A:AC	1.1261e-05	-2.06257e-10	0.377558	0.000127818	-2.06257e-10	0.235349	0.000237742	-2.06257e-10	0.262437
41287414	chr20:41287414:A:C	9.96766e-06	-2.06257e-10	0.255554	9.50108e-05	-2.06257e-10	-0.0612696	0.000171314	-2.06257e-10	-0.0652485
41287426	chr20:41287426:G:A	9.04657e-06	-2.06257e-10	0.158594	9.21363e-05	-2.06257e-10	-0.0919911	0.000174653	-2.06257e-10	-0.0459458
41287520	chr20:41287520:T:C	0.00435464	7.60909	-1.27388	7.28759e-05	0.944632	-1.27113	0.000145522	1.04144	-1.26986
41287797	chr20:41287797:T:C	0.00383827	7.48345	-1.27447	6.81224e-05	0.87832	-1.27227	0.000135837	0.973884	-1.27117
41288745	chr20:41288745:T:C	3.48529e-06	-0.795241	-5.51629e-10	3.27829e-05	-1.12535	-5.51629e-10	6.0774e-05	-1.10159	-5.51629e-10
41289437	chr20:41289437:CAG:C	6.24613e-07	-1.58458	-0.929837	8.15732e-06	-1.58027	-0.936079	1.46591e-05	-1.57831	-0.945377
41289619	chr20:41289619:T:G	6.31081e-07	-1.58192	-0.922195	8.2444e-06	-1.57693	-0.9288	1.48197e-05	-1.57473	-0.938057
41289677	chr20:41289677:A:G	1.99997e-06	-1.35066	-5.51629e-10	2.68012e-05	-1.32681	-5.51629e-10	4.84143e-05	-1.32895	-5.51629e-10
41289834	chr20:41289834:T:C	1.66174e-05	-1.50575	2.27241	0.000130633	-1.55967	1.8168	0.000256539	-1.55655	1.89509
41290639	chr20:41290639:C:T	1.85896e-05	-1.52309	2.4019	0.00014583	-1.56984	1.93702	0.000286835	-1.56724	2.0174
41291374	chr20:41291374:C:T	0.00119877	5.26643	-0.221176	0.000201526	1.03817	-0.347509	0.000427022	1.16678	-0.318692
41292238	chr20:41292238:G:C	3.2504e-06	-0.865013	-5.51629e-10	4.50419e-05	-0.807666	-5.51629e-10	8.4306e-05	-0.774295	-5.51629e-10
41292506	chr20:41292506:G:A	0.00245287	6.22253	-0.461305	0.000276136	1.57702	-0.571386	0.000591444	1.72063	-0.54681
41294368	chr20:41294368:T:C	2.45291e-06	-2.06257e-10	-1.14652	3.04132e-05	-2.06257e-10	-1.20038	5.57052e-05	-2.06257e-10	-1.18867
41294557	chr20:41294557:T:G	2.22728e-06	-2.06257e-10	-1.24301	2.86482e-05	-2.06257e-10	-1.26017	5.18261e-05	-2.06257e-10	-1.26085
41294981	chr20:41294981:A:G	0.00241048	6.15006	-0.406267	0.00027753	1.53091	-0.520245	0.000593675	1.67235	-0.49477
41295243	chr20:41295243:T:C	1.4773e-05	-2.06257e-10	0.64901	0.000157301	-2.06257e-10	0.442904	0.000291436	-2.06257e-10	0.466073
41295374	chr20:41295374:A:C	2.16085e-06	-2.06257e-10	-1.27329	2.82248e-05	-2.06257e-10	-1.27506	5.10952e-05	-2.06257e-10	-1.27506
41295379	chr20:41295379:C:T	2.16085e-06	-2.06257e-10	-1.27329	2.82248e-05	-2.06257e-10	-1.27506	5.10952e-05	-2.06257e-10	-1.27506
41295470	chr20:41295470:G:C	2.16111e-06	-2.06257e-10	-1.27317	2.82248e-05	-2.06257e-10	-1.27506	5.10954e-05	-2.06257e-10	-1.27505
41295639	chr20:41295639:G:A	3.37816e-05	2.4457	-0.969577	5.66188e-05	0.381846	-0.960765	0.000114573	0.497733	-0.965269
41295701	chr20:41295701:G:A	2.20199e-06	-2.06257e-10	-1.25443	2.84376e-05	-2.06257e-10	-1.26755	5.14555e-05	-2.06257e-10	-1.26803
41295783	chr20:41295783:G:A	1.59199e-06	-1.57881	-5.51629e-10	2.46147e-05	-1.41192	-5.51629e-10	4.37e-05	-1.4314	-5.51629e-10
41296129	chr20:41296129:T:C	2.63234e-06	-2.06257e-10	-1.07592	3.05659e-05	-2.06257e-10	-1.19537	5.55473e-05	-2.06257e-10	-1.19151
41297197	chr20:41297197:C:T	3.4305e-06	-0.811087	-5.51629e-10	2.9236e-05	-1.23986	-5.51629e-10	5.44559e-05	-1.21136	-5.51629e-10
41297400	chr20:41297400:T:G	8.6838e-06	-1.57208	1.68975	7.07423e-05	-1.5908	1.23458	0.000138421	-1.59018	1.31173
41297442	chr20:41297442:C:T	2.55992e-06	-2.06257e-10	-1.10381	3.24908e-05	-2.06257e-10	-1.1343	5.9011e-05	-2.06257e-10	-1.13102
41298137	chr20:41298137:G:T	2.09389e-05	-1.55646	2.55428	0.000165283	-1.58558	2.07798	0.000324984	-1.5842	2.15923
41298274	chr20:41298274:T:G	2.2058e-06	-2.06257e-10	-1.2527	2.85603e-05	-2.06257e-10	-1.26324	5.17379e-05	-2.06257e-10	-1.26256
41298428	chr20:41298428:T:C	4.25893e-06	-2.06257e-10	-0.594773	4.66044e-05	-2.06257e-10	-0.773565	8.45914e-05	-2.06257e-10	-0.770915
41300006	chr20:41300006:C:T	4.83519e-07	-1.568	-1.20245	6.45024e-06	-1.56131	-1.18983	1.16479e-05	-1.55839	-1.19523
41300084	chr20:41300084:C:T	9.38494e-06	-2.06257e-10	0.195314	8.98911e-05	-2.06257e-10	-0.116662	0.000162219	-2.06257e-10	-0.119798
41300686	chr20:41300686:G:T	3.04754e-06	-2.06257e-10	-0.929456	4.08905e-05	-2.06257e-10	-0.904362	7.3812e-05	-2.06257e-10	-0.907227
41300968	chr20:41300968:G:A	0.00289214	6.40578	-0.47982	0.000309287	1.70741	-0.588404	0.000665072	1.85523	-0.56408
41301084	chr20:41301084:G:A	2.17115e-06	-2.06257e-10	-1.26854	2.8231e-05	-2.06257e-10	-1.27484	5.10987e-05	-2.06257e-10	-1.27499
41301389	chr20:41301389:T:G	5.73395e-06	-0.856443	0.559056	2.5517e-05	-1.57803	0.202118	4.6822e-05	-1.57971	0.217312
41301816	chr20:41301816:A:G	2.22751e-06	-2.06257e-10	-1.24291	2.86502e-05	-2.06257e-10	-1.2601	5.18296e-05	-2.06257e-10	-1.26079
41301821	chr20:41301821:G:A	2.71378e-06	-2.06257e-10	-1.04545	3.40299e-05	-2.06257e-10	-1.08802	6.18442e-05	-2.06257e-10	-1.08413
41301830	chr20:41301830:G:A	2.22843e-06	-2.06257e-10	-1.2425	2.86841e-05	-2.06257e-10	-1.25892	5.18837e-05	-2.06257e-10	-1.25974
41301845	chr20:41301845:G:C	0.00532558	7.81147	-1.27499	8.16781e-05	1.06218	-1.27466	0.000163469	1.16207	-1.27419
41303009	chr20:41303009:A:G	2.15906e-06	-2.06257e-10	-1.27412	2.83721e-05	-2.06257e-10	-1.26985	5.1368e-05	-2.06257e-10	-1.26973
41303320	chr20:41303320:T:C	1.72818e-05	-1.55735	2.36322	0.00013805	-1.58598	1.89834	0.00027093	-1.58463	1.97774
41303326	chr20:41303326:A:C	3.16115e-06	-0.892857	-5.51629e-10	4.3762e-05	-0.836494	-5.51629e-10	8.18693e-05	-0.803624	-5.51629e-10
41303450	chr20:41303450:A:G	6.20519e-06	-0.885618	0.667212	2.80354e-05	-1.58173	0.299935	5.14837e-05	-1.58314	0.315658
41303716	chr20:41303716:T:G	0.00437051	7.60557	-1.26672	7.45032e-05	0.960829	-1.26525	0.000148499	1.05578	-1.26395
41304302	chr20:41304302:C:T	5.83924e-06	-0.901231	0.62204	2.68778e-05	-1.58335	0.259389	4.93611e-05	-1.58464	0.275058
41305236	chr20:41305236:T:C	3.04754e-06	-2.06257e-10	-0.929456	4.08905e-05	-2.06257e-10	-0.904362	7.3812e-05	-2.06257e-10	-0.907227
41305386	chr20:41305386:G:A	0.0033317	6.36064	-0.29319	0.000358731	1.68103	-0.413721	0.000773187	1.82872	-0.386943
41305475	chr20:41305475:G:A	2.99322e-06	-0.947443	-5.51629e-10	4.13595e-05	-0.892958	-5.51629e-10	7.72508e-05	-0.861691	-5.51629e-10
41305611	chr20:41305611:C:T	1.92835e-05	-1.53967	2.45513	0.000151819	-1.57767	1.9851	0.0002986	-1.57555	2.0659
41305790	chr20:41305790:A:T	2.61805e-05	-1.55398	2.77521	0.000202612	-1.58455	2.28059	0.000399361	-1.58306	2.36417
41306922	chr20:41306922:C:T	2.42387e-06	-2.06257e-10	-1.15843	3.09379e-05	-2.06257e-10	-1.18328	5.61573e-05	-2.06257e-10	-1.18059
41307239	chr20:41307239:T:C	3.24637e-06	-2.06257e-10	-0.866255	4.3683e-05	-2.06257e-10	-0.838301	7.88516e-05	-2.06257e-10	-0.84118
41307365	chr20:41307365:C:T	6.81116e-07	-1.54891	-0.878903	8.91158e-06	-1.54078	-0.88713	1.60363e-05	-1.53694	-0.89695
41307566	chr20:41307566:A:G	3.03059e-06	-2.06257e-10	-0.935034	3.54349e-05	-2.06257e-10	-1.04756	6.42028e-05	-2.06257e-10	-1.0467
41307780	chr20:41307780:C:A	4.27762e-06	-2.06257e-10	-0.590394	5.18307e-05	-2.06257e-10	-0.667277	9.54387e-05	-2.06257e-10	-0.650264
41307835	chr20:41307835:C:A	8.95587e-07	-1.44791	-0.706158	1.1086e-05	-1.38966	-0.81992	2.04294e-05	-1.38304	-0.808738
41308005	chr20:41308005:T:C	4.18908e-06	-0.611311	-5.51629e-10	4.1345e-05	-0.893309	-5.51629e-10	8.25153e-05	-0.795764	-5.51629e-10
41308175	chr20:41308175:C:T	0.00763025	8.0581	-1.16202	0.00012014	1.33844	-1.16505	0.000241748	1.45801	-1.17886
41308393	chr20:41308393:A:G	6.12076e-06	-2.06257e-10	-0.232105	7.36239e-05	-2.06257e-10	-0.316291	0.000134629	-2.06257e-10	-0.306222
41309314	chr20:41309314:C:T	4.27243e-06	-2.06257e-10	-0.591609	5.17719e-05	-2.06257e-10	-0.668412	9.53291e-05	-2.06257e-10	-0.651413
41310103	chr20:41310103:A:G	7.35305e-06	-2.06257e-10	-0.0486767	8.5158e-05	-2.06257e-10	-0.170752	0.000158406	-2.06257e-10	-0.143585
41310994	chr20:41310994:G:C	2.61471e-06	-2.06257e-10	-1.08264	3.03888e-05	-2.06257e-10	-1.20118	5.52114e-05	-2.06257e-10	-1.19758
41311184	chr20:41311184:C:CTCTT	2.93429e-06	-2.06257e-10	-0.967327	4.11839e-05	-2.06257e-10	-0.897214	7.47013e-05	-2.06257e-10	-0.895251
41311364	chr20:41311364:G:C	0.000893939	5.40085	-0.649007	0.000228172	1.57157	-0.756734	0.000504624	1.74872	-0.733651
41311882	chr20:41311882:A:G	2.15811e-06	-2.06257e-10	-1.27456	2.82357e-05	-2.06257e-10	-1.27467	5.11153e-05	-2.06257e-10	-1.27466
41311883	chr20:41311883:T:C	3.05302e-06	-2.06257e-10	-0.927659	3.82733e-05	-2.06257e-10	-0.970507	6.92073e-05	-2.06257e-10	-0.971641
41312160	chr20:41312160:C:A	2.10433e-05	-1.55149	2.55428	0.000165617	-1.58356	2.07798	0.000325736	-1.58189	2.15923
41313142	chr20:41313142:G:C	8.061e-07	-1.43295	-0.826387	8.46231e-06	-1.5081	-0.971534	1.56601e-05	-1.50403	-0.953607
41313309	chr20:41313309:A:C	6.79386e-07	-1.51103	-0.919326	8.51546e-06	-1.46758	-1.0058	1.56314e-05	-1.46215	-0.997316
41313561	chr20:41313561:T:TA	2.2194e-06	-2.06257e-10	-1.24656	2.85767e-05	-2.06257e-10	-1.26267	5.16995e-05	-2.06257e-10	-1.2633
41313683	chr20:41313683:C:T	3.18354e-06	-2.06257e-10	-0.885797	3.97577e-05	-2.06257e-10	-0.932456	7.21261e-05	-2.06257e-10	-0.930333
41313838	chr20:41313838:T:C	1.61256e-06	-1.56597	-5.51629e-10	2.27428e-05	-1.49101	-5.51629e-10	4.04823e-05	-1.50788	-5.51629e-10
41313847	chr20:41313847:T:C	1.59308e-06	-1.57812	-5.51629e-10	2.33857e-05	-1.46314	-5.51629e-10	4.15503e-05	-1.48184	-5.51629e-10
41313876	chr20:41313876:A:G	1.69528e-06	-1.31196	-0.203984	1.39859e-05	-1.56335	-0.413857	2.52919e-05	-1.568	-0.410263
41314016	chr20:41314016:T:C	2.21545e-06	-2.06257e-10	-1.24834	2.85467e-05	-2.06257e-10	-1.26372	5.1647e-05	-2.06257e-10	-1.26432
41314367	chr20:41314367:G:A	3.20851e-06	-2.06257e-10	-0.877986	4.324e-05	-2.06257e-10	-0.848494	7.83089e-05	-2.06257e-10	-0.848087
41314447	chr20:41314447:A:G	6.09869e-06	-2.06257e-10	-0.235717	8.9662e-05	-2.06257e-10	-0.119213	0.000155336	-2.06257e-10	-0.163156
41315520	chr20:41315520:G:T	5.48604e-07	-1.53738	-1.10679	7.43182e-06	-1.52633	-1.08316	1.33949e-05	-1.52214	-1.09173
41316664	chr20:41316664:A:G	7.34498e-06	-2.06257e-10	-0.0497742	8.50735e-05	-2.06257e-10	-0.171745	0.000158248	-2.06257e-10	-0.144588
41317131	chr20:41317131:G:A	1.58108e-06	-1.58568	-5.51629e-10	2.06575e-05	-1.58718	-5.51629e-10	3.74427e-05	-1.58594	-5.51629e-10
41317418	chr20:41317418:C:G	2.13128e-05	-1.56166	2.57718	0.000167798	-1.58762	2.09512	0.000329926	-1.58649	2.17661
41317862	chr20:41317862:C:T	5.63371e-06	-2.06257e-10	-0.315024	6.59739e-05	-2.06257e-10	-0.426002	0.000120523	-2.06257e-10	-0.416908
41317873	chr20:41317873:C:A	2.53613e-06	-1.11315	-5.51629e-10	2.51345e-05	-1.39102	-5.51629e-10	4.51131e-05	-1.39958	-5.51629e-10
41318152	chr20:41318152:T:G	2.16068e-06	-2.06257e-10	-1.27337	2.82249e-05	-2.06257e-10	-1.27506	5.10952e-05	-2.06257e-10	-1.27506
41318282	chr20:41318282:C:G	0.00643521	7.97227	-1.24653	9.35872e-05	1.15871	-1.23508	0.000188062	1.25887	-1.23085
41318599	chr20:41318599:G:A	1.72936e-06	-1.49604	-5.51629e-10	2.13879e-05	-1.55243	-5.51629e-10	3.86307e-05	-1.5547	-5.51629e-10
41320352	chr20:41320352:G:A	1.76786e-05	0.828561	-5.51629e-10	0.000187981	0.621081	-5.51629e-10	0.000341915	0.625814	-5.51629e-10
41320745	chr20:41320745:C:T	0.00669823	7.90661	-1.14081	0.000112473	1.25086	-1.1434	0.0002257	1.3693	-1.15884
41320898	chr20:41320898:G:A	1.5725e-06	-1.59113	-5.51629e-10	2.24899e-05	-1.50219	-5.51629e-10	4.07205e-05	-1.50202	-5.51629e-10
41320985	chr20:41320985:A:G	2.1719e-06	-2.06257e-10	-1.26819	2.82382e-05	-2.06257e-10	-1.27459	5.11168e-05	-2.06257e-10	-1.27464
41321978	chr20:41321978:A:T	2.22617e-06	-2.06257e-10	-1.24351	2.86037e-05	-2.06257e-10	-1.26172	5.20358e-05	-2.06257e-10	-1.25682
41322165	chr20:41322165:A:T	0.00724891	7.99467	-1.14985	0.000116207	1.29291	-1.15279	0.000233886	1.41381	-1.16773
41322451	chr20:41322451:T:C	2.19509e-06	-2.06257e-10	-1.25757	2.84524e-05	-2.06257e-10	-1.26703	5.15367e-05	-2.06257e-10	-1.26645
41322647	chr20:41322647:C:T	0.00665757	7.90633	-1.14662	0.00011114	1.24512	-1.14959	0.000223261	1.36432	-1.16473
41322673	chr20:41322673:A:C	8.89643e-06	-2.06257e-10	0.141858	9.8611e-05	-2.06257e-10	-0.0240774	0.000182145	-2.06257e-10	-0.0039428
41323559	chr20:41323559:C:T	1.1261e-05	-2.06257e-10	0.377558	0.000127818	-2.06257e-10	0.235349	0.000237742	-2.06257e-10	0.262437
41323849	chr20:41323849:AAC:A	2.24137e-06	-2.06257e-10	-1.2367	2.85919e-05	-2.06257e-10	-1.26214	5.20202e-05	-2.06257e-10	-1.25712
41324068	chr20:41324068:C:T	2.12151e-06	-1.29166	-5.51629e-10	2.51157e-05	-1.39177	-5.51629e-10	4.53997e-05	-1.39324	-5.51629e-10
41324109	chr20:41324109:C:T	2.42461e-06	-2.06257e-10	-1.15812	3.01629e-05	-2.06257e-10	-1.20865	5.52035e-05	-2.06257e-10	-1.19772
41324410	chr20:41324410:G:A	2.2174e-06	-2.06257e-10	-1.24746	2.86585e-05	-2.06257e-10	-1.25981	5.1921e-05	-2.06257e-10	-1.25903
41325605	chr20:41325605:A:G	1.29607e-05	-1.59034	2.10847	0.00010419	-1.58641	1.61737	0.000204649	-1.58761	1.70016
41325628	chr20:41325628:C:G	3.21428e-06	-2.06257e-10	-0.876189	4.33201e-05	-2.06257e-10	-0.846642	7.84541e-05	-2.06257e-10	-0.846234
41325964	chr20:41325964:G:A	0.00115548	6.27236	-1.26388	3.69843e-05	0.263373	-1.26814	7.28258e-05	0.349007	-1.26969
41326563	chr20:41326563:A:G	0.00540497	7.67217	-1.12089	9.95599e-05	1.10994	-1.12444	0.000198828	1.22465	-1.14096
41326667	chr20:41326667:T:C	0.00383082	7.35422	-1.14718	8.18347e-05	0.93953	-1.15009	0.000163133	1.05094	-1.16512
41327331	chr20:41327331:G:A	1.62474e-06	-1.55845	-5.51629e-10	2.05826e-05	-1.59081	-5.51629e-10	3.72879e-05	-1.59008	-5.51629e-10
41328267	chr20:41328267:G:A	7.54899e-06	-2.06257e-10	-0.0223784	7.52276e-05	-2.06257e-10	-0.294741	0.000135986	-2.06257e-10	-0.296195
41328790	chr20:41328790:T:G	7.35132e-06	-2.06257e-10	-0.0489114	8.5138e-05	-2.06257e-10	-0.170987	0.000158373	-2.06257e-10	-0.143795
41329322	chr20:41329322:T:C	4.01308e-06	-0.986558	0.332326	2.01574e-05	-1.59159	-0.0201038	3.69595e-05	-1.59167	-0.00725577
41329447	chr20:41329447:T:G	3.78964e-06	-1.01317	0.301648	1.96052e-05	-1.59167	-0.0477968	3.59538e-05	-1.59159	-0.0349285
41330209	chr20:41330209:C:T	0.0222717	8.81856	-0.851277	0.000176003	1.48141	-0.926169	0.000381291	1.6227	-0.887889
41330223	chr20:41330223:C:A	8.59796e-06	-2.06257e-10	0.107733	8.69973e-05	-2.06257e-10	-0.149383	0.000158884	-2.06257e-10	-0.140572
41330479	chr20:41330479:G:A	0.00320683	6.83616	-0.806908	0.000309572	2.01932	-0.899391	0.000658623	2.16273	-0.881323
41330570	chr20:41330570:A:G	1.37935e-05	-2.06257e-10	0.580404	0.000147785	-2.06257e-10	0.380499	0.000273742	-2.06257e-10	0.403439
41331080	chr20:41331080:C:T	4.49662e-06	-1.01906	0.478592	2.28616e-05	-1.5916	0.1058	4.19677e-05	-1.59148	0.119633
41331558	chr20:41331558:T:C	6.80291e-06	-2.06257e-10	-0.126441	6.80123e-05	-2.06257e-10	-0.395571	0.000124682	-2.06257e-10	-0.382981
41331702	chr20:41331702:G:A	0.0192558	8.69569	-0.873911	0.000161517	1.4158	-0.946457	0.000348876	1.55539	-0.909423
41332054	chr20:41332054:A:G	2.26438e-06	-2.06257e-10	-1.22649	2.87622e-05	-2.06257e-10	-1.2562	5.23827e-05	-2.06257e-10	-1.25017
41332169	chr20:41332169:A:G	4.71515e-07	-1.58841	-1.20719	6.25017e-06	-1.58527	-1.19738	1.12743e-05	-1.58387	-1.20235
41332689	chr20:41332689:T:C	0.00379786	7.4251	-1.2267	7.95915e-05	0.992161	-1.23051	0.000160018	1.10636	-1.23982
41332757	chr20:41332757:CAAAAT:C	0.00146674	5.93111	-0.684104	0.000194343	1.4472	-0.792833	0.000409528	1.57811	-0.771853
41333004	chr20:41333004:T:G	2.53985e-06	-2.06257e-10	-1.11169	2.983e-05	-2.06257e-10	-1.21975	5.41776e-05	-2.06257e-10	-1.21648
41333108	chr20:41333108:G:A	4.62711e-06	-1.12287	0.611015	2.63331e-05	-1.57876	0.23433	4.81729e-05	-1.57892	0.244969
41333185	chr20:41333185:C:T	4.50718e-06	-1.13276	0.594642	2.60018e-05	-1.57696	0.219862	4.75648e-05	-1.5771	0.230443
41333201	chr20:41333201:C:G	2.30043e-06	-2.06257e-10	-1.2107	2.93488e-05	-2.06257e-10	-1.23601	5.30747e-05	-2.06257e-10	-1.23705
41333661	chr20:41333661:A:C	4.64182e-06	-2.06257e-10	-0.508685	5.64661e-05	-2.06257e-10	-0.58162	0.00010313	-2.06257e-10	-0.57276
41334198	chr20:41334198:C:T	2.36252e-06	-2.06257e-10	-1.18406	3.19477e-05	-2.06257e-10	-1.15116	5.76599e-05	-2.06257e-10	-1.15419
41334231	chr20:41334231:A:G	3.13153e-06	-2.06257e-10	-0.90227	3.9537e-05	-2.06257e-10	-0.938022	7.14404e-05	-2.06257e-10	-0.939885
41334235	chr20:41334235:T:C	8.6432e-07	-1.54803	-0.641573	1.12474e-05	-1.57626	-0.618865	2.00969e-05	-1.57654	-0.631636
41334351	chr20:41334351:A:C	1.36391e-06	-0.516785	-1.21665	6.47323e-06	-1.52869	-1.2189	1.16787e-05	-1.52553	-1.22546
41334928	chr20:41334928:G:A	1.69619e-06	-1.51541	-5.51629e-10	2.70719e-05	-1.31676	-5.51629e-10	4.799e-05	-1.33776	-5.51629e-10
41335222	chr20:41335222:TGGACCC:T	3.02117e-06	-2.06257e-10	-0.938149	3.78513e-05	-2.06257e-10	-0.981594	6.85072e-05	-2.06257e-10	-0.98181
41335449	chr20:41335449:G:A	1.1261e-05	-2.06257e-10	0.377558	0.000127818	-2.06257e-10	0.235349	0.000237742	-2.06257e-10	0.262437
41335690	chr20:41335690:C:T	0.00283957	6.67493	-0.767309	0.00028379	1.84281	-0.809838	0.000609548	1.99524	-0.791267
41335821	chr20:41335821:G:A	4.46358e-06	-1.12139	0.573554	2.54415e-05	-1.57882	0.19994	4.65071e-05	-1.57909	0.209943
41335932	chr20:41335932:A:G	1.08876e-05	-2.06257e-10	0.343835	0.000118485	-2.06257e-10	0.159526	0.000218923	-2.06257e-10	0.179971
41336189	chr20:41336189:G:A	3.19113e-06	-0.707003	-0.176415	1.86846e-05	-1.41119	-0.276377	3.54765e-05	-1.4053	-0.234581
41336482	chr20:41336482:A:G	0.000528349	4.92301	-0.697049	0.000197363	1.43837	-0.768589	0.000427756	1.59187	-0.742062
41336495	chr20:41336495:G:A	0.000423387	4.60379	-0.599293	0.000172548	1.21475	-0.679336	0.000374051	1.36593	-0.650283
41337379	chr20:41337379:G:A	2.59357e-06	-2.06257e-10	-1.09076	3.60936e-05	-2.06257e-10	-1.02914	6.50961e-05	-2.06257e-10	-1.03288
41337420	chr20:41337420:C:A	4.29585e-06	-1.13991	0.553769	2.50478e-05	-1.57551	0.181037	4.57825e-05	-1.5758	0.190948
41337841	chr20:41337841:G:A	1.98356e-06	-1.3589	-5.51629e-10	2.18972e-05	-1.5289	-5.51629e-10	3.99192e-05	-1.52189	-5.51629e-10
41338131	chr20:41338131:C:T	3.91521e-06	-1.17836	0.499434	2.40319e-05	-1.56672	0.130836	4.39087e-05	-1.56707	0.140434
41338475	chr20:41338475:C:T	2.39463e-06	-2.06257e-10	-1.17056	3.06263e-05	-2.06257e-10	-1.1934	5.55656e-05	-2.06257e-10	-1.19118
41339129	chr20:41339129:C:T	2.97282e-06	-2.06257e-10	-0.954282	3.52187e-05	-2.06257e-10	-1.05368	6.49632e-05	-2.06257e-10	-1.03493
41339160	chr20:41339160:T:C	3.08091e-06	-2.06257e-10	-0.918568	3.85248e-05	-2.06257e-10	-0.963957	6.97255e-05	-2.06257e-10	-0.964183
41339311	chr20:41339311:A:C	0.000147553	3.77726	-0.826869	8.64572e-05	0.730892	-0.886503	0.000182714	0.864095	-0.864919
41339548	chr20:41339548:G:A	5.85656e-06	-1.14861	0.872384	3.34542e-05	-1.57344	0.468356	6.10818e-05	-1.57404	0.477508
41339848	chr20:41339848:A:C	6.66452e-07	-1.34405	-1.10553	8.67766e-06	-1.3641	-1.09041	1.58838e-05	-1.34281	-1.10064
41340067	chr20:41340067:C:G	0.0167578	8.83388	-1.15105	0.000143731	1.52116	-1.16848	0.000302323	1.6873	-1.18455
41340348	chr20:41340348:A:G	0.000323728	4.65436	-0.918249	0.000124567	1.14465	-0.935074	0.000266683	1.29615	-0.918837
41340873	chr20:41340873:C:A	0.00249252	7.05	-1.27274	0.000266524	2.24452	-1.27432	0.000575061	2.41834	-1.27262
41341619	chr20:41341619:G:A	1.64512e-06	-1.54598	-5.51629e-10	2.05659e-05	-1.59162	-5.51629e-10	3.72428e-05	-1.59129	-5.51629e-10
41341720	chr20:41341720:C:T	1.9963e-06	-0.130424	-1.22207	1.60975e-05	-0.616955	-1.21964	2.90354e-05	-0.616197	-1.22403
41341745	chr20:41341745:A:G	0.0134883	8.59475	-1.12896	0.00012862	1.38981	-1.1482	0.00026943	1.55342	-1.16586
41341794	chr20:41341794:G:A	4.32327e-06	-1.1326	0.552817	2.49034e-05	-1.57243	0.172173	4.55386e-05	-1.57237	0.182184
41341904	chr20:41341904:C:G	0.0146459	8.66893	-1.1208	0.000134993	1.43007	-1.14011	0.000282849	1.5944	-1.15823
41341913	chr20:41341913:C:A	9.42133e-06	0.199185	-5.51629e-10	0.000236738	0.851696	-5.51629e-10	0.0004617	0.926167	-5.51629e-10
41341933	chr20:41341933:T:C	0.00254113	7.07044	-1.27387	0.00027358	2.27122	-1.27489	0.000592892	2.45011	-1.27384
41342070	chr20:41342070:G:A	2.18871e-06	-2.06257e-10	-1.26048	2.83977e-05	-2.06257e-10	-1.26895	5.14321e-05	-2.06257e-10	-1.26848
41342253	chr20:41342253:C:T	7.43107e-07	-1.30075	-1.03995	9.68041e-06	-1.32271	-1.02245	1.77239e-05	-1.29945	-1.03439
41343188	chr20:41343188:G:C	0.00318226	7.03925	-1.0177	0.000346642	2.31381	-1.08078	0.000776705	2.50515	-1.05884
41343208	chr20:41343208:T:C	6.63349e-06	-1.38305	1.23139	5.83332e-05	-1.37246	0.823374	0.000109763	-1.36325	0.852827
41344657	chr20:41344657:T:C	2.19018e-06	-2.06257e-10	-1.25981	2.89264e-05	-2.06257e-10	-1.25051	5.22986e-05	-2.06257e-10	-1.25178
41344937	chr20:41344937:T:C	3.54548e-06	-2.06257e-10	-0.778119	4.34657e-05	-2.06257e-10	-0.843289	7.98615e-05	-2.06257e-10	-0.828454
41344938	chr20:41344938:T:C	2.2117e-06	-2.06257e-10	-1.25003	2.92005e-05	-2.06257e-10	-1.24107	5.27776e-05	-2.06257e-10	-1.24266
41345066	chr20:41345066:C:T	2.16129e-06	-2.06257e-10	-1.27309	2.82283e-05	-2.06257e-10	-1.27493	5.11053e-05	-2.06257e-10	-1.27486
41345143	chr20:41345143:G:A	1.57752e-06	-0.411852	-1.17609	9.32407e-06	-1.24198	-1.14068	1.73642e-05	-1.22562	-1.12872
41345336	chr20:41345336:T:C	1.59263e-06	-1.57841	-5.51629e-10	2.21585e-05	-1.51704	-5.51629e-10	4.0086e-05	-1.51772	-5.51629e-10
41345450	chr20:41345450:G:A	2.27205e-06	-2.06257e-10	-1.22311	2.90646e-05	-2.06257e-10	-1.24574	5.25709e-05	-2.06257e-10	-1.24659
41345676	chr20:41345676:A:G	0.000704127	5.18812	-0.674955	0.000126581	0.982786	-0.757162	0.000273716	1.12199	-0.718649
41345862	chr20:41345862:G:A	1.61017e-05	0.735131	-5.51629e-10	0.000171372	0.528578	-5.51629e-10	0.000312555	0.536033	-5.51629e-10
41346317	chr20:41346317:T:C	2.16841e-06	-2.06257e-10	-1.2698	2.85405e-05	-2.06257e-10	-1.26393	5.1619e-05	-2.06257e-10	-1.26486
41346576	chr20:41346576:A:C	2.41383e-06	-2.06257e-10	-1.16258	3.04747e-05	-2.06257e-10	-1.19836	5.51275e-05	-2.06257e-10	-1.1991
41346597	chr20:41346597:C:T	2.16736e-06	-2.06257e-10	-1.27028	2.85117e-05	-2.06257e-10	-1.26495	5.15712e-05	-2.06257e-10	-1.26578
41346623	chr20:41346623:C:A	4.03646e-06	-2.06257e-10	-0.648423	4.85587e-05	-2.06257e-10	-0.732487	8.8731e-05	-2.06257e-10	-0.723139
41346946	chr20:41346946:G:A	8.21538e-06	-0.556071	0.618287	2.94774e-05	-1.53919	0.307556	5.46387e-05	-1.53835	0.330346
41347187	chr20:41347187:A:G	3.30687e-06	-2.06257e-10	-0.847789	3.93856e-05	-2.06257e-10	-0.941859	7.30449e-05	-2.06257e-10	-0.917674
41347962	chr20:41347962:C:T	3.67301e-06	-2.06257e-10	-0.74278	4.56613e-05	-2.06257e-10	-0.794008	8.30003e-05	-2.06257e-10	-0.789904
41348570	chr20:41348570:A:G	2.25093e-06	-2.06257e-10	-1.23245	2.88741e-05	-2.06257e-10	-1.25232	5.24116e-05	-2.06257e-10	-1.24962
41348872	chr20:41348872:G:A	2.26161e-06	-2.06257e-10	-1.22771	2.89462e-05	-2.06257e-10	-1.24982	5.2355e-05	-2.06257e-10	-1.2507
41348944	chr20:41348944:C:T	1.57587e-06	-1.58899	-5.51629e-10	2.11731e-05	-1.56253	-5.51629e-10	3.84809e-05	-1.55859	-5.51629e-10
41348974	chr20:41348974:C:T	5.44903e-06	-2.06257e-10	-0.348355	6.94882e-05	-2.06257e-10	-0.374104	0.000127495	-2.06257e-10	-0.360673
41348998	chr20:41348998:G:C	1.82598e-06	-1.44167	-5.51629e-10	2.12308e-05	-1.55981	-5.51629e-10	3.81669e-05	-1.56678	-5.51629e-10
41349010	chr20:41349010:C:T	5.78267e-06	-1.27597	0.987049	5.0373e-05	-1.28164	0.585839	9.48379e-05	-1.26842	0.611842
41349102	chr20:41349102:G:A	2.41275e-06	-2.06257e-10	-1.16303	3.04633e-05	-2.06257e-10	-1.19874	5.51069e-05	-2.06257e-10	-1.19947
41349146	chr20:41349146:G:A	2.57105e-06	-2.06257e-10	-1.09948	3.09042e-05	-2.06257e-10	-1.18437	5.56156e-05	-2.06257e-10	-1.19028
41349228	chr20:41349228:A:G	2.18471e-06	-2.06257e-10	-1.26231	2.83919e-05	-2.06257e-10	-1.26916	5.1359e-05	-2.06257e-10	-1.26991
41349501	chr20:41349501:C:T	8.00353e-06	-2.06257e-10	0.0360911	9.32882e-05	-2.06257e-10	-0.0795664	0.000171262	-2.06257e-10	-0.0655538
41349566	chr20:41349566:CCTT:C	3.60153e-06	-2.06257e-10	-0.762434	4.15814e-05	-2.06257e-10	-0.887607	7.72592e-05	-2.06257e-10	-0.861582
41350126	chr20:41350126:G:T	6.16707e-06	-2.06257e-10	-0.224567	7.29335e-05	-2.06257e-10	-0.325712	0.000130243	-2.06257e-10	-0.339346
41350358	chr20:41350358:G:C	7.09813e-06	-0.0839608	-5.51629e-10	0.000151416	0.404771	-5.51629e-10	0.00025692	0.340018	-5.51629e-10
41350742	chr20:41350742:A:C	3.7316e-06	-2.06257e-10	-0.726954	4.28653e-05	-2.06257e-10	-0.857198	7.97221e-05	-2.06257e-10	-0.830201
41351367	chr20:41351367:G:T	1.12401e-05	-0.60126	0.976955	3.66962e-05	-1.55231	0.539729	6.73486e-05	-1.55159	0.552724
41351430	chr20:41351430:G:A	1.76788e-06	-1.47401	-5.51629e-10	2.16407e-05	-1.54069	-5.51629e-10	3.91756e-05	-1.5407	-5.51629e-10
41352228	chr20:41352228:C:T	2.47076e-06	-2.06257e-10	-1.13927	3.23862e-05	-2.06257e-10	-1.13753	5.86561e-05	-2.06257e-10	-1.13706
41352232	chr20:41352232:C:T	3.71377e-06	-2.06257e-10	-0.731744	4.20626e-05	-2.06257e-10	-0.876102	7.79134e-05	-2.06257e-10	-0.85315
41352293	chr20:41352293:T:C	3.20637e-06	-2.06257e-10	-0.878651	3.70383e-05	-2.06257e-10	-1.00331	6.83344e-05	-2.06257e-10	-0.984335
41352321	chr20:41352321:G:C	2.5838e-06	-2.06257e-10	-1.09453	3.27422e-05	-2.06257e-10	-1.12659	5.90602e-05	-2.06257e-10	-1.13019
41352364	chr20:41352364:C:T	2.61035e-06	-2.06257e-10	-1.08431	3.2675e-05	-2.06257e-10	-1.12865	5.95397e-05	-2.06257e-10	-1.1221
41352539	chr20:41352539:A:T	2.28195e-06	-2.06257e-10	-1.21876	2.97667e-05	-2.06257e-10	-1.22187	5.40071e-05	-2.06257e-10	-1.21963
41352930	chr20:41352930:C:T	3.37835e-06	-2.06257e-10	-0.826404	4.02667e-05	-2.06257e-10	-0.919734	7.44601e-05	-2.06257e-10	-0.898484
41353373	chr20:41353373:A:T	3.03226e-06	-2.06257e-10	-0.934483	3.80766e-05	-2.06257e-10	-0.975661	6.9177e-05	-2.06257e-10	-0.97208
41353616	chr20:41353616:T:C	3.3879e-06	-2.06257e-10	-0.823582	4.03756e-05	-2.06257e-10	-0.917035	7.46584e-05	-2.06257e-10	-0.895825
41353906	chr20:41353906:T:C	2.26071e-06	-2.06257e-10	-1.22811	2.9281e-05	-2.06257e-10	-1.23832	5.28556e-05	-2.06257e-10	-1.24118
41354585	chr20:41354585:C:T	1.02119e-06	-1.27069	-0.752126	1.02681e-05	-1.41243	-0.873786	1.94148e-05	-1.39574	-0.846968
41354627	chr20:41354627:G:A	2.33481e-06	-2.06257e-10	-1.19586	3.05767e-05	-2.06257e-10	-1.19502	5.53384e-05	-2.06257e-10	-1.19528
41356348	chr20:41356348:G:A	1.19841e-05	-1.24852	1.68831	8.16223e-05	-1.24521	1.03205	0.000158162	-1.23227	1.08714
41356957	chr20:41356957:A:G	3.26947e-06	-2.06257e-10	-0.859162	3.77977e-05	-2.06257e-10	-0.983011	6.97588e-05	-2.06257e-10	-0.963704
41356960	chr20:41356960:G:A	2.35853e-06	-2.06257e-10	-1.18575	3.08445e-05	-2.06257e-10	-1.1863	5.57494e-05	-2.06257e-10	-1.18788
41357207	chr20:41357207:T:C	5.05469e-06	-0.897185	0.47371	1.9946e-05	-1.57922	-0.0430119	3.6859e-05	-1.57711	-0.0245346
41357662	chr20:41357662:A:G	3.11159e-06	-2.06257e-10	-0.908659	3.63698e-05	-2.06257e-10	-1.02152	6.70158e-05	-2.06257e-10	-1.00382
41357900	chr20:41357900:G:A	4.17943e-06	-2.06257e-10	-0.613616	4.71136e-05	-2.06257e-10	-0.762699	8.73547e-05	-2.06257e-10	-0.738772
41358211	chr20:41358211:C:T	2.03038e-06	-1.33557	-5.51629e-10	2.40305e-05	-1.43594	-5.51629e-10	4.35705e-05	-1.43437	-5.51629e-10
41358685	chr20:41358685:C:T	1.77654e-06	-1.46913	-5.51629e-10	2.05643e-05	-1.5917	-5.51629e-10	3.724e-05	-1.59137	-5.51629e-10
41359018	chr20:41359018:C:T	2.82045e-06	-2.06257e-10	-1.00689	3.34585e-05	-2.06257e-10	-1.10495	6.15471e-05	-2.06257e-10	-1.08895
41359308	chr20:41359308:G:A	4.67334e-06	-0.800834	0.298915	1.7333e-05	-1.56484	-0.197809	3.20627e-05	-1.56158	-0.179478
41359499	chr20:41359499:G:C	2.73467e-05	0.740102	0.5247	3.49986e-05	-1.16125	0.101298	6.44361e-05	-1.13891	0.0958337
41359612	chr20:41359612:C:A	3.40656e-06	-0.859906	0.0418162	1.4229e-05	-1.56181	-0.398163	2.63196e-05	-1.55565	-0.38278
41359969	chr20:41359969:C:T	2.41689e-06	-2.06257e-10	-1.16131	3.56646e-05	-2.06257e-10	-1.0411	6.41338e-05	-2.06257e-10	-1.04778
41360018	chr20:41360018:T:C	8.90701e-07	-1.1932	-0.966338	9.10965e-06	-1.35074	-1.05518	1.70664e-05	-1.33357	-1.03806
41360106	chr20:41360106:G:A	2.17388e-06	-2.06257e-10	-1.26728	2.83339e-05	-2.06257e-10	-1.2712	5.1244e-05	-2.06257e-10	-1.27215
41360168	chr20:41360168:C:T	2.65139e-06	-2.06257e-10	-1.06871	3.75202e-05	-2.06257e-10	-0.990382	6.82278e-05	-2.06257e-10	-0.985896
41360290	chr20:41360290:C:G	2.92862e-06	-2.06257e-10	-0.969261	3.67634e-05	-2.06257e-10	-1.01076	6.67782e-05	-2.06257e-10	-1.00737
41360541	chr20:41360541:C:T	2.14367e-05	-1.21051	2.23182	0.000122727	-1.27186	1.46656	0.000232243	-1.26177	1.50081
41360695	chr20:41360695:G:A	3.34888e-06	-0.835165	-5.51629e-10	4.64511e-05	-0.776859	-5.51629e-10	8.69073e-05	-0.743906	-5.51629e-10
41361005	chr20:41361005:G:A	2.26941e-06	-2.06257e-10	-1.22427	2.92428e-05	-2.06257e-10	-1.23963	5.30188e-05	-2.06257e-10	-1.2381
41361086	chr20:41361086:C:G	2.57562e-06	0.153421	-1.25112	6.98755e-06	-1.41173	-1.2594	1.27648e-05	-1.40054	-1.26151
41361367	chr20:41361367:C:T	2.88967e-06	-2.06257e-10	-0.982651	3.45359e-05	-2.06257e-10	-1.07326	6.35052e-05	-2.06257e-10	-1.05763
41361446	chr20:41361446:G:A	2.96677e-06	-2.06257e-10	-0.956319	3.73858e-05	-2.06257e-10	-0.99397	6.7879e-05	-2.06257e-10	-0.991022
41361519	chr20:41361519:G:GCTGAAGTTTCTGGGCTGTGTC	8.61647e-06	-2.06257e-10	0.109884	8.36371e-05	-2.06257e-10	-0.188773	0.00015146	-2.06257e-10	-0.188423
41361737	chr20:41361737:G:C	2.37654e-06	-1.17815	-5.51629e-10	2.82957e-05	-1.27255	-5.51629e-10	5.15384e-05	-1.26642	-5.51629e-10
41361742	chr20:41361742:A:C	2.45199e-06	-2.06257e-10	-1.14689	3.13848e-05	-2.06257e-10	-1.16893	5.68081e-05	-2.06257e-10	-1.16907
41361805	chr20:41361805:C:T	2.27954e-06	-2.06257e-10	-1.21982	2.83321e-05	-2.06257e-10	-1.27126	5.13358e-05	-2.06257e-10	-1.27036
41361974	chr20:41361974:C:T	2.50304e-06	0.0862408	-1.21253	7.03644e-06	-1.43273	-1.23143	1.28383e-05	-1.42247	-1.23385
41362009	chr20:41362009:C:T	2.92261e-06	-2.06257e-10	-0.971314	3.48513e-05	-2.06257e-10	-1.06417	6.41087e-05	-2.06257e-10	-1.04817
41362071	chr20:41362071:G:A	2.88465e-06	-2.06257e-10	-0.984388	3.44828e-05	-2.06257e-10	-1.0748	6.34073e-05	-2.06257e-10	-1.05917
41362504	chr20:41362504:A:G	4.67522e-06	-0.671731	0.170216	1.60208e-05	-1.53674	-0.304631	2.96004e-05	-1.53276	-0.288205
41363098	chr20:41363098:C:T	3.13559e-06	-0.900973	-5.51629e-10	4.03511e-05	-0.917641	-5.51629e-10	7.06127e-05	-0.951539	-5.51629e-10
41363371	chr20:41363371:A:G	1.4462e-06	-0.485609	-1.18924	6.80645e-06	-1.4902	-1.20719	1.24187e-05	-1.47808	-1.21146
41363528	chr20:41363528:C:T	2.59686e-06	-2.06257e-10	-1.08949	3.30925e-05	-2.06257e-10	-1.11595	5.99005e-05	-2.06257e-10	-1.11606
41364272	chr20:41364272:G:A	2.73517e-06	-2.06257e-10	-1.0376	3.29904e-05	-2.06257e-10	-1.11904	6.05492e-05	-2.06257e-10	-1.10529
41364330	chr20:41364330:TTC:T	4.96579e-05	-1.40609	3.26746	0.000237086	-1.40897	2.26214	0.000457664	-1.3988	2.31619
41364357	chr20:41364357:C:T	4.65214e-05	-1.44979	3.24591	0.000222044	-1.45274	2.24035	0.000428122	-1.44381	2.29448
41364674	chr20:41364674:C:T	2.71191e-06	-2.06257e-10	-1.04614	3.27444e-05	-2.06257e-10	-1.12653	6.00788e-05	-2.06257e-10	-1.11309
41364701	chr20:41364701:C:T	0.00013383	-0.346911	3.19969	0.000397992	-0.814061	2.18523	0.000751216	-0.838174	2.25112
41364823	chr20:41364823:C:T	2.03653e-06	-0.0926892	-1.23986	1.6743e-05	-0.577537	-1.21975	3.02092e-05	-0.584755	-1.21585
41365049	chr20:41365049:G:A	2.24124e-06	-2.06257e-10	-1.23676	2.87478e-05	-2.06257e-10	-1.2567	5.20232e-05	-2.06257e-10	-1.25706
41365084	chr20:41365084:C:T	2.27331e-06	-2.06257e-10	-1.22256	3.03787e-05	-2.06257e-10	-1.20152	5.52153e-05	-2.06257e-10	-1.19751
41365241	chr20:41365241:C:T	2.20472e-06	-2.06257e-10	-1.25319	2.9591e-05	-2.06257e-10	-1.22779	5.35293e-05	-2.06257e-10	-1.22852
41365291	chr20:41365291:C:T	1.10031e-05	0.354389	-5.51629e-10	4.76166e-05	-0.752079	-5.51629e-10	8.77082e-05	-0.734732	-5.51629e-10
41365450	chr20:41365450:C:T	2.68683e-06	-2.06257e-10	-1.05543	3.2802e-05	-2.06257e-10	-1.12477	6.01617e-05	-2.06257e-10	-1.11171
41365525	chr20:41365525:C:T	4.49101e-06	-2.06257e-10	-0.541714	5.42551e-05	-2.06257e-10	-0.621563	9.54089e-05	-2.06257e-10	-0.650576
41365873	chr20:41365873:CA:C	2.54346e-06	-2.06257e-10	-1.11027	3.18194e-05	-2.06257e-10	-1.15518	5.75061e-05	-2.06257e-10	-1.15686
41366179	chr20:41366179:A:G	2.9255e-06	-2.06257e-10	-0.970328	4.62428e-05	-2.06257e-10	-0.781355	8.30183e-05	-2.06257e-10	-0.789687
41366471	chr20:41366471:T:G	2.17861e-06	-1.2651	-5.51629e-10	2.15505e-05	-1.54486	-5.51629e-10	3.87477e-05	-1.55168	-5.51629e-10
41366647	chr20:41366647:G:A	3.46309e-06	-2.06257e-10	-0.80163	3.8869e-05	-2.06257e-10	-0.955062	6.95991e-05	-2.06257e-10	-0.965996
41367074	chr20:41367074:C:T	2.46941e-06	-2.06257e-10	-1.13981	3.10299e-05	-2.06257e-10	-1.18031	5.60884e-05	-2.06257e-10	-1.18182
41367368	chr20:41367368:C:T	2.20472e-06	-2.06257e-10	-1.25319	2.9591e-05	-2.06257e-10	-1.22779	5.35293e-05	-2.06257e-10	-1.22852
41367520	chr20:41367520:C:T	2.33326e-06	-0.149635	-1.04689	1.72055e-05	-0.684757	-1.08527	3.09646e-05	-0.687296	-1.08861
41367653	chr20:41367653:T:G	1.92651e-06	-1.38808	-5.51629e-10	3.85827e-05	-0.962456	-5.51629e-10	6.7585e-05	-0.995361	-5.51629e-10
41368858	chr20:41368858:C:T	3.2583e-06	-2.06257e-10	-0.862585	3.69412e-05	-2.06257e-10	-1.00593	6.62092e-05	-2.06257e-10	-1.01593
41368958	chr20:41368958:A:G	2.55492e-06	-2.06257e-10	-1.10577	3.21843e-05	-2.06257e-10	-1.14378	5.87757e-05	-2.06257e-10	-1.13502
41369105	chr20:41369105:T:C	1.69285e-06	-0.722721	-0.794657	1.18623e-05	-1.26439	-0.87751	2.17176e-05	-1.24883	-0.881792
41369717	chr20:41369717:A:G	7.80819e-06	-2.06257e-10	0.0113813	7.60113e-05	-2.06257e-10	-0.284378	0.000137518	-2.06257e-10	-0.284991
41369851	chr20:41369851:A:C	1.43621e-06	-0.926205	-0.755582	1.0912e-05	-1.38265	-0.842745	1.99079e-05	-1.37043	-0.847203
41370225	chr20:41370225:C:T	2.61733e-06	-2.06257e-10	-1.08164	3.30264e-05	-2.06257e-10	-1.11795	5.99777e-05	-2.06257e-10	-1.11477
41370355	chr20:41370355:G:A	6.02102e-06	-2.06257e-10	-0.248534	5.66549e-05	-2.06257e-10	-0.578281	0.000104637	-2.06257e-10	-0.558249
41371219	chr20:41371219:T:C	2.1636e-06	-2.06257e-10	-1.27202	2.8233e-05	-2.06257e-10	-1.27477	5.11335e-05	-2.06257e-10	-1.27431
41371276	chr20:41371276:G:A	9.8447e-05	-0.423467	2.96919	0.00030721	-0.870802	1.98307	0.000577832	-0.895205	2.04574
41371633	chr20:41371633:C:T	2.18358e-06	-1.26283	-5.51629e-10	2.15915e-05	-1.54296	-5.51629e-10	3.88157e-05	-1.54992	-5.51629e-10
41371758	chr20:41371758:G:C	2.21128e-06	-2.06257e-10	-1.25022	2.97198e-05	-2.06257e-10	-1.22345	5.37599e-05	-2.06257e-10	-1.22422
41373281	chr20:41373281:AAG:A	9.32001e-07	-1.01765	-1.09656	9.06779e-06	-1.19471	-1.21582	1.69927e-05	-1.17007	-1.20589
41373420	chr20:41373420:C:G	3.52857e-05	-0.0488748	1.56856	3.84429e-05	-1.38203	0.415947	7.11556e-05	-1.38415	0.440275
41373668	chr20:41373668:C:T	2.82014e-06	-2.06257e-10	-1.00701	3.52844e-05	-2.06257e-10	-1.05182	6.45914e-05	-2.06257e-10	-1.04067
41374467	chr20:41374467:G:A	2.28576e-06	-2.06257e-10	-1.21709	2.83553e-05	-2.06257e-10	-1.27045	5.1465e-05	-2.06257e-10	-1.26785
41374581	chr20:41374581:G:A	1.5077e-05	-2.06257e-10	0.669376	9.06058e-05	-2.06257e-10	-0.108742	0.000169816	-2.06257e-10	-0.0740348
41374697	chr20:41374697:T:G	1.73186e-06	-0.663494	-0.831104	8.28153e-06	-1.56213	-0.9391	1.49634e-05	-1.55962	-0.94352
41374807	chr20:41374807:C:T	4.49843e-06	-2.06257e-10	-0.540063	5.37127e-05	-2.06257e-10	-0.63161	9.6228e-05	-2.06257e-10	-0.642028
41375307	chr20:41375307:G:A	2.3921e-06	-2.06257e-10	-1.17162	3.06258e-05	-2.06257e-10	-1.19342	5.54837e-05	-2.06257e-10	-1.19266
41375896	chr20:41375896:C:T	2.12672e-05	1.01337	-5.51629e-10	0.000117868	0.154304	-5.51629e-10	0.000196843	0.0736565	-5.51629e-10
41376837	chr20:41376837:G:A	2.32575e-06	-2.06257e-10	-1.19975	3.12075e-05	-2.06257e-10	-1.1746	5.62665e-05	-2.06257e-10	-1.17865
41377030	chr20:41377030:A:G	6.81173e-05	1.59848	0.578961	5.42595e-05	-0.824178	0.202696	9.42184e-05	-0.82929	0.166158
41377091	chr20:41377091:G:C	1.9391e-06	-0.15141	-1.23016	1.30028e-05	-0.794876	-1.25522	2.35652e-05	-0.79752	-1.25146
41377217	chr20:41377217:T:G	2.42077e-06	0.0435579	-1.20326	1.47876e-05	-0.686731	-1.23474	2.67315e-05	-0.693458	-1.22945
41377820	chr20:41377820:C:T	2.40988e-06	-2.06257e-10	-1.16422	3.02188e-05	-2.06257e-10	-1.2068	5.46567e-05	-2.06257e-10	-1.20768
41378141	chr20:41378141:A:G	2.88867e-06	-2.06257e-10	-0.982996	3.609e-05	-2.06257e-10	-1.02924	6.6098e-05	-2.06257e-10	-1.01761
41378217	chr20:41378217:T:C	1.2206e-06	-0.596999	-1.24745	9.42101e-06	-1.10703	-1.26529	1.70224e-05	-1.11166	-1.26256
41378439	chr20:41378439:C:T	2.20609e-05	-2.06257e-10	1.05002	0.000115318	-2.06257e-10	0.132436	0.000216584	-2.06257e-10	0.169232
41378578	chr20:41378578:G:A	1.39673e-06	-0.480467	-1.22919	1.01458e-05	-1.04412	-1.25408	1.82658e-05	-1.05372	-1.25
41378616	chr20:41378616:C:T	1.63252e-05	0.748916	-5.51629e-10	0.00017354	0.54115	-5.51629e-10	0.000317571	0.551954	-5.51629e-10
41378636	chr20:41378636:T:C	2.62185e-06	-2.06257e-10	-1.07991	3.40716e-05	-2.06257e-10	-1.0868	6.19671e-05	-2.06257e-10	-1.08215
41378710	chr20:41378710:C:G	2.15828e-06	-2.06257e-10	-1.27448	2.8311e-05	-2.06257e-10	-1.27201	5.12302e-05	-2.06257e-10	-1.27242
41378818	chr20:41378818:C:T	2.24227e-06	-2.06257e-10	-1.2363	2.8238e-05	-2.06257e-10	-1.27459	5.11731e-05	-2.06257e-10	-1.27353
41378825	chr20:41378825:C:T	1.29815e-06	-0.579131	-1.20372	9.85379e-06	-1.09117	-1.23624	1.78044e-05	-1.09871	-1.23059
41379286	chr20:41379286:A:G	4.77994e-06	-0.479364	-5.51629e-10	0.000171702	0.530503	-5.51629e-10	0.000323254	0.56969	-5.51629e-10
41379330	chr20:41379330:C:T	4.70377e-05	1.93309	-0.125932	3.46157e-05	-0.652905	-0.418048	6.08745e-05	-0.655053	-0.444881
41379370	chr20:41379370:T:TC	2.67414e-06	-1.06016	-5.51629e-10	2.55091e-05	-1.37622	-5.51629e-10	4.67985e-05	-1.3629	-5.51629e-10
41379416	chr20:41379416:G:A	1.84166e-06	-1.43313	-5.51629e-10	2.08298e-05	-1.57888	-5.51629e-10	3.75621e-05	-1.58275	-5.51629e-10
41379590	chr20:41379590:G:A	1.0798e-06	-0.728831	-1.23819	8.65233e-06	-1.19777	-1.25967	1.56512e-05	-1.20192	-1.25629
41379842	chr20:41379842:T:C	1.6112e-06	-0.293264	-1.27355	1.11981e-05	-0.929454	-1.27006	2.00803e-05	-0.937317	-1.27169
41379963	chr20:41379963:G:A	2.19021e-06	-2.06257e-10	-1.25979	2.82588e-05	-2.06257e-10	-1.27385	5.11403e-05	-2.06257e-10	-1.27417
41380845	chr20:41380845:G:A	2.25712e-06	-2.06257e-10	-1.2297	2.82684e-05	-2.06257e-10	-1.27352	5.1258e-05	-2.06257e-10	-1.27188
41380985	chr20:41380985:GC:G	2.24861e-06	-2.06257e-10	-1.23348	2.82505e-05	-2.06257e-10	-1.27415	5.12098e-05	-2.06257e-10	-1.27282
41381386	chr20:41381386:A:T	2.77106e-06	-2.06257e-10	-1.02456	3.57955e-05	-2.06257e-10	-1.03744	6.56818e-05	-2.06257e-10	-1.02393
41381405	chr20:41381405:A:T	1.6858e-05	-0.130184	0.911219	2.30637e-05	-1.41377	-0.0632271	4.24528e-05	-1.41777	-0.0425825
41381821	chr20:41381821:AAAC:A	9.03149e-06	0.156926	-5.51629e-10	2.53343e-05	-1.3831	-5.51629e-10	4.58693e-05	-1.38295	-5.51629e-10
41382017	chr20:41382017:C:T	2.3314e-06	-2.06257e-10	-1.19732	2.86467e-05	-2.06257e-10	-1.26022	5.20998e-05	-2.06257e-10	-1.25559
41382030	chr20:41382030:C:G	2.97665e-05	1.74369	-0.394093	2.65138e-05	-0.737243	-0.600354	4.69246e-05	-0.736791	-0.623415
41383113	chr20:41383113:A:G	1.24379e-05	1.05305	-0.576094	1.65092e-05	-1.05339	-0.757953	2.93448e-05	-1.05042	-0.77921
41383381	chr20:41383381:G:A	4.63391e-06	0.576475	-1.08687	1.07078e-05	-1.15979	-1.0845	1.93061e-05	-1.15271	-1.09561
41383761	chr20:41383761:T:C	2.54039e-06	0.153948	-1.26542	7.64479e-06	-1.31057	-1.27066	1.41106e-05	-1.28911	-1.27272
41385153	chr20:41385153:T:A	2.37144e-06	-2.06257e-10	-1.1803	3.0456e-05	-2.06257e-10	-1.19898	5.49251e-05	-2.06257e-10	-1.20278
41385155	chr20:41385155:C:A	2.41224e-06	-2.06257e-10	-1.16324	3.09294e-05	-2.06257e-10	-1.18355	5.57586e-05	-2.06257e-10	-1.18772
41385239	chr20:41385239:A:G	0.000849468	4.84162	-0.140805	0.000127171	0.648432	-0.418162	0.000239057	0.701397	-0.433442
41385530	chr20:41385530:G:C	1.61682e-06	-1.56333	-5.51629e-10	2.32199e-05	-1.47025	-5.51629e-10	4.13801e-05	-1.48595	-5.51629e-10
41385784	chr20:41385784:A:G	2.5052e-06	-2.06257e-10	-1.12542	3.46568e-05	-2.06257e-10	-1.06977	6.2898e-05	-2.06257e-10	-1.06723
41385977	chr20:41385977:TTTTCTTTTCTC:T	1.63754e-06	-1.55059	-5.51629e-10	2.20734e-05	-1.52089	-5.51629e-10	4.00809e-05	-1.51785	-5.51629e-10
41385979	chr20:41385979:TTCTTTTC:T	2.24847e-06	-2.06257e-10	-1.23354	3.13761e-05	-2.06257e-10	-1.16921	5.61956e-05	-2.06257e-10	-1.17991
41386034	chr20:41386034:G:A	0.000616667	3.26791	1.11263	0.000138028	-0.223726	0.53592	0.000255646	-0.188268	0.523316
41386065	chr20:41386065:C:A	2.50877e-06	-2.06257e-10	-1.124	3.47147e-05	-2.06257e-10	-1.0681	6.30029e-05	-2.06257e-10	-1.06557
41386183	chr20:41386183:C:T	2.15958e-06	-2.06257e-10	-1.27388	2.89745e-05	-2.06257e-10	-1.24884	5.21655e-05	-2.06257e-10	-1.25433
41386934	chr20:41386934:G:A	7.45222e-06	-1.2983	1.26302	5.24839e-05	-1.56031	0.905551	9.66756e-05	-1.56914	0.931758
41387150	chr20:41387150:A:C	2.50233e-06	-2.06257e-10	-1.12657	3.46096e-05	-2.06257e-10	-1.07113	6.28105e-05	-2.06257e-10	-1.06863
41387599	chr20:41387599:G:A	2.15999e-06	-2.06257e-10	-1.27369	2.90014e-05	-2.06257e-10	-1.24791	5.22081e-05	-2.06257e-10	-1.25351
41388197	chr20:41388197:C:G	0.00129084	3.9121	1.20716	0.000223042	0.122589	0.669512	0.000416526	0.168093	0.655108
41388363	chr20:41388363:A:C	2.59591e-06	-2.06257e-10	-1.08986	3.61185e-05	-2.06257e-10	-1.02846	6.55652e-05	-2.06257e-10	-1.0257
41388443	chr20:41388443:T:C	2.15714e-06	-2.06257e-10	-1.27501	2.89493e-05	-2.06257e-10	-1.24971	5.21085e-05	-2.06257e-10	-1.25542
41388722	chr20:41388722:G:A	3.52911e-05	-2.06257e-10	1.51984	0.000150672	-2.06257e-10	0.399845	0.000285503	-2.06257e-10	0.445504
41389527	chr20:41389527:A:G	2.67203e-06	-2.06257e-10	-1.06095	3.74944e-05	-2.06257e-10	-0.991069	6.81405e-05	-2.06257e-10	-0.987176
41389845	chr20:41389845:T:C	2.1577e-06	-2.06257e-10	-1.27475	2.85563e-05	-2.06257e-10	-1.26338	5.16836e-05	-2.06257e-10	-1.26361
41390596	chr20:41390596:G:A	2.15704e-06	-2.06257e-10	-1.27506	2.84161e-05	-2.06257e-10	-1.26831	5.14338e-05	-2.06257e-10	-1.26845
41390724	chr20:41390724:T:C	2.66255e-06	-2.06257e-10	-1.06451	3.73429e-05	-2.06257e-10	-0.995117	6.78635e-05	-2.06257e-10	-0.99125
41391386	chr20:41391386:A:G	0.000177255	-2.06257e-10	3.1338	0.000537356	-2.06257e-10	1.6714	0.00103091	-2.06257e-10	1.72945
41391745	chr20:41391745:A:G	2.45604e-06	-2.06257e-10	-1.14524	3.14445e-05	-2.06257e-10	-1.16703	5.66582e-05	-2.06257e-10	-1.17171
41392019	chr20:41392019:T:C	3.04085e-06	-2.06257e-10	-0.931654	4.34343e-05	-2.06257e-10	-0.84401	7.89919e-05	-2.06257e-10	-0.839402
41392045	chr20:41392045:G:A	2.16305e-06	-2.06257e-10	-1.27227	2.85893e-05	-2.06257e-10	-1.26223	5.15488e-05	-2.06257e-10	-1.26622
41392129	chr20:41392129:C:A	1.18919e-05	1.62996	-1.19789	1.39853e-05	-0.856328	-1.12093	2.5615e-05	-0.839571	-1.126
41392158	chr20:41392158:GAGTT:G	2.3311e-06	-1.19745	-5.51629e-10	2.45308e-05	-1.41533	-5.51629e-10	4.34067e-05	-1.43813	-5.51629e-10
41392221	chr20:41392221:A:G	2.37056e-06	-2.06257e-10	-1.18067	3.03671e-05	-2.06257e-10	-1.2019	5.51254e-05	-2.06257e-10	-1.19914
41392296	chr20:41392296:CT:C	6.97485e-06	1.13381	-1.23529	9.60787e-06	-1.07772	-1.27495	1.7536e-05	-1.06944	-1.27505
41392539	chr20:41392539:G:T	0.00084955	5.93593	-1.23502	2.86068e-05	-0.0597918	-1.20183	5.72015e-05	0.0293709	-1.19154
41393111	chr20:41393111:C:A	0.00140059	3.48007	1.72078	0.000219249	-0.100724	0.875674	0.000414361	-0.070671	0.888661
41393239	chr20:41393239:T:C	2.4387e-06	-2.06257e-10	-1.15233	3.34449e-05	-2.06257e-10	-1.10536	6.07154e-05	-2.06257e-10	-1.10255
41393292	chr20:41393292:G:A	1.04143e-05	-2.06257e-10	0.299385	0.000111455	-2.06257e-10	0.098363	0.000203927	-2.06257e-10	0.109016
41393319	chr20:41393319:T:C	1.19224e-05	1.28189	-0.847268	1.19933e-05	-1.01633	-1.11458	2.21754e-05	-1.00743	-1.10233
41393449	chr20:41393449:G:A	1.61702e-06	-1.56321	-5.51629e-10	2.36821e-05	-1.45054	-5.51629e-10	4.31158e-05	-1.44486	-5.51629e-10
41393757	chr20:41393757:G:C	2.16502e-06	-2.06257e-10	-1.27136	2.82528e-05	-2.06257e-10	-1.27407	5.11415e-05	-2.06257e-10	-1.27415
41394406	chr20:41394406:C:T	8.40667e-06	0.973142	-0.887909	1.02755e-05	-1.14729	-1.13821	1.89838e-05	-1.13844	-1.12672
41394498	chr20:41394498:A:AG	6.75397e-06	1.09245	-1.22611	9.92039e-06	-1.0987	-1.22197	1.81378e-05	-1.08366	-1.22709
41395450	chr20:41395450:C:T	0.000113291	-2.06257e-10	2.68617	0.000386993	-2.06257e-10	1.34315	0.000741324	-2.06257e-10	1.39969
41395701	chr20:41395701:A:G	2.56796e-06	-2.06257e-10	-1.10068	3.57966e-05	-2.06257e-10	-1.03741	6.50477e-05	-2.06257e-10	-1.03363
41396064	chr20:41396064:C:T	2.58605e-06	-2.06257e-10	-1.09366	3.19768e-05	-2.06257e-10	-1.15025	5.80213e-05	-2.06257e-10	-1.14794
41396074	chr20:41396074:G:GC	1.06143e-05	-2.06257e-10	0.318407	0.00011365	-2.06257e-10	0.117867	0.000207923	-2.06257e-10	0.128422
41396369	chr20:41396369:C:T	1.2208e-05	-2.06257e-10	0.458297	0.00020303	-2.06257e-10	0.698091	0.000364444	-2.06257e-10	0.689625
41396504	chr20:41396504:C:T	4.52096e-06	-2.06257e-10	-0.535068	3.79475e-05	-2.06257e-10	-0.979057	6.92783e-05	-2.06257e-10	-0.970616
41396613	chr20:41396613:T:G	5.20691e-07	-1.50832	-1.18807	6.96744e-06	-1.48271	-1.19131	1.25773e-05	-1.47998	-1.19688
41396674	chr20:41396674:A:G	5.54958e-06	-1.5893	1.25923	6.51527e-05	-1.18115	0.742628	0.000118627	-1.21629	0.783531
41397076	chr20:41397076:A:AT	1.13575e-05	0.38609	-5.51629e-10	5.8497e-05	-0.546285	-5.51629e-10	0.000101542	-0.588277	-5.51629e-10
41397341	chr20:41397341:T:C	2.49387e-06	-2.06257e-10	-1.12996	2.93972e-05	-2.06257e-10	-1.23436	5.36316e-05	-2.06257e-10	-1.22661
41397610	chr20:41397610:G:A	7.14359e-06	0.144284	-0.22186	1.0083e-05	-1.49498	-0.809438	1.84714e-05	-1.49397	-0.798555
41397934	chr20:41397934:C:A	1.25678e-06	-0.545627	-1.26961	4.28041e-05	0.396791	-1.25542	7.81053e-05	0.40182	-1.25251
41398145	chr20:41398145:G:A	7.57723e-07	-1.59018	-0.731052	8.78483e-06	-1.5888	-0.853431	1.58048e-05	-1.58869	-0.859747
41399096	chr20:41399096:T:A	5.14467e-06	-0.405831	-5.51629e-10	4.92365e-05	-0.718624	-5.51629e-10	9.9573e-05	-0.607857	-5.51629e-10
41399497	chr20:41399497:G:A	1.01132e-06	-1.21282	-0.819719	1.12887e-05	-1.57699	-0.614472	1.99035e-05	-1.57956	-0.638296
41399540	chr20:41399540:G:A	2.60922e-06	-2.06257e-10	-1.08474	3.00317e-05	-2.06257e-10	-1.21301	5.48938e-05	-2.06257e-10	-1.20335
41399744	chr20:41399744:C:T	2.36815e-06	-2.06257e-10	-1.18168	2.83732e-05	-2.06257e-10	-1.26981	5.14251e-05	-2.06257e-10	-1.26862
41400000	chr20:41400000:T:C	0.0042067	3.36865	2.93199	9.08726e-05	-0.676742	0.57094	0.000172662	-0.663414	0.606001
41400005	chr20:41400005:G:A	0.00286196	3.73765	2.17782	8.00857e-05	-0.510844	0.278681	0.000152171	-0.491834	0.308093
41400381	chr20:41400381:C:T	0.00416921	3.4313	2.86039	8.89121e-05	-0.649085	0.521473	0.000168907	-0.635527	0.556126
41400777	chr20:41400777:A:C	0.000374237	3.29367	0.587425	3.62633e-05	-0.690625	-0.333829	6.76772e-05	-0.661982	-0.332016
41400930	chr20:41400930:C:T	8.75793e-05	2.47809	-0.0493327	5.55999e-05	0.335155	-0.932234	0.000103215	0.347758	-0.919687
41401109	chr20:41401109:T:C	3.92048e-05	1.30368	0.321327	2.23889e-05	-1.18525	-0.321451	4.12256e-05	-1.17949	-0.310195
41401732	chr20:41401732:A:G	2.61001e-06	-2.06257e-10	-1.08444	3.30067e-05	-2.06257e-10	-1.11855	5.97962e-05	-2.06257e-10	-1.11781
41401764	chr20:41401764:AC:A	2.76012e-06	-2.06257e-10	-1.02852	3.10697e-05	-2.06257e-10	-1.17903	5.69105e-05	-2.06257e-10	-1.16727
41401960	chr20:41401960:C:T	5.53288e-06	0.658545	-0.991629	1.08146e-05	-1.17237	-1.06199	2.09209e-05	-1.11996	-1.04804
41402653	chr20:41402653:T:G	6.42047e-05	1.29043	0.827855	2.7219e-05	-1.19178	-0.119567	5.00729e-05	-1.18865	-0.106614
41403389	chr20:41403389:T:G	1.66991e-06	-1.53102	-5.51629e-10	2.93726e-05	-1.2352	-5.51629e-10	5.13845e-05	-1.26941	-5.51629e-10
41403669	chr20:41403669:G:A	8.95784e-07	-0.939526	-1.21432	9.9401e-06	-1.05189	-1.26679	1.86507e-05	-1.01684	-1.26603
41403781	chr20:41403781:A:G	3.71761e-05	1.00199	0.569884	2.00542e-05	-1.30684	-0.309977	3.69723e-05	-1.30008	-0.298501
41403814	chr20:41403814:C:T	1.54145e-05	0.691516	-5.51629e-10	0.000156932	0.440554	-5.51629e-10	0.000287154	0.45127	-5.51629e-10
41403998	chr20:41403998:C:T	1.40339e-05	0.597685	-5.51629e-10	0.000144182	0.355819	-5.51629e-10	0.000262689	0.362223	-5.51629e-10
41404806	chr20:41404806:C:T	3.15652e-06	-2.06257e-10	-0.894321	4.45344e-05	-2.06257e-10	-0.818999	7.94452e-05	-2.06257e-10	-0.833681
41405600	chr20:41405600:G:A	0.00150258	4.89292	0.378225	0.000503744	2.24939	-0.642586	0.000969862	2.28305	-0.614645
41405646	chr20:41405646:T:C	0.00193319	5.0929	0.43023	0.000599403	2.39167	-0.611	0.00115756	2.42799	-0.582668
41406035	chr20:41406035:T:C	2.97564e-06	-2.06257e-10	-0.953333	3.7429e-05	-2.06257e-10	-0.992813	6.81724e-05	-2.06257e-10	-0.986708
41406762	chr20:41406762:C:T	1.65327e-06	-1.54103	-5.51629e-10	2.07046e-05	-1.58491	-5.51629e-10	3.75451e-05	-1.5832	-5.51629e-10
41407188	chr20:41407188:A:T	1.63334e-05	0.749422	-5.51629e-10	0.000164512	0.487721	-5.51629e-10	0.000301256	0.499213	-5.51629e-10
41407325	chr20:41407325:G:C	0.000842068	4.52136	0.170705	6.10931e-05	0.094263	-0.597124	0.000115259	0.127853	-0.589416
41407484	chr20:41407484:G:A	0.000804374	4.7445	-0.0982245	0.000360781	2.15481	-0.881804	0.000686169	2.18028	-0.857907
41407555	chr20:41407555:T:C	4.47209e-06	-2.06257e-10	-0.545936	6.45244e-05	-2.06257e-10	-0.448217	0.000117738	-2.06257e-10	-0.440282
41407660	chr20:41407660:G:T	2.28692e-06	-1.21659	-5.51629e-10	2.5498e-05	-1.37666	-5.51629e-10	4.64692e-05	-1.36996	-5.51629e-10
41407834	chr20:41407834:C:T	6.6196e-06	-2.06257e-10	-0.153757	7.62763e-05	-2.06257e-10	-0.280898	0.000139128	-2.06257e-10	-0.273352
41407845	chr20:41407845:A:C	4.41772e-06	-2.06257e-10	-0.558168	6.33513e-05	-2.06257e-10	-0.466565	0.00011565	-2.06257e-10	-0.458178
41407882	chr20:41407882:T:C	1.50368e-05	1.56977	-0.903061	0.000155381	1.25879	-0.828169	0.000293566	1.29399	-0.820631
41408114	chr20:41408114:C:T	1.70012e-05	0.789492	-5.51629e-10	0.000171314	0.528237	-5.51629e-10	0.000313676	0.539612	-5.51629e-10
41409020	chr20:41409020:C:A	2.18615e-06	-1.26165	-5.51629e-10	2.16862e-05	-1.53858	-5.51629e-10	3.95391e-05	-1.53146	-5.51629e-10
41409609	chr20:41409609:G:A	2.75676e-06	-2.06257e-10	-1.02974	3.84826e-05	-2.06257e-10	-0.965054	6.8798e-05	-2.06257e-10	-0.977573
41409930	chr20:41409930:A:G	1.71402e-05	0.797634	-5.51629e-10	0.000172071	0.532647	-5.51629e-10	0.000315318	0.544832	-5.51629e-10
41409988	chr20:41409988:TG:T	2.71003e-06	-2.06257e-10	-1.04683	2.99333e-05	-2.06257e-10	-1.21629	5.42823e-05	-2.06257e-10	-1.21455
41410064	chr20:41410064:G:A	5.75834e-07	-1.5718	-1.02392	7.07964e-06	-1.56595	-1.09209	1.27496e-05	-1.56717	-1.09608
41410110	chr20:41410110:G:A	2.72841e-06	-2.06257e-10	-1.04007	3.00353e-05	-2.06257e-10	-1.21289	5.44699e-05	-2.06257e-10	-1.2111
41410775	chr20:41410775:T:C	9.30093e-07	-0.938545	-1.17772	6.18228e-06	-1.55376	-1.23981	1.13191e-05	-1.5432	-1.23906
41410879	chr20:41410879:G:A	5.43726e-06	0.911387	-1.2619	1.51802e-05	-0.632423	-1.26284	2.85287e-05	-0.595093	-1.26274
41411391	chr20:41411391:G:A	8.22296e-06	1.22072	-1.15758	1.80895e-05	-0.453847	-1.26608	3.40157e-05	-0.414647	-1.26728
41411812	chr20:41411812:G:A	8.05983e-05	3.50269	-1.157	9.95154e-05	1.24446	-1.25941	0.000191619	1.30617	-1.2594
41411962	chr20:41411962:G:A	2.30709e-06	-0.958685	-0.249121	1.03935e-05	-1.54686	-0.727214	1.94606e-05	-1.53464	-0.705721
41412230	chr20:41412230:G:A	2.84656e-06	-0.997681	-5.51629e-10	2.7808e-05	-1.28994	-5.51629e-10	4.89837e-05	-1.31726	-5.51629e-10
41412330	chr20:41412330:CT:C	1.71954e-05	0.800851	-5.51629e-10	0.000172824	0.537012	-5.51629e-10	0.000316648	0.549041	-5.51629e-10
41412696	chr20:41412696:G:A	3.18673e-06	-0.884795	-5.51629e-10	5.46247e-05	-0.614774	-5.51629e-10	0.000101835	-0.58539	-5.51629e-10
41413491	chr20:41413491:C:T	2.50136e-06	-2.06257e-10	-1.12696	3.44276e-05	-2.06257e-10	-1.0764	6.1711e-05	-2.06257e-10	-1.08629
41413666	chr20:41413666:C:T	5.14186e-07	-1.57151	-1.13745	6.53868e-06	-1.56555	-1.17197	1.17812e-05	-1.56666	-1.17558
41413890	chr20:41413890:C:T	1.08162e-06	-0.904723	-1.06061	6.75047e-06	-1.54603	-1.15961	1.238e-05	-1.53436	-1.15831
41414244	chr20:41414244:C:T	3.61117e-06	0.509892	-1.26965	3.76479e-05	0.287874	-1.27486	6.89077e-05	0.299068	-1.27505
41414456	chr20:41414456:T:C	8.37343e-06	1.10936	-1.02809	1.16033e-05	-1.10978	-1.05419	2.1271e-05	-1.09444	-1.05697
41415273	chr20:41415273:C:T	8.28459e-05	2.7743	-0.401105	6.22837e-05	0.553496	-1.03706	0.000115711	0.568536	-1.02619
41416374	chr20:41416374:T:C	3.63916e-06	0.517612	-1.26965	3.76268e-05	0.287313	-1.27486	6.89833e-05	0.300165	-1.27505
41416527	chr20:41416527:A:T	3.46986e-06	0.469975	-1.26965	3.59729e-05	0.242363	-1.27486	6.59404e-05	0.255051	-1.27505
41416591	chr20:41416591:G:C	1.07049e-06	-1.14242	-0.833261	1.36909e-05	-1.26032	-0.738207	2.58102e-05	-1.24474	-0.713237
41417170	chr20:41417170:A:G	3.17818e-06	0.382484	-1.26997	3.31206e-05	0.159809	-1.27491	6.07011e-05	0.172243	-1.27503
41418158	chr20:41418158:T:C	2.69761e-06	-2.06257e-10	-1.05143	3.33281e-05	-2.06257e-10	-1.10886	5.95799e-05	-2.06257e-10	-1.12143
41418305	chr20:41418305:C:T	1.90385e-06	-0.656915	-0.742999	7.88499e-06	-1.45896	-1.09134	1.47081e-05	-1.43497	-1.08538
41418955	chr20:41418955:T:C	2.94331e-06	-2.06257e-10	-0.964255	3.67502e-05	-2.06257e-10	-1.01112	6.60313e-05	-2.06257e-10	-1.01862
41420001	chr20:41420001:T:C	1.12354e-06	-1.31153	-0.615777	7.65714e-06	-1.58821	-0.991409	1.40178e-05	-1.59091	-0.97751
41420446	chr20:41420446:C:A	1.47962e-05	0.65058	-5.51629e-10	0.00015187	0.407763	-5.51629e-10	0.000276411	0.41314	-5.51629e-10
41420447	chr20:41420447:C:G	1.47633e-05	0.648354	-5.51629e-10	0.000151551	0.405664	-5.51629e-10	0.000275828	0.411029	-5.51629e-10
41420459	chr20:41420459:G:A	1.01152e-06	-1.39185	-0.640485	7.6898e-06	-1.56812	-1.00724	1.39788e-05	-1.57794	-0.993268
41420939	chr20:41420939:T:A	6.49955e-06	-0.172059	-5.51629e-10	7.52012e-05	-0.295093	-5.51629e-10	0.00013872	-0.276293	-5.51629e-10
41421233	chr20:41421233:T:C	1.49743e-05	0.662541	-5.51629e-10	0.000152784	0.413762	-5.51629e-10	0.000279625	0.424702	-5.51629e-10
41421358	chr20:41421358:A:T	3.19709e-06	-2.06257e-10	-0.881551	3.49864e-05	-2.06257e-10	-1.0603	6.4536e-05	-2.06257e-10	-1.04152
41421674	chr20:41421674:G:A	1.37942e-05	0.58046	-5.51629e-10	0.000142126	0.341451	-5.51629e-10	0.000258628	0.346643	-5.51629e-10
41422224	chr20:41422224:T:C	1.54101e-05	0.691232	-5.51629e-10	0.00015711	0.441687	-5.51629e-10	0.000287573	0.452729	-5.51629e-10
41422375	chr20:41422375:C:T	3.33248e-06	-2.06257e-10	-0.840074	4.69589e-05	-2.06257e-10	-0.765988	8.53579e-05	-2.06257e-10	-0.761895
41422964	chr20:41422964:C:G	1.33413e-05	1.75585	-1.20878	2.56791e-05	-0.0959943	-1.27359	4.87746e-05	-0.0478562	-1.27368
41422965	chr20:41422965:T:C	3.33989e-06	-2.06257e-10	-0.837855	4.70709e-05	-2.06257e-10	-0.763605	8.5563e-05	-2.06257e-10	-0.759495
41423380	chr20:41423380:A:C	2.72174e-06	-2.06257e-10	-1.04252	3.35756e-05	-2.06257e-10	-1.10146	6.00084e-05	-2.06257e-10	-1.11426
41423732	chr20:41423732:TC:T	2.36706e-06	-0.044628	-1.13752	1.04091e-05	-1.19646	-1.07612	1.97284e-05	-1.16599	-1.0607
41423889	chr20:41423889:A:G	1.2605e-06	-1.05179	-0.760502	7.23318e-06	-1.56885	-1.06773	1.33833e-05	-1.55961	-1.05513
41423918	chr20:41423918:CT:C	1.83382e-05	-2.06257e-10	0.865192	0.000322376	-2.06257e-10	1.16046	0.000579175	-2.06257e-10	1.15286
41424169	chr20:41424169:GA:AA	3.51638e-06	-2.06257e-10	-0.78636	3.63778e-05	-2.06257e-10	-1.0213	6.71175e-05	-2.06257e-10	-1.0023
41424253	chr20:41424253:T:C	2.86227e-06	-0.992175	-5.51629e-10	4.31118e-05	-0.851462	-5.51629e-10	7.84636e-05	-0.846114	-5.51629e-10
41424388	chr20:41424388:C:G	6.7284e-07	-1.34123	-1.09881	5.97113e-06	-1.58329	-1.24503	1.08013e-05	-1.58803	-1.24105
41425570	chr20:41425570:G:A	7.09629e-06	1.18395	-1.26817	1.11752e-05	-0.926543	-1.27502	2.15788e-05	-0.862418	-1.27462
41425673	chr20:41425673:G:C	5.44628e-07	-1.58177	-1.06968	6.83785e-06	-1.57806	-1.11472	1.23143e-05	-1.57887	-1.11911
41426792	chr20:41426792:C:T	1.32567e-06	-0.867161	-0.894717	1.11933e-05	-1.58177	-0.618175	1.98433e-05	-1.57731	-0.643571
41427151	chr20:41427151:A:G	1.3218e-06	-0.494046	-1.27075	7.1081e-06	-1.40212	-1.2519	1.317e-05	-1.38105	-1.24976
41427370	chr20:41427370:C:T	2.32963e-06	-2.06257e-10	-1.19808	3.17454e-05	-2.06257e-10	-1.15751	5.80997e-05	-2.06257e-10	-1.14659
41427967	chr20:41427967:T:G	3.24513e-06	-0.866636	-5.51629e-10	2.71287e-05	-1.31467	-5.51629e-10	4.99266e-05	-1.29819	-5.51629e-10
41427997	chr20:41427997:G:T	1.13861e-05	1.42085	-1.03225	1.47786e-05	-0.808079	-1.114	2.90807e-05	-0.737382	-1.10129
41428518	chr20:41428518:C:A	2.51579e-06	-1.1212	-5.51629e-10	2.90827e-05	-1.24512	-5.51629e-10	5.32783e-05	-1.23322	-5.51629e-10
41429066	chr20:41429066:T:C	3.11984e-06	-2.06257e-10	-0.90601	3.34872e-05	-2.06257e-10	-1.1041	6.15634e-05	-2.06257e-10	-1.08868
41429076	chr20:41429076:A:G	1.19773e-05	1.63588	-1.19666	2.38428e-05	-0.172357	-1.27142	4.51907e-05	-0.126292	-1.27156
41429901	chr20:41429901:A:G	0.000216297	4.25555	-0.922687	0.000189448	1.78269	-1.15384	0.000365898	1.8513	-1.15769
41429920	chr20:41429920:C:T	4.25623e-06	-2.06257e-10	-0.595407	5.10852e-05	-2.06257e-10	-0.681766	9.31136e-05	-2.06257e-10	-0.674928
41429921	chr20:41429921:G:A	0.000208448	4.28082	-0.984917	0.000186483	1.80419	-1.19111	0.000360294	1.87257	-1.1944
41430247	chr20:41430247:T:G	1.90682e-05	0.904233	-5.51629e-10	0.000191621	0.64026	-5.51629e-10	0.000349541	0.647873	-5.51629e-10
41430511	chr20:41430511:T:C	2.57582e-06	-2.06257e-10	-1.09762	3.26337e-05	-2.06257e-10	-1.12991	5.9115e-05	-2.06257e-10	-1.12926
41430805	chr20:41430805:C:A	3.69077e-06	-2.06257e-10	-0.737957	5.26308e-05	-2.06257e-10	-0.651959	9.56909e-05	-2.06257e-10	-0.647625
41431102	chr20:41431102:G:T	2.68478e-06	-1.05619	-5.51629e-10	2.97102e-05	-1.22377	-5.51629e-10	5.36766e-05	-1.22577	-5.51629e-10
41431881	chr20:41431881:G:A	3.23031e-06	-2.06257e-10	-0.871215	3.38281e-05	-2.06257e-10	-1.09397	6.2284e-05	-2.06257e-10	-1.07704
41433068	chr20:41433068:A:G	2.85308e-06	-2.06257e-10	-0.995393	3.15315e-05	-2.06257e-10	-1.16427	5.77846e-05	-2.06257e-10	-1.15203
41433075	chr20:41433075:TA:T	2.77107e-06	-1.02456	-5.51629e-10	3.04585e-05	-1.1989	-5.51629e-10	5.5057e-05	-1.20038	-5.51629e-10
41433143	chr20:41433143:T:G	1.57161e-06	-1.59169	-5.51629e-10	2.15907e-05	-1.543	-5.51629e-10	3.87593e-05	-1.55138	-5.51629e-10
41433487	chr20:41433487:C:T	2.63214e-06	-1.076	-5.51629e-10	2.92101e-05	-1.24075	-5.51629e-10	5.28122e-05	-1.24201	-5.51629e-10
41433570	chr20:41433570:C:T	8.62231e-06	1.11802	-1.00746	1.43133e-05	-0.910593	-1.04348	2.82342e-05	-0.846575	-1.02164
41434315	chr20:41434315:C:T	6.6482e-06	-2.06257e-10	-0.149445	9.8587e-05	-2.06257e-10	-0.0243206	0.000171358	-2.06257e-10	-0.0649952
41434431	chr20:41434431:C:T	7.4496e-07	-1.06346	-1.27476	8.88542e-06	-1.16056	-1.27029	1.66014e-05	-1.13039	-1.26887
41434502	chr20:41434502:C:A	1.53002e-06	-0.499525	-1.11898	7.58079e-06	-1.39399	-1.19565	1.40555e-05	-1.36944	-1.19629
41434971	chr20:41434971:G:A	1.77608e-06	-1.46938	-5.51629e-10	2.09552e-05	-1.57287	-5.51629e-10	3.7749e-05	-1.57779	-5.51629e-10
41435064	chr20:41435064:C:T	3.6888e-06	-2.06257e-10	-0.73849	5.25973e-05	-2.06257e-10	-0.652595	9.5631e-05	-2.06257e-10	-0.648251
41435146	chr20:41435146:A:T	2.77264e-06	-1.02399	-5.51629e-10	3.04706e-05	-1.1985	-5.51629e-10	5.51633e-05	-1.19845	-5.51629e-10
41435729	chr20:41435729:C:T	5.40131e-05	2.33953	-0.394093	4.54149e-05	0.25989	-1.05931	8.49099e-05	0.276232	-1.04339
41435910	chr20:41435910:CAAAT:C	5.30683e-05	3.19739	-1.2696	0.000144694	1.5899	-1.23054	0.000248064	1.53749	-1.23255
41435919	chr20:41435919:A:G	5.21582e-07	-1.44975	-1.24493	6.3497e-06	-1.58314	-1.18371	1.14935e-05	-1.57933	-1.18764
41436115	chr20:41436115:G:A	3.40807e-06	-0.817644	-5.51629e-10	3.63424e-05	-1.02227	-5.51629e-10	6.56175e-05	-1.02491	-5.51629e-10
41436170	chr20:41436170:C:T	4.40826e-06	-0.560311	-5.51629e-10	4.31355e-05	-0.850913	-5.51629e-10	8.66314e-05	-0.747086	-5.51629e-10
41436306	chr20:41436306:G:A	2.80408e-06	-1.01272	-5.51629e-10	3.07887e-05	-1.18811	-5.51629e-10	5.57298e-05	-1.18823	-5.51629e-10
41436965	chr20:41436965:G:T	3.71608e-06	-2.06257e-10	-0.731123	3.94005e-05	-2.06257e-10	-0.941483	7.29788e-05	-2.06257e-10	-0.91858
41437400	chr20:41437400:C:T	4.09134e-06	-2.06257e-10	-0.63492	4.92095e-05	-2.06257e-10	-0.719173	8.97101e-05	-2.06257e-10	-0.712165
41437477	chr20:41437477:T:A	0.00118147	4.36797	0.662758	5.79947e-05	-0.192033	-0.362876	0.00010915	-0.158456	-0.357571
41437712	chr20:41437712:A:G	3.00679e-06	-0.942918	-5.51629e-10	3.26782e-05	-1.12855	-5.51629e-10	5.90668e-05	-1.13008	-5.51629e-10
41438130	chr20:41438130:G:A	8.49881e-06	1.18185	-1.08571	1.26194e-05	-0.924138	-1.15589	2.46466e-05	-0.858888	-1.14522
41438776	chr20:41438776:C:T	2.36032e-06	-2.06257e-10	-1.185	2.82252e-05	-2.06257e-10	-1.27504	5.10999e-05	-2.06257e-10	-1.27497
41439287	chr20:41439287:C:T	1.47812e-06	-0.731369	-0.921651	7.96581e-06	-1.4848	-1.05531	1.4739e-05	-1.46591	-1.05235
41439768	chr20:41439768:A:G	2.55828e-06	-0.0412945	-1.06316	9.22073e-06	-1.16977	-1.22403	1.70654e-05	-1.14747	-1.22423
41439869	chr20:41439869:C:T	1.58743e-05	0.720912	-5.51629e-10	0.000157685	0.445339	-5.51629e-10	0.00028726	0.451641	-5.51629e-10
41440595	chr20:41440595:C:T	3.30529e-06	-2.06257e-10	-0.848269	3.63541e-05	-2.06257e-10	-1.02195	6.54174e-05	-2.06257e-10	-1.02796
41440841	chr20:41440841:C:T	2.95796e-06	-2.06257e-10	-0.959292	4.00134e-05	-2.06257e-10	-0.926046	7.26869e-05	-2.06257e-10	-0.922587
41441249	chr20:41441249:C:T	0.000147503	3.31456	-0.364505	2.67708e-05	-0.522295	-0.805653	4.9721e-05	-0.485437	-0.816883
41441375	chr20:41441375:G:A	4.35197e-06	-2.06257e-10	-0.573164	5.21088e-05	-2.06257e-10	-0.661926	9.49878e-05	-2.06257e-10	-0.654999
41441606	chr20:41441606:T:C	2.10184e-05	0.923637	0.0779703	4.67819e-05	-0.531633	-0.23813	8.27612e-05	-0.563557	-0.229232
41443086	chr20:41443086:C:T	3.70952e-06	-2.06257e-10	-0.73289	5.29285e-05	-2.06257e-10	-0.646317	9.621e-05	-2.06257e-10	-0.642215
41443144	chr20:41443144:G:T	9.54767e-06	1.31844	-1.10593	1.95256e-05	-0.394816	-1.24872	3.67358e-05	-0.354055	-1.25094
41443190	chr20:41443190:A:C	4.90262e-07	-1.58476	-1.17185	6.19688e-06	-1.57965	-1.21156	1.11796e-05	-1.58061	-1.21405
41443242	chr20:41443242:G:A	7.4354e-05	1.35348	0.911567	2.75679e-05	-1.17135	-0.127253	5.05215e-05	-1.16797	-0.118379
41443297	chr20:41443297:C:G	0.000194051	3.04348	0.180854	8.946e-05	0.708281	-0.829749	0.000167838	0.729416	-0.815166
41443508	chr20:41443508:C:T	5.41297e-07	-1.59141	-1.06617	6.78624e-06	-1.59164	-1.10872	1.22264e-05	-1.59169	-1.11346
41443765	chr20:41443765:C:G	5.5547e-05	1.26357	0.709863	2.30516e-05	-1.20627	-0.271259	4.21883e-05	-1.2029	-0.263702
41443905	chr20:41443905:T:C	0.000534822	4.53492	-0.296774	3.35027e-05	-0.135218	-0.968417	6.27018e-05	-0.103529	-0.966829
41444024	chr20:41444024:T:C	2.99407e-06	-2.06257e-10	-0.94716	3.52468e-05	-2.06257e-10	-1.05289	6.40437e-05	-2.06257e-10	-1.04918
41444179	chr20:41444179:A:C	2.65896e-06	-1.06586	-5.51629e-10	2.94783e-05	-1.2316	-5.51629e-10	5.33626e-05	-1.23164	-5.51629e-10
41444590	chr20:41444590:G:A	2.68364e-06	-1.05662	-5.51629e-10	2.96958e-05	-1.22426	-5.51629e-10	5.36822e-05	-1.22567	-5.51629e-10
41444867	chr20:41444867:AT:A	8.85697e-06	-1.57253	1.70994	0.000114972	-1.59169	1.72112	0.000214981	-1.59162	1.75342
41444990	chr20:41444990:T:C	3.70537e-06	-2.06257e-10	-0.73401	5.28659e-05	-2.06257e-10	-0.647502	9.60951e-05	-2.06257e-10	-0.64341
41445179	chr20:41445179:A:G	0.000154867	3.5203	-0.521525	0.000104976	1.08699	-1.04852	0.000198018	1.11175	-1.03214
41445317	chr20:41445317:T:C	2.64693e-06	-1.07039	-5.51629e-10	2.93678e-05	-1.23536	-5.51629e-10	5.31576e-05	-1.23549	-5.51629e-10
41445448	chr20:41445448:G:A	2.72277e-06	-2.06257e-10	-1.04214	3.92219e-05	-2.06257e-10	-0.946025	7.07908e-05	-2.06257e-10	-0.949019
41446054	chr20:41446054:G:A	3.96158e-06	-2.06257e-10	-0.667148	5.67587e-05	-2.06257e-10	-0.576452	0.000103237	-2.06257e-10	-0.571721
41446398	chr20:41446398:C:T	3.58886e-06	-0.765956	-5.51629e-10	6.61703e-05	-0.423028	-5.51629e-10	0.000122741	-0.398675	-5.51629e-10
41446661	chr20:41446661:T:C	2.24571e-06	-2.06257e-10	-1.23477	2.8978e-05	-2.06257e-10	-1.24872	5.2464e-05	-2.06257e-10	-1.24862
41447412	chr20:41447412:T:C	2.42906e-06	-2.06257e-10	-1.15629	3.09851e-05	-2.06257e-10	-1.18176	5.61085e-05	-2.06257e-10	-1.18146
41447497	chr20:41447497:A:G	8.16731e-06	0.642798	-0.586451	1.92066e-05	-0.733882	-0.926123	3.6042e-05	-0.699076	-0.924987
41447798	chr20:41447798:G:A	1.05145e-05	1.53689	-1.22793	2.24195e-05	-0.230282	-1.27505	4.23835e-05	-0.186949	-1.27504
41448645	chr20:41448645:C:T	2.25958e-06	-2.06257e-10	-1.22861	2.9135e-05	-2.06257e-10	-1.24332	5.27389e-05	-2.06257e-10	-1.24339
41449091	chr20:41449091:T:C	3.67028e-06	-2.06257e-10	-0.743524	5.22895e-05	-2.06257e-10	-0.658464	9.50372e-05	-2.06257e-10	-0.654479
41449187	chr20:41449187:A:G	7.71128e-07	-1.56103	-0.742658	1.08093e-05	-1.58984	-0.64501	2.01367e-05	-1.58908	-0.617125
41449445	chr20:41449445:C:T	0.00285197	6.96202	-1.05004	4.06794e-05	0.268912	-1.17845	8.11045e-05	0.384379	-1.19739
41449488	chr20:41449488:A:G	1.62636e-06	-1.55745	-5.51629e-10	2.38905e-05	-1.44178	-5.51629e-10	4.24541e-05	-1.46032	-5.51629e-10
41449556	chr20:41449556:G:C	7.83678e-06	-2.06257e-10	0.0150359	7.31065e-05	-2.06257e-10	-0.323343	0.00013524	-2.06257e-10	-0.301698
41449621	chr20:41449621:C:T	3.29415e-06	-2.06257e-10	-0.851644	3.58715e-05	-2.06257e-10	-1.03532	6.62237e-05	-2.06257e-10	-1.01571
41449858	chr20:41449858:T:C	0.000218138	3.6992	-0.357859	3.22608e-05	-0.340621	-0.800786	6.00853e-05	-0.300821	-0.812161
41450773	chr20:41450773:G:A	4.45174e-06	-2.06257e-10	-0.550497	5.3093e-05	-2.06257e-10	-0.643215	9.6796e-05	-2.06257e-10	-0.636142
41450872	chr20:41450872:C:G	7.43523e-06	-0.0375627	-5.51629e-10	0.000390195	1.35139	-5.51629e-10	0.000669756	1.29817	-5.51629e-10
41451015	chr20:41451015:G:C	1.57175e-06	-1.59161	-5.51629e-10	2.79762e-05	-1.28391	-5.51629e-10	4.86996e-05	-1.32308	-5.51629e-10
41451457	chr20:41451457:T:C	2.86473e-06	-2.06257e-10	-0.991316	3.15944e-05	-2.06257e-10	-1.16228	5.79226e-05	-2.06257e-10	-1.14964
41451774	chr20:41451774:G:C	1.43652e-05	-2.06257e-10	0.621016	0.000253005	-2.06257e-10	0.918147	0.000452781	-2.06257e-10	0.906662
41452201	chr20:41452201:C:T	2.6176e-06	-2.06257e-10	-1.08154	3.51914e-05	-2.06257e-10	-1.05446	6.38834e-05	-2.06257e-10	-1.05169
41452556	chr20:41452556:G:A	2.2237e-06	-2.06257e-10	-1.24462	2.83503e-05	-2.06257e-10	-1.27062	5.14172e-05	-2.06257e-10	-1.26877
41453034	chr20:41453034:G:C	3.04283e-06	-2.06257e-10	-0.931003	3.29398e-05	-2.06257e-10	-1.12058	6.05329e-05	-2.06257e-10	-1.10556
41453062	chr20:41453062:C:T	1.4932e-06	-0.643046	-0.999822	1.0113e-05	-1.54415	-0.757296	1.8062e-05	-1.53505	-0.779882
41453271	chr20:41453271:G:A	3.87406e-06	-0.314991	-0.374499	1.23052e-05	-1.28265	-0.82259	2.35239e-05	-1.24735	-0.803378
41453774	chr20:41453774:T:C	2.78694e-06	-2.06257e-10	-1.01885	3.42811e-05	-2.06257e-10	-1.08067	6.12187e-05	-2.06257e-10	-1.09429
41454050	chr20:41454050:G:T	1.95208e-06	-0.484956	-0.889942	8.96564e-06	-1.3916	-1.03026	1.67028e-05	-1.36619	-1.02698
41454808	chr20:41454808:C:G	3.41287e-06	-2.06257e-10	-0.816238	3.73057e-05	-2.06257e-10	-0.996115	6.76034e-05	-2.06257e-10	-0.99509
41455324	chr20:41455324:G:A	7.62814e-07	-1.11044	-1.2041	8.84302e-06	-1.26439	-1.17124	1.62163e-05	-1.26371	-1.15902
41455536	chr20:41455536:A:G	2.79334e-06	-1.01655	-5.51629e-10	3.06504e-05	-1.19261	-5.51629e-10	5.54979e-05	-1.1924	-5.51629e-10
41455544	chr20:41455544:T:C	1.8381e-06	-1.43506	-5.51629e-10	2.12636e-05	-1.55826	-5.51629e-10	3.82386e-05	-1.5649	-5.51629e-10
41456207	chr20:41456207:C:T	2.25217e-06	-2.06257e-10	-1.2319	2.9045e-05	-2.06257e-10	-1.24641	5.27386e-05	-2.06257e-10	-1.2434
41456852	chr20:41456852:T:C	2.43886e-06	-2.06257e-10	-1.15226	3.06e-05	-2.06257e-10	-1.19426	5.49203e-05	-2.06257e-10	-1.20286
41457759	chr20:41457759:C:T	2.22258e-06	-2.06257e-10	-1.24512	3.05157e-05	-2.06257e-10	-1.19702	5.49258e-05	-2.06257e-10	-1.20276
41457872	chr20:41457872:C:A	3.83772e-06	-0.657156	-0.0417565	1.35872e-05	-1.43658	-0.569549	2.58404e-05	-1.41236	-0.544449
41458553	chr20:41458553:C:T	3.31509e-06	-0.578215	-0.267093	1.17943e-05	-1.40187	-0.745777	2.23931e-05	-1.37477	-0.725224
41459955	chr20:41459955:T:A	2.97576e-06	-0.953293	-5.51629e-10	3.24856e-05	-1.13446	-5.51629e-10	5.87128e-05	-1.13609	-5.51629e-10
41460037	chr20:41460037:T:C	0.000304043	2.76693	0.906445	0.00010822	0.501479	-0.432569	0.000203894	0.521975	-0.413125
41460045	chr20:41460045:A:C	1.50143e-05	-2.06257e-10	0.665212	0.000265306	-2.06257e-10	0.965623	0.000475235	-2.06257e-10	0.955062
41460689	chr20:41460689:C:T	5.55121e-07	-1.58929	-1.04308	6.93937e-06	-1.59113	-1.08692	1.24945e-05	-1.59093	-1.09253
41460833	chr20:41460833:G:C	2.20698e-06	-2.06257e-10	-1.25216	2.93581e-05	-2.06257e-10	-1.23569	5.33057e-05	-2.06257e-10	-1.2327
41460876	chr20:41460876:C:T	1.22729e-05	-2.06257e-10	0.463602	0.000182233	-2.06257e-10	0.590025	0.000332332	-2.06257e-10	0.597387
41461006	chr20:41461006:T:C	6.32447e-06	-2.06257e-10	-0.199365	9.37872e-05	-2.06257e-10	-0.0742314	0.000163119	-2.06257e-10	-0.114269
41461189	chr20:41461189:T:C	1.47353e-05	-2.06257e-10	0.646454	0.000220866	-2.06257e-10	0.782296	0.000402987	-2.06257e-10	0.790157
41461263	chr20:41461263:G:C	3.92438e-06	-2.06257e-10	-0.676583	4.73572e-05	-2.06257e-10	-0.75754	8.63307e-05	-2.06257e-10	-0.750562
41461655	chr20:41461655:C:T	3.47538e-06	-2.06257e-10	-0.798087	3.81628e-05	-2.06257e-10	-0.973399	6.93107e-05	-2.06257e-10	-0.970148
41461789	chr20:41461789:G:A	2.39024e-06	-2.06257e-10	-1.1724	3.05279e-05	-2.06257e-10	-1.19662	5.52952e-05	-2.06257e-10	-1.19606
41462447	chr20:41462447:A:G	1.22379e-05	1.73579	-1.27504	2.58588e-05	-0.0955703	-1.26704	4.88932e-05	-0.0528462	-1.26626
41462474	chr20:41462474:A:G	2.37431e-06	-2.06257e-10	-1.17909	3.04063e-05	-2.06257e-10	-1.20061	5.5042e-05	-2.06257e-10	-1.20065
41462896	chr20:41462896:T:G	1.47324e-05	-2.06257e-10	0.646255	0.000220809	-2.06257e-10	0.782039	0.000402883	-2.06257e-10	0.789898
41463378	chr20:41463378:T:A	2.84104e-06	-0.999622	-5.51629e-10	3.12229e-05	-1.17411	-5.51629e-10	5.64091e-05	-1.17612	-5.51629e-10
41463450	chr20:41463450:G:A	1.80207e-06	-0.284065	-1.17079	6.61895e-05	0.700521	-1.12326	0.00012098	0.703025	-1.11614
41463457	chr20:41463457:T:C	1.48941e-05	-2.06257e-10	0.65717	0.000222644	-2.06257e-10	0.790316	0.000406804	-2.06257e-10	0.799583
41463529	chr20:41463529:T:C	3.25489e-06	-0.863633	-5.51629e-10	2.05793e-05	-1.59097	-5.51629e-10	3.73098e-05	-1.58949	-5.51629e-10
41464104	chr20:41464104:C:G	2.35208e-06	-2.06257e-10	-1.18849	3.33309e-05	-2.06257e-10	-1.10877	6.01774e-05	-2.06257e-10	-1.11145
41464603	chr20:41464603:A:G	2.40445e-06	-2.06257e-10	-1.16647	3.43401e-05	-2.06257e-10	-1.07895	6.19937e-05	-2.06257e-10	-1.08171
41465074	chr20:41465074:T:C	0.000142951	1.53719	1.38152	6.76152e-05	-1.06961	0.668179	0.000124611	-1.06209	0.678541
41465316	chr20:41465316:A:C	0.000500443	1.57925	2.59245	0.00016715	-1.05745	1.56109	0.000301456	-1.05018	1.55005
41465724	chr20:41465724:C:G	1.85775e-06	-0.776045	-0.648382	8.26299e-06	-1.49048	-1.01299	1.54948e-05	-1.47005	-0.998195
41465799	chr20:41465799:A:C	5.74442e-07	-1.58413	-1.01401	7.19748e-06	-1.58	-1.06153	1.29404e-05	-1.58068	-1.06772
41465875	chr20:41465875:C:A	0.000109119	2.99748	-0.34883	2.33897e-05	-0.667695	-0.795267	4.33872e-05	-0.6319	-0.806685
41466391	chr20:41466391:G:T	0.000106204	2.974	-0.352429	2.30712e-05	-0.678773	-0.797902	4.27958e-05	-0.643166	-0.809142
41466457	chr20:41466457:A:G	2.24996e-06	-2.06257e-10	-1.23288	3.0035e-05	-2.06257e-10	-1.2129	5.40348e-05	-2.06257e-10	-1.21912
41467853	chr20:41467853:G:A	1.101e-05	-0.41632	0.771332	3.068e-05	-1.33958	0.147934	5.83309e-05	-1.3114	0.168781
41468042	chr20:41468042:GTCA:G	5.87811e-06	-2.06257e-10	-0.272556	6.98886e-05	-2.06257e-10	-0.368357	0.000127456	-2.06257e-10	-0.360975
41468097	chr20:41468097:C:T	2.37976e-06	-2.06257e-10	-1.17679	3.04743e-05	-2.06257e-10	-1.19838	5.51543e-05	-2.06257e-10	-1.19861
41468212	chr20:41468212:C:T	9.9258e-06	-0.975732	1.22708	3.75093e-05	-1.55151	0.560839	7.03784e-05	-1.54414	0.589278
41468876	chr20:41468876:A:G	2.38716e-06	-2.06257e-10	-1.17369	3.00171e-05	-2.06257e-10	-1.21349	5.468e-05	-2.06257e-10	-1.20725
41468999	chr20:41468999:C:A	0.000179213	0.699307	2.44548	9.27104e-05	-1.3705	1.28473	0.000172985	-1.36529	1.30975
41469686	chr20:41469686:A:G	4.11901e-06	-2.06257e-10	-0.628179	4.74334e-05	-2.06257e-10	-0.755934	8.63983e-05	-2.06257e-10	-0.74978
41469870	chr20:41469870:C:A	3.74982e-06	-0.0225379	-0.699546	1.1628e-05	-1.30387	-0.85798	2.20243e-05	-1.26641	-0.850185
41470325	chr20:41470325:C:T	1.27115e-05	1.17325	-0.674531	2.00757e-05	-0.909608	-0.70614	3.95593e-05	-0.846641	-0.684305
41470546	chr20:41470546:G:A	1.28965e-05	1.17727	-0.664104	2.03118e-05	-0.90764	-0.69642	4.00301e-05	-0.844697	-0.674419
41470582	chr20:41470582:A:G	1.47353e-05	-2.06257e-10	0.646454	0.000220866	-2.06257e-10	0.782296	0.000402987	-2.06257e-10	0.790157
41470605	chr20:41470605:T:C	7.46321e-06	-0.0338064	-5.51629e-10	8.57994e-05	-0.163248	-5.51629e-10	0.000158455	-0.143277	-5.51629e-10
41470699	chr20:41470699:C:T	1.32555e-05	1.19165	-0.651026	2.07257e-05	-0.900629	-0.683256	4.08739e-05	-0.837267	-0.660991
41471027	chr20:41471027:G:A	1.47353e-05	-2.06257e-10	0.646454	0.000220866	-2.06257e-10	0.782296	0.000402987	-2.06257e-10	0.790157
41471408	chr20:41471408:C:G	2.184e-06	-2.06257e-10	-1.26263	2.91625e-05	-2.06257e-10	-1.24238	5.2785e-05	-2.06257e-10	-1.24252
41471469	chr20:41471469:A:T	2.52031e-05	1.75705	-0.573871	2.86743e-05	-0.602357	-0.656903	5.79415e-05	-0.528919	-0.620395
41472045	chr20:41472045:CCA:C	0.000101816	2.30728	0.272095	5.64788e-05	0.203696	-0.78509	0.000105486	0.21983	-0.769997
41472251	chr20:41472251:A:G	2.55778e-06	-0.205911	-0.898743	9.96932e-06	-1.27729	-1.03846	1.86748e-05	-1.24664	-1.03494
41472594	chr20:41472594:G:T	1.47524e-05	-2.06257e-10	0.647617	0.000221125	-2.06257e-10	0.783467	0.000403467	-2.06257e-10	0.791347
41472609	chr20:41472609:G:A	1.46893e-05	-2.06257e-10	0.643328	0.000220157	-2.06257e-10	0.779081	0.000401693	-2.06257e-10	0.786941
41472721	chr20:41472721:C:T	7.19425e-06	0.758577	-0.829087	1.30239e-05	-1.10665	-0.941823	2.54423e-05	-1.05111	-0.921229
41472749	chr20:41472749:A:G	9.26655e-06	1.0862	-0.903576	1.42154e-05	-0.952554	-1.00838	2.79301e-05	-0.889324	-0.989719
41472768	chr20:41472768:C:T	2.3201e-06	-2.06257e-10	-1.20218	2.93621e-05	-2.06257e-10	-1.23556	5.34199e-05	-2.06257e-10	-1.23057
41472901	chr20:41472901:A:G	0.00339891	6.86724	-0.779821	4.33429e-05	0.199139	-1.04526	8.59253e-05	0.304149	-1.05942
41472939	chr20:41472939:A:C	2.40697e-06	-0.326194	-0.839229	9.89806e-06	-1.33136	-0.991559	1.84965e-05	-1.30358	-0.987588
41473007	chr20:41473007:A:G	2.384e-06	-0.0602344	-1.11478	1.29271e-05	-0.966291	-1.08964	2.44278e-05	-0.934826	-1.0782
41474102	chr20:41474102:T:C	3.34026e-06	-2.06257e-10	-0.837742	3.502e-05	-2.06257e-10	-1.05934	6.44255e-05	-2.06257e-10	-1.04324
41474465	chr20:41474465:A:G	2.48145e-06	-2.06257e-10	-1.13495	3.10314e-05	-2.06257e-10	-1.18026	5.56572e-05	-2.06257e-10	-1.18954
41474551	chr20:41474551:C:T	9.27153e-06	-0.567667	0.750824	2.80465e-05	-1.40662	0.125221	5.32037e-05	-1.38148	0.146863
41475617	chr20:41475617:T:C	9.16041e-07	-1.37593	-0.755557	9.98311e-06	-1.57978	-0.734585	1.77264e-05	-1.58109	-0.752606
41475841	chr20:41475841:C:T	2.20177e-06	-2.06257e-10	-1.25453	2.85332e-05	-2.06257e-10	-1.26419	5.17347e-05	-2.06257e-10	-1.26262
41475892	chr20:41475892:T:G	2.76599e-06	-2.06257e-10	-1.02639	3.16699e-05	-2.06257e-10	-1.15989	5.75686e-05	-2.06257e-10	-1.15577
41475964	chr20:41475964:G:A	1.47353e-05	-2.06257e-10	0.646454	0.000220866	-2.06257e-10	0.782296	0.000402987	-2.06257e-10	0.790157
41476573	chr20:41476573:T:C	7.0422e-06	-2.06257e-10	-0.0918708	9.89048e-05	-2.06257e-10	-0.0211023	0.000180161	-2.06257e-10	-0.0148969
41477154	chr20:41477154:T:C	5.84566e-07	-1.58454	-0.99614	7.31822e-06	-1.57957	-1.04532	1.31543e-05	-1.58038	-1.05162
41477991	chr20:41477991:A:G	1.05575e-06	-0.735102	-1.25444	1.3084e-05	-0.862276	-1.18159	2.45921e-05	-0.822162	-1.18416
41478069	chr20:41478069:G:A	3.08022e-06	-2.06257e-10	-0.918791	3.48432e-05	-2.06257e-10	-1.0644	6.3406e-05	-2.06257e-10	-1.05919
41478710	chr20:41478710:G:A	2.16876e-05	0.922662	0.110288	2.99362e-05	-1.01478	-0.201409	5.86603e-05	-0.957745	-0.17924
41478991	chr20:41478991:AAAAAG:A	3.0064e-06	-2.06257e-10	-0.943047	3.26706e-05	-2.06257e-10	-1.12878	6.00077e-05	-2.06257e-10	-1.11428
41479036	chr20:41479036:T:C	2.38935e-06	-2.06257e-10	-1.17277	2.86766e-05	-2.06257e-10	-1.25918	5.21594e-05	-2.06257e-10	-1.25444
41479351	chr20:41479351:T:C	2.97861e-06	-0.952336	-5.51629e-10	3.20345e-05	-1.14845	-5.51629e-10	5.78267e-05	-1.1513	-5.51629e-10
41479529	chr20:41479529:G:A	1.47021e-05	-2.06257e-10	0.644196	0.000220347	-2.06257e-10	0.779942	0.000402046	-2.06257e-10	0.787819
41479927	chr20:41479927:C:T	1.91694e-06	-0.292231	-1.10083	1.14507e-05	-1.10224	-1.07497	2.15356e-05	-1.07586	-1.06318
41480286	chr20:41480286:C:T	2.46262e-06	-2.06257e-10	-1.14256	3.08305e-05	-2.06257e-10	-1.18676	5.53174e-05	-2.06257e-10	-1.19566
41480305	chr20:41480305:G:C	4.13705e-06	-2.06257e-10	-0.623809	4.97219e-05	-2.06257e-10	-0.708815	9.065e-05	-2.06257e-10	-0.701742
41480723	chr20:41480723:T:C	3.83909e-05	2.71185	-1.10782	1.32755e-05	-0.773125	-1.25622	2.46595e-05	-0.744477	-1.25911
41480980	chr20:41480980:A:G	9.23485e-05	2.77909	-0.297309	2.21157e-05	-0.760082	-0.758891	4.09293e-05	-0.726521	-0.77038
41481121	chr20:41481121:AT:A	9.89064e-07	-1.03691	-1.01787	1.06138e-05	-1.21151	-1.0416	1.93791e-05	-1.21251	-1.03204
41481124	chr20:41481124:T:A	3.26079e-06	-0.861821	-5.51629e-10	3.48433e-05	-1.0644	-5.51629e-10	6.30825e-05	-1.06431	-5.51629e-10
41481215	chr20:41481215:C:T	9.27965e-05	2.81946	-0.332843	2.19376e-05	-0.742478	-0.784578	4.06209e-05	-0.708597	-0.795868
41481506	chr20:41481506:G:T	1.93811e-06	-0.386144	-0.995934	7.71287e-06	-1.36032	-1.21205	1.44942e-05	-1.32933	-1.20567
41482883	chr20:41482883:T:C	2.34191e-06	-2.06257e-10	-1.19282	3.00509e-05	-2.06257e-10	-1.21237	5.43932e-05	-2.06257e-10	-1.21251
41483097	chr20:41483097:T:C	2.43937e-06	-2.06257e-10	-1.15205	3.05373e-05	-2.06257e-10	-1.19631	5.56739e-05	-2.06257e-10	-1.18924
41483796	chr20:41483796:G:GA	3.37926e-06	-2.06257e-10	-0.826134	3.38651e-05	-2.06257e-10	-1.09287	6.15335e-05	-2.06257e-10	-1.08917
41483848	chr20:41483848:G:A	1.93482e-06	-0.41848	-0.965298	7.72292e-06	-1.37388	-1.19719	1.45066e-05	-1.34406	-1.19008
41484117	chr20:41484117:G:A	4.14751e-06	-2.06257e-10	-0.621282	4.37092e-05	-2.06257e-10	-0.837702	7.9194e-05	-2.06257e-10	-0.836847
41485747	chr20:41485747:G:A	1.47353e-05	-2.06257e-10	0.646454	0.000220866	-2.06257e-10	0.782296	0.000402987	-2.06257e-10	0.790157
41486172	chr20:41486172:G:A	2.88113e-06	-0.985609	-5.51629e-10	3.14803e-05	-1.1659	-5.51629e-10	5.69089e-05	-1.1673	-5.51629e-10
41486407	chr20:41486407:T:A	1.47353e-05	-2.06257e-10	0.646454	0.000220866	-2.06257e-10	0.782296	0.000402987	-2.06257e-10	0.790157
41486818	chr20:41486818:A:G	3.82274e-06	-0.702823	-5.51629e-10	3.47124e-05	-1.06816	-5.51629e-10	6.47207e-05	-1.03867	-5.51629e-10
41486874	chr20:41486874:C:T	2.71951e-06	-1.04334	-5.51629e-10	2.99958e-05	-1.2142	-5.51629e-10	5.42243e-05	-1.21562	-5.51629e-10
41487504	chr20:41487504:G:A	5.43603e-06	-2.06257e-10	-0.350743	5.3353e-05	-2.06257e-10	-0.63833	9.83848e-05	-2.06257e-10	-0.619862
41487567	chr20:41487567:G:A	5.74518e-05	3.19925	-1.19209	3.82545e-05	0.277278	-1.24828	7.12863e-05	0.3119	-1.25394
41487827	chr20:41487827:C:T	2.64069e-06	-0.253176	-0.819576	1.67204e-05	-1.07554	-0.723092	3.13225e-05	-1.05086	-0.713557
41488111	chr20:41488111:C:T	3.24463e-06	-2.06257e-10	-0.86679	3.54762e-05	-2.06257e-10	-1.0464	6.54199e-05	-2.06257e-10	-1.02792
41488113	chr20:41488113:T:C	3.2471e-06	-2.06257e-10	-0.866028	3.54952e-05	-2.06257e-10	-1.04586	6.54593e-05	-2.06257e-10	-1.02732
41489265	chr20:41489265:A:G	5.47816e-07	-1.49581	-1.14979	6.70454e-06	-1.54328	-1.16919	1.17898e-05	-1.56023	-1.18128
41489346	chr20:41489346:C:T	1.16005e-06	-1.13547	-0.759863	1.26519e-05	-1.28959	-0.787859	2.31686e-05	-1.29152	-0.774424
41490356	chr20:41490356:G:A	2.18858e-06	-0.342727	-0.917811	9.25502e-06	-1.34069	-1.0494	1.72661e-05	-1.31358	-1.04642
41490436	chr20:41490436:A:G	2.15608e-06	-0.349853	-0.925649	9.17037e-06	-1.34381	-1.05547	1.71052e-05	-1.31683	-1.05254
41490538	chr20:41490538:C:T	1.57199e-06	-1.59145	-5.51629e-10	2.05675e-05	-1.59155	-5.51629e-10	3.72285e-05	-1.59167	-5.51629e-10
41490940	chr20:41490940:TA:T	2.90676e-06	-0.976753	-5.51629e-10	3.17126e-05	-1.15855	-5.51629e-10	5.73068e-05	-1.16033	-5.51629e-10
41491571	chr20:41491571:C:T	1.62125e-05	1.46439	-0.722405	2.06085e-05	-0.803817	-0.785741	4.02565e-05	-0.738	-0.775476
41491629	chr20:41491629:T:C	2.01673e-06	-1.34232	-5.51629e-10	2.75995e-05	-1.29746	-5.51629e-10	5.10582e-05	-1.27578	-5.51629e-10
41491869	chr20:41491869:G:A	2.40881e-06	-2.06257e-10	-1.16466	3.58823e-05	-2.06257e-10	-1.03502	6.44263e-05	-2.06257e-10	-1.04323
41492032	chr20:41492032:A:C	1.12704e-05	-2.06257e-10	0.378391	0.000166977	-2.06257e-10	0.502595	0.00030433	-2.06257e-10	0.509363
41492102	chr20:41492102:A:C	2.1857e-06	-1.26186	-5.51629e-10	2.11241e-05	-1.56485	-5.51629e-10	3.85837e-05	-1.55592	-5.51629e-10
41492362	chr20:41492362:T:C	3.44813e-05	2.61172	-1.11509	1.26847e-05	-0.816247	-1.25862	2.35348e-05	-0.788957	-1.26131
41493278	chr20:41493278:G:A	3.28693e-06	-2.06257e-10	-0.853839	4.06463e-05	-2.06257e-10	-0.910352	7.41161e-05	-2.06257e-10	-0.903115
41493363	chr20:41493363:C:T	5.96798e-06	-2.06257e-10	-0.257383	5.77377e-05	-2.06257e-10	-0.55935	0.000106588	-2.06257e-10	-0.539774
41493448	chr20:41493448:C:G	2.59233e-06	-1.09123	-5.51629e-10	2.89119e-05	-1.25101	-5.51629e-10	5.22071e-05	-1.25353	-5.51629e-10
41494898	chr20:41494898:A:G	2.75192e-06	-0.107036	-0.924457	1.02477e-05	-1.22923	-1.05897	1.92395e-05	-1.19638	-1.0554
41495391	chr20:41495391:T:C	2.46458e-06	-2.06257e-10	-1.14177	3.08631e-05	-2.06257e-10	-1.1857	5.53709e-05	-2.06257e-10	-1.19469
41495623	chr20:41495623:G:A	2.28516e-06	-0.25844	-0.958918	9.25071e-06	-1.30263	-1.08793	1.73192e-05	-1.27227	-1.08466
41495717	chr20:41495717:C:T	2.85367e-06	-0.995186	-5.51629e-10	3.12745e-05	-1.17246	-5.51629e-10	5.65148e-05	-1.17425	-5.51629e-10
41496184	chr20:41496184:G:A	6.29842e-06	-2.06257e-10	-0.203493	8.62675e-05	-2.06257e-10	-0.157807	0.000157106	-2.06257e-10	-0.15183
41496438	chr20:41496438:G:A	6.31641e-06	-2.06257e-10	-0.20064	8.65161e-05	-2.06257e-10	-0.15493	0.000157561	-2.06257e-10	-0.148933
41496572	chr20:41496572:T:C	1.48351e-05	-2.06257e-10	0.653203	0.000222414	-2.06257e-10	0.789278	0.000405816	-2.06257e-10	0.797153
41496648	chr20:41496648:C:T	1.66428e-05	-2.06257e-10	0.768188	0.000250499	-2.06257e-10	0.908194	0.000457163	-2.06257e-10	0.916292
41496941	chr20:41496941:A:G	6.29842e-06	-2.06257e-10	-0.203493	8.62675e-05	-2.06257e-10	-0.157807	0.000157106	-2.06257e-10	-0.15183
41497408	chr20:41497408:G:A	2.02218e-06	-1.33961	-5.51629e-10	2.4191e-05	-1.42928	-5.51629e-10	4.31063e-05	-1.44508	-5.51629e-10
41498015	chr20:41498015:G:A	2.50755e-06	-1.12449	-5.51629e-10	2.81666e-05	-1.27712	-5.51629e-10	5.08498e-05	-1.27987	-5.51629e-10
41498039	chr20:41498039:T:A	7.52461e-05	2.66886	-0.391893	1.96288e-05	-0.808235	-0.830025	3.62725e-05	-0.776864	-0.840823
41498446	chr20:41498446:C:T	5.40484e-07	-1.59146	-1.06762	6.80015e-06	-1.59002	-1.10829	1.2248e-05	-1.59033	-1.11306
41498465	chr20:41498465:G:A	6.30889e-06	-2.06257e-10	-0.201833	8.64124e-05	-2.06257e-10	-0.156129	0.000157368	-2.06257e-10	-0.150159
41498561	chr20:41498561:A:C	6.29842e-06	-2.06257e-10	-0.203493	8.62675e-05	-2.06257e-10	-0.157807	0.000157106	-2.06257e-10	-0.15183
41498964	chr20:41498964:T:C	3.39371e-06	-1.00938	0.187517	1.65653e-05	-1.58786	-0.22009	3.03563e-05	-1.58996	-0.205782
41499029	chr20:41499029:G:C	2.66101e-06	-1.06509	-5.51629e-10	2.95506e-05	-1.22916	-5.51629e-10	5.33441e-05	-1.23198	-5.51629e-10
41499055	chr20:41499055:G:A	6.29842e-06	-2.06257e-10	-0.203493	8.62675e-05	-2.06257e-10	-0.157807	0.000157106	-2.06257e-10	-0.15183
41499934	chr20:41499934:G:A	2.35898e-06	-0.262401	-0.923163	9.49859e-06	-1.30416	-1.05995	1.77682e-05	-1.27482	-1.05652
41500408	chr20:41500408:T:C	1.47461e-05	-2.06257e-10	0.647187	0.000221023	-2.06257e-10	0.783006	0.000403287	-2.06257e-10	0.790902
41500548	chr20:41500548:C:T	3.71415e-06	-2.06257e-10	-0.731642	4.58238e-05	-2.06257e-10	-0.790457	8.36919e-05	-2.06257e-10	-0.781606
41500555	chr20:41500555:G:C	3.80403e-05	2.8569	-1.26205	0.000109102	1.28913	-1.21211	0.000188232	1.24297	-1.21405
41500590	chr20:41500590:G:C	2.58816e-06	-0.114183	-0.97866	9.77434e-06	-1.23242	-1.10308	1.83313e-05	-1.20006	-1.10008
41500637	chr20:41500637:C:T	6.3569e-06	-2.06257e-10	-0.194251	8.70883e-05	-2.06257e-10	-0.148337	0.000158608	-2.06257e-10	-0.142315
41501247	chr20:41501247:T:C	1.95116e-06	-1.37537	-5.51629e-10	3.36495e-05	-1.09926	-5.51629e-10	5.99748e-05	-1.11482	-5.51629e-10
41501255	chr20:41501255:A:T	6.29842e-06	-2.06257e-10	-0.203493	8.62675e-05	-2.06257e-10	-0.157807	0.000157106	-2.06257e-10	-0.15183
41501268	chr20:41501268:C:T	6.29842e-06	-2.06257e-10	-0.203493	8.62675e-05	-2.06257e-10	-0.157807	0.000157106	-2.06257e-10	-0.15183
41501446	chr20:41501446:G:A	1.6186e-05	1.80856	-1.06821	1.71317e-05	-0.632115	-1.14221	3.38747e-05	-0.555631	-1.13045
41501621	chr20:41501621:C:G	1.74711e-06	-1.14377	-0.342052	1.94326e-05	-1.29418	-0.354124	3.57511e-05	-1.29677	-0.3354
41501694	chr20:41501694:T:C	6.30124e-06	-2.06257e-10	-0.203045	8.63059e-05	-2.06257e-10	-0.157362	0.000157174	-2.06257e-10	-0.151392
41501704	chr20:41501704:A:C	6.29842e-06	-2.06257e-10	-0.203493	8.62675e-05	-2.06257e-10	-0.157807	0.000157106	-2.06257e-10	-0.15183
41501890	chr20:41501890:AAC:A	2.6888e-06	-0.158377	-0.896318	1.019e-05	-1.25523	-1.03862	1.91278e-05	-1.22271	-1.0349
41501995	chr20:41501995:CTAATT:C	2.8256e-06	-1.00507	-5.51629e-10	3.09927e-05	-1.18151	-5.51629e-10	5.60152e-05	-1.18313	-5.51629e-10
41502342	chr20:41502342:G:T	6.05397e-06	-2.06257e-10	-0.243077	8.28512e-05	-2.06257e-10	-0.198214	0.000150867	-2.06257e-10	-0.192352
41502464	chr20:41502464:G:A	2.38072e-06	-0.254082	-0.922307	9.53813e-06	-1.30084	-1.05912	1.78603e-05	-1.27061	-1.05556
41502792	chr20:41502792:G:C	2.57453e-06	-2.06257e-10	-1.09812	4.02597e-05	-2.06257e-10	-0.919908	7.22808e-05	-2.06257e-10	-0.92819
41502980	chr20:41502980:G:A	2.28087e-06	-2.06257e-10	-1.21924	2.831e-05	-2.06257e-10	-1.27204	5.12748e-05	-2.06257e-10	-1.27155
41503719	chr20:41503719:T:C	2.03648e-05	-2.06257e-10	0.970015	0.000361426	-2.06257e-10	1.2748	0.000648613	-2.06257e-10	1.26609
41504573	chr20:41504573:C:G	1.64924e-06	-1.54347	-5.51629e-10	3.95832e-05	-0.936855	-5.51629e-10	6.74208e-05	-0.997795	-5.51629e-10
41504684	chr20:41504684:T:C	2.63978e-06	-1.0731	-5.51629e-10	2.93542e-05	-1.23582	-5.51629e-10	5.30284e-05	-1.23792	-5.51629e-10
41504709	chr20:41504709:G:A	2.02052e-06	-0.0811073	-1.25933	8.41059e-06	-1.21226	-1.27351	1.56983e-05	-1.18122	-1.27397
41505215	chr20:41505215:T:C	6.29842e-06	-2.06257e-10	-0.203493	8.62675e-05	-2.06257e-10	-0.157807	0.000157106	-2.06257e-10	-0.15183
41506020	chr20:41506020:C:T	6.29842e-06	-2.06257e-10	-0.203493	8.62675e-05	-2.06257e-10	-0.157807	0.000157106	-2.06257e-10	-0.15183
41506083	chr20:41506083:T:C	7.68782e-05	2.66166	-0.363231	1.99728e-05	-0.811713	-0.809173	3.69172e-05	-0.779921	-0.820149
41506117	chr20:41506117:A:G	7.79935e-05	2.67968	-0.366845	2.00717e-05	-0.804104	-0.811844	3.71094e-05	-0.772043	-0.822836
41506263	chr20:41506263:C:T	9.39351e-07	-1.17543	-0.930927	9.78431e-06	-1.58292	-0.751557	1.73109e-05	-1.58496	-0.772445
41506661	chr20:41506661:T:C	6.32808e-06	-2.06257e-10	-0.198796	8.66798e-05	-2.06257e-10	-0.153039	0.000157858	-2.06257e-10	-0.147049
41507012	chr20:41507012:C:T	6.3056e-06	-2.06257e-10	-0.202353	8.63685e-05	-2.06257e-10	-0.156637	0.000157293	-2.06257e-10	-0.150639
41507143	chr20:41507143:T:C	6.29502e-06	-2.06257e-10	-0.204033	8.62172e-05	-2.06257e-10	-0.15839	0.000157013	-2.06257e-10	-0.152418
41507441	chr20:41507441:G:C	0.000288399	3.93249	-0.311936	3.10563e-05	-0.221173	-0.958287	5.79251e-05	-0.197744	-0.951853
41507451	chr20:41507451:T:C	2.25727e-06	-2.06257e-10	-1.22964	3.12691e-05	-2.06257e-10	-1.17263	5.62254e-05	-2.06257e-10	-1.17938
41507831	chr20:41507831:A:G	2.55398e-06	-2.06257e-10	-1.10614	3.17978e-05	-2.06257e-10	-1.15586	5.6958e-05	-2.06257e-10	-1.16643
41508078	chr20:41508078:A:G	6.3105e-06	-2.06257e-10	-0.201577	8.64284e-05	-2.06257e-10	-0.155944	0.000157399	-2.06257e-10	-0.149967
41508984	chr20:41508984:T:G	0.000102411	2.86135	-0.276142	2.32241e-05	-0.723289	-0.746779	4.29376e-05	-0.6904	-0.7586
41509024	chr20:41509024:G:C	3.97372e-06	-2.06257e-10	-0.664088	4.78911e-05	-2.06257e-10	-0.746331	8.72915e-05	-2.06257e-10	-0.739495
41509187	chr20:41509187:C:T	8.42213e-06	-2.06257e-10	0.0870715	0.000113957	-2.06257e-10	0.12056	0.000207892	-2.06257e-10	0.128272
41509221	chr20:41509221:A:G	4.52096e-06	-2.06257e-10	-0.535067	5.13749e-05	-2.06257e-10	-0.676111	9.34299e-05	-2.06257e-10	-0.671537
41510070	chr20:41510070:C:T	0.000126232	3.675	-0.880669	2.26295e-05	-0.344797	-1.15121	4.20733e-05	-0.311733	-1.1576
41510384	chr20:41510384:C:T	7.04959e-06	-2.06257e-10	-0.0908221	9.52186e-05	-2.06257e-10	-0.0590851	0.000173669	-2.06257e-10	-0.0515984
41510565	chr20:41510565:G:A	4.75443e-05	2.89794	-1.08007	1.45094e-05	-0.693506	-1.24696	2.69741e-05	-0.663329	-1.25054
41510630	chr20:41510630:T:C	4.51368e-05	2.83497	-1.06906	1.41791e-05	-0.720813	-1.24268	2.63145e-05	-0.692128	-1.2465
41510676	chr20:41510676:A:C	7.04959e-06	-2.06257e-10	-0.0908221	9.52186e-05	-2.06257e-10	-0.0590851	0.000173669	-2.06257e-10	-0.0515984
41511080	chr20:41511080:G:A	1.2115e-05	0.450657	-5.51629e-10	8.62433e-05	-0.158088	-5.51629e-10	0.000164765	-0.104231	-5.51629e-10
41511356	chr20:41511356:T:C	4.00892e-05	0.910424	0.736892	2.07052e-05	-1.32639	-0.258483	3.79258e-05	-1.32356	-0.249559
41512410	chr20:41512410:A:C	2.61794e-06	-2.06257e-10	-1.0814	3.24729e-05	-2.06257e-10	-1.13485	5.81129e-05	-2.06257e-10	-1.14636
41512482	chr20:41512482:G:A	2.68619e-06	-2.06257e-10	-1.05567	3.04066e-05	-2.06257e-10	-1.2006	5.56337e-05	-2.06257e-10	-1.18996
41512521	chr20:41512521:TC:T	5.56512e-07	-1.58777	-1.04209	7.00119e-06	-1.58406	-1.08512	1.26008e-05	-1.58474	-1.09025
41512656	chr20:41512656:G:A	0.00010431	3.35323	-0.749652	2.10587e-05	-0.495954	-1.07199	3.90655e-05	-0.463502	-1.08001
41512686	chr20:41512686:TC:T	2.72907e-06	-1.03983	-5.51629e-10	3.54798e-05	-1.0463	-5.51629e-10	6.56374e-05	-1.0246	-5.51629e-10
41513185	chr20:41513185:G:A	5.98577e-06	-2.06257e-10	-0.254407	8.80896e-05	-2.06257e-10	-0.136906	0.000153432	-2.06257e-10	-0.175488
41513218	chr20:41513218:T:C	1.48179e-06	-1.46078	-0.189756	1.06728e-05	-1.58769	-0.659865	1.94079e-05	-1.59048	-0.65259
41513533	chr20:41513533:G:C	4.76108e-05	0.998465	0.820802	2.26613e-05	-1.29735	-0.197254	4.15489e-05	-1.29399	-0.18789
41513998	chr20:41513998:C:T	2.84698e-06	-2.06257e-10	-0.997533	3.55859e-05	-2.06257e-10	-1.04331	6.39312e-05	-2.06257e-10	-1.05094
41514115	chr20:41514115:G:C	0.000135353	3.71403	-0.849942	2.34768e-05	-0.327135	-1.13211	4.36489e-05	-0.293821	-1.13875
41514318	chr20:41514318:T:C	7.05561e-06	-2.06257e-10	-0.0899688	9.52938e-05	-2.06257e-10	-0.0582953	0.000173805	-2.06257e-10	-0.0508132
41514332	chr20:41514332:C:T	7.04959e-06	-2.06257e-10	-0.0908221	9.52186e-05	-2.06257e-10	-0.0590851	0.000173669	-2.06257e-10	-0.0515984
41515358	chr20:41515358:C:T	0.000143755	3.71675	-0.792432	2.43722e-05	-0.324052	-1.09776	4.52856e-05	-0.290625	-1.10513
41515640	chr20:41515640:C:T	0.000120315	2.872	-0.125683	2.60384e-05	-0.720883	-0.634805	4.81303e-05	-0.687639	-0.647198
41515656	chr20:41515656:T:C	2.43006e-06	-2.06257e-10	-1.15588	2.99693e-05	-2.06257e-10	-1.21509	5.42996e-05	-2.06257e-10	-1.21423
41516012	chr20:41516012:C:T	0.000146794	3.72678	-0.781547	2.46557e-05	-0.319207	-1.09104	4.58091e-05	-0.285662	-1.0986
41516014	chr20:41516014:C:T	0.00354856	6.70004	-0.569532	4.6329e-05	0.120852	-0.900343	9.13697e-05	0.223766	-0.9176
41516224	chr20:41516224:C:T	0.000128565	3.65411	-0.841469	2.2916e-05	-0.354948	-1.12848	4.25782e-05	-0.322065	-1.13534
41516320	chr20:41516320:T:C	0.000136576	3.66014	-0.78705	2.37761e-05	-0.352083	-1.0945	4.41687e-05	-0.318799	-1.10193
41516407	chr20:41516407:CAA:C	3.69866e-06	-2.06257e-10	-0.735821	4.01106e-05	-2.06257e-10	-0.923619	7.30813e-05	-2.06257e-10	-0.917175
41516550	chr20:41516550:A:C	3.84928e-06	-2.06257e-10	-0.695905	3.88983e-05	-2.06257e-10	-0.954309	7.18175e-05	-2.06257e-10	-0.93462
41516998	chr20:41516998:G:A	1.57428e-06	-1.58999	-5.51629e-10	2.06207e-05	-1.58896	-5.51629e-10	3.73744e-05	-1.58776	-5.51629e-10
41517674	chr20:41517674:T:C	1.61036e-06	-1.56733	-5.51629e-10	2.33681e-05	-1.46389	-5.51629e-10	4.15917e-05	-1.48085	-5.51629e-10
41517875	chr20:41517875:G:GT	2.68767e-06	-2.06257e-10	-1.05512	3.3219e-05	-2.06257e-10	-1.11214	5.93897e-05	-2.06257e-10	-1.12463
41518098	chr20:41518098:T:G	0.000260587	4.72406	-1.20491	1.34975e-05	-0.743613	-1.26914	2.57637e-05	-0.691622	-1.26816
41518133	chr20:41518133:C:A	3.728e-06	-2.06257e-10	-0.727919	4.4734e-05	-2.06257e-10	-0.814525	7.91193e-05	-2.06257e-10	-0.837792
41518300	chr20:41518300:G:A	3.99347e-05	2.60716	-0.963703	1.33868e-05	-0.82701	-1.19398	2.46466e-05	-0.804427	-1.19968
41518302	chr20:41518302:G:A	2.23459e-06	-2.06257e-10	-1.23973	3.0768e-05	-2.06257e-10	-1.18878	5.53481e-05	-2.06257e-10	-1.19511
41518455	chr20:41518455:AG:A	1.32581e-05	-2.06257e-10	0.540819	0.000197807	-2.06257e-10	0.672029	0.000360791	-2.06257e-10	0.679552
41518548	chr20:41518548:A:C	1.57215e-06	-1.59134	-5.51629e-10	2.06778e-05	-1.5862	-5.51629e-10	3.75012e-05	-1.58437	-5.51629e-10
41518755	chr20:41518755:C:T	1.3176e-05	-2.06257e-10	0.534602	0.000196519	-2.06257e-10	0.6655	0.000358443	-2.06257e-10	0.673023
41519060	chr20:41519060:C:T	2.36557e-06	-2.06257e-10	-1.18277	2.99917e-05	-2.06257e-10	-1.21434	5.44159e-05	-2.06257e-10	-1.21209
41519153	chr20:41519153:C:T	1.57322e-06	-1.59067	-5.51629e-10	2.06415e-05	-1.58795	-5.51629e-10	3.74207e-05	-1.58652	-5.51629e-10
41519232	chr20:41519232:C:G	0.000323129	4.80321	-1.06895	1.37134e-05	-0.734797	-1.26209	2.5987e-05	-0.687915	-1.26323
41519956	chr20:41519956:C:T	6.53105e-06	-2.06257e-10	-0.167224	8.80677e-05	-2.06257e-10	-0.137154	0.000160574	-2.06257e-10	-0.129991
41520169	chr20:41520169:C:T	6.53557e-06	-2.06257e-10	-0.166532	8.81344e-05	-2.06257e-10	-0.136397	0.000160696	-2.06257e-10	-0.129234
41520398	chr20:41520398:T:C	2.6633e-06	-1.06422	-5.51629e-10	2.96088e-05	-1.22719	-5.51629e-10	5.35151e-05	-1.22878	-5.51629e-10
41520563	chr20:41520563:C:T	1.70176e-06	-1.51213	-5.51629e-10	2.59898e-05	-1.35756	-5.51629e-10	4.59621e-05	-1.38093	-5.51629e-10
41520567	chr20:41520567:A:G	1.67437e-06	-1.52836	-5.51629e-10	2.53399e-05	-1.38288	-5.51629e-10	4.48608e-05	-1.40518	-5.51629e-10
41520796	chr20:41520796:C:T	6.90135e-06	-2.06257e-10	-0.112074	9.30721e-05	-2.06257e-10	-0.0818858	0.000169756	-2.06257e-10	-0.0743838
41520948	chr20:41520948:A:G	1.7714e-06	-1.47202	-5.51629e-10	2.15789e-05	-1.54355	-5.51629e-10	3.89912e-05	-1.54541	-5.51629e-10
41520977	chr20:41520977:CAG:C	4.26656e-05	2.39818	-0.688582	4.40039e-05	0.302244	-1.13323	8.20699e-05	0.319788	-1.12096
41521056	chr20:41521056:G:A	4.91553e-05	2.91569	-1.0645	1.48572e-05	-0.676004	-1.24077	2.75854e-05	-0.646802	-1.24466
41521241	chr20:41521241:T:C	1.57289e-06	-1.59088	-5.51629e-10	2.15464e-05	-1.54505	-5.51629e-10	3.88886e-05	-1.54805	-5.51629e-10
41521913	chr20:41521913:A:G	0.000294664	4.77529	-1.13325	1.34541e-05	-0.742143	-1.27384	2.5492e-05	-0.696205	-1.27418
41521947	chr20:41521947:C:T	0.000159957	3.7691	-0.737984	1.11358e-05	-1.0844	-1.1207	2.09069e-05	-1.0447	-1.12396
41522186	chr20:41522186:G:A	1.25423e-05	-2.06257e-10	0.485317	0.000218296	-2.06257e-10	0.77059	0.000390773	-2.06257e-10	0.759379
41522450	chr20:41522450:T:C	2.08232e-06	-0.751098	-0.559209	1.44047e-05	-1.53565	-0.412057	2.554e-05	-1.52845	-0.440058
41523537	chr20:41523537:T:A	4.16793e-05	2.63256	-0.946345	1.3654e-05	-0.816061	-1.18517	2.5129e-05	-0.793541	-1.19118
41523844	chr20:41523844:G:A	4.24401e-05	2.663	-0.958701	1.37447e-05	-0.803098	-1.19151	2.5307e-05	-0.780355	-1.19731
41523908	chr20:41523908:T:C	7.22397e-05	2.71125	-0.475055	6.01776e-05	0.505885	-1.02384	0.000113321	0.528037	-1.00656
41524533	chr20:41524533:A:G	0.000136682	2.42161	0.452254	7.34764e-05	0.285126	-0.603422	0.000139603	0.30646	-0.576403
41524543	chr20:41524543:A:C	6.37459e-05	3.13448	-1.02337	1.65676e-05	-0.585416	-1.22239	3.08092e-05	-0.553677	-1.22726
41525069	chr20:41525069:C:T	5.17108e-06	-2.06257e-10	-0.400711	5.27665e-05	-2.06257e-10	-0.649384	9.57326e-05	-2.06257e-10	-0.647189
41525991	chr20:41525991:A:G	4.04995e-06	-2.06257e-10	-0.645087	4.87441e-05	-2.06257e-10	-0.728676	8.88572e-05	-2.06257e-10	-0.721717
41526210	chr20:41526210:T:C	6.02696e-07	-1.54719	-1.00295	8.22094e-06	-1.5755	-0.933077	1.50436e-05	-1.57266	-0.92514
41526366	chr20:41526366:C:T	0.000159676	3.80375	-0.774398	1.10159e-05	-1.07589	-1.14004	2.0685e-05	-1.03625	-1.14309
41526514	chr20:41526514:G:A	9.00563e-07	-0.971092	-1.17744	1.3115e-05	-0.996325	-1.04518	2.42216e-05	-0.977802	-1.0437
41526736	chr20:41526736:C:T	0.000271064	4.67587	-1.1173	1.30134e-05	-0.777514	-1.27177	2.46227e-05	-0.732763	-1.27232
41527496	chr20:41527496:T:C	2.52739e-06	-2.06257e-10	-1.1166	3.15123e-05	-2.06257e-10	-1.16488	5.64759e-05	-2.06257e-10	-1.17493
41528778	chr20:41528778:A:C	2.69137e-06	-2.06257e-10	-1.05374	3.32407e-05	-2.06257e-10	-1.11149	5.94351e-05	-2.06257e-10	-1.12386
41529070	chr20:41529070:G:A	9.83078e-06	1.3728	-1.13108	1.96134e-05	-0.381139	-1.25791	3.69023e-05	-0.340931	-1.25954
41529705	chr20:41529705:G:A	0.000299319	4.76857	-1.11085	1.34509e-05	-0.745378	-1.27084	2.54668e-05	-0.699915	-1.27146
41529728	chr20:41529728:G:A	5.18038e-06	-2.06257e-10	-0.398914	6.97573e-05	-2.06257e-10	-0.370237	0.000127096	-2.06257e-10	-0.363805
41530115	chr20:41530115:A:G	0.000241916	4.53002	-1.08522	1.24228e-05	-0.82984	-1.26588	2.34628e-05	-0.78656	-1.26677
41530210	chr20:41530210:T:C	2.46659e-06	-2.06257e-10	-1.14096	3.08788e-05	-2.06257e-10	-1.18519	5.54003e-05	-2.06257e-10	-1.19416
41530557	chr20:41530557:T:C	2.97392e-06	-2.06257e-10	-0.953912	3.70106e-05	-2.06257e-10	-1.00406	6.74231e-05	-2.06257e-10	-0.99776
41530860	chr20:41530860:T:C	0.000348361	3.95127	-0.14182	2.79508e-05	-0.401034	-0.883781	5.21044e-05	-0.373923	-0.881575
41531145	chr20:41531145:G:A	1.6509e-05	-2.06257e-10	0.760116	0.000248393	-2.06257e-10	0.899753	0.00045315	-2.06257e-10	0.907476
41531233	chr20:41531233:T:C	0.00024387	4.66386	-1.21102	1.33023e-05	-0.760038	-1.26729	2.5329e-05	-0.710582	-1.26622
41531568	chr20:41531568:T:C	6.33499e-07	-1.28913	-1.21116	6.35783e-06	-1.49102	-1.27456	1.13457e-05	-1.50584	-1.27407
41531764	chr20:41531764:G:C	1.99499e-06	-1.35315	-5.51629e-10	3.43644e-05	-1.07824	-5.51629e-10	6.10625e-05	-1.09685	-5.51629e-10
41531831	chr20:41531831:GCATTCTTAA:G	7.6295e-06	-2.06257e-10	-0.0117699	0.000103149	-2.06257e-10	0.0209169	0.000188132	-2.06257e-10	0.0283978
41533045	chr20:41533045:C:T	1.64039e-05	-2.06257e-10	0.753729	0.000246871	-2.06257e-10	0.893605	0.000450322	-2.06257e-10	0.901214
41533340	chr20:41533340:T:A	1.64878e-05	-2.06257e-10	0.75883	0.000248057	-2.06257e-10	0.898396	0.000452535	-2.06257e-10	0.906118
41533423	chr20:41533423:G:C	1.57416e-06	-1.59007	-5.51629e-10	2.09361e-05	-1.57379	-5.51629e-10	3.80196e-05	-1.57065	-5.51629e-10
41534098	chr20:41534098:C:A	1.6731e-06	-1.52912	-5.51629e-10	2.52348e-05	-1.38704	-5.51629e-10	4.47156e-05	-1.40843	-5.51629e-10
41534271	chr20:41534271:C:T	8.31853e-06	-2.06257e-10	0.0746942	0.000112588	-2.06257e-10	0.108474	0.000205398	-2.06257e-10	0.116203
41534272	chr20:41534272:A:G	7.22445e-05	3.29591	-1.05965	8.46132e-06	-1.2248	-1.25495	1.58214e-05	-1.19005	-1.25733
41534816	chr20:41534816:G:A	0.000319831	4.77838	-1.05438	1.3876e-05	-0.722515	-1.26259	2.63557e-05	-0.672079	-1.26499
41535304	chr20:41535304:C:T	5.55733e-06	-0.328674	-5.51629e-10	4.19982e-05	-0.877633	-5.51629e-10	7.89757e-05	-0.839608	-5.51629e-10
41535405	chr20:41535405:T:C	0.000234002	4.61711	-1.20557	1.3041e-05	-0.77815	-1.26901	2.48293e-05	-0.728674	-1.26805
41535496	chr20:41535496:T:C	2.53463e-06	-2.06257e-10	-1.11375	2.87503e-05	-2.06257e-10	-1.25661	5.20994e-05	-2.06257e-10	-1.25559
41535600	chr20:41535600:T:G	2.74601e-06	-1.03364	-5.51629e-10	3.03422e-05	-1.20272	-5.51629e-10	5.48237e-05	-1.20463	-5.51629e-10
41536053	chr20:41536053:T:TA	0.000294848	2.61866	1.02401	0.00010452	0.393755	-0.359638	0.0001972	0.414957	-0.339485
41536507	chr20:41536507:A:G	2.24635e-06	-2.06257e-10	-1.23449	3.10141e-05	-2.06257e-10	-1.18082	5.57741e-05	-2.06257e-10	-1.18744
41536587	chr20:41536587:C:T	7.12913e-06	-2.06257e-10	-0.0796022	9.62552e-05	-2.06257e-10	-0.0482573	0.000175456	-2.06257e-10	-0.0413601
41537258	chr20:41537258:GGA:G	7.46792e-06	-2.06257e-10	-0.0331751	0.000100753	-2.06257e-10	-0.00258719	0.000183784	-2.06257e-10	0.00501081
41537345	chr20:41537345:T:C	4.58268e-06	-2.06257e-10	-0.521508	5.47671e-05	-2.06257e-10	-0.612171	9.99359e-05	-2.06257e-10	-0.604219
41538238	chr20:41538238:C:G	9.11628e-07	-0.875121	-1.26119	1.05222e-05	-0.98841	-1.27337	1.97436e-05	-0.95224	-1.27368
41538305	chr20:41538305:C:T	5.81313e-06	-2.06257e-10	-0.283672	6.91891e-05	-2.06257e-10	-0.378417	0.000126129	-2.06257e-10	-0.371447
41539745	chr20:41539745:A:G	9.91878e-05	2.89191	-0.338684	1.78635e-05	-0.739294	-0.993207	3.36127e-05	-0.703657	-0.990188
41539859	chr20:41539859:C:A	2.69526e-06	-2.06257e-10	-1.0523	3.15742e-05	-2.06257e-10	-1.16292	5.69587e-05	-2.06257e-10	-1.16642
41539866	chr20:41539866:A:G	4.27552e-05	1.95524	-0.243539	1.7759e-05	-1.01927	-0.719099	3.296e-05	-0.98431	-0.729144
41539879	chr20:41539879:G:A	1.60282e-06	-1.57203	-5.51629e-10	2.45608e-05	-1.41411	-5.51629e-10	4.31561e-05	-1.44393	-5.51629e-10
41539959	chr20:41539959:T:TA	4.40539e-06	-2.06257e-10	-0.560963	4.59249e-05	-2.06257e-10	-0.788252	8.32272e-05	-2.06257e-10	-0.787174
41541310	chr20:41541310:G:A	3.10819e-05	1.83827	-0.44544	1.36787e-05	-1.13482	-0.864597	2.50006e-05	-1.11368	-0.876172
41542234	chr20:41542234:A:G	0.000466646	4.3382	-0.236423	0.000155294	1.41276	-0.982706	0.000297619	1.45111	-0.964048
41542307	chr20:41542307:T:C	6.21896e-06	-0.592347	0.376158	1.28348e-05	-1.58425	-0.478851	2.35423e-05	-1.58296	-0.466988
41543017	chr20:41543017:T:C	2.60924e-05	2.17226	-0.954407	1.25567e-05	-0.902511	-1.18249	2.34471e-05	-0.865954	-1.18805
41543415	chr20:41543415:C:G	2.12601e-06	-1.28954	-5.51629e-10	2.51327e-05	-1.39109	-5.51629e-10	4.46921e-05	-1.40895	-5.51629e-10
41543425	chr20:41543425:T:C	5.88278e-06	-2.06257e-10	-0.271763	7.05361e-05	-2.06257e-10	-0.359135	0.000122989	-2.06257e-10	-0.396655
41544068	chr20:41544068:T:C	4.84305e-05	2.12648	-0.290144	1.84752e-05	-0.946554	-0.752279	3.43826e-05	-0.909294	-0.761903
41544205	chr20:41544205:A:G	1.59585e-05	-2.06257e-10	0.726197	0.000239297	-2.06257e-10	0.862444	0.000436644	-2.06257e-10	0.870369
41544444	chr20:41544444:T:A	3.39168e-06	-2.06257e-10	-0.822466	4.09234e-05	-2.06257e-10	-0.903558	7.46323e-05	-2.06257e-10	-0.896175
41544538	chr20:41544538:T:A	5.22978e-07	-1.58679	-1.10521	6.63319e-06	-1.58259	-1.14058	1.19381e-05	-1.58337	-1.14565
41544960	chr20:41544960:C:T	2.35236e-06	-2.06257e-10	-1.18837	2.85234e-05	-2.06257e-10	-1.26454	5.18497e-05	-2.06257e-10	-1.2604
41545165	chr20:41545165:T:C	3.02884e-06	-2.06257e-10	-0.935613	3.27575e-05	-2.06257e-10	-1.12613	6.021e-05	-2.06257e-10	-1.11091
41545236	chr20:41545236:C:A	2.58142e-06	-1.09545	-5.51629e-10	3.63788e-05	-1.02127	-5.51629e-10	6.40813e-05	-1.0486	-5.51629e-10
41545662	chr20:41545662:C:T	5.63698e-07	-1.59142	-1.02561	7.62461e-06	-1.58962	-0.994262	1.40177e-05	-1.59021	-0.978215
41545743	chr20:41545743:C:T	1.33233e-05	1.45677	-0.911043	9.67661e-06	-1.20377	-1.14178	1.7883e-05	-1.17245	-1.15245
41546248	chr20:41546248:T:C	2.17078e-05	0.44417	0.589712	1.81541e-05	-1.38429	-0.332077	3.36392e-05	-1.37544	-0.317615
41546513	chr20:41546513:A:G	4.77914e-05	2.1358	-0.312748	1.82355e-05	-0.943256	-0.768635	3.39375e-05	-0.9062	-0.778029
41546577	chr20:41546577:A:G	5.35331e-05	3.14837	-1.21186	5.3659e-05	0.641616	-1.27423	0.000103651	0.706559	-1.27428
41547747	chr20:41547747:T:C	3.23719e-06	-2.06257e-10	-0.869085	4.01584e-05	-2.06257e-10	-0.922427	7.32674e-05	-2.06257e-10	-0.914633
41548087	chr20:41548087:T:C	0.000167133	3.95812	-0.883127	2.6208e-05	-0.19731	-1.15189	4.87555e-05	-0.163914	-1.15802
41548542	chr20:41548542:T:C	2.81568e-06	-1.00859	-5.51629e-10	3.09686e-05	-1.18229	-5.51629e-10	5.59715e-05	-1.1839	-5.51629e-10
41549020	chr20:41549020:C:T	2.66508e-06	-1.06356	-5.51629e-10	2.91356e-05	-1.2433	-5.51629e-10	5.24629e-05	-1.24864	-5.51629e-10
41549154	chr20:41549154:A:G	1.43701e-05	-2.06257e-10	0.62136	0.000253281	-2.06257e-10	0.91924	0.000453411	-2.06257e-10	0.908051
41550178	chr20:41550178:C:T	2.19413e-06	-2.06257e-10	-1.25801	2.91351e-05	-2.06257e-10	-1.24332	5.28843e-05	-2.06257e-10	-1.24064
41550274	chr20:41550274:G:A	5.82258e-06	-0.282049	-5.51629e-10	6.80222e-05	-0.395427	-5.51629e-10	0.000124725	-0.382634	-5.51629e-10
41550501	chr20:41550501:T:C	0.000127933	2.888	-0.0802791	2.71881e-05	-0.70854	-0.603941	5.01387e-05	-0.676039	-0.617915
41550634	chr20:41550634:C:T	2.87863e-06	-0.986476	-5.51629e-10	3.1473e-05	-1.16613	-5.51629e-10	5.68825e-05	-1.16776	-5.51629e-10
41551122	chr20:41551122:C:T	2.77254e-06	-2.06257e-10	-1.02403	3.09677e-05	-2.06257e-10	-1.18232	5.67429e-05	-2.06257e-10	-1.17022
41551142	chr20:41551142:A:G	1.26111e-05	-0.101739	0.592524	1.51112e-05	-1.54606	-0.353764	2.76124e-05	-1.54613	-0.344351
41551281	chr20:41551281:C:T	0.000148403	3.70404	-0.747908	2.49561e-05	-0.325042	-1.0731	4.62627e-05	-0.292676	-1.08173
41552453	chr20:41552453:T:C	0.000373939	3.90178	-0.0214818	2.80367e-05	-0.432164	-0.84958	5.19313e-05	-0.405562	-0.853264
41553336	chr20:41553336:C:A	3.23934e-05	1.67117	-0.237002	1.49314e-05	-1.19483	-0.716958	2.71562e-05	-1.17533	-0.731813
41553477	chr20:41553477:C:G	1.64878e-05	-2.06257e-10	0.75883	0.000248057	-2.06257e-10	0.898396	0.000452535	-2.06257e-10	0.906118
41554238	chr20:41554238:T:C	1.64217e-05	-2.06257e-10	0.754809	0.000247029	-2.06257e-10	0.894244	0.000450647	-2.06257e-10	0.901936
41554427	chr20:41554427:G:T	2.2797e-06	-1.21975	-5.51629e-10	3.35343e-05	-1.10269	-5.51629e-10	6.11742e-05	-1.09502	-5.51629e-10
41555554	chr20:41555554:A:G	1.66687e-06	-1.53284	-5.51629e-10	2.05657e-05	-1.59164	-5.51629e-10	3.72532e-05	-1.59101	-5.51629e-10
41555594	chr20:41555594:C:T	0.000119796	3.25108	-0.509081	2.33473e-05	-0.5501	-0.914679	4.30921e-05	-0.519213	-0.926196
41555924	chr20:41555924:G:A	1.57661e-06	-1.58851	-5.51629e-10	2.21063e-05	-1.5194	-5.51629e-10	3.95417e-05	-1.53139	-5.51629e-10
41556138	chr20:41556138:G:A	2.26675e-06	-2.06257e-10	-1.22544	2.82524e-05	-2.06257e-10	-1.27408	5.1221e-05	-2.06257e-10	-1.2726
41556625	chr20:41556625:A:G	4.47156e-05	1.09608	0.660455	2.09298e-05	-1.26307	-0.311018	3.83932e-05	-1.25993	-0.300939
41556773	chr20:41556773:A:G	1.64878e-05	-2.06257e-10	0.75883	0.000248057	-2.06257e-10	0.898396	0.000452535	-2.06257e-10	0.906118
41556870	chr20:41556870:A:G	1.79904e-05	-2.06257e-10	0.846047	0.000271052	-2.06257e-10	0.987051	0.000494517	-2.06257e-10	0.994834
41557513	chr20:41557513:A:T	0.000129423	3.59585	-0.776556	2.30851e-05	-0.3848	-1.09127	4.28037e-05	-0.352691	-1.09943
41558378	chr20:41558378:T:C	2.67388e-06	-2.06257e-10	-1.06026	3.30552e-05	-2.06257e-10	-1.11708	5.91231e-05	-2.06257e-10	-1.12913
41558417	chr20:41558417:A:G	2.17162e-06	-1.26832	-5.51629e-10	2.33213e-05	-1.4659	-5.51629e-10	4.16718e-05	-1.47892	-5.51629e-10
41558992	chr20:41558992:C:T	2.41646e-06	-2.06257e-10	-1.16149	3.03712e-05	-2.06257e-10	-1.20176	5.45391e-05	-2.06257e-10	-1.20983
41559363	chr20:41559363:A:G	2.74778e-06	-2.06257e-10	-1.033	3.08128e-05	-2.06257e-10	-1.18733	5.64354e-05	-2.06257e-10	-1.17565
41559801	chr20:41559801:A:G	4.21196e-06	-2.06257e-10	-0.605865	6.45034e-05	-2.06257e-10	-0.448542	0.000113429	-2.06257e-10	-0.477575
41560052	chr20:41560052:C:T	4.09134e-06	-2.06257e-10	-0.63492	4.92095e-05	-2.06257e-10	-0.719173	8.97101e-05	-2.06257e-10	-0.712165
41560277	chr20:41560277:T:C	0.000152209	3.78062	-0.79916	2.52918e-05	-0.281257	-1.10352	4.69664e-05	-0.247493	-1.11182
41560553	chr20:41560553:T:C	0.000172294	2.64848	0.456928	4.0858e-05	-0.81808	-0.0870781	7.44002e-05	-0.785244	-0.114045
41560900	chr20:41560900:C:A	0.000145558	3.8464	-0.909614	2.41891e-05	-0.262732	-1.16663	4.4908e-05	-0.230436	-1.1737
41561248	chr20:41561248:T:C	2.39069e-06	-2.06257e-10	-1.17221	3.54489e-05	-2.06257e-10	-1.04717	6.36504e-05	-2.06257e-10	-1.05534
41562255	chr20:41562255:C:G	1.39292e-05	0.590198	-5.51629e-10	8.52859e-05	-0.169251	-5.51629e-10	0.000144972	-0.232206	-5.51629e-10
41562847	chr20:41562847:A:C	2.38682e-05	0.841884	0.286871	1.58885e-05	-1.3421	-0.507571	2.91251e-05	-1.34059	-0.496562
41563915	chr20:41563915:AAC:A	3.22147e-06	-0.873955	-5.51629e-10	3.13466e-05	-1.17015	-5.51629e-10	5.43464e-05	-1.21337	-5.51629e-10
41564654	chr20:41564654:G:A	3.16571e-05	2.07693	-0.665762	1.30325e-05	-1.03878	-1.00903	2.39268e-05	-1.01261	-1.02114
41564754	chr20:41564754:C:T	8.54418e-05	2.80872	-0.404674	2.05845e-05	-0.749682	-0.841039	3.79347e-05	-0.718903	-0.853979
41565158	chr20:41565158:G:A	2.6518e-06	-2.06257e-10	-1.06855	3.01653e-05	-2.06257e-10	-1.20857	5.51876e-05	-2.06257e-10	-1.19801
41566410	chr20:41566410:G:T	2.55616e-06	-1.10528	-5.51629e-10	2.82349e-05	-1.2747	-5.51629e-10	5.10078e-05	-1.27677	-5.51629e-10
41567190	chr20:41567190:T:C	1.89044e-05	1.23977	-0.344167	1.18206e-05	-1.20966	-0.935761	2.15883e-05	-1.20646	-0.930137
41567415	chr20:41567415:T:C	3.52866e-05	2.08573	-0.566015	1.39046e-05	-1.0343	-0.948747	2.55647e-05	-1.00769	-0.959847
41567522	chr20:41567522:C:T	2.90833e-06	-0.976211	-5.51629e-10	3.17455e-05	-1.15751	-5.51629e-10	5.73763e-05	-1.15912	-5.51629e-10
41568145	chr20:41568145:AAGAT:A	1.71251e-06	-0.445419	-1.06041	9.68178e-06	-1.50754	-0.837476	1.73773e-05	-1.49631	-0.857274
41568237	chr20:41568237:T:C	3.45918e-06	-2.06257e-10	-0.802759	3.73409e-05	-2.06257e-10	-0.99517	6.90551e-05	-2.06257e-10	-0.973843
41568251	chr20:41568251:C:T	0.000189339	3.86091	-0.661161	2.82278e-05	-0.256356	-1.0186	5.2246e-05	-0.223952	-1.02883
41568435	chr20:41568435:A:G	1.80027e-05	0.846728	-5.51629e-10	6.85216e-05	-0.388112	-5.51629e-10	0.000124651	-0.383227	-5.51629e-10
41569289	chr20:41569289:T:G	1.94236e-06	-1.37989	-5.51629e-10	2.33988e-05	-1.46257	-5.51629e-10	4.17701e-05	-1.47657	-5.51629e-10
41569590	chr20:41569590:A:G	0.000132318	2.9566	-0.115178	2.73933e-05	-0.684109	-0.620852	5.04406e-05	-0.652207	-0.635745
41569631	chr20:41569631:C:T	4.48625e-07	-1.59114	-1.25422	5.81799e-06	-1.58914	-1.26517	1.05175e-05	-1.58964	-1.26607
41569834	chr20:41569834:G:C	0.000150928	3.72624	-0.753233	2.49407e-05	-0.322223	-1.07653	4.61915e-05	-0.290511	-1.08544
41569873	chr20:41569873:A:G	1.47353e-05	-2.06257e-10	0.646454	0.000220866	-2.06257e-10	0.782296	0.000402987	-2.06257e-10	0.790157
41571286	chr20:41571286:T:A	0.000129597	2.8544	-0.0337626	2.75495e-05	-0.729425	-0.569851	5.07129e-05	-0.698025	-0.584543
41571477	chr20:41571477:C:T	2.15786e-06	-2.06257e-10	-1.27468	2.84623e-05	-2.06257e-10	-1.26668	5.17421e-05	-2.06257e-10	-1.26248
41572207	chr20:41572207:C:G	0.000122507	2.80791	-0.0435299	2.68272e-05	-0.748771	-0.577073	4.93688e-05	-0.717798	-0.59163
41572896	chr20:41572896:A:G	6.68742e-06	0.869919	-1.01348	1.49952e-05	-0.689273	-1.21826	2.82187e-05	-0.64968	-1.21908
41573053	chr20:41573053:T:G	3.62305e-05	2.30459	-0.758484	1.35326e-05	-0.961441	-1.04872	2.48598e-05	-0.930647	-1.06485
41574658	chr20:41574658:C:T	2.18121e-06	-2.06257e-10	-1.26391	2.87593e-05	-2.06257e-10	-1.2563	5.20596e-05	-2.06257e-10	-1.25636
41574941	chr20:41574941:A:G	8.81048e-05	2.57512	-0.14038	2.65095e-05	-0.692	-0.645759	4.89296e-05	-0.659147	-0.659218
41575326	chr20:41575326:T:C	3.49903e-06	-2.06257e-10	-0.791305	3.46105e-05	-2.06257e-10	-1.0711	6.28781e-05	-2.06257e-10	-1.06755
41576568	chr20:41576568:C:G	3.53915e-06	-2.06257e-10	-0.779904	5.31447e-05	-2.06257e-10	-0.642242	9.37876e-05	-2.06257e-10	-0.667716
41577253	chr20:41577253:G:A	0.000203227	3.40165	-0.131114	3.99249e-05	-0.283737	-0.644522	7.37255e-05	-0.251198	-0.657202
41577257	chr20:41577257:T:C	0.000197752	3.39411	-0.150885	3.92047e-05	-0.287133	-0.659332	7.24045e-05	-0.254691	-0.671788
41577464	chr20:41577464:T:A	2.20527e-06	-2.06257e-10	-1.25294	2.91492e-05	-2.06257e-10	-1.24283	5.27656e-05	-2.06257e-10	-1.24289
41578557	chr20:41578557:A:G	8.24966e-05	2.48582	-0.116855	2.5875e-05	-0.733698	-0.628286	4.77199e-05	-0.70154	-0.641859
41579109	chr20:41579109:A:G	0.000135657	2.6906	0.175735	3.74072e-05	-0.596306	-0.39709	6.89693e-05	-0.561944	-0.413142
41580720	chr20:41580720:G:C	2.32473e-06	-2.06257e-10	-1.20019	2.8415e-05	-2.06257e-10	-1.26834	5.16138e-05	-2.06257e-10	-1.26496
41580791	chr20:41580791:A:G	8.03125e-05	2.62584	-0.28371	1.63501e-05	-0.855835	-0.965194	3.0697e-05	-0.822821	-0.961761
41580897	chr20:41580897:C:T	4.87882e-07	-1.59117	-1.1703	6.2173e-06	-1.58924	-1.19868	1.12099e-05	-1.58969	-1.20226
41581422	chr20:41581422:A:G	3.57519e-06	-0.875652	0.105878	1.53686e-05	-1.59126	-0.291681	2.82391e-05	-1.59005	-0.277993
41581577	chr20:41581577:A:AG	2.74863e-06	-1.03269	-5.51629e-10	3.03564e-05	-1.20225	-5.51629e-10	5.48692e-05	-1.2038	-5.51629e-10
41581608	chr20:41581608:G:A	7.44559e-06	1.06998	-1.10615	1.66441e-05	-0.556791	-1.24641	3.13891e-05	-0.515677	-1.24661
41582152	chr20:41582152:T:C	7.50644e-06	-2.06257e-10	-0.0280303	0.000101384	-2.06257e-10	0.00365828	0.000184934	-2.06257e-10	0.0112484
41582546	chr20:41582546:A:G	2.70967e-06	-1.04696	-5.51629e-10	2.99992e-05	-1.21409	-5.51629e-10	5.42263e-05	-1.21558	-5.51629e-10
41582908	chr20:41582908:T:C	5.40591e-06	-0.356299	-5.51629e-10	8.07938e-05	-0.22336	-5.51629e-10	0.000139732	-0.269018	-5.51629e-10
41583556	chr20:41583556:T:G	2.72889e-06	-1.0399	-5.51629e-10	3.01805e-05	-1.20806	-5.51629e-10	5.45204e-05	-1.21017	-5.51629e-10
41584238	chr20:41584238:G:A	0.000137227	1.93013	0.947717	6.26195e-05	-0.0642103	-0.413973	0.000117652	-0.0465229	-0.394493
41584254	chr20:41584254:A:G	8.67667e-05	2.7388	-0.319368	2.12161e-05	-0.779281	-0.781219	3.91529e-05	-0.748761	-0.792512
41584369	chr20:41584369:C:T	2.53773e-05	2.09079	-0.900727	1.13808e-05	-1.04522	-1.13811	2.09515e-05	-1.01647	-1.15007
41584979	chr20:41584979:G:A	2.20815e-06	-2.06257e-10	-1.25164	2.93882e-05	-2.06257e-10	-1.23467	5.33537e-05	-2.06257e-10	-1.23181
41585458	chr20:41585458:A:G	2.44427e-06	-2.06257e-10	-1.15005	3.06477e-05	-2.06257e-10	-1.1927	5.50088e-05	-2.06257e-10	-1.20125
41585479	chr20:41585479:G:C	2.83369e-06	-2.06257e-10	-1.00221	3.53762e-05	-2.06257e-10	-1.04922	6.35585e-05	-2.06257e-10	-1.05679
41585720	chr20:41585720:C:T	2.51812e-06	-2.06257e-10	-1.12028	3.14214e-05	-2.06257e-10	-1.16777	5.63188e-05	-2.06257e-10	-1.17772
41585754	chr20:41585754:C:T	1.0365e-05	0.294648	-5.51629e-10	4.09134e-05	-0.903802	-5.51629e-10	7.21196e-05	-0.930422	-5.51629e-10
41585957	chr20:41585957:A:G	9.13581e-06	-2.06257e-10	0.168411	0.000124063	-2.06257e-10	0.205526	0.000226602	-2.06257e-10	0.214446
41586095	chr20:41586095:T:C	5.10172e-05	2.94218	-1.05381	1.49535e-05	-0.6737	-1.23661	2.77286e-05	-0.645522	-1.24076
41586318	chr20:41586318:T:C	8.3551e-06	-2.06257e-10	0.0790801	0.000113329	-2.06257e-10	0.115036	0.00020694	-2.06257e-10	0.12368
41586381	chr20:41586381:C:T	6.15961e-07	-1.59162	-0.936742	8.36285e-06	-1.59124	-0.900216	1.54118e-05	-1.59151	-0.882102
41586720	chr20:41586720:C:G	5.14322e-07	-1.5853	-1.1234	6.52693e-06	-1.58022	-1.15911	1.17531e-05	-1.58121	-1.16342
41586791	chr20:41586791:A:G	2.89105e-06	-0.982171	-5.51629e-10	3.16644e-05	-1.16007	-5.51629e-10	5.72386e-05	-1.16152	-5.51629e-10
41586944	chr20:41586944:T:A	2.58889e-06	-2.06257e-10	-1.09256	3.07031e-05	-2.06257e-10	-1.1909	5.54123e-05	-2.06257e-10	-1.19395
41587615	chr20:41587615:T:A	2.85587e-06	-2.06257e-10	-0.994414	3.59228e-05	-2.06257e-10	-1.03389	6.37724e-05	-2.06257e-10	-1.05343
41587824	chr20:41587824:A:G	2.67173e-06	-1.06107	-5.51629e-10	3.02886e-05	-1.20449	-5.51629e-10	5.59587e-05	-1.18413	-5.51629e-10
41587829	chr20:41587829:C:A	2.89012e-06	-0.982495	-5.51629e-10	2.93099e-05	-1.23733	-5.51629e-10	5.30392e-05	-1.23772	-5.51629e-10
41588306	chr20:41588306:C:T	2.91761e-06	-0.973025	-5.51629e-10	3.18591e-05	-1.15394	-5.51629e-10	5.75907e-05	-1.15539	-5.51629e-10
41588507	chr20:41588507:G:A	0.000151343	3.83724	-0.861482	2.47736e-05	-0.264985	-1.14049	4.6007e-05	-0.232928	-1.14703
41588612	chr20:41588612:G:A	3.90445e-05	2.34235	-0.721437	1.3975e-05	-0.944037	-1.03395	2.57415e-05	-0.914634	-1.04601
41588969	chr20:41588969:TA:T	3.16035e-06	-2.06257e-10	-0.89311	3.26374e-05	-2.06257e-10	-1.1298	5.9211e-05	-2.06257e-10	-1.12764
41589009	chr20:41589009:C:G	2.05206e-06	-1.32495	-5.51629e-10	2.19592e-05	-1.52607	-5.51629e-10	4.01293e-05	-1.51664	-5.51629e-10
41589087	chr20:41589087:T:C	1.48662e-05	0.490084	0.165216	1.28879e-05	-1.44629	-0.612678	2.35841e-05	-1.44351	-0.604667
41589089	chr20:41589089:G:T	1.61677e-05	0.608043	0.131183	1.30162e-05	-1.414	-0.63507	2.38262e-05	-1.41086	-0.627104
41589259	chr20:41589259:T:G	6.10035e-06	-2.06257e-10	-0.235446	8.21827e-05	-2.06257e-10	-0.206315	0.000149774	-2.06257e-10	-0.199623
41589348	chr20:41589348:G:T	2.59496e-06	-2.06257e-10	-1.09022	3.2234e-05	-2.06257e-10	-1.14224	5.7703e-05	-2.06257e-10	-1.15344
41589447	chr20:41589447:G:A	3.81405e-06	0.27636	-0.981459	1.08232e-05	-1.02884	-1.20473	2.01254e-05	-0.999089	-1.20768
41589460	chr20:41589460:T:C	3.03176e-06	-2.06257e-10	-0.934647	4.25048e-05	-2.06257e-10	-0.865643	7.72965e-05	-2.06257e-10	-0.861099
41589481	chr20:41589481:T:C	2.25124e-06	-2.06257e-10	-1.23231	3.11405e-05	-2.06257e-10	-1.17675	5.59958e-05	-2.06257e-10	-1.18347
41589484	chr20:41589484:A:G	2.39668e-06	-2.06257e-10	-1.16971	3.05766e-05	-2.06257e-10	-1.19503	5.56341e-05	-2.06257e-10	-1.18995
41589654	chr20:41589654:C:T	0.000121329	2.94478	-0.190064	2.55863e-05	-0.688453	-0.684748	4.72744e-05	-0.655691	-0.697088
41589957	chr20:41589957:T:G	2.42522e-06	-1.15787	-5.51629e-10	2.29514e-05	-1.48188	-5.51629e-10	4.20554e-05	-1.46976	-5.51629e-10
41589974	chr20:41589974:G:C	2.06939e-06	-1.31654	-5.51629e-10	2.12965e-05	-1.55672	-5.51629e-10	3.88351e-05	-1.54942	-5.51629e-10
41590272	chr20:41590272:C:T	1.99723e-06	-1.35203	-5.51629e-10	2.73866e-05	-1.3052	-5.51629e-10	5.09328e-05	-1.27824	-5.51629e-10
41590290	chr20:41590290:G:A	2.06771e-06	-1.31735	-5.51629e-10	2.20299e-05	-1.52286	-5.51629e-10	4.02558e-05	-1.51349	-5.51629e-10
41590430	chr20:41590430:C:T	0.000111121	3.01334	-0.34651	2.34691e-05	-0.658131	-0.801446	4.34124e-05	-0.625419	-0.812585
41590498	chr20:41590498:A:C	3.22476e-06	-0.872934	-5.51629e-10	5.54815e-05	-0.59921	-5.51629e-10	0.000103442	-0.569735	-5.51629e-10
41590587	chr20:41590587:C:A	5.35502e-05	2.95411	-1.01728	1.52845e-05	-0.667931	-1.22049	2.83302e-05	-0.639354	-1.22547
41590947	chr20:41590947:T:C	0.000133554	3.08055	-0.229834	2.64153e-05	-0.627086	-0.714228	4.88712e-05	-0.593542	-0.726018
41591409	chr20:41591409:T:C	1.35603e-05	-2.06257e-10	0.563351	0.000204185	-2.06257e-10	0.703765	0.000372678	-2.06257e-10	0.711967
41591575	chr20:41591575:A:C	6.74189e-07	-1.32526	-1.11277	6.60047e-06	-1.59153	-1.13659	1.1792e-05	-1.59081	-1.15051
41591625	chr20:41591625:G:A	7.13103e-06	-2.06257e-10	-0.0793361	9.58952e-05	-2.06257e-10	-0.0520042	0.000174968	-2.06257e-10	-0.0441476
41592054	chr20:41592054:G:A	0.000170244	3.9196	-0.826158	2.63315e-05	-0.224326	-1.12017	4.89037e-05	-0.191703	-1.12719
41592228	chr20:41592228:C:T	1.43613e-05	-2.06257e-10	0.620747	0.000214592	-2.06257e-10	0.75348	0.00039162	-2.06257e-10	0.761545
41592267	chr20:41592267:A:T	2.176e-06	-2.06257e-10	-1.2663	2.82682e-05	-2.06257e-10	-1.27352	5.12035e-05	-2.06257e-10	-1.27294
41592556	chr20:41592556:T:C	0.000120703	3.09472	-0.345172	2.43716e-05	-0.621263	-0.800577	4.51084e-05	-0.587845	-0.811834
41593608	chr20:41593608:G:A	5.33131e-05	2.93823	-1.00584	1.5267e-05	-0.67477	-1.2148	2.82887e-05	-0.646329	-1.21995
41594148	chr20:41594148:C:T	2.83823e-06	-1.00061	-5.51629e-10	3.11126e-05	-1.17765	-5.51629e-10	5.62611e-05	-1.17874	-5.51629e-10
41594765	chr20:41594765:G:A	2.31679e-06	-1.20361	-5.51629e-10	2.27304e-05	-1.49156	-5.51629e-10	4.18642e-05	-1.47432	-5.51629e-10
41595203	chr20:41595203:G:A	1.78671e-06	-1.46342	-5.51629e-10	2.05652e-05	-1.59166	-5.51629e-10	3.72759e-05	-1.5904	-5.51629e-10
41595404	chr20:41595404:T:G	2.52711e-06	-1.11672	-5.51629e-10	2.66077e-05	-1.33406	-5.51629e-10	4.68961e-05	-1.36081	-5.51629e-10
41595697	chr20:41595697:C:T	0.000205536	4.04459	-0.762763	2.91468e-05	-0.163236	-1.07968	5.42074e-05	-0.128608	-1.08732
41596052	chr20:41596052:C:T	1.56996e-05	-2.06257e-10	0.709843	0.000233813	-2.06257e-10	0.839262	0.000427517	-2.06257e-10	0.849247
41596218	chr20:41596218:C:T	2.40286e-06	-2.06257e-10	-1.16713	3.01673e-05	-2.06257e-10	-1.2085	5.4981e-05	-2.06257e-10	-1.20176
41596604	chr20:41596604:G:A	2.81139e-06	-1.01011	-5.51629e-10	3.07912e-05	-1.18803	-5.51629e-10	5.56612e-05	-1.18947	-5.51629e-10
41596671	chr20:41596671:C:T	3.48878e-06	-2.06257e-10	-0.794241	3.21929e-05	-2.06257e-10	-1.14351	5.86144e-05	-2.06257e-10	-1.13777
41596673	chr20:41596673:A:G	4.25528e-06	-2.06257e-10	-0.595632	5.09699e-05	-2.06257e-10	-0.684024	9.2945e-05	-2.06257e-10	-0.67674
41596985	chr20:41596985:G:A	9.34374e-06	-1.51584	1.70675	0.000130395	-1.57214	1.82745	0.000243847	-1.57027	1.85806
41597515	chr20:41597515:G:C	2.68678e-06	-2.06257e-10	-1.05545	3.03919e-05	-2.06257e-10	-1.20108	5.5608e-05	-2.06257e-10	-1.19042
41597796	chr20:41597796:C:T	5.49055e-06	-2.06257e-10	-0.340763	6.12989e-05	-2.06257e-10	-0.499498	0.0001117	-2.06257e-10	-0.492927
41597904	chr20:41597904:T:G	3.92396e-06	-2.06257e-10	-0.676691	3.94562e-05	-2.06257e-10	-0.94007	7.2919e-05	-2.06257e-10	-0.919399
41597914	chr20:41597914:G:A	0.000155232	3.81809	-0.816955	2.51214e-05	-0.277616	-1.11393	4.66459e-05	-0.245101	-1.12106
41597970	chr20:41597970:C:T	3.35715e-05	2.34648	-0.876589	1.27616e-05	-0.945376	-1.12344	2.35446e-05	-0.913901	-1.13595
41598218	chr20:41598218:G:A	8.88367e-06	-2.06257e-10	0.140423	0.000130456	-2.06257e-10	0.255774	0.000237803	-2.06257e-10	0.262693
41598873	chr20:41598873:G:A	3.07511e-06	-2.06257e-10	-0.92045	3.37884e-05	-2.06257e-10	-1.09514	6.12059e-05	-2.06257e-10	-1.0945
41599699	chr20:41599699:T:G	3.70892e-06	-2.06257e-10	-0.733051	3.79426e-05	-2.06257e-10	-0.979184	7.00247e-05	-2.06257e-10	-0.9599
41601081	chr20:41601081:G:A	6.09615e-05	3.08953	-1.02308	1.62202e-05	-0.606118	-1.22289	3.00866e-05	-0.577006	-1.22766
41601580	chr20:41601580:G:A	0.000176128	3.91128	-0.783862	2.68105e-05	-0.231392	-1.09508	4.97692e-05	-0.198864	-1.10249
41602274	chr20:41602274:C:T	2.97155e-06	-0.954708	-5.51629e-10	3.23475e-05	-1.13872	-5.51629e-10	5.84815e-05	-1.14004	-5.51629e-10
41603310	chr20:41603310:C:G	2.52489e-06	-2.06257e-10	-1.1176	3.01883e-05	-2.06257e-10	-1.20781	5.4501e-05	-2.06257e-10	-1.21053
41603436	chr20:41603436:T:C	2.7571e-06	-2.06257e-10	-1.02961	3.39397e-05	-2.06257e-10	-1.09067	6.06428e-05	-2.06257e-10	-1.10375
41603956	chr20:41603956:G:A	9.37244e-06	-2.06257e-10	0.193982	9.12676e-05	-2.06257e-10	-0.101464	0.000166222	-2.06257e-10	-0.0954226
41604057	chr20:41604057:G:A	1.47975e-05	0.650666	-5.51629e-10	7.06e-05	-0.358231	-5.51629e-10	0.000123313	-0.394024	-5.51629e-10
41604335	chr20:41604335:G:C	1.43484e-05	-2.06257e-10	0.619847	0.000214401	-2.06257e-10	0.752587	0.000391264	-2.06257e-10	0.760634
41604447	chr20:41604447:A:T	2.51553e-06	-2.06257e-10	-1.12131	3.13818e-05	-2.06257e-10	-1.16903	5.626e-05	-2.06257e-10	-1.17876
41605103	chr20:41605103:T:A	0.000126079	2.90831	-0.115194	2.73464e-05	-0.702596	-0.604078	5.05594e-05	-0.66914	-0.616458
41605625	chr20:41605625:A:G	0.000100534	2.77219	-0.205481	2.40391e-05	-0.762879	-0.672698	4.44469e-05	-0.73044	-0.684012
41606278	chr20:41606278:A:G	0.00382802	7.18863	-0.982321	4.62174e-05	0.353307	-1.13521	9.12938e-05	0.463824	-1.15849
41607678	chr20:41607678:C:T	2.69499e-06	-2.06257e-10	-1.0524	3.15592e-05	-2.06257e-10	-1.16339	5.6937e-05	-2.06257e-10	-1.1668
41608065	chr20:41608065:G:C	2.34297e-06	-1.19237	-5.51629e-10	2.63628e-05	-1.34331	-5.51629e-10	4.92137e-05	-1.31258	-5.51629e-10
41608123	chr20:41608123:C:T	2.87184e-06	-0.988839	-5.51629e-10	2.93564e-05	-1.23575	-5.51629e-10	5.1478e-05	-1.26759	-5.51629e-10
41608840	chr20:41608840:C:T	3.05166e-06	-2.06257e-10	-0.928105	3.19487e-05	-2.06257e-10	-1.15113	5.79547e-05	-2.06257e-10	-1.14909
41609294	chr20:41609294:CA:C	3.16813e-06	-2.06257e-10	-0.890651	3.89076e-05	-2.06257e-10	-0.954071	7.07599e-05	-2.06257e-10	-0.949456
41609549	chr20:41609549:T:C	0.000130039	3.59522	-0.771178	2.36377e-05	-0.381121	-1.07129	4.38667e-05	-0.348788	-1.07881
41610112	chr20:41610112:T:A	3.18962e-06	-2.06257e-10	-0.883889	4.48854e-05	-2.06257e-10	-0.811148	8.16805e-05	-2.06257e-10	-0.805933
41610688	chr20:41610688:G:A	1.47353e-05	-2.06257e-10	0.646454	0.000220866	-2.06257e-10	0.782296	0.000402987	-2.06257e-10	0.790157
41610689	chr20:41610689:C:T	2.8589e-06	-0.993353	-5.51629e-10	3.13003e-05	-1.17163	-5.51629e-10	5.65866e-05	-1.17298	-5.51629e-10
41610985	chr20:41610985:A:G	2.27959e-06	-1.2198	-5.51629e-10	3.35324e-05	-1.10275	-5.51629e-10	6.11703e-05	-1.09509	-5.51629e-10
41611182	chr20:41611182:G:A	1.81184e-06	-1.44945	-5.51629e-10	2.09662e-05	-1.57235	-5.51629e-10	3.81573e-05	-1.56703	-5.51629e-10
41611249	chr20:41611249:C:T	6.15725e-07	-1.29241	-1.23634	6.36029e-06	-1.49119	-1.274	1.13425e-05	-1.50568	-1.27452
41611353	chr20:41611353:G:T	0.000119417	2.90596	-0.167131	2.58023e-05	-0.70534	-0.659455	4.7619e-05	-0.673238	-0.672279
41611744	chr20:41611744:T:G	4.64797e-05	2.88332	-1.0881	1.4466e-05	-0.698939	-1.24452	2.68567e-05	-0.670239	-1.248
41612121	chr20:41612121:A:G	2.73292e-06	-1.03842	-5.51629e-10	3.01154e-05	-1.21022	-5.51629e-10	5.44484e-05	-1.21149	-5.51629e-10
41612253	chr20:41612253:A:G	0.00024211	2.66506	0.780539	9.27141e-05	0.423367	-0.509107	0.000174732	0.445519	-0.491014
41612428	chr20:41612428:T:C	3.28956e-06	-2.06257e-10	-0.853037	3.61247e-05	-2.06257e-10	-1.02828	6.50468e-05	-2.06257e-10	-1.03364
41613052	chr20:41613052:T:C	0.000128642	3.60262	-0.789381	2.34315e-05	-0.378704	-1.08248	4.34835e-05	-0.346562	-1.08981
41613187	chr20:41613187:T:C	3.24286e-06	-2.06257e-10	-0.867335	3.29729e-05	-2.06257e-10	-1.11957	5.98694e-05	-2.06257e-10	-1.11658
41613382	chr20:41613382:T:C	2.7509e-06	-2.06257e-10	-1.03186	3.38823e-05	-2.06257e-10	-1.09237	6.05427e-05	-2.06257e-10	-1.1054
41614487	chr20:41614487:C:T	1.99498e-06	-1.35316	-5.51629e-10	2.32436e-05	-1.46923	-5.51629e-10	4.19506e-05	-1.47226	-5.51629e-10
41615023	chr20:41615023:T:C	0.000111996	2.91086	-0.236184	2.49812e-05	-0.702653	-0.694485	4.62065e-05	-0.669809	-0.705819
41615077	chr20:41615077:A:C	1.43708e-05	-2.06257e-10	0.621403	0.000214747	-2.06257e-10	0.754201	0.000391897	-2.06257e-10	0.76225
41615298	chr20:41615298:A:C	5.53768e-05	2.91594	-0.945572	1.54799e-05	-0.689569	-1.18615	2.85758e-05	-0.661137	-1.19505
41615376	chr20:41615376:G:A	1.58168e-06	-1.58531	-5.51629e-10	2.07075e-05	-1.58476	-5.51629e-10	3.74503e-05	-1.58573	-5.51629e-10
41615613	chr20:41615613:G:A	4.15711e-05	2.40287	-0.719262	1.43312e-05	-0.920706	-1.03211	2.64088e-05	-0.890849	-1.0442
41615854	chr20:41615854:C:T	2.69335e-06	-2.06257e-10	-1.05301	2.94622e-05	-2.06257e-10	-1.23215	5.34168e-05	-2.06257e-10	-1.23062
41616450	chr20:41616450:C:G	5.93819e-07	-1.58986	-0.975108	8.46331e-06	-1.57828	-0.901243	1.54138e-05	-1.57993	-0.893553
41616853	chr20:41616853:T:C	2.8314e-06	-1.00302	-5.51629e-10	3.10163e-05	-1.18075	-5.51629e-10	5.60862e-05	-1.18186	-5.51629e-10
41617420	chr20:41617420:CAAAT:C	2.5723e-06	-1.09899	-5.51629e-10	2.87153e-05	-1.25783	-5.51629e-10	5.19219e-05	-1.25901	-5.51629e-10
41617843	chr20:41617843:G:A	4.52914e-06	-2.06257e-10	-0.53326	5.21746e-05	-2.06257e-10	-0.660665	9.48009e-05	-2.06257e-10	-0.65697
41618037	chr20:41618037:G:T	1.38869e-05	-2.06257e-10	0.587154	0.000206874	-2.06257e-10	0.716848	0.000377525	-2.06257e-10	0.724888
41618114	chr20:41618114:C:T	1.44937e-05	-2.06257e-10	0.62992	0.000216287	-2.06257e-10	0.761347	0.00039474	-2.06257e-10	0.76948
41618666	chr20:41618666:T:G	7.59452e-06	0.839553	-0.855917	7.71082e-06	-1.45111	-1.12152	1.40071e-05	-1.43922	-1.12996
41618797	chr20:41618797:T:G	4.78729e-05	2.80712	-0.982365	1.46768e-05	-0.733059	-1.19593	2.71739e-05	-0.704828	-1.20166
41618882	chr20:41618882:C:A	4.7522e-05	2.85973	-1.04233	1.45936e-05	-0.709214	-1.22547	2.70657e-05	-0.68053	-1.22995
41619921	chr20:41619921:T:C	2.38922e-06	-2.06257e-10	-1.17282	3.04993e-05	-2.06257e-10	-1.19756	5.54893e-05	-2.06257e-10	-1.19256
41620098	chr20:41620098:A:G	1.01814e-06	-1.02768	-0.998139	1.09437e-05	-1.20244	-1.02006	1.99812e-05	-1.20311	-1.01084
41620504	chr20:41620504:G:A	2.79121e-06	-1.01732	-5.51629e-10	3.06419e-05	-1.19289	-5.51629e-10	5.54146e-05	-1.1939	-5.51629e-10
41620634	chr20:41620634:A:G	0.00012539	2.91383	-0.126202	2.69941e-05	-0.703585	-0.616056	4.9892e-05	-0.67135	-0.627537
41620703	chr20:41620703:G:A	2.71945e-06	-1.04336	-5.51629e-10	2.99932e-05	-1.21429	-5.51629e-10	5.42515e-05	-1.21512	-5.51629e-10
41621383	chr20:41621383:G:A	2.79183e-06	-1.01709	-5.51629e-10	3.06578e-05	-1.19237	-5.51629e-10	5.54446e-05	-1.19336	-5.51629e-10
41621915	chr20:41621915:G:A	2.16597e-06	-2.06257e-10	-1.27092	2.85324e-05	-2.06257e-10	-1.26422	5.16753e-05	-2.06257e-10	-1.26377
41622016	chr20:41622016:A:G	2.50263e-06	-2.06257e-10	-1.12645	3.12689e-05	-2.06257e-10	-1.17264	5.60707e-05	-2.06257e-10	-1.18213
41622163	chr20:41622163:C:T	2.50139e-06	-2.06257e-10	-1.12695	3.12622e-05	-2.06257e-10	-1.17285	5.60588e-05	-2.06257e-10	-1.18235
41623027	chr20:41623027:C:G	1.34611e-05	-2.06257e-10	0.556012	0.000200591	-2.06257e-10	0.686009	0.000366222	-2.06257e-10	0.694492
41623246	chr20:41623246:T:C	0.00317555	7.02736	-1.00792	4.21407e-05	0.278051	-1.1523	8.28566e-05	0.382372	-1.17401
41623273	chr20:41623273:G:A	0.00857575	4.70314	2.30976	0.00010225	-0.0758184	0.0879837	0.00019131	-0.0675818	0.112731
41623287	chr20:41623287:T:C	2.49419e-06	-2.06257e-10	-1.12983	3.11384e-05	-2.06257e-10	-1.17682	5.58749e-05	-2.06257e-10	-1.18563
41624268	chr20:41624268:G:A	6.82952e-05	2.77328	-0.593233	1.03741e-05	-1.16327	-1.11267	1.94008e-05	-1.14166	-1.10177
41624422	chr20:41624422:C:T	5.68843e-07	-1.54518	-1.06276	6.31099e-06	-1.54587	-1.2271	1.14462e-05	-1.54889	-1.2222
41624469	chr20:41624469:G:A	4.88414e-07	-1.4887	-1.27168	6.41503e-06	-1.49985	-1.25677	1.17209e-05	-1.49706	-1.25031
41625029	chr20:41625029:A:T	6.44716e-07	-1.23836	-1.24438	7.25418e-06	-1.37949	-1.2542	1.31587e-05	-1.3769	-1.25476
41625048	chr20:41625048:A:C	0.000164713	1.96049	1.09992	6.21585e-05	-0.0823327	-0.403239	0.000115935	-0.0717053	-0.38401
41625087	chr20:41625087:G:A	2.38542e-06	-2.06257e-10	-1.17442	2.9078e-05	-2.06257e-10	-1.24528	5.25628e-05	-2.06257e-10	-1.24674
41625271	chr20:41625271:A:G	5.57756e-07	-1.41296	-1.21466	6.65172e-06	-1.45961	-1.26077	1.22578e-05	-1.44177	-1.26081
41625380	chr20:41625380:A:T	3.37482e-06	-2.06257e-10	-0.827451	3.37738e-05	-2.06257e-10	-1.09557	6.1344e-05	-2.06257e-10	-1.09225
41625483	chr20:41625483:C:T	2.35145e-06	-2.06257e-10	-1.18876	2.96758e-05	-2.06257e-10	-1.22493	5.33835e-05	-2.06257e-10	-1.23125
41625540	chr20:41625540:C:T	2.76779e-06	-2.06257e-10	-1.02574	3.0517e-05	-2.06257e-10	-1.19698	5.59542e-05	-2.06257e-10	-1.18421
41625880	chr20:41625880:C:T	3.16196e-06	-2.06257e-10	-0.892601	3.94938e-05	-2.06257e-10	-0.939117	7.18331e-05	-2.06257e-10	-0.934402
41626096	chr20:41626096:C:T	0.000279032	4.62932	-1.04179	1.30323e-05	-0.801515	-1.24632	2.47955e-05	-0.747471	-1.25062
41626126	chr20:41626126:G:A	2.23198e-05	-0.361725	1.42341	2.77549e-05	-1.14685	-0.144995	5.18637e-05	-1.14657	-0.11356
41626282	chr20:41626282:A:G	2.31896e-06	-2.06257e-10	-1.20267	2.93667e-05	-2.06257e-10	-1.2354	5.28656e-05	-2.06257e-10	-1.24099
41626631	chr20:41626631:G:A	5.03926e-06	-2.06257e-10	-0.426533	7.9027e-05	-2.06257e-10	-0.24547	0.00013815	-2.06257e-10	-0.280406
41626849	chr20:41626849:C:T	7.95925e-05	2.33313	-5.51629e-10	0.000360949	1.27348	-5.51629e-10	0.000674747	1.30559	-5.51629e-10
41627055	chr20:41627055:A:T	0.00130637	4.99706	0.134155	2.33224e-05	-0.665528	-0.800316	4.43412e-05	-0.623333	-0.7935
41628190	chr20:41628190:A:G	2.53471e-06	-1.11371	-5.51629e-10	3.56454e-05	-1.04164	-5.51629e-10	6.29881e-05	-1.0658	-5.51629e-10
41628333	chr20:41628333:G:T	2.28695e-06	-2.06257e-10	-1.21657	2.83271e-05	-2.06257e-10	-1.27144	5.12458e-05	-2.06257e-10	-1.27211
41628391	chr20:41628391:A:G	2.31481e-06	-1.20446	-5.51629e-10	3.06466e-05	-1.19274	-5.51629e-10	5.59117e-05	-1.18497	-5.51629e-10
41628583	chr20:41628583:A:T	2.7462e-06	-2.06257e-10	-1.03357	3.35978e-05	-2.06257e-10	-1.1008	6.10494e-05	-2.06257e-10	-1.09706
41628923	chr20:41628923:T:C	2.21935e-06	-2.06257e-10	-1.24658	2.84954e-05	-2.06257e-10	-1.26552	5.16719e-05	-2.06257e-10	-1.26383
41629315	chr20:41629315:T:G	0.0176484	5.94645	1.78816	4.41171e-05	-0.423421	-0.404993	8.57293e-05	-0.383193	-0.37436
41630227	chr20:41630227:A:C	4.97136e-07	-1.52238	-1.2203	6.11579e-06	-1.52947	-1.27492	1.10243e-05	-1.53359	-1.27506
41630667	chr20:41630667:G:A	4.8884e-07	-1.57234	-1.18718	5.88643e-06	-1.57215	-1.27046	1.06601e-05	-1.57434	-1.2679
41630810	chr20:41630810:G:A	5.13944e-07	-1.56431	-1.14512	5.98509e-06	-1.56414	-1.26185	1.08305e-05	-1.56712	-1.25926
41630946	chr20:41630946:C:G	2.3509e-06	-2.06257e-10	-1.18899	2.9668e-05	-2.06257e-10	-1.22519	5.33783e-05	-2.06257e-10	-1.23134
41631093	chr20:41631093:A:G	0.0174756	5.99042	1.73435	4.36778e-05	-0.403586	-0.434835	8.47958e-05	-0.36399	-0.404512
41631296	chr20:41631296:G:A	0.0146809	5.89956	1.65095	4.01803e-05	-0.442926	-0.478958	7.7935e-05	-0.403241	-0.449632
41631446	chr20:41631446:G:A	0.0219267	6.08998	1.86168	4.84333e-05	-0.368093	-0.366979	9.42677e-05	-0.327005	-0.335605
41632765	chr20:41632765:C:T	2.75331e-06	-2.06257e-10	-1.03099	3.04119e-05	-2.06257e-10	-1.20043	5.57439e-05	-2.06257e-10	-1.18798
41632820	chr20:41632820:C:T	5.25182e-05	2.35773	-0.440363	9.66573e-06	-1.29404	-1.05264	1.80168e-05	-1.27597	-1.04148
41632909	chr20:41632909:G:T	2.79715e-06	-1.01519	-5.51629e-10	2.40461e-05	-1.43529	-5.51629e-10	4.44505e-05	-1.41437	-5.51629e-10
41632916	chr20:41632916:G:A	1.70799e-06	-1.50847	-5.51629e-10	2.29857e-05	-1.48039	-5.51629e-10	4.21678e-05	-1.46709	-5.51629e-10
41632940	chr20:41632940:T:C	0.00119531	5.04638	-0.00400824	2.19895e-05	-0.645564	-0.879131	4.18287e-05	-0.602748	-0.872417
41633519	chr20:41633519:A:G	1.57272e-06	-1.59098	-5.51629e-10	2.08441e-05	-1.57819	-5.51629e-10	3.76545e-05	-1.5803	-5.51629e-10
41634177	chr20:41634177:T:C	0.00226745	5.67784	0.00478263	2.75412e-05	-0.445312	-0.854265	5.25801e-05	-0.399574	-0.846836
41634341	chr20:41634341:T:C	7.07981e-06	-2.06257e-10	-0.0865451	0.000105618	-2.06257e-10	0.044565	0.000183569	-2.06257e-10	0.00384203
41634640	chr20:41634640:A:G	2.73419e-06	-2.06257e-10	-1.03796	3.0289e-05	-2.06257e-10	-1.20447	5.54962e-05	-2.06257e-10	-1.19243
41635033	chr20:41635033:T:C	4.80887e-07	-1.56907	-1.20684	6.4664e-06	-1.56094	-1.1877	1.1799e-05	-1.56322	-1.17752
41635070	chr20:41635070:C:T	2.91965e-06	-0.972329	-5.51629e-10	3.18862e-05	-1.15309	-5.51629e-10	5.77715e-05	-1.15225	-5.51629e-10
41635215	chr20:41635215:A:G	2.31605e-06	-2.06257e-10	-1.20393	3.02415e-05	-2.06257e-10	-1.20605	5.47266e-05	-2.06257e-10	-1.2064
41635843	chr20:41635843:CA:C	1.81627e-06	-1.44701	-5.51629e-10	2.05837e-05	-1.59076	-5.51629e-10	3.72309e-05	-1.59161	-5.51629e-10
41636443	chr20:41636443:A:G	0.0406243	8.92193	-0.353599	0.000111204	0.972375	-0.876269	0.000228182	1.10811	-0.886711
41637198	chr20:41637198:A:G	5.04824e-07	-1.5446	-1.18273	6.03795e-06	-1.54547	-1.27173	1.09025e-05	-1.54936	-1.2704
41637487	chr20:41637487:T:C	0.253093	7.64901	2.74871	0.00015378	0.290601	0.129664	0.000303178	0.334669	0.170903
41637564	chr20:41637564:C:A	2.31297e-06	-2.06257e-10	-1.20526	2.93113e-05	-2.06257e-10	-1.23729	5.27747e-05	-2.06257e-10	-1.24272
41637861	chr20:41637861:C:A	3.36496e-06	-2.06257e-10	-0.830377	3.37142e-05	-2.06257e-10	-1.09734	6.12204e-05	-2.06257e-10	-1.09427
41637900	chr20:41637900:G:A	4.51818e-06	-2.06257e-10	-0.535683	6.96239e-05	-2.06257e-10	-0.372153	0.00012215	-2.06257e-10	-0.403498
41637918	chr20:41637918:T:C	4.99755e-07	-1.56112	-1.17631	5.9457e-06	-1.56217	-1.27042	1.07467e-05	-1.56529	-1.26886
41638042	chr20:41638042:G:A	0.0788369	6.78694	2.44441	9.41953e-05	-0.0943174	0.0244277	0.00018533	-0.0515324	0.0649232
41638431	chr20:41638431:A:G	1.0688e-06	-1.36286	-0.614392	9.50185e-06	-1.43024	-0.933531	1.79506e-05	-1.40468	-0.916449
41638529	chr20:41638529:A:G	4.94097e-07	-1.55423	-1.19458	5.97041e-06	-1.5548	-1.27365	1.07801e-05	-1.55831	-1.27273
41639219	chr20:41639219:G:A	0.00237297	6.73667	-1.00856	2.86259e-05	-0.0244553	-1.23649	5.68476e-05	0.0726801	-1.24105
41639378	chr20:41639378:T:A	0.030139	6.42563	1.84416	5.74049e-05	-0.243144	-0.321986	0.000111996	-0.203001	-0.287284
41640775	chr20:41640775:G:A	2.33889e-06	-2.06257e-10	-1.19412	2.9553e-05	-2.06257e-10	-1.22908	5.32035e-05	-2.06257e-10	-1.23462
41640885	chr20:41640885:A:G	3.21016e-06	-0.877471	-5.51629e-10	3.37089e-05	-1.0975	-5.51629e-10	6.48198e-05	-1.03714	-5.51629e-10
41640977	chr20:41640977:T:C	3.41974e-06	-0.814227	-5.51629e-10	0.00011443	0.124702	-5.51629e-10	0.000199476	0.0869449	-5.51629e-10
41641201	chr20:41641201:C:T	2.87059e-05	1.02762	0.28569	1.68113e-05	-1.29902	-0.494188	3.07794e-05	-1.29793	-0.483975
41641410	chr20:41641410:C:T	2.17057e-06	-2.06257e-10	-1.2688	2.82263e-05	-2.06257e-10	-1.27501	5.11001e-05	-2.06257e-10	-1.27496
41641769	chr20:41641769:T:C	3.42353e-06	-2.06257e-10	-0.81312	4.09718e-05	-2.06257e-10	-0.902375	7.4771e-05	-2.06257e-10	-0.894318
41642443	chr20:41642443:A:G	2.15769e-06	-2.06257e-10	-1.27475	2.82294e-05	-2.06257e-10	-1.27489	5.1099e-05	-2.06257e-10	-1.27498
41642658	chr20:41642658:A:G	2.90949e-06	-2.06257e-10	-0.975813	4.90171e-05	-2.06257e-10	-0.723091	8.86142e-05	-2.06257e-10	-0.724456
41642729	chr20:41642729:G:C	4.79283e-07	-1.5428	-1.23646	6.41914e-06	-1.51507	-1.2409	1.14166e-05	-1.52946	-1.24422
41642808	chr20:41642808:A:G	2.17451e-06	-2.06257e-10	-1.26699	2.82858e-05	-2.06257e-10	-1.2729	5.1237e-05	-2.06257e-10	-1.27229
41643500	chr20:41643500:A:C	3.50928e-06	-2.06257e-10	-0.78838	4.19645e-05	-2.06257e-10	-0.878437	7.70946e-05	-2.06257e-10	-0.863715
41643795	chr20:41643795:A:G	2.35108e-06	-2.06257e-10	-1.18892	3.53657e-05	-2.06257e-10	-1.04952	6.36933e-05	-2.06257e-10	-1.05467
41643953	chr20:41643953:C:T	5.45123e-06	-2.06257e-10	-0.34795	8.48629e-05	-2.06257e-10	-0.174223	0.000152989	-2.06257e-10	-0.178385
41644282	chr20:41644282:A:G	2.47154e-06	-2.06257e-10	-1.13895	3.13137e-05	-2.06257e-10	-1.1712	5.68609e-05	-2.06257e-10	-1.16814
41644506	chr20:41644506:A:G	2.27732e-06	0.0467543	-1.26755	1.8096e-05	-0.472939	-1.24663	3.18104e-05	-0.503713	-1.24524
41644511	chr20:41644511:T:G	8.08115e-07	-1.00391	-1.25293	7.88492e-06	-1.30232	-1.24799	1.40738e-05	-1.31867	-1.24576
41644561	chr20:41644561:T:G	2.1589e-06	-2.06257e-10	-1.2742	2.8226e-05	-2.06257e-10	-1.27502	5.11066e-05	-2.06257e-10	-1.27483
41644732	chr20:41644732:G:A	2.20466e-06	-2.06257e-10	-1.25322	2.97095e-05	-2.06257e-10	-1.22379	5.37188e-05	-2.06257e-10	-1.22499
41645648	chr20:41645648:C:T	2.2364e-06	-2.06257e-10	-1.23893	2.88442e-05	-2.06257e-10	-1.25335	5.22567e-05	-2.06257e-10	-1.25258
41645651	chr20:41645651:G:C	2.38921e-06	-1.17283	-5.51629e-10	2.74839e-05	-1.30166	-5.51629e-10	5.05916e-05	-1.28496	-5.51629e-10
41645767	chr20:41645767:G:A	2.16158e-06	-2.06257e-10	-1.27295	2.8229e-05	-2.06257e-10	-1.27491	5.11155e-05	-2.06257e-10	-1.27466
41645865	chr20:41645865:G:A	1.82566e-06	-0.189076	-1.25277	1.53697e-05	-0.661048	-1.22182	2.71152e-05	-0.688676	-1.21998
41645968	chr20:41645968:T:TG	4.63278e-07	-1.53897	-1.27424	6.20319e-06	-1.569	-1.2212	1.11878e-05	-1.56937	-1.22455
41645987	chr20:41645987:G:T	8.31719e-07	-1.04394	-1.18412	8.59054e-06	-1.32491	-1.13969	1.53128e-05	-1.3441	-1.13596
41646083	chr20:41646083:G:C	2.51517e-06	-2.06257e-10	-1.12145	3.36352e-05	-2.06257e-10	-1.09969	6.06098e-05	-2.06257e-10	-1.10429
41646611	chr20:41646611:A:T	1.5882e-06	-1.58119	-5.51629e-10	2.06708e-05	-1.58654	-5.51629e-10	3.74237e-05	-1.58644	-5.51629e-10
41646678	chr20:41646678:A:G	2.20518e-06	-2.06257e-10	-1.25298	2.90706e-05	-2.06257e-10	-1.24553	5.24137e-05	-2.06257e-10	-1.24958
41647249	chr20:41647249:A:G	2.23602e-06	-2.06257e-10	-1.23909	2.88405e-05	-2.06257e-10	-1.25348	5.22499e-05	-2.06257e-10	-1.25271
41647461	chr20:41647461:C:T	4.86992e-06	-2.06257e-10	-0.460713	5.84902e-05	-2.06257e-10	-0.546401	0.000106962	-2.06257e-10	-0.536272
41647674	chr20:41647674:T:C	2.441e-06	0.0779822	-1.22937	1.07515e-05	-1.00318	-1.23703	1.95854e-05	-0.995141	-1.23882
41648019	chr20:41648019:T:C	2.15705e-06	-2.06257e-10	-1.27505	2.83841e-05	-2.06257e-10	-1.26943	5.137e-05	-2.06257e-10	-1.26969
41648096	chr20:41648096:G:A	1.49741e-06	-0.367039	-1.27301	2.33835e-05	-0.189231	-1.274	4.19159e-05	-0.199959	-1.27312
41648495	chr20:41648495:T:C	2.48958e-06	0.14247	-1.27415	1.92304e-05	-0.394845	-1.26392	3.37788e-05	-0.426109	-1.26281
41648500	chr20:41648500:A:G	3.41236e-06	-0.402063	-0.414323	1.79749e-05	-1.18699	-0.539295	3.39496e-05	-1.16612	-0.517749
41648506	chr20:41648506:C:T	3.79994e-06	-0.708806	-5.51629e-10	3.5467e-05	-1.04666	-5.51629e-10	6.32188e-05	-1.06215	-5.51629e-10
41648555	chr20:41648555:C:T	1.6608e-06	-0.301431	-1.23506	1.34943e-05	-0.762876	-1.25012	2.39118e-05	-0.784536	-1.24984
41648560	chr20:41648560:A:G	2.4188e-06	-2.06257e-10	-1.16052	3.03542e-05	-2.06257e-10	-1.20233	5.53101e-05	-2.06257e-10	-1.19579
41648837	chr20:41648837:C:T	2.35793e-06	-2.06257e-10	-1.18601	2.94878e-05	-2.06257e-10	-1.23129	5.33751e-05	-2.06257e-10	-1.2314
41649142	chr20:41649142:T:C	2.88915e-06	-2.06257e-10	-0.982829	3.36743e-05	-2.06257e-10	-1.09852	6.12715e-05	-2.06257e-10	-1.09343
41649344	chr20:41649344:A:G	5.1882e-06	-2.06257e-10	-0.397404	8.05356e-05	-2.06257e-10	-0.22656	0.000145189	-2.06257e-10	-0.23071
41649453	chr20:41649453:G:C	2.28888e-06	-2.06257e-10	-1.21573	2.90204e-05	-2.06257e-10	-1.24726	5.27457e-05	-2.06257e-10	-1.24327
41649718	chr20:41649718:G:C	5.46137e-07	-1.42255	-1.22613	8.90413e-06	-1.18201	-1.24674	1.61488e-05	-1.17747	-1.24943
41649826	chr20:41649826:T:C	2.40299e-06	-2.06257e-10	-1.16708	3.12468e-05	-2.06257e-10	-1.17334	5.62821e-05	-2.06257e-10	-1.17837
41649844	chr20:41649844:G:A	1.8306e-05	0.863438	-5.51629e-10	0.000259963	0.945278	-5.51629e-10	0.000575026	1.14567	-5.51629e-10
41649956	chr20:41649956:A:G	1.78079e-06	-0.217844	-1.24889	1.44727e-05	-0.691511	-1.25148	2.56294e-05	-0.712455	-1.25255
41650034	chr20:41650034:T:C	6.14862e-07	-1.25654	-1.27361	6.4351e-06	-1.47889	-1.2746	1.15897e-05	-1.48373	-1.2749
41650470	chr20:41650470:A:G	4.60004e-07	-1.56341	-1.2569	5.81618e-06	-1.58476	-1.26985	1.05148e-05	-1.58504	-1.27093
41650580	chr20:41650580:A:T	1.585e-06	-1.58321	-5.51629e-10	2.21202e-05	-1.51877	-5.51629e-10	4.05204e-05	-1.50694	-5.51629e-10
41650764	chr20:41650764:A:G	5.84956e-07	-1.36672	-1.21329	6.42548e-06	-1.53384	-1.22115	1.15504e-05	-1.53718	-1.22485
41650780	chr20:41650780:G:A	6.44671e-06	0.109968	-0.290191	2.81512e-05	-0.857155	-0.420516	5.35506e-05	-0.831028	-0.397092
41650784	chr20:41650784:A:T	9.34719e-06	0.191284	-5.51629e-10	7.981e-05	-0.235611	-5.51629e-10	0.000141412	-0.257068	-5.51629e-10
41651142	chr20:41651142:T:C	2.67126e-05	1.24134	-5.51629e-10	0.000197498	0.670466	-5.51629e-10	0.000360443	0.678585	-5.51629e-10
41651520	chr20:41651520:C:G	1.73073e-06	-1.49525	-5.51629e-10	2.06322e-05	-1.58841	-5.51629e-10	3.72788e-05	-1.59032	-5.51629e-10
41651876	chr20:41651876:C:T	1.24085e-06	-1.39877	-0.429227	1.28871e-05	-1.53233	-0.526701	2.37921e-05	-1.53292	-0.506475
41652260	chr20:41652260:T:G	1.80588e-06	-1.45274	-5.51629e-10	2.59912e-05	-1.3575	-5.51629e-10	4.58663e-05	-1.38302	-5.51629e-10
41652407	chr20:41652407:G:A	1.59956e-06	-1.57407	-5.51629e-10	2.07214e-05	-1.5841	-5.51629e-10	3.74741e-05	-1.5851	-5.51629e-10
41653040	chr20:41653040:T:C	2.15943e-06	-2.06257e-10	-1.27395	2.8265e-05	-2.06257e-10	-1.27363	5.11363e-05	-2.06257e-10	-1.27425
41653591	chr20:41653591:T:C	4.94177e-07	-1.58225	-1.1664	6.18687e-06	-1.58777	-1.20506	1.12407e-05	-1.58725	-1.20196
41653595	chr20:41653595:A:G	4.79475e-07	-1.58654	-1.19231	6.11542e-06	-1.59048	-1.21396	1.1092e-05	-1.59001	-1.21251
41654037	chr20:41654037:C:T	1.63411e-06	-0.330074	-1.22262	1.7682e-05	-0.547538	-1.19517	3.07972e-05	-0.585159	-1.19617
41654371	chr20:41654371:C:T	1.57624e-06	-1.58875	-5.51629e-10	2.11768e-05	-1.56235	-5.51629e-10	3.8191e-05	-1.56615	-5.51629e-10
41654602	chr20:41654602:A:G	4.13323e-06	-2.06257e-10	-0.624734	5.04668e-05	-2.06257e-10	-0.693945	9.2012e-05	-2.06257e-10	-0.686829
41654704	chr20:41654704:A:G	5.08053e-07	-1.5736	-1.14736	6.32396e-06	-1.58169	-1.18923	1.14964e-05	-1.5808	-1.18591
41655142	chr20:41655142:C:T	4.42282e-07	-1.58526	-1.27433	5.75296e-06	-1.59059	-1.27495	1.04224e-05	-1.58983	-1.27495
41655397	chr20:41655397:G:A	4.71121e-07	-1.57805	-1.21839	6.25931e-06	-1.57127	-1.20992	1.12866e-05	-1.57404	-1.2111
41655652	chr20:41655652:G:A	2.17992e-06	-2.06257e-10	-1.2645	2.91339e-05	-2.06257e-10	-1.24336	5.2522e-05	-2.06257e-10	-1.24752
41656414	chr20:41656414:T:A	2.90932e-06	-2.06257e-10	-0.975873	3.40985e-05	-2.06257e-10	-1.08601	6.20184e-05	-2.06257e-10	-1.08132
41656612	chr20:41656612:A:G	5.73964e-07	-1.35788	-1.2411	6.98856e-06	-1.41011	-1.26087	1.25598e-05	-1.4189	-1.25934
41656867	chr20:41656867:A:G	8.70121e-07	-0.995578	-1.18734	9.41054e-06	-1.16865	-1.20478	1.65748e-05	-1.19357	-1.20729
41657203	chr20:41657203:G:A	2.98673e-06	-2.06257e-10	-0.949613	3.4816e-05	-2.06257e-10	-1.06518	6.33348e-05	-2.06257e-10	-1.06031
41657215	chr20:41657215:T:C	4.9221e-07	-1.5835	-1.16914	6.18671e-06	-1.59169	-1.20116	1.12496e-05	-1.59163	-1.19678
41657512	chr20:41657512:A:G	6.91431e-07	-1.15298	-1.2598	7.88431e-06	-1.2928	-1.25758	1.39637e-05	-1.31594	-1.25634
41657902	chr20:41657902:C:T	2.51815e-06	-2.06257e-10	-1.12027	3.25417e-05	-2.06257e-10	-1.13274	5.88197e-05	-2.06257e-10	-1.13427
41658163	chr20:41658163:A:T	7.43102e-07	-1.16112	-1.17959	8.094e-06	-1.31495	-1.20919	1.45603e-05	-1.32566	-1.20479
41658184	chr20:41658184:A:G	3.6324e-06	-2.06257e-10	-0.753897	4.93498e-05	-2.06257e-10	-0.716326	8.861e-05	-2.06257e-10	-0.724503
41658245	chr20:41658245:C:T	2.1789e-06	-2.06257e-10	-1.26497	2.8225e-05	-2.06257e-10	-1.27505	5.1099e-05	-2.06257e-10	-1.27498
41658363	chr20:41658363:C:G	2.34546e-06	-2.06257e-10	-1.19131	3.03056e-05	-2.06257e-10	-1.20393	5.48608e-05	-2.06257e-10	-1.20395
41658557	chr20:41658557:T:C	2.521e-06	-2.06257e-10	-1.11914	3.25843e-05	-2.06257e-10	-1.13143	5.89076e-05	-2.06257e-10	-1.13278
41658892	chr20:41658892:C:T	4.74991e-07	-1.59142	-1.19683	6.09503e-06	-1.58229	-1.2255	1.1101e-05	-1.57969	-1.22202
41659269	chr20:41659269:T:C	6.97617e-06	0.402278	-0.503569	2.92691e-05	-0.625227	-0.613502	5.57286e-05	-0.596985	-0.59127
41659453	chr20:41659453:A:C	2.34444e-06	-2.06257e-10	-1.19174	3.02934e-05	-2.06257e-10	-1.20433	5.48389e-05	-2.06257e-10	-1.20435
41659521	chr20:41659521:T:C	1.87273e-06	-1.41639	-5.51629e-10	2.35382e-05	-1.45664	-5.51629e-10	4.26569e-05	-1.45556	-5.51629e-10
41659534	chr20:41659534:T:G	5.13183e-07	-1.49284	-1.21807	6.30999e-06	-1.53476	-1.23836	1.13815e-05	-1.54182	-1.23493
41659616	chr20:41659616:A:G	2.49292e-06	-2.06257e-10	-1.13034	3.18127e-05	-2.06257e-10	-1.1554	5.74423e-05	-2.06257e-10	-1.15797
41659655	chr20:41659655:A:C	5.96743e-06	-2.06257e-10	-0.257476	7.01955e-05	-2.06257e-10	-0.363976	0.000126734	-2.06257e-10	-0.366655
41659685	chr20:41659685:T:C	1.59773e-06	-1.57521	-5.51629e-10	2.18604e-05	-1.53058	-5.51629e-10	3.9375e-05	-1.53562	-5.51629e-10
41660080	chr20:41660080:G:A	8.01518e-07	-1.00769	-1.25735	7.5135e-06	-1.33085	-1.2677	1.36821e-05	-1.32524	-1.26741
41660144	chr20:41660144:A:C	8.38344e-07	-0.954933	-1.26519	7.70112e-06	-1.30099	-1.2729	1.40423e-05	-1.29393	-1.27274
41660233	chr20:41660233:C:G	2.38507e-06	-2.06257e-10	-1.17456	3.03855e-05	-2.06257e-10	-1.20129	5.51348e-05	-2.06257e-10	-1.19897
41660626	chr20:41660626:TCAC:T	4.93125e-07	-1.59089	-1.1599	6.30942e-06	-1.57974	-1.19348	1.15082e-05	-1.57686	-1.18883
41660744	chr20:41660744:C:T	4.28906e-06	-0.587725	-5.51629e-10	6.41529e-05	-0.453991	-5.51629e-10	0.000117182	-0.445016	-5.51629e-10
41661218	chr20:41661218:G:A	2.52174e-06	-2.06257e-10	-1.11884	3.25932e-05	-2.06257e-10	-1.13116	5.89237e-05	-2.06257e-10	-1.13251
41661620	chr20:41661620:TG:T	2.38698e-06	-2.06257e-10	-1.17376	3.05375e-05	-2.06257e-10	-1.1963	5.51906e-05	-2.06257e-10	-1.19796
41661666	chr20:41661666:T:A	2.81293e-06	-2.06257e-10	-1.00956	3.31724e-05	-2.06257e-10	-1.11354	6.0314e-05	-2.06257e-10	-1.10918
41661822	chr20:41661822:T:C	7.12022e-07	-1.12192	-1.26151	7.96486e-06	-1.28389	-1.25633	1.40146e-05	-1.3134	-1.25524
41663019	chr20:41663019:C:T	2.16266e-06	-2.06257e-10	-1.27245	2.85714e-05	-2.06257e-10	-1.26285	5.19018e-05	-2.06257e-10	-1.25939
41663377	chr20:41663377:C:T	5.13315e-07	-1.43634	-1.27432	6.51548e-06	-1.4662	-1.27488	1.16432e-05	-1.47905	-1.27498
41663884	chr20:41663884:C:T	1.09248e-05	-2.06257e-10	0.34724	0.000103807	-2.06257e-10	0.0272727	0.000195166	-2.06257e-10	0.0651003
41664081	chr20:41664081:A:C	2.81234e-06	-2.06257e-10	-1.00978	3.31794e-05	-2.06257e-10	-1.11333	6.03084e-05	-2.06257e-10	-1.10928
41665006	chr20:41665006:A:G	4.94094e-06	-0.446237	-5.51629e-10	7.47513e-05	-0.301093	-5.51629e-10	0.000136849	-0.289873	-5.51629e-10
41665274	chr20:41665274:G:A	2.15872e-06	-2.06257e-10	-1.27428	2.82746e-05	-2.06257e-10	-1.27329	5.11507e-05	-2.06257e-10	-1.27397
41665968	chr20:41665968:C:T	3.83246e-06	0.568573	-1.26886	2.16543e-05	-0.266192	-1.27386	3.98601e-05	-0.250452	-1.27292
41666114	chr20:41666114:C:G	5.39992e-07	-1.38716	-1.27283	6.82972e-06	-1.42264	-1.27133	1.21917e-05	-1.43723	-1.27076
41666545	chr20:41666545:A:G	2.72413e-06	-2.06257e-10	-1.04164	3.4371e-05	-2.06257e-10	-1.07805	6.25238e-05	-2.06257e-10	-1.0732
41666768	chr20:41666768:A:T	2.48021e-06	-2.06257e-10	-1.13545	3.2139e-05	-2.06257e-10	-1.14519	5.79543e-05	-2.06257e-10	-1.14909
41667420	chr20:41667420:A:G	2.52749e-06	-2.06257e-10	-1.11656	3.1468e-05	-2.06257e-10	-1.16629	5.72238e-05	-2.06257e-10	-1.16178
41667425	chr20:41667425:T:C	2.17929e-06	-2.06257e-10	-1.26479	2.83537e-05	-2.06257e-10	-1.2705	5.1272e-05	-2.06257e-10	-1.2716
41667467	chr20:41667467:G:T	2.57043e-06	-2.06257e-10	-1.09972	3.32317e-05	-2.06257e-10	-1.11176	5.98731e-05	-2.06257e-10	-1.11652
41667538	chr20:41667538:G:A	5.50746e-07	-1.56623	-1.07404	6.78927e-06	-1.58047	-1.11944	1.23258e-05	-1.58247	-1.11459
41667594	chr20:41667594:A:G	3.58519e-06	-2.06257e-10	-0.766981	4.15927e-05	-2.06257e-10	-0.887336	7.56042e-05	-2.06257e-10	-0.883237
41667607	chr20:41667607:T:C	8.78511e-07	-1.17882	-0.994502	9.68064e-06	-1.29738	-1.04775	1.75237e-05	-1.30369	-1.0415
41667611	chr20:41667611:T:C	2.50937e-06	0.0692468	-1.19301	1.65723e-05	-0.596639	-1.21089	3.11122e-05	-0.56741	-1.20374
41667786	chr20:41667786:G:T	5.59242e-06	-0.322379	-5.51629e-10	8.53575e-05	-0.168412	-5.51629e-10	0.000156261	-0.157223	-5.51629e-10
41667978	chr20:41667978:G:A	8.63964e-07	-1.19868	-0.991337	9.53193e-06	-1.31591	-1.04471	1.72596e-05	-1.32189	-1.03849
41668708	chr20:41668708:T:TAGATTATGAACTTCCA	1.92056e-06	-1.39117	-5.51629e-10	2.40779e-05	-1.43397	-5.51629e-10	4.36303e-05	-1.433	-5.51629e-10
41668890	chr20:41668890:G:A	5.4668e-07	-1.56506	-1.08263	6.74437e-06	-1.57969	-1.12686	1.22421e-05	-1.58178	-1.12209
41669025	chr20:41669025:A:G	2.19781e-06	-2.06257e-10	-1.25633	2.92023e-05	-2.06257e-10	-1.24101	5.28587e-05	-2.06257e-10	-1.24113
41669154	chr20:41669154:C:T	1.84289e-06	-1.43245	-5.51629e-10	2.27743e-05	-1.48963	-5.51629e-10	4.05824e-05	-1.50541	-5.51629e-10
41669372	chr20:41669372:A:C	3.68725e-06	-2.06257e-10	-0.73891	4.33916e-05	-2.06257e-10	-0.844995	7.78133e-05	-2.06257e-10	-0.854436
41669481	chr20:41669481:T:C	3.07179e-06	-2.06257e-10	-0.92153	3.84363e-05	-2.06257e-10	-0.966258	6.91953e-05	-2.06257e-10	-0.971816
41669683	chr20:41669683:A:G	3.206e-06	-2.06257e-10	-0.878768	3.77796e-05	-2.06257e-10	-0.98349	6.86556e-05	-2.06257e-10	-0.979645
41669799	chr20:41669799:C:T	2.49305e-06	-2.06257e-10	-1.13028	3.22713e-05	-2.06257e-10	-1.14108	5.83595e-05	-2.06257e-10	-1.14213
41670113	chr20:41670113:C:T	3.6525e-06	-2.06257e-10	-0.74838	4.22446e-05	-2.06257e-10	-0.871783	7.68678e-05	-2.06257e-10	-0.866661
41670140	chr20:41670140:T:C	3.23558e-06	-2.06257e-10	-0.869583	3.80737e-05	-2.06257e-10	-0.975737	6.91906e-05	-2.06257e-10	-0.971883
41670269	chr20:41670269:A:T	2.49365e-06	-2.06257e-10	-1.13004	3.22785e-05	-2.06257e-10	-1.14086	5.83727e-05	-2.06257e-10	-1.1419
41670540	chr20:41670540:T:C	2.90437e-06	-2.06257e-10	-0.977575	3.4052e-05	-2.06257e-10	-1.08737	6.19346e-05	-2.06257e-10	-1.08267
41670696	chr20:41670696:C:T	2.9544e-05	0.923725	0.418364	9.50959e-05	-0.257053	0.196679	0.000181483	-0.222894	0.215307
41671215	chr20:41671215:C:T	2.82183e-06	-2.06257e-10	-1.00641	3.479e-05	-2.06257e-10	-1.06593	6.34431e-05	-2.06257e-10	-1.0586
41671358	chr20:41671358:G:A	2.91713e-06	-2.06257e-10	-0.973193	3.41636e-05	-2.06257e-10	-1.0841	6.21387e-05	-2.06257e-10	-1.07938
41671593	chr20:41671593:A:G	4.1561e-06	0.649492	-1.26871	1.45392e-05	-0.669749	-1.26866	2.66141e-05	-0.656112	-1.27119
41672230	chr20:41672230:T:C	5.36586e-07	-1.56343	-1.10289	6.63209e-06	-1.57866	-1.14468	1.20356e-05	-1.58076	-1.14012
41672375	chr20:41672375:C:T	2.22766e-06	-2.06257e-10	-1.24284	2.85761e-05	-2.06257e-10	-1.26269	5.18116e-05	-2.06257e-10	-1.26113
41673065	chr20:41673065:G:A	2.88238e-06	-2.06257e-10	-0.985176	3.3978e-05	-2.06257e-10	-1.08955	6.17046e-05	-2.06257e-10	-1.08639
41673492	chr20:41673492:A:G	2.20061e-06	-2.06257e-10	-1.25506	2.85348e-05	-2.06257e-10	-1.26414	5.1721e-05	-2.06257e-10	-1.26288
41673514	chr20:41673514:T:C	4.39591e-06	0.532013	-1.09513	5.2526e-05	0.354086	-1.00804	9.05244e-05	0.308302	-1.01143
41673809	chr20:41673809:T:A	1.59181e-06	-1.57892	-5.51629e-10	2.07183e-05	-1.58424	-5.51629e-10	3.7389e-05	-1.58737	-5.51629e-10
41673955	chr20:41673955:C:T	2.46809e-06	-2.06257e-10	-1.14035	3.20222e-05	-2.06257e-10	-1.14883	5.77551e-05	-2.06257e-10	-1.15254
41673980	chr20:41673980:G:C	2.50748e-06	-2.06257e-10	-1.12451	3.25119e-05	-2.06257e-10	-1.13365	5.8628e-05	-2.06257e-10	-1.13754
41673985	chr20:41673985:C:G	2.50913e-06	-2.06257e-10	-1.12386	3.25332e-05	-2.06257e-10	-1.133	5.86656e-05	-2.06257e-10	-1.13689
41674000	chr20:41674000:T:C	5.57845e-07	-1.36487	-1.2626	6.03e-06	-1.55536	-1.26315	1.08695e-05	-1.56062	-1.26217
41674204	chr20:41674204:G:A	7.66317e-06	1.25205	-1.25941	2.26994e-05	-0.299859	-1.19306	4.13438e-05	-0.284257	-1.20257
41674438	chr20:41674438:C:T	9.84072e-07	-0.98434	-1.07551	1.15389e-05	-1.0987	-1.07084	2.03776e-05	-1.12461	-1.06971
41674674	chr20:41674674:T:C	2.49242e-06	-2.06257e-10	-1.13054	3.23283e-05	-2.06257e-10	-1.13932	5.82982e-05	-2.06257e-10	-1.14318
41675667	chr20:41675667:T:C	2.11307e-06	-1.29565	-5.51629e-10	2.55946e-05	-1.37288	-5.51629e-10	4.52886e-05	-1.39569	-5.51629e-10
41676069	chr20:41676069:C:G	7.79539e-07	-1.39916	-0.89368	9.00065e-06	-1.56917	-0.848793	1.65411e-05	-1.57051	-0.832389
41676268	chr20:41676268:T:C	7.28017e-07	-1.38539	-0.975836	7.94018e-06	-1.56678	-0.976548	1.43793e-05	-1.57077	-0.972189
41676344	chr20:41676344:T:C	8.84378e-06	-2.06257e-10	0.135923	0.000103766	-2.06257e-10	0.0268816	0.000186659	-2.06257e-10	0.0205374
41676634	chr20:41676634:A:T	3.19786e-06	-2.06257e-10	-0.881308	3.67207e-05	-2.06257e-10	-1.01192	6.68883e-05	-2.06257e-10	-1.00572
41676712	chr20:41676712:A:G	7.12696e-07	-1.38041	-1.00208	7.90716e-06	-1.56454	-0.98295	1.43165e-05	-1.5688	-0.978536
41677759	chr20:41677759:A:C	7.37104e-07	-1.36837	-0.980449	8.1227e-06	-1.56024	-0.960355	1.47054e-05	-1.56479	-0.955741
41678278	chr20:41678278:GT:G	7.17753e-07	-1.38797	-0.987451	7.99945e-06	-1.56731	-0.968576	1.44901e-05	-1.57129	-0.963998
41678375	chr20:41678375:C:T	5.18959e-07	-1.50893	-1.19079	6.5937e-06	-1.55934	-1.1698	1.19955e-05	-1.56074	-1.16348
41678644	chr20:41678644:A:G	2.45272e-06	-2.06257e-10	-1.1466	3.37917e-05	-2.06257e-10	-1.09505	6.06534e-05	-2.06257e-10	-1.10357
41678874	chr20:41678874:G:A	1.04204e-06	-0.73452	-1.26809	8.40954e-06	-1.22211	-1.26379	1.55786e-05	-1.20225	-1.26059
41678990	chr20:41678990:G:C	2.95888e-06	-2.06257e-10	-0.958982	3.44973e-05	-2.06257e-10	-1.07438	6.2789e-05	-2.06257e-10	-1.06897
41679070	chr20:41679070:A:G	7.2274e-07	-1.33213	-1.03636	7.76452e-06	-1.54568	-1.02001	1.40386e-05	-1.55127	-1.01567
41679193	chr20:41679193:A:G	1.53557e-06	-0.377339	-1.23755	2.76085e-05	-0.0700302	-1.22711	5.51313e-05	0.0274587	-1.22649
41679608	chr20:41679608:G:T	3.39979e-06	-2.06257e-10	-0.820077	3.86836e-05	-2.06257e-10	-0.959845	7.03638e-05	-2.06257e-10	-0.955068
41679941	chr20:41679941:G:T	7.26526e-07	-1.46394	-0.899329	9.00615e-06	-1.58691	-0.830443	1.64696e-05	-1.58752	-0.819708
41679950	chr20:41679950:T:C	1.0894e-05	0.738825	-0.394406	4.69397e-05	-0.384455	-0.381941	8.92466e-05	-0.352756	-0.364588
41680049	chr20:41680049:CATT:C	1.45352e-05	-2.06257e-10	0.632779	0.000169591	-2.06257e-10	0.518132	0.000306182	-2.06257e-10	0.515432
41680084	chr20:41680084:T:TA	2.46038e-06	-1.14601	0.00253511	2.59093e-05	-1.33113	-0.0295321	4.9265e-05	-1.3196	0.00806618
41680246	chr20:41680246:C:T	2.40238e-06	-2.06257e-10	-1.16733	3.23182e-05	-2.06257e-10	-1.13963	5.83645e-05	-2.06257e-10	-1.14204
41680247	chr20:41680247:G:A	4.91102e-06	-2.06257e-10	-0.452309	5.8164e-05	-2.06257e-10	-0.551993	0.000105093	-2.06257e-10	-0.553899
41680373	chr20:41680373:G:A	2.31084e-06	-2.06257e-10	-1.20618	3.04234e-05	-2.06257e-10	-1.20005	5.47935e-05	-2.06257e-10	-1.20518
41680591	chr20:41680591:A:G	6.38922e-07	-1.47006	-1.0217	7.69406e-06	-1.58816	-0.986657	1.40854e-05	-1.58872	-0.974891
41680675	chr20:41680675:T:C	4.91965e-06	-2.06257e-10	-0.450555	5.82636e-05	-2.06257e-10	-0.550283	0.000105277	-2.06257e-10	-0.552155
41680725	chr20:41680725:G:T	5.13774e-07	-1.44184	-1.26792	5.88506e-06	-1.58238	-1.26046	1.06421e-05	-1.58492	-1.25902
41681251	chr20:41681251:G:A	4.19302e-06	-0.610369	-5.51629e-10	3.61634e-05	-1.02721	-5.51629e-10	6.79615e-05	-0.989807	-5.51629e-10
41681564	chr20:41681564:C:G	4.25789e-06	-1.21573	0.620709	3.71003e-05	-1.27757	0.275939	6.96111e-05	-1.28542	0.3196
41681617	chr20:41681617:A:T	3.45426e-06	0.218734	-1.02292	6.53054e-05	0.568479	-1.00466	0.000135751	0.706177	-1.0041
41681705	chr20:41681705:A:G	5.20028e-07	-1.42584	-1.27183	5.87467e-06	-1.57834	-1.26627	1.06142e-05	-1.58142	-1.26514
41681952	chr20:41681952:C:G	8.50056e-07	-1.15346	-1.05279	9.90999e-06	-1.25976	-1.06196	1.7638e-05	-1.28021	-1.05848
41681953	chr20:41681953:T:A	8.09041e-07	-1.21004	-1.04566	9.50123e-06	-1.30887	-1.05497	1.69375e-05	-1.32778	-1.05144
41682348	chr20:41682348:G:C	5.34127e-07	-1.40113	-1.26978	5.94011e-06	-1.57052	-1.26301	1.07249e-05	-1.57445	-1.26172
41682356	chr20:41682356:T:C	2.77572e-06	-2.06257e-10	-1.02288	3.49292e-05	-2.06257e-10	-1.06194	6.29682e-05	-2.06257e-10	-1.06612
41682377	chr20:41682377:G:A	2.35867e-06	-2.06257e-10	-1.1857	3.07942e-05	-2.06257e-10	-1.18793	5.588e-05	-2.06257e-10	-1.18554
41682756	chr20:41682756:T:C	2.62479e-06	-2.06257e-10	-1.07879	3.32341e-05	-2.06257e-10	-1.11168	6.04154e-05	-2.06257e-10	-1.1075
41682939	chr20:41682939:C:A	3.99604e-06	-2.06257e-10	-0.658488	4.73887e-05	-2.06257e-10	-0.756877	8.5532e-05	-2.06257e-10	-0.759857
41683067	chr20:41683067:A:C	1.09857e-05	0.739261	-0.386456	4.71697e-05	-0.388453	-0.373056	8.98312e-05	-0.355459	-0.355357
41683393	chr20:41683393:T:C	6.71777e-06	-2.06257e-10	-0.139035	7.86014e-05	-2.06257e-10	-0.25087	0.000141959	-2.06257e-10	-0.253213
41684042	chr20:41684042:A:G	5.67847e-07	-1.42096	-1.18873	6.40211e-06	-1.57769	-1.18094	1.1592e-05	-1.58065	-1.17778
41684718	chr20:41684718:T:C	4.23196e-06	-2.06257e-10	-0.601126	5.06462e-05	-2.06257e-10	-0.690396	9.15061e-05	-2.06257e-10	-0.692343
41685398	chr20:41685398:G:A	1.00446e-05	0.653335	-0.39009	4.42096e-05	-0.450111	-0.376207	8.40603e-05	-0.418044	-0.35917
41685850	chr20:41685850:C:T	2.15812e-06	-2.06257e-10	-1.27456	2.82638e-05	-2.06257e-10	-1.27368	5.12316e-05	-2.06257e-10	-1.27239
41687256	chr20:41687256:G:A	6.38075e-07	-1.35112	-1.14197	6.42491e-06	-1.55203	-1.20305	1.15602e-05	-1.55703	-1.20415
41687334	chr20:41687334:A:G	6.23872e-07	-1.46957	-1.04603	7.50058e-06	-1.58818	-1.0121	1.37228e-05	-1.58874	-1.00095
41687432	chr20:41687432:C:A	9.53039e-07	-0.951005	-1.14089	8.37577e-06	-1.36814	-1.12178	1.55829e-05	-1.35313	-1.10945
41687566	chr20:41687566:C:A	6.24996e-07	-1.36491	-1.14889	6.35677e-06	-1.55752	-1.20822	1.14431e-05	-1.56213	-1.20923
41687888	chr20:41687888:C:T	2.43535e-06	-2.06257e-10	-1.1537	3.23416e-05	-2.06257e-10	-1.13891	5.84502e-05	-2.06257e-10	-1.14057
41688435	chr20:41688435:T:C	7.8676e-07	-1.52434	-0.759285	1.002e-05	-1.59133	-0.719342	1.84789e-05	-1.59117	-0.700944
41688518	chr20:41688518:G:A	2.17033e-06	-2.06257e-10	-1.26891	2.87806e-05	-2.06257e-10	-1.25556	5.19951e-05	-2.06257e-10	-1.2576
41688560	chr20:41688560:T:C	6.68422e-07	-1.38504	-1.06159	7.53524e-06	-1.46761	-1.12806	1.37879e-05	-1.46648	-1.11848
41688623	chr20:41688623:A:G	4.73834e-07	-1.59033	-1.20036	6.71909e-06	-1.54509	-1.16522	1.22566e-05	-1.54283	-1.15985
41688908	chr20:41688908:T:C	7.36628e-07	-1.55715	-0.792315	9.86608e-06	-1.58331	-0.742845	1.81397e-05	-1.58275	-0.727897
41689070	chr20:41689070:G:T	2.18658e-06	-2.06257e-10	-1.26145	2.84176e-05	-2.06257e-10	-1.26825	5.13718e-05	-2.06257e-10	-1.26966
41689172	chr20:41689172:G:A	1.64992e-06	-1.54307	-5.51629e-10	2.12395e-05	-1.5594	-5.51629e-10	3.82772e-05	-1.56389	-5.51629e-10
41689259	chr20:41689259:A:T	2.28426e-06	-2.06257e-10	-1.21775	2.98609e-05	-2.06257e-10	-1.21871	5.41166e-05	-2.06257e-10	-1.21761
41689260	chr20:41689260:AC:A	2.3896e-06	-2.06257e-10	-1.17267	3.12279e-05	-2.06257e-10	-1.17395	5.66511e-05	-2.06257e-10	-1.17184
41689275	chr20:41689275:T:C	5.3023e-07	-1.42088	-1.25736	5.91173e-06	-1.57029	-1.26803	1.06411e-05	-1.57508	-1.26894
41689630	chr20:41689630:G:A	1.71089e-06	-1.50678	-5.51629e-10	2.59827e-05	-1.35783	-5.51629e-10	4.75436e-05	-1.3471	-5.51629e-10
41689714	chr20:41689714:C:T	1.35328e-06	-1.02728	-0.713973	1.37943e-05	-1.32187	-0.669136	2.60044e-05	-1.30435	-0.646132
41690000	chr20:41690000:T:C	2.37845e-06	-2.06257e-10	-1.17734	3.10801e-05	-2.06257e-10	-1.17869	5.63792e-05	-2.06257e-10	-1.17665
41690094	chr20:41690094:C:T	3.20355e-06	-2.06257e-10	-0.879531	4.64889e-05	-2.06257e-10	-0.776046	8.40861e-05	-2.06257e-10	-0.776907
41690106	chr20:41690106:T:C	2.18688e-06	-2.06257e-10	-1.26132	2.84193e-05	-2.06257e-10	-1.26819	5.13746e-05	-2.06257e-10	-1.2696
41690587	chr20:41690587:A:G	2.40815e-06	-2.06257e-10	-1.16493	3.14546e-05	-2.06257e-10	-1.16671	5.70687e-05	-2.06257e-10	-1.16449
41691215	chr20:41691215:A:C	3.25096e-06	-2.06257e-10	-0.864841	3.98969e-05	-2.06257e-10	-0.928961	7.20905e-05	-2.06257e-10	-0.930826
41691281	chr20:41691281:A:G	2.18636e-06	-2.06257e-10	-1.26156	2.84144e-05	-2.06257e-10	-1.26836	5.13668e-05	-2.06257e-10	-1.26976
41691399	chr20:41691399:C:T	2.27976e-06	-2.06257e-10	-1.21972	2.89023e-05	-2.06257e-10	-1.25134	5.26095e-05	-2.06257e-10	-1.24585
41691578	chr20:41691578:C:T	6.16798e-06	-0.193894	-0.0305265	3.63332e-05	-1.01339	-0.0091415	6.82956e-05	-0.996446	0.0115438
41691640	chr20:41691640:G:A	1.348e-06	-0.921843	-0.82333	1.55706e-05	-1.02586	-0.844018	2.72525e-05	-1.06441	-0.839187
41691864	chr20:41691864:C:T	2.31653e-06	0.0444269	-1.24815	4.3421e-05	0.396048	-1.24036	8.78801e-05	0.507243	-1.24002
41692209	chr20:41692209:T:A	2.32532e-06	-2.06257e-10	-1.19993	3.00762e-05	-2.06257e-10	-1.21153	5.43516e-05	-2.06257e-10	-1.21327
41692571	chr20:41692571:G:A	2.41111e-06	-2.06257e-10	-1.1637	3.15902e-05	-2.06257e-10	-1.16241	5.71817e-05	-2.06257e-10	-1.16251
41692648	chr20:41692648:A:C	1.05755e-06	-0.849243	-1.13859	9.51045e-06	-1.18826	-1.1746	1.71894e-05	-1.18538	-1.17908
41692895	chr20:41692895:G:T	2.32333e-06	-2.06257e-10	-1.20079	3.00525e-05	-2.06257e-10	-1.21232	5.43094e-05	-2.06257e-10	-1.21405
41693409	chr20:41693409:A:G	1.02653e-06	-0.86627	-1.15134	9.30231e-06	-1.19971	-1.18528	1.68083e-05	-1.19741	-1.18947
41693511	chr20:41693511:C:CT	1.49107e-06	-0.879478	-0.764816	1.71273e-05	-0.987225	-0.78736	2.99441e-05	-1.02715	-0.782263
41693910	chr20:41693910:G:A	1.61557e-06	-1.56411	-5.51629e-10	2.07875e-05	-1.58091	-5.51629e-10	3.75396e-05	-1.58335	-5.51629e-10
41694657	chr20:41694657:G:C	1.01009e-06	-0.89054	-1.14321	9.20884e-06	-1.21723	-1.17786	1.66301e-05	-1.21521	-1.18233
41694665	chr20:41694665:A:G	2.18633e-06	-2.06257e-10	-1.26157	2.84142e-05	-2.06257e-10	-1.26837	5.13664e-05	-2.06257e-10	-1.26976
41695034	chr20:41695034:T:C	1.78845e-06	-0.852122	-0.610322	2.01012e-05	-0.962804	-0.651676	3.5196e-05	-1.00236	-0.645459
41695723	chr20:41695723:T:C	2.50506e-06	-2.06257e-10	-1.12548	3.27391e-05	-2.06257e-10	-1.12669	5.9411e-05	-2.06257e-10	-1.12427
41696087	chr20:41696087:A:C	1.05209e-06	-0.821112	-1.1719	9.45912e-06	-1.16513	-1.20315	1.71032e-05	-1.16276	-1.20672
41696564	chr20:41696564:T:TTCAGATGCCC	2.18649e-06	-2.06257e-10	-1.2615	2.84154e-05	-2.06257e-10	-1.26833	5.13684e-05	-2.06257e-10	-1.26972
41697080	chr20:41697080:C:G	2.325e-06	-2.06257e-10	-1.20007	2.99537e-05	-2.06257e-10	-1.21561	5.40303e-05	-2.06257e-10	-1.2192
41697176	chr20:41697176:CCTT:C	3.70037e-06	-2.06257e-10	-0.735359	4.91075e-05	-2.06257e-10	-0.721249	8.8876e-05	-2.06257e-10	-0.721506
41697412	chr20:41697412:G:A	2.35023e-06	-2.06257e-10	-1.18928	3.01871e-05	-2.06257e-10	-1.20784	5.43921e-05	-2.06257e-10	-1.21253
41697473	chr20:41697473:T:C	7.76721e-07	-1.07619	-1.22028	7.4051e-06	-1.3408	-1.27229	1.34195e-05	-1.34276	-1.26928
41697779	chr20:41697779:C:G	2.66959e-06	-2.06257e-10	-1.06187	3.70584e-05	-2.06257e-10	-1.00276	6.69756e-05	-2.06257e-10	-1.00442
41698035	chr20:41698035:ACTC:A	4.86336e-05	1.84052	-5.51629e-10	0.000299429	1.08662	-5.51629e-10	0.000473914	0.952278	-5.51629e-10
41698068	chr20:41698068:A:G	2.59055e-06	-2.06257e-10	-1.09192	3.56152e-05	-2.06257e-10	-1.04249	6.43934e-05	-2.06257e-10	-1.04374
41698071	chr20:41698071:A:G	3.99774e-06	-0.360107	-0.297956	2.17115e-05	-1.11384	-0.423584	4.08532e-05	-1.10001	-0.398757
41698373	chr20:41698373:C:A	2.24191e-06	-2.06257e-10	-1.23647	2.91128e-05	-2.06257e-10	-1.24408	5.25412e-05	-2.06257e-10	-1.24715
41698434	chr20:41698434:C:T	2.19804e-06	-2.06257e-10	-1.25623	2.8387e-05	-2.06257e-10	-1.26933	5.13006e-05	-2.06257e-10	-1.27105
41698469	chr20:41698469:G:T	4.62541e-06	-2.06257e-10	-0.512227	5.50013e-05	-2.06257e-10	-0.607903	9.92442e-05	-2.06257e-10	-0.611165
41700018	chr20:41700018:G:C	2.48623e-06	-2.06257e-10	-1.13302	3.283e-05	-2.06257e-10	-1.12392	5.91712e-05	-2.06257e-10	-1.12831
41700215	chr20:41700215:C:G	2.24621e-06	-2.06257e-10	-1.23455	3.0131e-05	-2.06257e-10	-1.20971	5.43346e-05	-2.06257e-10	-1.21359
41700385	chr20:41700385:C:T	2.41002e-06	-2.06257e-10	-1.16415	3.1791e-05	-2.06257e-10	-1.15608	5.73247e-05	-2.06257e-10	-1.16002
41700565	chr20:41700565:C:T	2.50202e-06	-2.06257e-10	-1.12669	3.30628e-05	-2.06257e-10	-1.11685	5.9579e-05	-2.06257e-10	-1.12144
41700808	chr20:41700808:C:A	2.26763e-06	-2.06257e-10	-1.22506	2.98964e-05	-2.06257e-10	-1.21752	5.41467e-05	-2.06257e-10	-1.21705
41700932	chr20:41700932:T:C	2.2258e-06	-2.06257e-10	-1.24368	2.87332e-05	-2.06257e-10	-1.25721	5.19412e-05	-2.06257e-10	-1.25864
41700992	chr20:41700992:G:GT	2.39427e-06	-2.06257e-10	-1.17071	3.15844e-05	-2.06257e-10	-1.1626	5.69587e-05	-2.06257e-10	-1.16642
41701170	chr20:41701170:C:T	2.21751e-06	-2.06257e-10	-1.24741	2.86527e-05	-2.06257e-10	-1.26001	5.1802e-05	-2.06257e-10	-1.26132
41701349	chr20:41701349:T:G	1.99116e-05	1.9446	-0.997094	0.000216946	1.69098	-0.926597	0.000379085	1.65975	-0.93074
41701465	chr20:41701465:C:A	2.16076e-06	-2.06257e-10	-1.27333	2.82612e-05	-2.06257e-10	-1.27377	5.11333e-05	-2.06257e-10	-1.27431
41701480	chr20:41701480:A:G	2.00216e-05	1.94247	-0.989444	0.000218402	1.68929	-0.918208	0.000381587	1.65804	-0.922447
41701647	chr20:41701647:T:C	1.99531e-05	1.96662	-1.01703	0.000216724	1.71249	-0.949128	0.000378686	1.68114	-0.953178
41701716	chr20:41701716:A:G	2.38963e-06	-2.06257e-10	-1.17265	3.15185e-05	-2.06257e-10	-1.16469	5.68393e-05	-2.06257e-10	-1.16852
41701723	chr20:41701723:T:C	2.20717e-06	-0.259776	-0.992305	1.10146e-05	-1.20411	-1.01194	1.95954e-05	-1.18944	-1.04401
41701798	chr20:41701798:T:C	2.45944e-06	0.129221	-1.27308	2.75806e-05	-0.0233215	-1.27483	4.6187e-05	-0.10138	-1.27467
41702002	chr20:41702002:T:C	3.92032e-06	-0.677619	-5.51629e-10	5.80332e-05	-0.554245	-5.51629e-10	0.000106025	-0.545075	-5.51629e-10
41702078	chr20:41702078:A:G	2.71359e-06	-2.06257e-10	-1.04552	3.60697e-05	-2.06257e-10	-1.02981	6.50268e-05	-2.06257e-10	-1.03395
41702296	chr20:41702296:A:C	2.3552e-06	-2.06257e-10	-1.18716	3.10567e-05	-2.06257e-10	-1.17945	5.60204e-05	-2.06257e-10	-1.18303
41702345	chr20:41702345:C:T	2.91914e-06	-2.06257e-10	-0.972503	4.09911e-05	-2.06257e-10	-0.901905	7.40256e-05	-2.06257e-10	-0.904337
41702359	chr20:41702359:C:T	2.72398e-06	-2.06257e-10	-1.0417	3.62118e-05	-2.06257e-10	-1.02588	6.52803e-05	-2.06257e-10	-1.03006
41702432	chr20:41702432:T:C	3.48026e-06	-2.06257e-10	-0.796685	4.15475e-05	-2.06257e-10	-0.888423	7.62613e-05	-2.06257e-10	-0.874583
41702471	chr20:41702471:G:T	3.90205e-06	-2.06257e-10	-0.682291	5.75649e-05	-2.06257e-10	-0.562348	0.00010403	-2.06257e-10	-0.564064
41702494	chr20:41702494:A:T	1.83463e-05	1.84136	-0.975722	0.000201377	1.5927	-0.902781	0.000351829	1.5614	-0.907007
41703578	chr20:41703578:T:A	1.53291e-05	1.56322	-0.877258	0.00016629	1.30428	-0.805804	0.000291363	1.28126	-0.815435
41703793	chr20:41703793:G:A	4.68101e-07	-1.52782	-1.27505	6.63906e-06	-1.45273	-1.26956	1.19126e-05	-1.46248	-1.26868
41704383	chr20:41704383:T:C	5.62899e-06	-0.315862	-5.51629e-10	6.66303e-05	-0.416101	-5.51629e-10	0.000118748	-0.431748	-5.51629e-10
41705248	chr20:41705248:G:C	6.65951e-06	-2.06257e-10	-0.147745	8.71635e-05	-2.06257e-10	-0.147475	0.000159518	-2.06257e-10	-0.136588
41705621	chr20:41705621:A:G	2.7543e-06	-2.06257e-10	-1.03063	3.81753e-05	-2.06257e-10	-0.973072	6.89765e-05	-2.06257e-10	-0.974981
41705733	chr20:41705733:T:A	6.26704e-06	-2.06257e-10	-0.208488	8.18919e-05	-2.06257e-10	-0.209861	0.000149639	-2.06257e-10	-0.200523
41705854	chr20:41705854:C:T	6.74646e-06	-2.06257e-10	-0.134773	9.66496e-05	-2.06257e-10	-0.0441676	0.000175745	-2.06257e-10	-0.0397117
41706189	chr20:41706189:AGGC:A	2.69437e-06	-2.06257e-10	-1.05263	3.73057e-05	-2.06257e-10	-0.996114	6.74177e-05	-2.06257e-10	-0.997841
41706253	chr20:41706253:A:G	4.33916e-06	0.588073	-1.16418	3.50059e-05	0.115289	-1.17503	6.10546e-05	0.0706043	-1.16758
41706312	chr20:41706312:A:C	7.00007e-06	-2.06257e-10	-0.097872	0.000100393	-2.06257e-10	-0.00616316	0.00018256	-2.06257e-10	-0.00166742
41706346	chr20:41706346:T:C	7.09364e-06	-2.06257e-10	-0.0845926	0.000101983	-2.06257e-10	0.00954918	0.000185451	-2.06257e-10	0.0140413
41706349	chr20:41706349:G:A	2.79614e-06	-2.06257e-10	-1.01555	3.88811e-05	-2.06257e-10	-0.954751	7.02565e-05	-2.06257e-10	-0.956595
41706571	chr20:41706571:G:T	1.64244e-06	-1.54761	-5.51629e-10	2.19454e-05	-1.5267	-5.51629e-10	3.99248e-05	-1.52175	-5.51629e-10
41706629	chr20:41706629:A:G	3.08876e-06	-0.552165	-0.363857	3.29401e-05	-0.829026	-0.291542	5.88545e-05	-0.854567	-0.279112
41706915	chr20:41706915:G:A	7.09015e-06	-2.06257e-10	-0.0850856	9.27845e-05	-2.06257e-10	-0.0849811	0.000169645	-2.06257e-10	-0.0750391
41707745	chr20:41707745:G:A	9.18573e-06	-2.06257e-10	0.17386	0.000130925	-2.06257e-10	0.259363	0.000238826	-2.06257e-10	0.266987
41708250	chr20:41708250:C:T	4.63147e-07	-1.57643	-1.23707	5.98299e-06	-1.58873	-1.23761	1.08552e-05	-1.5897	-1.2344
41708555	chr20:41708555:A:C	2.04135e-06	-0.312648	-1.01753	3.20103e-05	-0.117954	-1.03125	5.56847e-05	-0.157092	-1.03195
41709585	chr20:41709585:T:C	2.64417e-06	-2.06257e-10	-1.07143	3.6574e-05	-2.06257e-10	-1.01592	6.60897e-05	-2.06257e-10	-1.01774
41709715	chr20:41709715:T:C	6.63434e-06	-2.06257e-10	-0.151532	7.8545e-05	-2.06257e-10	-0.251588	0.000142876	-2.06257e-10	-0.246767
41709736	chr20:41709736:T:A	3.46522e-06	0.151162	-0.952178	3.33619e-05	-0.221012	-0.886832	6.07826e-05	-0.211255	-0.89019
41710060	chr20:41710060:G:A	3.64963e-06	0.119476	-0.868641	6.01181e-05	0.351151	-0.8701	0.00012013	0.450917	-0.871087
41710336	chr20:41710336:C:G	1.66306e-06	-1.53513	-5.51629e-10	2.32704e-05	-1.46808	-5.51629e-10	4.22745e-05	-1.46456	-5.51629e-10
41710497	chr20:41710497:G:A	7.71271e-06	-2.06257e-10	-0.000922361	0.000111119	-2.06257e-10	0.095339	0.000202072	-2.06257e-10	0.0998777
41710877	chr20:41710877:G:A	2.79614e-06	-2.06257e-10	-1.01555	3.88811e-05	-2.06257e-10	-0.954751	7.02565e-05	-2.06257e-10	-0.956595
41711379	chr20:41711379:C:T	1.75764e-06	-1.47982	-5.51629e-10	2.50963e-05	-1.39254	-5.51629e-10	4.4962e-05	-1.40293	-5.51629e-10
41711439	chr20:41711439:G:T	1.28235e-06	-0.686617	-1.10848	1.99952e-05	-0.53629	-1.08348	3.78456e-05	-0.501161	-1.07407
41711734	chr20:41711734:C:A	6.67121e-06	-2.06257e-10	-0.145991	8.71206e-05	-2.06257e-10	-0.147966	0.000159274	-2.06257e-10	-0.138124
41711878	chr20:41711878:C:T	1.92774e-06	-1.38745	-5.51629e-10	2.41734e-05	-1.43001	-5.51629e-10	4.33439e-05	-1.43958	-5.51629e-10
41712483	chr20:41712483:G:A	6.439e-06	-2.06257e-10	-0.181418	8.40241e-05	-2.06257e-10	-0.184156	0.000153592	-2.06257e-10	-0.174451
41712719	chr20:41712719:A:C	6.4532e-06	-2.06257e-10	-0.179216	9.23736e-05	-2.06257e-10	-0.0894191	0.000167885	-2.06257e-10	-0.0854687
41713438	chr20:41713438:C:T	6.40722e-06	-2.06257e-10	-0.186366	8.35687e-05	-2.06257e-10	-0.189591	0.000152773	-2.06257e-10	-0.179796
41713450	chr20:41713450:A:G	6.15082e-06	-2.06257e-10	-0.227206	8.02627e-05	-2.06257e-10	-0.229955	0.000146688	-2.06257e-10	-0.220441
41713532	chr20:41713532:G:A	2.15708e-06	-2.06257e-10	-1.27504	2.82483e-05	-2.06257e-10	-1.27423	5.11687e-05	-2.06257e-10	-1.27362
41713916	chr20:41713916:C:T	7.08909e-06	-2.06257e-10	-0.0852344	0.000101812	-2.06257e-10	0.00786334	0.000185104	-2.06257e-10	0.0121718
41714098	chr20:41714098:C:T	7.48337e-06	-2.06257e-10	-0.0311084	0.000107691	-2.06257e-10	0.0640042	0.00019581	-2.06257e-10	0.0683956
41714339	chr20:41714339:T:C	7.02914e-06	-2.06257e-10	-0.0937275	0.000100962	-2.06257e-10	-0.000520325	0.00018353	-2.06257e-10	0.00362827
41714505	chr20:41714505:T:G	1.05859e-06	-0.891015	-1.09584	1.62121e-05	-0.759857	-1.06964	3.05729e-05	-0.728531	-1.0601
41714702	chr20:41714702:C:T	5.83561e-07	-1.30947	-1.27293	6.0661e-06	-1.54045	-1.27209	1.09826e-05	-1.53778	-1.27466
41715082	chr20:41715082:A:G	7.08552e-06	-2.06257e-10	-0.0857383	0.000101815	-2.06257e-10	0.0078994	0.000185052	-2.06257e-10	0.0118895
41715254	chr20:41715254:C:T	6.41907e-06	-2.06257e-10	-0.184519	8.38755e-05	-2.06257e-10	-0.185927	0.000153258	-2.06257e-10	-0.176628
41715338	chr20:41715338:T:C	6.28656e-06	-2.06257e-10	-0.205378	8.21765e-05	-2.06257e-10	-0.206391	0.00015039	-2.06257e-10	-0.195517
41715441	chr20:41715441:G:A	7.13374e-06	-2.06257e-10	-0.0789564	0.000102473	-2.06257e-10	0.014343	0.000186308	-2.06257e-10	0.0186524
41715618	chr20:41715618:C:T	6.40852e-06	-2.06257e-10	-0.186163	8.36321e-05	-2.06257e-10	-0.188833	0.000152869	-2.06257e-10	-0.179165
41715903	chr20:41715903:T:C	7.13374e-06	-2.06257e-10	-0.0789564	0.000102473	-2.06257e-10	0.014343	0.000186308	-2.06257e-10	0.0186524
41715967	chr20:41715967:A:G	7.00399e-06	-2.06257e-10	-0.0973115	0.000100539	-2.06257e-10	-0.00471717	0.000182785	-2.06257e-10	-0.000439793
41715993	chr20:41715993:G:GC	6.26393e-05	2.0936	-5.51629e-10	0.000363692	1.28105	-5.51629e-10	0.000574512	1.14477	-5.51629e-10
41716106	chr20:41716106:A:T	7.13374e-06	-2.06257e-10	-0.0789564	0.000102473	-2.06257e-10	0.014343	0.000186308	-2.06257e-10	0.0186524
41716186	chr20:41716186:T:C	1.61791e-06	-0.957837	-0.604819	1.81814e-05	-1.17601	-0.538852	3.26179e-05	-1.19649	-0.527397
41716376	chr20:41716376:G:C	2.17162e-06	-2.06257e-10	-1.26832	2.82855e-05	-2.06257e-10	-1.27291	5.12247e-05	-2.06257e-10	-1.27253
41716725	chr20:41716725:T:C	6.66522e-06	-2.06257e-10	-0.146889	9.54486e-05	-2.06257e-10	-0.0566725	0.000173452	-2.06257e-10	-0.0528479
41716965	chr20:41716965:T:C	6.76435e-06	-2.06257e-10	-0.132125	9.68891e-05	-2.06257e-10	-0.0416936	0.000176068	-2.06257e-10	-0.0378771
41716985	chr20:41716985:A:G	6.39189e-06	-2.06257e-10	-0.188762	9.13628e-05	-2.06257e-10	-0.100422	0.000166004	-2.06257e-10	-0.0967356
41717078	chr20:41717078:C:T	6.83638e-06	-2.06257e-10	-0.121533	9.79241e-05	-2.06257e-10	-0.0310674	0.000177956	-2.06257e-10	-0.0272115
41717208	chr20:41717208:T:C	7.05742e-07	-1.49956	-0.892736	9.31107e-06	-1.56428	-0.819773	1.6753e-05	-1.56558	-0.824594
41717209	chr20:41717209:G:A	1.66339e-06	-1.53493	-5.51629e-10	2.4446e-05	-1.41879	-5.51629e-10	4.39185e-05	-1.42641	-5.51629e-10
41717317	chr20:41717317:T:G	1.63288e-06	-1.55345	-5.51629e-10	2.38007e-05	-1.44555	-5.51629e-10	4.27773e-05	-1.45274	-5.51629e-10
41717444	chr20:41717444:G:A	1.67046e-06	-1.53069	-5.51629e-10	2.46354e-05	-1.41107	-5.51629e-10	4.42664e-05	-1.41852	-5.51629e-10
41717666	chr20:41717666:C:G	2.42608e-06	0.11709	-1.27461	2.09069e-05	-0.300424	-1.27476	3.69788e-05	-0.3235	-1.2749
41717683	chr20:41717683:C:T	1.80337e-06	-1.45414	-5.51629e-10	2.59858e-05	-1.35771	-5.51629e-10	4.71122e-05	-1.35622	-5.51629e-10
41717828	chr20:41717828:T:C	5.5798e-07	-1.58867	-1.03856	7.512e-06	-1.583	-1.01576	1.35782e-05	-1.583	-1.01728
41717912	chr20:41717912:C:T	5.44659e-07	-1.58733	-1.06405	7.29865e-06	-1.5848	-1.04277	1.31917e-05	-1.5848	-1.04436
41718070	chr20:41718070:C:T	5.42079e-07	-1.5824	-1.07374	7.19469e-06	-1.58896	-1.05296	1.30043e-05	-1.58893	-1.05454
41718139	chr20:41718139:T:G	5.60221e-07	-1.58223	-1.04099	7.4481e-06	-1.58912	-1.01818	1.34625e-05	-1.58911	-1.01972
41718564	chr20:41718564:A:G	8.23807e-07	-1.23649	-1.00112	1.35184e-05	-1.04128	-0.969928	2.51484e-05	-1.01668	-0.967276
41718642	chr20:41718642:T:C	2.33607e-06	-2.06257e-10	-1.19532	2.96709e-05	-2.06257e-10	-1.22509	5.34249e-05	-2.06257e-10	-1.23047
41718680	chr20:41718680:T:C	8.08715e-07	-1.21749	-1.03861	1.33086e-05	-1.01721	-1.00964	2.47705e-05	-0.991941	-1.00715
41718681	chr20:41718681:G:A	9.16158e-07	-0.967541	-1.16382	1.41641e-05	-0.824184	-1.14036	2.66888e-05	-0.792673	-1.13183
41718972	chr20:41718972:A:AT	8.14966e-07	-1.22902	-1.01938	1.33954e-05	-1.03109	-0.989262	2.49246e-05	-1.0062	-0.986689
41719298	chr20:41719298:GCTT:G	3.29348e-06	0.412977	-1.26482	2.73968e-05	-0.0393223	-1.26551	4.82701e-05	-0.0654672	-1.26647
41719425	chr20:41719425:T:C	8.68992e-07	-1.1165	-1.06771	1.44817e-05	-0.888791	-1.05358	2.68886e-05	-0.862682	-1.05436
41719589	chr20:41719589:A:G	8.00666e-07	-1.2426	-1.0235	1.30974e-05	-1.04778	-0.995063	2.43595e-05	-1.02354	-0.992283
41719634	chr20:41719634:T:C	7.82181e-07	-1.23354	-1.05592	1.2821e-05	-1.0362	-1.02797	2.38452e-05	-1.01159	-1.02558
41720532	chr20:41720532:T:A	9.5161e-07	-0.949824	-1.14357	1.42809e-05	-0.797948	-1.15839	2.64534e-05	-0.768856	-1.16451
41720906	chr20:41720906:C:T	1.40558e-06	-0.917117	-0.786224	2.41544e-05	-0.664348	-0.766447	4.47304e-05	-0.639552	-0.768541
41722128	chr20:41722128:C:T	1.31967e-06	-0.83105	-0.935361	2.31302e-05	-0.56533	-0.908791	4.28855e-05	-0.53831	-0.911905
41722134	chr20:41722134:A:C	6.44374e-06	0.981047	-1.16173	7.5434e-05	0.852951	-1.14495	0.000137922	0.862264	-1.14432
41722181	chr20:41722181:T:A	2.25658e-06	-2.06257e-10	-1.22994	2.90036e-05	-2.06257e-10	-1.24784	5.25656e-05	-2.06257e-10	-1.24669
41722422	chr20:41722422:T:G	1.47246e-06	-0.839088	-0.817772	2.56594e-05	-0.572408	-0.797942	4.75643e-05	-0.546702	-0.799964
41722534	chr20:41722534:C:T	9.94599e-07	-0.856114	-1.19309	1.56525e-05	-0.692104	-1.17252	2.94256e-05	-0.662084	-1.1648
41722669	chr20:41722669:G:A	6.846e-07	-1.43219	-0.990525	1.11673e-05	-1.23616	-0.966117	2.02778e-05	-1.22936	-0.969862
41722819	chr20:41722819:G:C	1.27885e-06	-0.862472	-0.935361	2.22942e-05	-0.602141	-0.908791	4.13154e-05	-0.575608	-0.911905
41723031	chr20:41723031:T:C	1.23432e-06	-0.875553	-0.957716	2.14465e-05	-0.617679	-0.932018	3.97345e-05	-0.591496	-0.935032
41723035	chr20:41723035:A:G	2.19875e-06	-2.06257e-10	-1.2559	2.87176e-05	-2.06257e-10	-1.25775	5.20033e-05	-2.06257e-10	-1.25744
41723041	chr20:41723041:C:T	1.9406e-06	-1.54053	0.159739	3.25577e-05	-1.29181	0.159561	5.44776e-05	-1.31875	0.10779
41723095	chr20:41723095:T:A	2.17901e-06	-2.06257e-10	-1.26492	3.01428e-05	-2.06257e-10	-1.20931	5.44853e-05	-2.06257e-10	-1.21082
41723359	chr20:41723359:G:A	2.02546e-06	-1.33799	-5.51629e-10	3.14545e-05	-1.16672	-5.51629e-10	5.61321e-05	-1.18104	-5.51629e-10
41723476	chr20:41723476:C:T	1.98352e-06	-1.35892	-5.51629e-10	3.06153e-05	-1.19376	-5.51629e-10	5.46671e-05	-1.20749	-5.51629e-10
41723728	chr20:41723728:G:C	2.91645e-06	-2.06257e-10	-0.973424	3.98079e-05	-2.06257e-10	-0.931194	7.18585e-05	-2.06257e-10	-0.934049
41723828	chr20:41723828:A:T	4.20952e-06	-2.06257e-10	-0.606443	5.5229e-05	-2.06257e-10	-0.603773	9.86726e-05	-2.06257e-10	-0.61694
41723904	chr20:41723904:G:C	2.20463e-06	-2.06257e-10	-1.25323	2.83495e-05	-2.06257e-10	-1.27065	5.13428e-05	-2.06257e-10	-1.27022
41724450	chr20:41724450:A:G	2.62074e-06	-1.08034	-5.51629e-10	3.20961e-05	-1.14652	-5.51629e-10	5.81205e-05	-1.14623	-5.51629e-10
41724451	chr20:41724451:T:C	1.20911e-06	-0.911941	-0.941969	2.09075e-05	-0.659045	-0.916106	3.87041e-05	-0.633529	-0.919273
41724640	chr20:41724640:A:G	6.84017e-07	-1.41348	-1.01008	1.13152e-05	-1.20203	-0.987087	2.05622e-05	-1.19493	-0.990365
41724811	chr20:41724811:C:G	2.32759e-06	0.0433906	-1.24235	2.05431e-05	-0.346334	-1.2464	3.63961e-05	-0.366855	-1.24743
41724933	chr20:41724933:C:T	5.62792e-05	1.98653	-5.51629e-10	0.00033415	1.19633	-5.51629e-10	0.000528653	1.06158	-5.51629e-10
41724999	chr20:41724999:C:A	1.03197e-06	-0.738123	-1.2742	1.06121e-05	-0.979326	-1.27394	1.882e-05	-0.999861	-1.27397
41725159	chr20:41725159:A:G	2.59415e-06	0.165753	-1.25629	2.22629e-05	-0.253326	-1.25901	3.9569e-05	-0.270898	-1.2598
41725522	chr20:41725522:C:T	1.8561e-06	-1.42532	-5.51629e-10	2.80598e-05	-1.28092	-5.51629e-10	5.01642e-05	-1.29345	-5.51629e-10
41726034	chr20:41726034:T:C	2.16956e-06	-2.06257e-10	-1.26927	2.84533e-05	-2.06257e-10	-1.267	5.16148e-05	-2.06257e-10	-1.26494
41726204	chr20:41726204:TGTG:T	4.99424e-07	-1.5245	-1.21359	7.15563e-06	-1.42384	-1.22352	1.30028e-05	-1.41726	-1.22632
41726448	chr20:41726448:A:G	4.95017e-07	-1.52603	-1.22093	7.08569e-06	-1.42686	-1.23033	1.28804e-05	-1.42017	-1.23286
41726485	chr20:41726485:C:T	1.59936e-06	-1.57419	-5.51629e-10	2.17361e-05	-1.53628	-5.51629e-10	3.94875e-05	-1.53276	-5.51629e-10
41726601	chr20:41726601:C:A	2.14885e-06	-0.0211921	-1.25766	1.89259e-05	-0.414523	-1.26021	3.3656e-05	-0.431565	-1.26099
41726611	chr20:41726611:T:C	3.83967e-06	-2.06257e-10	-0.698406	4.18468e-05	-2.06257e-10	-0.881245	7.80933e-05	-2.06257e-10	-0.850844
41726642	chr20:41726642:A:C	1.93578e-06	-1.38328	-5.51629e-10	2.96492e-05	-1.22583	-5.51629e-10	5.29729e-05	-1.23897	-5.51629e-10
41727545	chr20:41727545:C:T	4.58471e-07	-1.57489	-1.24876	6.0028e-06	-1.58495	-1.23809	1.08504e-05	-1.58662	-1.23793
41727708	chr20:41727708:C:G	1.23316e-06	-0.911966	-0.922248	2.11882e-05	-0.656502	-0.905314	3.92347e-05	-0.632037	-0.90715
41728007	chr20:41728007:T:C	2.18916e-06	-2.06257e-10	-1.26027	2.83841e-05	-2.06257e-10	-1.26943	5.14274e-05	-2.06257e-10	-1.26858
41728325	chr20:41728325:T:C	4.39707e-06	-2.06257e-10	-0.562853	5.77528e-05	-2.06257e-10	-0.559088	0.000103114	-2.06257e-10	-0.572912
41728387	chr20:41728387:T:G	1.24345e-06	-0.858355	-0.967549	2.16879e-05	-0.596653	-0.941851	4.01992e-05	-0.570066	-0.944835
41728748	chr20:41728748:C:T	1.13622e-05	-2.06257e-10	0.386502	0.00012884	-2.06257e-10	0.243308	0.000234971	-2.06257e-10	0.250714
41729174	chr20:41729174:T:C	1.16717e-06	-0.90128	-0.987927	2.02413e-05	-0.646635	-0.960902	3.74882e-05	-0.620723	-0.963998
41729443	chr20:41729443:C:G	1.2546e-06	-0.853177	-0.963797	2.19034e-05	-0.590771	-0.937847	4.0593e-05	-0.564327	-0.940826
41729475	chr20:41729475:T:C	1.25835e-06	-0.853043	-0.960948	2.197e-05	-0.590665	-0.934919	4.07173e-05	-0.564199	-0.937895
41729657	chr20:41729657:T:C	8.2817e-07	-0.960551	-1.27178	1.25311e-05	-0.812656	-1.27439	2.33665e-05	-0.782833	-1.27461
41730448	chr20:41730448:G:A	1.23115e-06	-0.865109	-0.970736	2.14587e-05	-0.603897	-0.945233	3.9751e-05	-0.578022	-0.948091
41730619	chr20:41730619:C:T	1.28564e-06	-0.82874	-0.963797	2.25316e-05	-0.562495	-0.937847	4.17736e-05	-0.535659	-0.940826
41730821	chr20:41730821:A:G	2.80675e-06	-2.06257e-10	-1.01176	3.69858e-05	-2.06257e-10	-1.00473	6.74381e-05	-2.06257e-10	-0.997538
41731015	chr20:41731015:C:T	1.72171e-06	-1.50047	-5.51629e-10	2.12828e-05	-1.55736	-5.51629e-10	3.86888e-05	-1.5532	-5.51629e-10
41731023	chr20:41731023:T:C	8.80887e-07	-1.4682	-0.702422	1.2931e-05	-1.35996	-0.695671	2.30877e-05	-1.36401	-0.705443
41731047	chr20:41731047:A:G	4.32208e-06	-2.06257e-10	-0.580054	5.67406e-05	-2.06257e-10	-0.57677	0.00010137	-2.06257e-10	-0.589968
41731608	chr20:41731608:C:T	1.25026e-06	-0.856642	-0.963797	2.18157e-05	-0.594785	-0.937847	4.04252e-05	-0.568468	-0.940826
41731994	chr20:41731994:T:C	8.06771e-07	-0.991925	-1.26658	1.21365e-05	-0.847686	-1.27135	2.26101e-05	-0.818484	-1.27187
41732047	chr20:41732047:C:CA	1.26784e-06	-0.842682	-0.963797	2.21685e-05	-0.578741	-0.937847	4.10901e-05	-0.552156	-0.940826
41732145	chr20:41732145:G:T	1.89692e-06	-0.131439	-1.27212	1.61214e-05	-0.563084	-1.27203	2.87966e-05	-0.576465	-1.27203
41732202	chr20:41732202:CAAGG:C	7.95925e-07	-1.0059	-1.26614	1.19537e-05	-0.863153	-1.27106	2.22611e-05	-0.834309	-1.2716
41732337	chr20:41732337:T:C	1.25527e-06	-0.858263	-0.958176	2.18976e-05	-0.596886	-0.931998	4.05766e-05	-0.570554	-0.935002
41732344	chr20:41732344:G:A	8.54002e-07	-0.935475	-1.26614	1.29246e-05	-0.785065	-1.27106	2.41054e-05	-0.754716	-1.2716
41732361	chr20:41732361:A:G	1.28733e-06	-0.809493	-0.981731	2.2608e-05	-0.540286	-0.956671	4.19351e-05	-0.5132	-0.959426
41732692	chr20:41732692:C:T	8.81976e-07	-1.46995	-0.699432	1.29373e-05	-1.36236	-0.692785	2.30975e-05	-1.36638	-0.702639
41732699	chr20:41732699:G:A	2.25109e-06	-2.06257e-10	-1.23238	2.94538e-05	-2.06257e-10	-1.23244	5.33737e-05	-2.06257e-10	-1.23143
41732893	chr20:41732893:C:T	8.19882e-07	-0.976869	-1.26552	1.23466e-05	-0.831232	-1.27065	2.3013e-05	-0.801479	-1.27121
41733384	chr20:41733384:T:C	8.99449e-07	-1.44769	-0.702076	1.32984e-05	-1.33216	-0.695453	2.37368e-05	-1.33644	-0.705282
41733787	chr20:41733787:A:G	2.97827e-06	-2.06257e-10	-0.95245	4.24266e-05	-2.06257e-10	-0.867484	7.66739e-05	-2.06257e-10	-0.869186
41733857	chr20:41733857:T:A	1.02838e-06	-0.883287	-1.13252	1.55887e-05	-0.723193	-1.14552	2.88961e-05	-0.693261	-1.15178
41734090	chr20:41734090:G:A	1.98565e-06	-1.35784	-5.51629e-10	3.06484e-05	-1.19268	-5.51629e-10	5.47384e-05	-1.20618	-5.51629e-10
41734208	chr20:41734208:T:C	2.36332e-06	-2.06257e-10	-1.18372	3.01726e-05	-2.06257e-10	-1.20832	5.4555e-05	-2.06257e-10	-1.20954
41735436	chr20:41735436:A:T	2.12115e-06	-0.0187049	-1.27313	1.86079e-05	-0.418204	-1.27347	3.30909e-05	-0.43569	-1.2738
41735681	chr20:41735681:T:C	9.0637e-06	-2.06257e-10	0.160486	0.000133417	-2.06257e-10	0.278216	0.00023753	-2.06257e-10	0.261546
41735765	chr20:41735765:C:T	4.8204e-07	-1.5051	-1.26842	6.07191e-06	-1.54656	-1.26503	1.09929e-05	-1.54706	-1.26443
41736064	chr20:41736064:G:A	1.99067e-06	-1.35532	-5.51629e-10	3.07672e-05	-1.18881	-5.51629e-10	5.49189e-05	-1.20289	-5.51629e-10
41736147	chr20:41736147:A:C	2.16594e-06	-2.06257e-10	-1.27094	2.84753e-05	-2.06257e-10	-1.26622	5.15208e-05	-2.06257e-10	-1.26676
41736486	chr20:41736486:AGGAT:A	8.85382e-07	-0.894645	-1.27088	1.34929e-05	-0.739101	-1.274	2.52031e-05	-0.707516	-1.27426
41736564	chr20:41736564:AAAAACC:A	1.25387e-06	-0.726969	-1.09059	1.93163e-05	-0.548254	-1.10606	3.58718e-05	-0.514786	-1.11401
41736594	chr20:41736594:T:C	2.58066e-06	-0.902549	-0.193196	3.48263e-05	-0.66509	-0.399798	6.66126e-05	-0.652039	-0.357815
41737138	chr20:41737138:T:C	8.75036e-07	-0.90307	-1.27421	1.33537e-05	-0.74842	-1.27505	2.49455e-05	-0.717056	-1.275
41737142	chr20:41737142:T:C	7.99093e-06	1.1939	-1.15938	9.21061e-05	1.06498	-1.1573	0.000167818	1.06943	-1.1553
41737295	chr20:41737295:A:G	7.08205e-07	-1.35125	-1.03757	7.02702e-06	-1.57893	-1.08656	1.25739e-05	-1.578	-1.09913
41737418	chr20:41737418:G:C	2.73564e-06	-2.06257e-10	-1.03743	3.46965e-05	-2.06257e-10	-1.06862	6.34655e-05	-2.06257e-10	-1.05825
41737568	chr20:41737568:A:G	8.94115e-07	-0.880976	-1.27474	1.3676e-05	-0.724784	-1.27484	2.55718e-05	-0.692574	-1.27468
41737639	chr20:41737639:A:C	1.98488e-06	-1.35823	-5.51629e-10	3.065e-05	-1.19263	-5.51629e-10	5.47137e-05	-1.20663	-5.51629e-10
41738096	chr20:41738096:G:A	1.08057e-06	-0.699401	-1.2669	1.90307e-05	-0.397312	-1.2719	3.52119e-05	-0.374832	-1.27253
41738226	chr20:41738226:T:C	5.73192e-07	-1.327	-1.27333	9.15433e-06	-1.14934	-1.25169	1.61769e-05	-1.17435	-1.25081
41738566	chr20:41738566:A:C	2.15824e-06	-2.06257e-10	-1.2745	2.82497e-05	-2.06257e-10	-1.27418	5.11332e-05	-2.06257e-10	-1.27431
41739015	chr20:41739015:T:G	9.50577e-07	-0.827516	-1.26696	1.45613e-05	-0.665106	-1.27179	2.72243e-05	-0.632397	-1.27224
41739665	chr20:41739665:C:T	2.20654e-06	-2.06257e-10	-1.25236	2.83721e-05	-2.06257e-10	-1.26985	5.1387e-05	-2.06257e-10	-1.26936
41741241	chr20:41741241:C:T	2.21341e-06	-2.06257e-10	-1.24926	2.8634e-05	-2.06257e-10	-1.26067	5.18675e-05	-2.06257e-10	-1.26005
41741439	chr20:41741439:A:G	8.00889e-07	-0.99572	-1.2701	1.21325e-05	-0.846331	-1.27304	2.26113e-05	-0.816885	-1.27341
41741916	chr20:41741916:T:C	2.24156e-06	-2.06257e-10	-1.23662	2.88858e-05	-2.06257e-10	-1.25191	5.23207e-05	-2.06257e-10	-1.25136
41742066	chr20:41742066:G:A	8.16644e-06	-1.37802	1.43426	6.44807e-05	-1.59118	1.14229	0.00012197	-1.5917	1.18673
41742142	chr20:41742142:G:A	7.71974e-07	-1.0349	-1.2677	1.1628e-05	-0.890453	-1.27139	2.16411e-05	-0.862239	-1.27191
41742396	chr20:41742396:T:G	1.00237e-06	-0.89552	-1.1459	1.534e-05	-0.732153	-1.15265	2.84479e-05	-0.702093	-1.15858
41742427	chr20:41742427:G:T	1.89665e-06	-1.4037	-5.51629e-10	2.88395e-05	-1.25351	-5.51629e-10	5.15639e-05	-1.26593	-5.51629e-10
41742899	chr20:41742899:C:T	2.24566e-06	-2.06257e-10	-1.23479	2.86178e-05	-2.06257e-10	-1.26123	5.17192e-05	-2.06257e-10	-1.26292
41742902	chr20:41742902:A:G	1.85806e-06	-1.42426	-5.51629e-10	2.80604e-05	-1.2809	-5.51629e-10	5.01895e-05	-1.29294	-5.51629e-10
41742991	chr20:41742991:C:G	2.22163e-06	-2.06257e-10	-1.24555	2.94236e-05	-2.06257e-10	-1.23346	5.31835e-05	-2.06257e-10	-1.235
41743059	chr20:41743059:A:C	8.28093e-06	1.30657	-1.2364	9.54615e-05	1.17924	-1.23578	0.000173929	1.18458	-1.23468
41743176	chr20:41743176:T:C	2.67956e-06	-2.06257e-10	-1.05814	3.51102e-05	-2.06257e-10	-1.05677	6.33127e-05	-2.06257e-10	-1.06066
41744215	chr20:41744215:C:T	2.25928e-06	-2.06257e-10	-1.22874	2.90936e-05	-2.06257e-10	-1.24474	5.27165e-05	-2.06257e-10	-1.24382
41744341	chr20:41744341:T:C	3.13773e-06	-2.06257e-10	-0.900291	4.10437e-05	-2.06257e-10	-0.900623	7.35975e-05	-2.06257e-10	-0.910136
41745171	chr20:41745171:A:G	4.27325e-06	0.59219	-1.18361	4.46863e-05	0.358592	-1.17418	8.13238e-05	0.365256	-1.17556
41745569	chr20:41745569:T:C	3.15398e-06	-2.06257e-10	-0.895126	4.12734e-05	-2.06257e-10	-0.895042	7.40044e-05	-2.06257e-10	-0.904624
41746545	chr20:41746545:C:T	8.16473e-07	-1.02046	-1.22609	1.21558e-05	-0.877489	-1.23997	2.25945e-05	-0.849387	-1.24166
41746628	chr20:41746628:G:T	9.37832e-07	-0.869568	-1.23841	1.43789e-05	-0.706789	-1.24271	2.67473e-05	-0.676722	-1.24559
41746792	chr20:41746792:A:G	2.74367e-06	-2.06257e-10	-1.0345	3.30747e-05	-2.06257e-10	-1.11649	5.95267e-05	-2.06257e-10	-1.12232
41747261	chr20:41747261:T:G	2.18233e-06	-2.06257e-10	-1.2634	2.85147e-05	-2.06257e-10	-1.26484	5.16465e-05	-2.06257e-10	-1.26432
41747449	chr20:41747449:G:T	1.6584e-06	-1.53794	-5.51629e-10	2.06689e-05	-1.58663	-5.51629e-10	3.73259e-05	-1.58906	-5.51629e-10
41747457	chr20:41747457:G:A	2.53788e-06	0.161537	-1.274	2.20964e-05	-0.246616	-1.27323	3.9128e-05	-0.269267	-1.27264
41747473	chr20:41747473:T:A	2.31877e-06	-1.20276	-5.51629e-10	3.0714e-05	-1.19054	-5.51629e-10	5.51396e-05	-1.19888	-5.51629e-10
41747933	chr20:41747933:G:A	2.29963e-06	-2.06257e-10	-1.21104	2.90636e-05	-2.06257e-10	-1.24577	5.26633e-05	-2.06257e-10	-1.24483
41748289	chr20:41748289:C:T	8.59735e-07	-0.955599	-1.23932	1.29429e-05	-0.804825	-1.24989	2.40631e-05	-0.776859	-1.25121
41748336	chr20:41748336:G:A	8.2907e-07	-0.956564	-1.27468	1.2677e-05	-0.800415	-1.27506	2.36271e-05	-0.771349	-1.275
41748746	chr20:41748746:C:G	1.63532e-06	-1.55195	-5.51629e-10	2.11126e-05	-1.56539	-5.51629e-10	3.83249e-05	-1.56265	-5.51629e-10
41748806	chr20:41748806:A:G	2.25883e-06	-2.06257e-10	-1.22894	2.87296e-05	-2.06257e-10	-1.25733	5.1908e-05	-2.06257e-10	-1.25927
41750120	chr20:41750120:A:T	1.11534e-06	-1.56535	-0.36928	1.8089e-05	-1.30576	-0.41419	3.05959e-05	-1.34343	-0.444456
41750224	chr20:41750224:T:C	6.80824e-07	-1.37005	-1.0582	7.52162e-06	-1.52383	-1.07365	1.34828e-05	-1.52255	-1.08479
41750261	chr20:41750261:C:G	1.88664e-06	-0.554979	-0.854013	2.4256e-05	-0.558398	-0.868197	4.75711e-05	-0.490134	-0.856389
41750493	chr20:41750493:GGTT:G	1.69112e-06	-0.865214	-0.653189	1.2019e-05	-1.34587	-0.782901	2.26289e-05	-1.31173	-0.777792
41751429	chr20:41751429:C:T	6.76596e-07	-1.15966	-1.27481	6.49219e-06	-1.46966	-1.275	1.16848e-05	-1.47555	-1.27491
41752604	chr20:41752604:T:A	2.58157e-06	-0.112347	-0.983047	1.91843e-05	-0.624078	-1.03709	3.57702e-05	-0.602317	-1.02932
41752739	chr20:41752739:T:G	5.15278e-07	-1.43526	-1.27158	6.6435e-06	-1.45338	-1.26825	1.18519e-05	-1.4689	-1.26736
41752779	chr20:41752779:C:T	4.56227e-07	-1.5597	-1.26886	6.00818e-06	-1.54823	-1.27391	1.1009e-05	-1.5358	-1.27424
41752851	chr20:41752851:T:C	2.16937e-06	-0.294134	-0.975219	1.59973e-05	-0.814813	-1.02803	2.98482e-05	-0.792867	-1.01976
41753601	chr20:41753601:A:C	1.08238e-06	-0.997075	-0.967553	1.41522e-05	-1.02051	-0.944885	2.46339e-05	-1.05982	-0.944799
41753705	chr20:41753705:G:A	4.69447e-06	-2.06257e-10	-0.497408	5.95691e-05	-2.06257e-10	-0.528123	0.000108106	-2.06257e-10	-0.525632
41754185	chr20:41754185:C:T	1.61361e-06	-1.56532	-5.51629e-10	2.05787e-05	-1.591	-5.51629e-10	3.72337e-05	-1.59153	-5.51629e-10
41754563	chr20:41754563:A:G	2.17803e-06	-2.06257e-10	-1.26537	2.8685e-05	-2.06257e-10	-1.25888	5.18956e-05	-2.06257e-10	-1.25951
41754818	chr20:41754818:T:A	2.2829e-06	-2.06257e-10	-1.21834	2.9808e-05	-2.06257e-10	-1.22048	5.41744e-05	-2.06257e-10	-1.21654
41754950	chr20:41754950:T:C	3.07824e-06	0.26577	-1.1852	2.09331e-05	-0.366086	-1.20784	3.94097e-05	-0.33387	-1.20086
41755033	chr20:41755033:T:C	2.29912e-06	-2.06257e-10	-1.21127	2.92474e-05	-2.06257e-10	-1.23947	5.29386e-05	-2.06257e-10	-1.23961
41755705	chr20:41755705:C:A	1.61802e-06	-1.56259	-5.51629e-10	2.09853e-05	-1.57144	-5.51629e-10	3.7931e-05	-1.57298	-5.51629e-10
41755741	chr20:41755741:G:C	3.42141e-05	1.48885	-5.51629e-10	0.000260625	0.947822	-5.51629e-10	0.000423513	0.839836	-5.51629e-10
41755772	chr20:41755772:T:C	3.55255e-06	-2.06257e-10	-0.776126	4.26821e-05	-2.06257e-10	-0.861481	7.87868e-05	-2.06257e-10	-0.842002
41755825	chr20:41755825:A:G	5.76453e-06	0.565395	-0.857464	3.63116e-05	-0.0995555	-0.923566	6.84825e-05	-0.0691902	-0.91298
41755934	chr20:41755934:G:A	2.42691e-06	-2.06257e-10	-1.15717	3.10375e-05	-2.06257e-10	-1.18006	5.62465e-05	-2.06257e-10	-1.179
41756028	chr20:41756028:A:G	5.24641e-07	-1.50048	-1.18835	6.68041e-06	-1.47451	-1.24158	1.23415e-05	-1.45604	-1.23974
41756035	chr20:41756035:T:A	1.20828e-06	-1.59033	-0.264265	1.6741e-05	-1.48527	-0.312126	2.88383e-05	-1.50455	-0.342496
41756102	chr20:41756102:T:G	3.42522e-06	0.395193	-1.20782	2.31909e-05	-0.2438	-1.2277	4.36158e-05	-0.211469	-1.22186
41756189	chr20:41756189:T:C	4.98315e-07	-1.54507	-1.19525	6.31613e-06	-1.52627	-1.24589	1.16164e-05	-1.51217	-1.24417
41756767	chr20:41756767:C:T	6.01073e-07	-1.28941	-1.26342	7.66433e-06	-1.3201	-1.25858	1.36033e-05	-1.34133	-1.2571
41757135	chr20:41757135:C:T	4.80033e-07	-1.58295	-1.19474	6.3747e-06	-1.58803	-1.1749	1.16144e-05	-1.58408	-1.17243
41757399	chr20:41757399:A:G	3.97052e-06	-0.744508	0.0796144	3.2575e-05	-1.06381	-0.067904	6.09029e-05	-1.04705	-0.0524145
41757475	chr20:41757475:C:A	2.21575e-06	-2.06257e-10	-1.2482	2.85415e-05	-2.06257e-10	-1.2639	5.17058e-05	-2.06257e-10	-1.26318
41757842	chr20:41757842:G:A	8.65867e-07	-1.56214	-0.625671	1.09483e-05	-1.56544	-0.656642	1.91689e-05	-1.57503	-0.680427
41757876	chr20:41757876:G:A	5.09491e-07	-1.55814	-1.16	6.3316e-06	-1.54653	-1.22318	1.16347e-05	-1.5341	-1.22066
41757932	chr20:41757932:G:T	7.20275e-07	-1.57277	-0.799146	9.31369e-06	-1.55374	-0.830036	1.63571e-05	-1.56531	-0.848778
41758059	chr20:41758059:C:G	2.25428e-06	-2.06257e-10	-1.23096	2.93164e-05	-2.06257e-10	-1.23711	5.31088e-05	-2.06257e-10	-1.23641
41758344	chr20:41758344:C:T	2.46443e-06	-2.06257e-10	-1.14183	3.19325e-05	-2.06257e-10	-1.15164	5.78876e-05	-2.06257e-10	-1.15025
41758772	chr20:41758772:T:C	5.76928e-07	-1.58202	-1.01181	7.83652e-06	-1.58745	-0.969014	1.42854e-05	-1.58321	-0.966296
41759439	chr20:41759439:A:G	2.16764e-06	-2.06257e-10	-1.27015	2.84486e-05	-2.06257e-10	-1.26716	5.15985e-05	-2.06257e-10	-1.26526
41759553	chr20:41759553:C:T	5.31805e-07	-1.43834	-1.23693	6.37195e-06	-1.49508	-1.26828	1.18775e-05	-1.4676	-1.2665
41759736	chr20:41759736:A:G	5.25808e-07	-1.44971	-1.2369	6.31575e-06	-1.50401	-1.2682	1.17589e-05	-1.47774	-1.26639
41759752	chr20:41759752:T:A	5.15864e-06	-0.40312	-5.51629e-10	6.19975e-05	-0.488166	-5.51629e-10	0.00011205	-0.489799	-5.51629e-10
41759783	chr20:41759783:G:A	1.60328e-06	-1.57174	-5.51629e-10	2.05696e-05	-1.59145	-5.51629e-10	3.72698e-05	-1.59057	-5.51629e-10
41759806	chr20:41759806:A:G	3.21079e-06	-0.877276	-5.51629e-10	4.89951e-05	-0.723541	-5.51629e-10	8.67299e-05	-0.745949	-5.51629e-10
41759915	chr20:41759915:TG:T	3.52376e-06	-2.06257e-10	-0.784264	4.81541e-05	-2.06257e-10	-0.740853	8.74211e-05	-2.06257e-10	-0.738011
41759995	chr20:41759995:G:T	8.83158e-07	-1.57352	-0.594525	1.13965e-05	-1.55126	-0.630691	1.98814e-05	-1.56373	-0.655238
41760178	chr20:41760178:C:T	2.25327e-06	-2.06257e-10	-1.23141	2.86955e-05	-2.06257e-10	-1.25852	5.19948e-05	-2.06257e-10	-1.2576
41760404	chr20:41760404:T:G	5.72234e-07	-1.47367	-1.12833	6.67956e-06	-1.52456	-1.19165	1.24796e-05	-1.49985	-1.1848
41760547	chr20:41760547:C:T	4.347e-06	-2.06257e-10	-0.574306	5.10273e-05	-2.06257e-10	-0.682899	9.25302e-05	-2.06257e-10	-0.681213
41760968	chr20:41760968:T:C	4.88686e-07	-1.48478	-1.27505	5.74658e-06	-1.5917	-1.27496	1.04126e-05	-1.59072	-1.27501
41761025	chr20:41761025:T:C	6.50447e-07	-1.42833	-1.04556	7.36849e-06	-1.48609	-1.13196	1.38021e-05	-1.45823	-1.1257
41761356	chr20:41761356:G:A	4.60592e-07	-1.54497	-1.27407	5.81803e-06	-1.58001	-1.27429	1.04776e-05	-1.58544	-1.27407
41761738	chr20:41761738:G:A	2.36206e-06	-2.06257e-10	-1.18426	3.13238e-05	-2.06257e-10	-1.17088	5.67593e-05	-2.06257e-10	-1.16993
41761901	chr20:41761901:C:T	1.59302e-06	-1.57816	-5.51629e-10	2.10486e-05	-1.56843	-5.51629e-10	3.81829e-05	-1.56636	-5.51629e-10
41761988	chr20:41761988:G:A	4.95434e-07	-1.48062	-1.26549	5.78856e-06	-1.59162	-1.26776	1.05017e-05	-1.59022	-1.26699
41762520	chr20:41762520:A:G	4.8629e-07	-1.49025	-1.27449	5.74819e-06	-1.59168	-1.27469	1.04128e-05	-1.59115	-1.27456
41762794	chr20:41762794:A:G	1.68255e-06	-1.3415	-0.181985	1.75703e-05	-1.49531	-0.253738	3.28855e-05	-1.4743	-0.241414
41762797	chr20:41762797:A:C	3.7852e-06	-2.06257e-10	-0.712694	4.86614e-05	-2.06257e-10	-0.730374	8.6953e-05	-2.06257e-10	-0.743381
41763149	chr20:41763149:G:C	4.78895e-07	-1.52023	-1.25984	5.83444e-06	-1.58852	-1.26297	1.05463e-05	-1.59097	-1.262
41763484	chr20:41763484:T:C	5.64952e-07	-1.53323	-1.08157	6.54395e-06	-1.57441	-1.16231	1.20435e-05	-1.56398	-1.15625
41763669	chr20:41763669:G:A	5.27071e-07	-1.58255	-1.10166	6.56608e-06	-1.54932	-1.18402	1.20356e-05	-1.54121	-1.17967
41763709	chr20:41763709:A:G	2.18546e-06	-1.23018	-0.0317865	1.95726e-05	-1.43247	-0.208659	3.58153e-05	-1.42267	-0.207698
41763721	chr20:41763721:A:G	4.72268e-07	-1.52963	-1.26437	5.82743e-06	-1.58594	-1.26675	1.05192e-05	-1.58961	-1.26594
41764129	chr20:41764129:G:A	4.84692e-07	-1.50778	-1.26025	5.81589e-06	-1.59057	-1.26409	1.05266e-05	-1.59169	-1.26315
41764306	chr20:41764306:A:G	2.37864e-06	-1.21743	0.04017	2.18436e-05	-1.42515	-0.106204	4.05452e-05	-1.41502	-0.0913058
41764416	chr20:41764416:A:G	2.26237e-06	-2.06257e-10	-1.22738	2.90165e-05	-2.06257e-10	-1.2474	5.23326e-05	-2.06257e-10	-1.25113
41764665	chr20:41764665:T:A	3.46987e-06	-2.06257e-10	-0.799674	3.88598e-05	-2.06257e-10	-0.9553	7.216e-05	-2.06257e-10	-0.929862
41764740	chr20:41764740:C:A	4.70789e-07	-1.54103	-1.25611	5.8944e-06	-1.58179	-1.25947	1.06288e-05	-1.58684	-1.25834
41764769	chr20:41764769:T:C	3.73863e-06	-2.06257e-10	-0.725072	4.16865e-05	-2.06257e-10	-0.885083	7.78243e-05	-2.06257e-10	-0.854294
41764825	chr20:41764825:A:G	4.87723e-07	-1.58566	-1.17614	6.52147e-06	-1.58935	-1.15081	1.18711e-05	-1.58609	-1.14855
41765007	chr20:41765007:C:T	4.98831e-07	-1.48109	-1.25818	5.82437e-06	-1.59162	-1.26159	1.05694e-05	-1.59023	-1.26055
41765012	chr20:41765012:C:T	5.00507e-07	-1.48212	-1.2538	5.84721e-06	-1.59165	-1.25764	1.06113e-05	-1.59036	-1.25647
41765100	chr20:41765100:C:T	5.05131e-07	-1.56505	-1.16168	6.2786e-06	-1.55349	-1.22463	1.15324e-05	-1.54167	-1.22192
41765281	chr20:41765281:T:C	2.32172e-06	-1.17071	-0.0307674	2.11874e-05	-1.39236	-0.169496	3.9329e-05	-1.38167	-0.155114
41765351	chr20:41765351:C:A	2.68942e-06	-2.06257e-10	-1.05447	3.37664e-05	-2.06257e-10	-1.09579	6.12338e-05	-2.06257e-10	-1.09405
41765431	chr20:41765431:T:C	4.60489e-07	-1.55193	-1.26733	5.85811e-06	-1.57535	-1.27208	1.05254e-05	-1.58228	-1.27268
41765670	chr20:41765670:A:G	4.66273e-07	-1.54202	-1.26475	5.83575e-06	-1.58066	-1.2706	1.04981e-05	-1.58623	-1.27132
41765843	chr20:41765843:C:T	4.48591e-07	-1.57893	-1.26651	6.03907e-06	-1.54527	-1.27174	1.07893e-05	-1.55782	-1.27237
41765968	chr20:41765968:A:T	1.7804e-06	-1.46695	-5.51629e-10	2.37856e-05	-1.44618	-5.51629e-10	4.25628e-05	-1.45777	-5.51629e-10
41766023	chr20:41766023:C:G	9.23373e-07	-1.3004	-0.823118	9.4552e-06	-1.47889	-0.889808	1.75121e-05	-1.46949	-0.876365
41766032	chr20:41766032:A:C	2.62083e-06	-1.22012	0.139818	2.4021e-05	-1.42493	-0.0113997	4.45927e-05	-1.41484	0.00366583
41766100	chr20:41766100:A:C	2.52556e-06	-2.06257e-10	-1.11733	3.1947e-05	-2.06257e-10	-1.15118	5.79084e-05	-2.06257e-10	-1.14989
41766212	chr20:41766212:T:A	4.76954e-07	-1.54526	-1.23887	6.47028e-06	-1.53586	-1.21218	1.17926e-05	-1.52126	-1.22001
41766325	chr20:41766325:G:A	2.47101e-06	-2.06257e-10	-1.13917	3.31381e-05	-2.06257e-10	-1.11458	5.94477e-05	-2.06257e-10	-1.12365
41766356	chr20:41766356:A:G	6.39853e-06	-2.06257e-10	-0.187723	8.21747e-05	-2.06257e-10	-0.206413	0.000149168	-2.06257e-10	-0.203678
41766449	chr20:41766449:C:T	2.31153e-06	-1.22761	0.0217327	2.1301e-05	-1.43203	-0.124481	3.95083e-05	-1.42222	-0.110019
41766471	chr20:41766471:C:T	4.65465e-07	-1.54075	-1.26777	5.82151e-06	-1.58135	-1.27235	1.04767e-05	-1.58667	-1.27292
41766547	chr20:41766547:A:G	7.99479e-07	-1.55935	-0.708237	1.00747e-05	-1.56818	-0.737053	1.76771e-05	-1.57718	-0.759295
41766722	chr20:41766722:A:G	4.72087e-07	-1.52832	-1.26606	5.801e-06	-1.58595	-1.27128	1.04555e-05	-1.58967	-1.27195
41767149	chr20:41767149:G:T	2.32049e-06	-2.06257e-10	-1.20201	2.94102e-05	-2.06257e-10	-1.23392	5.32282e-05	-2.06257e-10	-1.23416
41767200	chr20:41767200:G:A	4.70108e-07	-1.5324	-1.26619	5.80789e-06	-1.58468	-1.27136	1.04629e-05	-1.58889	-1.27203
41767229	chr20:41767229:C:T	1.79625e-06	-1.32961	-0.128485	1.86241e-05	-1.48783	-0.202977	3.49506e-05	-1.46555	-0.189267
41767349	chr20:41767349:C:T	2.25337e-06	-2.06257e-10	-1.23137	2.94789e-05	-2.06257e-10	-1.23159	5.33812e-05	-2.06257e-10	-1.23129
41767514	chr20:41767514:T:A	1.62093e-06	-1.56079	-5.51629e-10	2.09234e-05	-1.57439	-5.51629e-10	3.79132e-05	-1.57345	-5.51629e-10
41767744	chr20:41767744:C:T	4.84663e-07	-1.58257	-1.18553	6.07656e-06	-1.58489	-1.22593	1.09871e-05	-1.59005	-1.22198
41768099	chr20:41768099:T:C	7.72594e-07	-1.05914	-1.24266	9.96712e-06	-1.05688	-1.25908	1.89951e-05	-1.00943	-1.25514
41768114	chr20:41768114:C:T	4.77009e-07	-1.54188	-1.24213	5.82118e-06	-1.59098	-1.26278	1.06012e-05	-1.58674	-1.26104
41768171	chr20:41768171:C:T	8.31039e-07	-1.30729	-0.921578	8.58608e-06	-1.48421	-0.980908	1.58693e-05	-1.47517	-0.969185
41768648	chr20:41768648:T:A	5.31035e-07	-1.50411	-1.17261	6.11362e-06	-1.58124	-1.2235	1.12197e-05	-1.5708	-1.22028
41768893	chr20:41768893:G:A	4.76365e-07	-1.57083	-1.21453	6.19762e-06	-1.55782	-1.23327	1.10829e-05	-1.56828	-1.23506
41769056	chr20:41769056:A:C	8.45304e-07	-1.57458	-0.637271	1.09855e-05	-1.55081	-0.667865	1.91856e-05	-1.56308	-0.691508
41769325	chr20:41769325:C:T	4.7127e-07	-1.55392	-1.24219	5.81677e-06	-1.59171	-1.26281	1.05671e-05	-1.58993	-1.26107
41769497	chr20:41769497:T:C	3.52844e-06	-2.06257e-10	-0.782936	3.98525e-05	-2.06257e-10	-0.930076	7.42719e-05	-2.06257e-10	-0.901016
41770445	chr20:41770445:C:G	4.44161e-06	-2.06257e-10	-0.552774	5.41497e-05	-2.06257e-10	-0.623508	9.59923e-05	-2.06257e-10	-0.64448
41770618	chr20:41770618:T:C	6.14393e-07	-1.54021	-0.990704	8.28122e-06	-1.52553	-0.975743	1.4824e-05	-1.53978	-0.972724
41770646	chr20:41770646:G:A	5.02836e-07	-1.56689	-1.1644	6.26285e-06	-1.55561	-1.22502	1.14979e-05	-1.54428	-1.2223
41770802	chr20:41770802:G:A	4.61383e-07	-1.54431	-1.27301	5.75175e-06	-1.59125	-1.27451	1.04484e-05	-1.58749	-1.27481
41770865	chr20:41770865:C:T	4.82879e-07	-1.57237	-1.19942	6.29451e-06	-1.55581	-1.21977	1.12495e-05	-1.56658	-1.22184
41770907	chr20:41770907:C:T	5.10512e-07	-1.57224	-1.14389	6.88348e-06	-1.56542	-1.12071	1.23805e-05	-1.57371	-1.11892
41771006	chr20:41771006:T:A	1.09561e-06	-1.40664	-0.545845	1.48623e-05	-1.38021	-0.536226	2.61079e-05	-1.40792	-0.538596
41771100	chr20:41771100:C:T	4.33533e-06	-2.06257e-10	-0.576994	5.26126e-05	-2.06257e-10	-0.652305	9.3776e-05	-2.06257e-10	-0.667839
41771108	chr20:41771108:A:G	1.10906e-06	-1.39668	-0.543595	1.50712e-05	-1.36951	-0.53297	2.64647e-05	-1.39797	-0.534969
41771318	chr20:41771318:C:G	2.17485e-06	-2.06257e-10	-1.26683	2.82259e-05	-2.06257e-10	-1.27502	5.10952e-05	-2.06257e-10	-1.27506
41771381	chr20:41771381:T:C	2.22575e-06	-1.33426	0.0905583	2.32316e-05	-1.49378	0.0240317	4.31734e-05	-1.47627	0.0327484
41771558	chr20:41771558:A:C	2.64415e-06	-2.06257e-10	-1.07144	3.57417e-05	-2.06257e-10	-1.03894	6.39886e-05	-2.06257e-10	-1.05004
41771940	chr20:41771940:C:T	5.0853e-07	-1.56746	-1.15257	6.84992e-06	-1.5597	-1.13133	1.23162e-05	-1.56834	-1.12949
41772001	chr20:41772001:T:C	6.95397e-06	-2.06257e-10	-0.104479	8.59612e-05	-2.06257e-10	-0.161364	0.000153232	-2.06257e-10	-0.176793
41772061	chr20:41772061:T:G	8.00966e-07	-1.4737	-0.792026	1.12136e-05	-1.45454	-0.743594	1.98596e-05	-1.47436	-0.745701
41772631	chr20:41772631:T:C	5.0648e-05	-2.06257e-10	1.88111	0.00059771	-2.06257e-10	1.77785	0.0011251	-2.06257e-10	1.81688
41772640	chr20:41772640:A:G	2.68529e-06	0.126764	-1.18277	2.298e-05	-0.26281	-1.21783	4.22425e-05	-0.25015	-1.21517
41772971	chr20:41772971:TG:T	4.44267e-07	-1.58205	-1.27308	6.36909e-06	-1.50389	-1.25992	1.12191e-05	-1.5281	-1.26302
41773171	chr20:41773171:G:T	2.19552e-06	-2.06257e-10	-1.25737	2.91976e-05	-2.06257e-10	-1.24117	5.30468e-05	-2.06257e-10	-1.23757
41773252	chr20:41773252:C:T	8.11193e-06	-0.0585774	0.108121	5.55807e-05	-0.579391	-0.0180342	0.000103396	-0.562846	-0.00733439
41773438	chr20:41773438:A:G	9.40862e-07	-1.59145	-0.5133	1.30763e-05	-1.49253	-0.55192	2.26241e-05	-1.51185	-0.577881
41773542	chr20:41773542:A:C	1.04811e-06	-1.36496	-0.631848	1.2845e-05	-1.34271	-0.719593	2.33393e-05	-1.34615	-0.712455
41773678	chr20:41773678:T:C	1.35328e-05	-2.06257e-10	0.561322	0.000157224	-2.06257e-10	0.442409	0.000280179	-2.06257e-10	0.42668
41773800	chr20:41773800:TC:T	1.61548e-06	-1.56416	-5.51629e-10	2.14215e-05	-1.55087	-5.51629e-10	3.88873e-05	-1.54808	-5.51629e-10
41773948	chr20:41773948:A:G	1.57202e-06	-1.59143	-5.51629e-10	2.05643e-05	-1.5917	-5.51629e-10	3.72286e-05	-1.59167	-5.51629e-10
41774011	chr20:41774011:A:G	9.46462e-07	-1.58103	-0.517781	1.24618e-05	-1.54042	-0.552171	2.16945e-05	-1.55373	-0.577956
41774193	chr20:41774193:C:T	2.83173e-06	-2.06257e-10	-1.0029	3.54781e-05	-2.06257e-10	-1.04635	6.44342e-05	-2.06257e-10	-1.0431
41774451	chr20:41774451:G:A	2.46732e-06	-2.06257e-10	-1.14066	3.1265e-05	-2.06257e-10	-1.17276	5.61312e-05	-2.06257e-10	-1.18106
41774938	chr20:41774938:G:A	7.56754e-07	-1.28778	-1.03473	1.0133e-05	-1.24927	-1.05019	1.80858e-05	-1.25574	-1.05788
41775166	chr20:41775166:G:C	9.49684e-07	-1.56931	-0.526108	1.21026e-05	-1.55963	-0.562203	2.1168e-05	-1.56985	-0.586409
41775191	chr20:41775191:G:A	7.58954e-07	-1.28327	-1.03634	1.01638e-05	-1.24478	-1.05165	1.8136e-05	-1.25153	-1.05932
41775199	chr20:41775199:G:A	5.92282e-06	-2.06257e-10	-0.264978	7.55792e-05	-2.06257e-10	-0.290079	0.000134462	-2.06257e-10	-0.307464
41775415	chr20:41775415:G:A	4.92358e-06	-2.06257e-10	-0.449755	5.87814e-05	-2.06257e-10	-0.541435	0.000106094	-2.06257e-10	-0.544423
41775588	chr20:41775588:T:G	1.42448e-06	-0.493964	-1.19602	1.334e-05	-0.819579	-1.20492	2.47385e-05	-0.798558	-1.20183
41775850	chr20:41775850:A:C	9.61075e-07	-1.56286	-0.52063	1.21098e-05	-1.5663	-0.554946	2.11731e-05	-1.57536	-0.580651
41777154	chr20:41777154:G:A	2.34135e-06	-2.06257e-10	-1.19306	2.94703e-05	-2.06257e-10	-1.23188	5.35066e-05	-2.06257e-10	-1.22894
41777370	chr20:41777370:G:A	2.65324e-06	-2.06257e-10	-1.06801	3.2784e-05	-2.06257e-10	-1.12532	5.90951e-05	-2.06257e-10	-1.1296
41777720	chr20:41777720:C:T	6.78485e-06	-0.129099	-5.51629e-10	9.70648e-05	-0.0398813	-5.51629e-10	0.000173385	-0.0532348	-5.51629e-10
41777886	chr20:41777886:G:A	6.86884e-06	-0.0782357	-0.0385605	4.73414e-05	-0.60175	-0.156125	8.8027e-05	-0.585324	-0.145781
41778308	chr20:41778308:G:C	5.2502e-06	-2.06257e-10	-0.385526	7.18056e-05	-2.06257e-10	-0.341297	0.000127929	-2.06257e-10	-0.357272
41778783	chr20:41778783:C:T	3.53961e-06	-0.779776	-5.51629e-10	4.98071e-05	-0.707102	-5.51629e-10	8.85322e-05	-0.725382	-5.51629e-10
41778840	chr20:41778840:C:T	9.40095e-07	-1.57837	-0.527194	1.22687e-05	-1.54604	-0.562168	2.13862e-05	-1.55862	-0.587384
41779140	chr20:41779140:G:T	2.24619e-06	-2.06257e-10	-1.23456	2.88763e-05	-2.06257e-10	-1.25224	5.20938e-05	-2.06257e-10	-1.2557
41779262	chr20:41779262:C:CAGAT	7.57931e-06	0.130503	-0.148872	5.06437e-05	-0.427486	-0.26296	9.43496e-05	-0.408084	-0.253657
41780140	chr20:41780140:A:G	1.24219e-06	-1.16816	-0.658753	1.54353e-05	-1.13288	-0.745718	2.79492e-05	-1.14014	-0.738222
41780255	chr20:41780255:C:T	5.181e-06	-0.398793	-5.51629e-10	5.86992e-05	-0.542834	-5.51629e-10	0.000105458	-0.550439	-5.51629e-10
41780309	chr20:41780309:G:A	8.56367e-07	-1.03351	-1.16534	1.06213e-05	-1.08807	-1.16433	1.86641e-05	-1.119	-1.16315
41780523	chr20:41780523:G:A	2.74952e-06	0.188788	-1.22115	2.36733e-05	-0.222403	-1.22851	4.39555e-05	-0.199502	-1.22607
41780696	chr20:41780696:T:G	5.24223e-06	-2.06257e-10	-0.387045	6.70457e-05	-2.06257e-10	-0.409886	0.000119404	-2.06257e-10	-0.426232
41780915	chr20:41780915:A:G	9.55257e-06	0.213018	-5.51629e-10	0.000110921	0.0935538	-5.51629e-10	0.000199995	0.0895448	-5.51629e-10
41781319	chr20:41781319:G:T	4.01008e-05	1.6476	-5.51629e-10	0.000333035	1.19299	-5.51629e-10	0.000639089	1.2513	-5.51629e-10
41781376	chr20:41781376:C:T	2.15705e-06	-2.06257e-10	-1.27505	2.83297e-05	-2.06257e-10	-1.27135	5.1292e-05	-2.06257e-10	-1.27121
41781666	chr20:41781666:G:A	2.21286e-06	-2.06257e-10	-1.24951	2.95369e-05	-2.06257e-10	-1.22962	5.36877e-05	-2.06257e-10	-1.22556
41782380	chr20:41782380:G:A	9.27623e-07	-1.06266	-1.05626	1.27478e-05	-1.00997	-1.05993	2.26277e-05	-1.02178	-1.06779
41782577	chr20:41782577:C:T	9.40205e-07	-1.58493	-0.520521	1.24897e-05	-1.53087	-0.559485	2.17395e-05	-1.54566	-0.583953
41782609	chr20:41782609:T:C	2.7448e-06	-2.06257e-10	-1.03408	3.53114e-05	-2.06257e-10	-1.05105	6.40886e-05	-2.06257e-10	-1.04848
41782696	chr20:41782696:T:G	2.7448e-06	-2.06257e-10	-1.03408	3.53114e-05	-2.06257e-10	-1.05105	6.40886e-05	-2.06257e-10	-1.04848
41782742	chr20:41782742:T:C	1.56842e-06	-1.07759	-0.516128	1.93126e-05	-1.04079	-0.613714	3.49846e-05	-1.04857	-0.605274
41782853	chr20:41782853:A:C	2.15703e-06	-2.06257e-10	-1.27506	2.83224e-05	-2.06257e-10	-1.27161	5.12757e-05	-2.06257e-10	-1.27153
41783079	chr20:41783079:A:G	1.1103e-06	-0.774378	-1.16479	1.36839e-05	-0.847253	-1.15179	2.38507e-05	-0.886	-1.15093
41783123	chr20:41783123:G:A	2.7448e-06	-2.06257e-10	-1.03408	3.53114e-05	-2.06257e-10	-1.05105	6.40886e-05	-2.06257e-10	-1.04848
41783496	chr20:41783496:C:T	2.3342e-06	-1.19612	-5.51629e-10	3.40432e-05	-1.08763	-5.51629e-10	6.18798e-05	-1.08355	-5.51629e-10
41783510	chr20:41783510:C:T	9.15426e-07	-1.58724	-0.544916	1.23178e-05	-1.52206	-0.582155	2.13877e-05	-1.53813	-0.607802
41783586	chr20:41783586:A:G	1.04998e-05	-2.06257e-10	0.307562	0.000115159	-2.06257e-10	0.131054	0.000205456	-2.06257e-10	0.116482
41784449	chr20:41784449:G:C	3.17859e-06	-2.06257e-10	-0.887353	4.05164e-05	-2.06257e-10	-0.913553	7.3654e-05	-2.06257e-10	-0.909369
41785496	chr20:41785496:G:A	2.50243e-06	-2.06257e-10	-1.12653	3.31275e-05	-2.06257e-10	-1.1149	6.00676e-05	-2.06257e-10	-1.11328
41785549	chr20:41785549:C:T	8.89809e-06	-2.06257e-10	0.142045	0.000102736	-2.06257e-10	0.0169041	0.000183088	-2.06257e-10	0.0012208
41785875	chr20:41785875:C:T	2.17326e-06	-2.06257e-10	-1.26756	2.83432e-05	-2.06257e-10	-1.27087	5.13722e-05	-2.06257e-10	-1.26965
41786285	chr20:41786285:T:C	9.63733e-07	-0.907923	-1.17281	1.20982e-05	-0.962779	-1.15943	2.11115e-05	-1.00032	-1.15861
41786405	chr20:41786405:G:A	2.72886e-06	0.234478	-1.27439	2.45401e-05	-0.142799	-1.27215	4.49591e-05	-0.130289	-1.27271
41787145	chr20:41787145:A:C	3.94462e-06	-2.06257e-10	-0.671439	4.44223e-05	-2.06257e-10	-0.821518	8.0589e-05	-2.06257e-10	-0.819386
41787289	chr20:41787289:C:T	7.87851e-07	-1.54028	-0.741962	9.57089e-06	-1.58129	-0.775241	1.69012e-05	-1.58669	-0.794675
41787392	chr20:41787392:TTGA:T	5.80945e-05	2.01828	-5.51629e-10	0.000959252	2.25089	-5.51629e-10	0.00216543	2.47163	-5.51629e-10
41788264	chr20:41788264:T:A	3.36354e-06	-2.06257e-10	-0.830796	4.56091e-05	-2.06257e-10	-0.795152	8.33414e-05	-2.06257e-10	-0.785802
41788318	chr20:41788318:G:A	2.38844e-06	-2.06257e-10	-1.17315	3.01189e-05	-2.06257e-10	-1.21011	5.46962e-05	-2.06257e-10	-1.20695
41788435	chr20:41788435:A:G	3.31358e-06	-2.06257e-10	-0.845761	4.49289e-05	-2.06257e-10	-0.810179	8.20864e-05	-2.06257e-10	-0.800976
41788527	chr20:41788527:C:T	4.20856e-06	-0.29172	-0.31495	1.92852e-05	-0.99613	-0.659792	3.70917e-05	-0.94909	-0.646264
41789381	chr20:41789381:C:G	2.42958e-06	0.110716	-1.26679	2.12501e-05	-0.287769	-1.27113	3.91776e-05	-0.27025	-1.27039
41790913	chr20:41790913:AC:A	9.13127e-07	-1.05625	-1.07842	1.34e-05	-0.940307	-1.0797	2.37879e-05	-0.951097	-1.08847
41791095	chr20:41791095:A:T	4.74514e-07	-1.53508	-1.25418	5.89162e-06	-1.57499	-1.26674	1.06211e-05	-1.57664	-1.26927
41791157	chr20:41791157:C:A	9.14497e-07	-1.5845	-0.548672	1.21613e-05	-1.53133	-0.585666	2.11466e-05	-1.54626	-0.61101
41791187	chr20:41791187:C:A	9.18014e-07	-1.58066	-0.548672	1.20462e-05	-1.54084	-0.585666	2.09754e-05	-1.55439	-0.61101
41791718	chr20:41791718:G:A	2.16309e-06	-2.06257e-10	-1.27225	2.82587e-05	-2.06257e-10	-1.27386	5.1127e-05	-2.06257e-10	-1.27444
41792335	chr20:41792335:A:T	2.57214e-06	-2.06257e-10	-1.09906	3.08524e-05	-2.06257e-10	-1.18605	5.67344e-05	-2.06257e-10	-1.17037
41792851	chr20:41792851:G:A	1.43868e-05	1.05056	-0.428038	8.97669e-05	0.376668	-0.494712	0.000166961	0.400813	-0.491799
41792975	chr20:41792975:G:A	4.68946e-07	-1.57787	-1.22319	5.95868e-06	-1.5698	-1.26062	1.08994e-05	-1.56024	-1.2598
41793193	chr20:41793193:A:G	2.29875e-06	-2.06257e-10	-1.21142	2.93095e-05	-2.06257e-10	-1.23735	5.3144e-05	-2.06257e-10	-1.23574
41793261	chr20:41793261:T:C	3.06602e-06	-2.06257e-10	-0.92341	3.61397e-05	-2.06257e-10	-1.02787	6.52491e-05	-2.06257e-10	-1.03054
41794659	chr20:41794659:T:C	4.91236e-06	-0.227086	-0.224952	3.67052e-05	-0.67604	-0.336301	6.82318e-05	-0.656379	-0.329458
41794819	chr20:41794819:A:T	7.72141e-07	-1.43472	-0.867662	1.02343e-05	-1.40458	-0.884939	1.82884e-05	-1.41009	-0.892393
41794913	chr20:41794913:A:T	1.22362e-06	-0.672612	-1.16937	1.20351e-05	-0.945916	-1.18152	2.22246e-05	-0.930379	-1.17717
41795082	chr20:41795082:C:G	5.04663e-07	-1.58122	-1.14643	6.8207e-06	-1.57546	-1.11984	1.23397e-05	-1.56674	-1.12919
41795762	chr20:41795762:A:G	2.72235e-06	-2.06257e-10	-1.04229	3.30071e-05	-2.06257e-10	-1.11854	5.97348e-05	-2.06257e-10	-1.11883
41796143	chr20:41796143:C:T	1.2293e-06	-1.00219	-0.83516	1.52878e-05	-1.07441	-0.813799	2.68313e-05	-1.10735	-0.811831
41796847	chr20:41796847:G:A	4.46949e-06	-2.06257e-10	-0.546517	5.98376e-05	-2.06257e-10	-0.523626	0.000106434	-2.06257e-10	-0.541224
41796865	chr20:41796865:A:C	1.21612e-06	-0.754535	-1.09359	1.84241e-05	-0.596385	-1.10521	3.25247e-05	-0.614545	-1.1122
41796967	chr20:41796967:A:G	3.3518e-06	-2.06257e-10	-0.834294	4.72221e-05	-2.06257e-10	-0.760399	8.42031e-05	-2.06257e-10	-0.775516
41797807	chr20:41797807:C:T	1.24953e-05	0.481559	-5.51629e-10	0.000145521	0.365062	-5.51629e-10	0.000261019	0.355845	-5.51629e-10
41798205	chr20:41798205:T:C	4.76761e-07	-1.57288	-1.21165	6.46986e-06	-1.55684	-1.19126	1.15068e-05	-1.5675	-1.19831
41798583	chr20:41798583:G:A	4.99357e-06	0.521862	-0.957503	4.49835e-05	0.115265	-0.924229	8.15576e-05	0.124178	-0.931617
41798714	chr20:41798714:A:G	2.58392e-06	-2.06257e-10	-1.09448	3.21844e-05	-2.06257e-10	-1.14378	5.82292e-05	-2.06257e-10	-1.14436
41799271	chr20:41799271:T:C	2.42131e-06	-2.06257e-10	-1.15948	3.04266e-05	-2.06257e-10	-1.19994	5.51617e-05	-2.06257e-10	-1.19848
41799832	chr20:41799832:T:C	5.37998e-06	-2.06257e-10	-0.361108	6.38913e-05	-2.06257e-10	-0.458078	0.000115287	-2.06257e-10	-0.461326
41800318	chr20:41800318:G:A	2.24103e-06	-2.06257e-10	-1.23686	2.8839e-05	-2.06257e-10	-1.25353	5.22377e-05	-2.06257e-10	-1.25294
41801345	chr20:41801345:C:T	2.88756e-06	-2.06257e-10	-0.983379	3.55589e-05	-2.06257e-10	-1.04407	6.42507e-05	-2.06257e-10	-1.04596
41801571	chr20:41801571:G:C	2.22321e-06	-2.06257e-10	-1.24484	2.88835e-05	-2.06257e-10	-1.25199	5.24361e-05	-2.06257e-10	-1.24915
41801699	chr20:41801699:G:T	1.81696e-06	-1.44663	-5.51629e-10	2.3593e-05	-1.45431	-5.51629e-10	4.26629e-05	-1.45542	-5.51629e-10
41802176	chr20:41802176:T:C	2.56235e-06	-2.06257e-10	-1.10287	3.92488e-05	-2.06257e-10	-0.945339	7.0994e-05	-2.06257e-10	-0.946152
41802304	chr20:41802304:T:C	2.36105e-06	-2.06257e-10	-1.18469	2.97893e-05	-2.06257e-10	-1.22111	5.40112e-05	-2.06257e-10	-1.21956
41802673	chr20:41802673:C:T	2.33031e-06	-1.19779	-5.51629e-10	2.87201e-05	-1.25766	-5.51629e-10	5.2163e-05	-1.25437	-5.51629e-10
41802710	chr20:41802710:T:A	8.74324e-07	-1.17506	-1.00304	1.10335e-05	-1.23079	-0.983537	1.94225e-05	-1.25997	-0.982347
41803023	chr20:41803023:G:A	2.70868e-06	-1.04733	-5.51629e-10	3.08459e-05	-1.18626	-5.51629e-10	5.62251e-05	-1.17938	-5.51629e-10
41803482	chr20:41803482:T:TGAGAGTTTTTA	4.96065e-07	-1.58961	-1.15523	6.73352e-06	-1.57448	-1.13368	1.20543e-05	-1.58197	-1.13735
41803534	chr20:41803534:T:A	6.23732e-07	-1.24267	-1.27315	8.89304e-06	-1.15755	-1.27244	1.6008e-05	-1.163	-1.27266
41803806	chr20:41803806:G:A	4.76143e-07	-1.57529	-1.21054	6.49786e-06	-1.55367	-1.19011	1.15492e-05	-1.5649	-1.19723
41804117	chr20:41804117:G:A	4.8119e-07	-1.57149	-1.2038	6.51396e-06	-1.55871	-1.1826	1.15845e-05	-1.56915	-1.18993
41804788	chr20:41804788:G:A	2.17061e-06	-2.06257e-10	-1.26878	2.83347e-05	-2.06257e-10	-1.27117	5.12376e-05	-2.06257e-10	-1.27227
41804792	chr20:41804792:G:A	8.23019e-07	-1.18222	-1.05635	1.0363e-05	-1.23814	-1.03888	1.82544e-05	-1.2662	-1.03815
41805372	chr20:41805372:G:A	3.23755e-06	-2.06257e-10	-0.868974	3.98599e-05	-2.06257e-10	-0.92989	7.31741e-05	-2.06257e-10	-0.915907
41805451	chr20:41805451:G:C	2.65841e-05	1.23652	-5.51629e-10	0.000225004	0.800859	-5.51629e-10	0.000418302	0.827457	-5.51629e-10
41805534	chr20:41805534:C:T	2.1606e-06	-2.06257e-10	-1.2734	2.83446e-05	-2.06257e-10	-1.27082	5.13532e-05	-2.06257e-10	-1.27002
41805669	chr20:41805669:T:A	2.16074e-06	-2.06257e-10	-1.27334	2.82408e-05	-2.06257e-10	-1.27449	5.11054e-05	-2.06257e-10	-1.27486
41806220	chr20:41806220:T:C	2.16081e-06	-2.06257e-10	-1.27331	2.82413e-05	-2.06257e-10	-1.27447	5.1106e-05	-2.06257e-10	-1.27485
41806650	chr20:41806650:C:T	2.2854e-06	-2.06257e-10	-1.21725	3.07108e-05	-2.06257e-10	-1.19065	5.54186e-05	-2.06257e-10	-1.19383
41806773	chr20:41806773:C:G	2.17008e-06	-2.06257e-10	-1.26903	2.87047e-05	-2.06257e-10	-1.2582	5.20942e-05	-2.06257e-10	-1.2557
41807065	chr20:41807065:T:G	5.72717e-05	1.87525	0.128765	0.000268738	0.985087	-0.00660946	0.000506914	1.01946	0.000133257
41807193	chr20:41807193:A:T	2.208e-06	-2.06257e-10	-1.2517	2.84187e-05	-2.06257e-10	-1.26821	5.14252e-05	-2.06257e-10	-1.26862
41807235	chr20:41807235:C:T	1.22693e-05	-2.06257e-10	0.463304	0.000144305	-2.06257e-10	0.356671	0.000264297	-2.06257e-10	0.368327
41807255	chr20:41807255:G:A	8.89439e-07	-1.47395	-0.687005	1.02753e-05	-1.59146	-0.694053	1.81865e-05	-1.58949	-0.718577
41807387	chr20:41807387:G:A	2.15703e-06	-2.06257e-10	-1.27506	2.82713e-05	-2.06257e-10	-1.27341	5.11613e-05	-2.06257e-10	-1.27376
41807421	chr20:41807421:T:A	2.32301e-06	-2.06257e-10	-1.20093	2.96938e-05	-2.06257e-10	-1.22432	5.34442e-05	-2.06257e-10	-1.23011
41808115	chr20:41808115:C:T	2.22822e-06	-2.06257e-10	-1.24259	2.84469e-05	-2.06257e-10	-1.26722	5.1466e-05	-2.06257e-10	-1.26783
41808575	chr20:41808575:A:G	1.27982e-06	-1.46475	-0.332319	1.55895e-05	-1.4448	-0.423864	2.82924e-05	-1.44716	-0.418997
41810007	chr20:41810007:G:T	2.72821e-06	-2.06257e-10	-1.04015	3.64847e-05	-2.06257e-10	-1.01837	6.61807e-05	-2.06257e-10	-1.01636
41810078	chr20:41810078:T:C	2.67146e-06	-2.06257e-10	-1.06117	3.30866e-05	-2.06257e-10	-1.11613	5.98574e-05	-2.06257e-10	-1.11678
41810092	chr20:41810092:A:C	3.2502e-06	-2.06257e-10	-0.865075	4.02736e-05	-2.06257e-10	-0.919563	7.32206e-05	-2.06257e-10	-0.915271
41811378	chr20:41811378:A:C	3.2502e-06	-2.06257e-10	-0.865075	4.02736e-05	-2.06257e-10	-0.919563	7.32206e-05	-2.06257e-10	-0.915271
41812000	chr20:41812000:C:T	4.38197e-06	-2.06257e-10	-0.566294	4.88346e-05	-2.06257e-10	-0.72682	8.85898e-05	-2.06257e-10	-0.724731
41812076	chr20:41812076:G:A	5.83941e-05	2.02342	-5.51629e-10	0.000361668	1.27547	-5.51629e-10	0.000575316	1.14617	-5.51629e-10
41812161	chr20:41812161:T:A	2.27897e-06	-2.06257e-10	-1.22007	2.88067e-05	-2.06257e-10	-1.25465	5.20988e-05	-2.06257e-10	-1.25561
41812482	chr20:41812482:T:G	6.92516e-06	-2.06257e-10	-0.108631	9.78376e-05	-2.06257e-10	-0.0319509	0.000176159	-2.06257e-10	-0.0373591
41812613	chr20:41812613:CAG:C	4.83854e-07	-1.55398	-1.21579	6.45567e-06	-1.56633	-1.18397	1.14983e-05	-1.5737	-1.19285
41813035	chr20:41813035:T:C	7.95155e-07	-1.52543	-0.747577	9.50878e-06	-1.58709	-0.775953	1.679e-05	-1.59036	-0.797601
41813082	chr20:41813082:G:T	2.24884e-06	-2.06257e-10	-1.23338	2.88953e-05	-2.06257e-10	-1.25158	5.22548e-05	-2.06257e-10	-1.25262
41813231	chr20:41813231:C:T	4.52222e-06	-2.06257e-10	-0.534789	5.2498e-05	-2.06257e-10	-0.654486	9.46848e-05	-2.06257e-10	-0.658195
41813602	chr20:41813602:T:C	8.25092e-07	-1.35465	-0.881406	1.09448e-05	-1.28497	-0.937434	1.98315e-05	-1.28926	-0.932219
41813898	chr20:41813898:T:C	3.29889e-06	-2.06257e-10	-0.850207	3.87564e-05	-2.06257e-10	-0.957965	7.01622e-05	-2.06257e-10	-0.957939
41813908	chr20:41813908:G:A	2.15711e-06	-2.06257e-10	-1.27502	2.82848e-05	-2.06257e-10	-1.27293	5.11992e-05	-2.06257e-10	-1.27302
41814496	chr20:41814496:A:G	4.54909e-07	-1.55695	-1.2745	5.91669e-06	-1.56877	-1.26871	1.06117e-05	-1.57579	-1.271
41814550	chr20:41814550:C:G	2.52035e-06	-2.06257e-10	-1.11939	3.14334e-05	-2.06257e-10	-1.16739	5.70102e-05	-2.06257e-10	-1.16552
41815004	chr20:41815004:A:G	5.99338e-07	-1.42076	-1.13496	8.08446e-06	-1.39125	-1.13407	1.46127e-05	-1.39431	-1.13255
41815589	chr20:41815589:A:G	2.9568e-06	-2.06257e-10	-0.959684	3.90499e-05	-2.06257e-10	-0.950419	6.99328e-05	-2.06257e-10	-0.961213
41815723	chr20:41815723:C:T	2.17979e-06	-2.06257e-10	-1.26456	2.90703e-05	-2.06257e-10	-1.24554	5.27187e-05	-2.06257e-10	-1.24378
41815936	chr20:41815936:C:G	1.75329e-06	-1.4823	-5.51629e-10	2.08894e-05	-1.57602	-5.51629e-10	3.78249e-05	-1.57578	-5.51629e-10
41816521	chr20:41816521:G:C	2.58406e-06	-2.06257e-10	-1.09443	3.44108e-05	-2.06257e-10	-1.07689	6.23243e-05	-2.06257e-10	-1.0764
41817055	chr20:41817055:C:T	3.38354e-06	-2.06257e-10	-0.82487	4.1773e-05	-2.06257e-10	-0.88301	7.59536e-05	-2.06257e-10	-0.878626
41817186	chr20:41817186:G:A	9.55389e-07	-1.48027	-0.609155	1.10753e-05	-1.59166	-0.61889	1.95683e-05	-1.59025	-0.644588
41817423	chr20:41817423:C:A	2.64313e-05	1.23076	-5.51629e-10	0.000323957	1.16535	-5.51629e-10	0.000594999	1.17981	-5.51629e-10
41818206	chr20:41818206:G:T	2.16654e-06	-2.06257e-10	-1.27066	2.87654e-05	-2.06257e-10	-1.25609	5.21487e-05	-2.06257e-10	-1.25465
41818850	chr20:41818850:A:G	3.0665e-06	-2.06257e-10	-0.923256	3.93476e-05	-2.06257e-10	-0.942825	7.14759e-05	-2.06257e-10	-0.939387
41819039	chr20:41819039:T:G	6.78334e-07	-1.52963	-0.902275	8.47378e-06	-1.51718	-0.961102	1.53719e-05	-1.51839	-0.957818
41819601	chr20:41819601:C:G	5.45021e-06	-0.195024	-0.153113	3.87336e-05	-0.684825	-0.273729	7.18444e-05	-0.667942	-0.266304
41819882	chr20:41819882:A:G	2.09643e-06	-1.30355	-5.51629e-10	2.25088e-05	-1.50135	-5.51629e-10	4.02532e-05	-1.51356	-5.51629e-10
41820094	chr20:41820094:C:G	3.58728e-06	-2.06257e-10	-0.766398	4.06715e-05	-2.06257e-10	-0.909731	7.5643e-05	-2.06257e-10	-0.882724
41820420	chr20:41820420:C:G	2.17346e-06	-1.53083	0.263354	2.50985e-05	-1.58466	0.192207	4.3814e-05	-1.58874	0.159946
41820588	chr20:41820588:C:G	2.75079e-06	-2.06257e-10	-1.0319	3.419e-05	-2.06257e-10	-1.08333	6.19565e-05	-2.06257e-10	-1.08232
41820616	chr20:41820616:G:T	2.27751e-06	-2.06257e-10	-1.22071	2.89792e-05	-2.06257e-10	-1.24868	5.2485e-05	-2.06257e-10	-1.24822
41821168	chr20:41821168:G:A	2.97201e-06	-2.06257e-10	-0.954552	4.7989e-05	-2.06257e-10	-0.744288	8.67922e-05	-2.06257e-10	-0.745231
41821287	chr20:41821287:C:T	4.92102e-05	1.85231	-5.51629e-10	0.000806835	2.07786	-5.51629e-10	0.00181031	2.29251	-5.51629e-10
41821826	chr20:41821826:T:G	1.02317e-06	-0.96163	-1.05926	1.25454e-05	-1.0435	-1.0424	2.20793e-05	-1.07296	-1.04115
41822710	chr20:41822710:A:G	2.30245e-06	-2.06257e-10	-1.20982	2.94738e-05	-2.06257e-10	-1.23176	5.30727e-05	-2.06257e-10	-1.23708
41823152	chr20:41823152:A:G	2.30163e-06	-2.06257e-10	-1.21017	2.94652e-05	-2.06257e-10	-1.23205	5.3058e-05	-2.06257e-10	-1.23736
41823801	chr20:41823801:C:A	9.65274e-07	-1.4802	-0.598937	1.09351e-05	-1.59167	-0.631613	1.93478e-05	-1.59028	-0.655886
41823990	chr20:41823990:C:T	1.37285e-06	-1.12825	-0.598654	1.65826e-05	-1.18167	-0.625235	2.89316e-05	-1.21314	-0.630679
41824134	chr20:41824134:G:A	3.17924e-06	-2.06257e-10	-0.887151	3.95684e-05	-2.06257e-10	-0.937229	7.18911e-05	-2.06257e-10	-0.933596
41824580	chr20:41824580:C:T	1.38458e-05	0.584193	-5.51629e-10	0.000127646	0.233998	-5.51629e-10	0.000242392	0.28181	-5.51629e-10
41825089	chr20:41825089:C:T	8.90598e-07	-1.25444	-0.905214	1.19628e-05	-1.17283	-0.960636	2.16787e-05	-1.1774	-0.955018
41825166	chr20:41825166:G:T	2.30367e-06	-2.06257e-10	-1.20929	3.04752e-05	-2.06257e-10	-1.19835	5.51849e-05	-2.06257e-10	-1.19806
41825314	chr20:41825314:C:T	3.35034e-06	-2.06257e-10	-0.834729	4.49544e-05	-2.06257e-10	-0.809611	8.08948e-05	-2.06257e-10	-0.815598
41825517	chr20:41825517:C:T	6.68787e-06	0.375287	-0.518783	4.36684e-05	-0.239788	-0.598847	8.10094e-05	-0.222161	-0.592021
41825519	chr20:41825519:G:A	5.16498e-06	-0.368578	-0.0333123	3.78129e-05	-0.824745	-0.157866	7.02613e-05	-0.807438	-0.14909
41825550	chr20:41825550:T:C	6.72092e-07	-1.56169	-0.879461	8.69778e-06	-1.56866	-0.883529	1.53224e-05	-1.57712	-0.902318
41825675	chr20:41825675:T:C	1.57515e-06	-1.58944	-5.51629e-10	2.17691e-05	-1.53477	-5.51629e-10	3.92956e-05	-1.53764	-5.51629e-10
41826026	chr20:41826026:T:G	7.5869e-07	-1.52962	-0.790335	9.42997e-06	-1.51677	-0.854601	1.71067e-05	-1.51817	-0.85111
41826271	chr20:41826271:T:C	8.89577e-07	-1.50355	-0.657254	1.03398e-05	-1.59074	-0.688515	1.82716e-05	-1.59171	-0.711696
41826725	chr20:41826725:G:A	2.32101e-06	-2.06257e-10	-1.20179	3.14243e-05	-2.06257e-10	-1.16768	5.66003e-05	-2.06257e-10	-1.17273
41826772	chr20:41826772:A:G	2.33544e-06	-2.06257e-10	-1.19559	2.98488e-05	-2.06257e-10	-1.21912	5.41301e-05	-2.06257e-10	-1.21736
41826914	chr20:41826914:C:T	5.43607e-07	-1.59096	-1.06236	7.4409e-06	-1.59146	-1.0168	1.33462e-05	-1.59028	-1.02724
41826932	chr20:41826932:T:C	2.30702e-06	-2.06257e-10	-1.20784	2.95523e-05	-2.06257e-10	-1.2291	5.35803e-05	-2.06257e-10	-1.22757
41827306	chr20:41827306:C:T	1.21234e-05	0.656666	-0.205317	7.48171e-05	-0.00962711	-0.290586	0.000138917	0.0100375	-0.284908
41827669	chr20:41827669:C:T	2.15751e-06	-2.06257e-10	-1.27484	2.8322e-05	-2.06257e-10	-1.27162	5.12962e-05	-2.06257e-10	-1.27113
41827859	chr20:41827859:A:G	9.09086e-07	-1.51728	-0.621824	1.07186e-05	-1.58868	-0.6546	1.88998e-05	-1.59115	-0.678445
41827880	chr20:41827880:G:A	3.37513e-06	-2.06257e-10	-0.827359	4.13755e-05	-2.06257e-10	-0.892571	7.60273e-05	-2.06257e-10	-0.877655
41828525	chr20:41828525:A:G	2.85826e-06	0.252412	-1.24599	2.57407e-05	-0.135005	-1.23218	4.72255e-05	-0.118899	-1.23492
41828551	chr20:41828551:C:T	1.86261e-06	-0.959628	-0.462187	2.25739e-05	-1.03369	-0.464772	3.92303e-05	-1.0686	-0.470696
41828777	chr20:41828777:G:A	2.15776e-06	-2.06257e-10	-1.27472	2.82537e-05	-2.06257e-10	-1.27403	5.11822e-05	-2.06257e-10	-1.27336
41828799	chr20:41828799:TGGACCTTG:T	2.55641e-06	-2.06257e-10	-1.10519	3.22901e-05	-2.06257e-10	-1.1405	5.79004e-05	-2.06257e-10	-1.15002
41828873	chr20:41828873:C:T	2.34886e-06	-1.18986	-5.51629e-10	2.49291e-05	-1.39923	-5.51629e-10	4.44105e-05	-1.41527	-5.51629e-10
41829076	chr20:41829076:G:T	2.16134e-06	-2.06257e-10	-1.27306	2.86105e-05	-2.06257e-10	-1.26149	5.18465e-05	-2.06257e-10	-1.26046
41829636	chr20:41829636:G:C	2.23986e-06	-2.06257e-10	-1.23738	2.99933e-05	-2.06257e-10	-1.21429	5.45478e-05	-2.06257e-10	-1.20967
41829898	chr20:41829898:A:T	7.77905e-07	-1.21062	-1.08432	9.67529e-06	-1.2646	-1.08108	1.70475e-05	-1.29203	-1.08072
41829992	chr20:41829992:A:G	2.17003e-06	-2.06257e-10	-1.26905	2.82894e-05	-2.06257e-10	-1.27277	5.12265e-05	-2.06257e-10	-1.27249
41830081	chr20:41830081:C:T	2.17645e-06	-2.06257e-10	-1.2661	2.82257e-05	-2.06257e-10	-1.27503	5.11407e-05	-2.06257e-10	-1.27417
41830170	chr20:41830170:ATG:A	3.97689e-06	0.595779	-1.25907	3.35404e-05	0.146391	-1.2489	6.1897e-05	0.167924	-1.2512
41830228	chr20:41830228:A:G	8.99863e-07	-1.52447	-0.624831	1.07045e-05	-1.58706	-0.657537	1.88604e-05	-1.59035	-0.681332
41830523	chr20:41830523:A:T	3.29787e-06	-2.06257e-10	-0.850516	3.97838e-05	-2.06257e-10	-0.9318	7.20751e-05	-2.06257e-10	-0.93104
41830561	chr20:41830561:T:C	2.39146e-06	-2.06257e-10	-1.17189	3.12766e-05	-2.06257e-10	-1.17239	5.69593e-05	-2.06257e-10	-1.16641
41830680	chr20:41830680:C:G	3.03825e-06	-2.06257e-10	-0.93251	3.78647e-05	-2.06257e-10	-0.981242	6.8786e-05	-2.06257e-10	-0.977748
41831161	chr20:41831161:A:C	4.49606e-06	0.707487	-1.24808	3.73484e-05	0.240321	-1.23529	6.89163e-05	0.262304	-1.23816
41831226	chr20:41831226:A:G	2.20839e-06	-2.06257e-10	-1.25153	2.90933e-05	-2.06257e-10	-1.24475	5.26905e-05	-2.06257e-10	-1.24431
41831402	chr20:41831402:C:A	2.15756e-06	-2.06257e-10	-1.27481	2.82589e-05	-2.06257e-10	-1.27385	5.11947e-05	-2.06257e-10	-1.27311
41831660	chr20:41831660:C:T	2.15776e-06	-2.06257e-10	-1.27472	2.82537e-05	-2.06257e-10	-1.27403	5.11822e-05	-2.06257e-10	-1.27336
41832192	chr20:41832192:G:A	9.36033e-07	-1.51196	-0.597937	1.09675e-05	-1.58967	-0.630655	1.9342e-05	-1.59152	-0.654946
41832238	chr20:41832238:GAT:G	4.98165e-06	0.816929	-1.25496	4.30037e-05	0.389714	-1.24369	7.88877e-05	0.405531	-1.24625
41832575	chr20:41832575:A:G	3.26462e-06	-2.06257e-10	-0.860647	4.01916e-05	-2.06257e-10	-0.921603	7.37804e-05	-2.06257e-10	-0.907655
41833121	chr20:41833121:T:C	2.57731e-06	-2.06257e-10	-1.09704	3.4116e-05	-2.06257e-10	-1.08549	6.1892e-05	-2.06257e-10	-1.08336
41833471	chr20:41833471:C:G	3.30021e-06	-2.06257e-10	-0.849806	4.35593e-05	-2.06257e-10	-0.841136	7.78941e-05	-2.06257e-10	-0.853398
41833609	chr20:41833609:C:T	2.94547e-06	-2.06257e-10	-0.963522	3.69067e-05	-2.06257e-10	-1.00687	6.70401e-05	-2.06257e-10	-1.00346
41833636	chr20:41833636:G:T	4.49384e-07	-1.58797	-1.2557	5.96613e-06	-1.5912	-1.23796	1.07337e-05	-1.5917	-1.24365
41833708	chr20:41833708:A:T	1.61012e-06	-1.56748	-5.51629e-10	2.31975e-05	-1.47121	-5.51629e-10	4.15635e-05	-1.48153	-5.51629e-10
41834003	chr20:41834003:T:C	1.16115e-06	-1.44553	-0.448848	1.26283e-05	-1.58931	-0.490013	2.23788e-05	-1.58572	-0.514912
41834009	chr20:41834009:C:A	9.30783e-07	-1.22444	-0.891086	1.25274e-05	-1.14061	-0.946734	2.26875e-05	-1.14549	-0.941451
41835295	chr20:41835295:A:G	2.37626e-06	-2.06257e-10	-1.17826	2.98642e-05	-2.06257e-10	-1.2186	5.42783e-05	-2.06257e-10	-1.21462
41835324	chr20:41835324:A:G	7.73866e-07	-1.08594	-1.21421	1.33878e-05	-0.81975	-1.20117	2.34272e-05	-0.854749	-1.2001
41836093	chr20:41836093:T:C	1.68072e-06	-0.263625	-1.26094	1.5273e-05	-0.626902	-1.26227	2.84581e-05	-0.600161	-1.26015
41836604	chr20:41836604:T:G	8.69146e-07	-1.51039	-0.673641	1.01705e-05	-1.58997	-0.705799	1.79689e-05	-1.5916	-0.728501
41836638	chr20:41836638:A:C	3.58301e-06	-2.06257e-10	-0.767588	4.75799e-05	-2.06257e-10	-0.75285	8.66031e-05	-2.06257e-10	-0.747412
41837034	chr20:41837034:C:T	1.67353e-06	-1.58695	0.0580912	1.81478e-05	-1.59008	-0.126636	3.31489e-05	-1.5913	-0.116436
41837178	chr20:41837178:T:C	6.78567e-07	-1.34422	-1.08735	7.5906e-06	-1.51901	-1.06934	1.3914e-05	-1.50547	-1.07038
41837426	chr20:41837426:A:G	2.57885e-06	-2.06257e-10	-1.09645	3.203e-05	-2.06257e-10	-1.14859	5.81108e-05	-2.06257e-10	-1.1464
41837539	chr20:41837539:A:G	9.97449e-06	1.51259	-1.25635	8.03365e-05	1.01594	-1.24498	0.000147736	1.034	-1.24733
41838174	chr20:41838174:C:A	7.58961e-06	-2.06257e-10	-0.0170121	0.000109431	-2.06257e-10	0.0800303	0.000198027	-2.06257e-10	0.0796533
41838776	chr20:41838776:T:A	2.59036e-06	-2.06257e-10	-1.092	3.30596e-05	-2.06257e-10	-1.11695	6.00107e-05	-2.06257e-10	-1.11422
41839051	chr20:41839051:G:A	2.27252e-06	-2.06257e-10	-1.2229	2.92233e-05	-2.06257e-10	-1.24029	5.30316e-05	-2.06257e-10	-1.23786
41839167	chr20:41839167:A:G	1.30379e-06	-0.652212	-1.12631	2.41713e-05	-0.335649	-1.09445	4.20765e-05	-0.371973	-1.09729
41839482	chr20:41839482:G:A	1.0045e-05	1.2513	-0.98802	9.04875e-05	0.845088	-0.955136	0.000161176	0.836436	-0.962685
41839709	chr20:41839709:C:T	1.57927e-06	-1.58683	-5.51629e-10	2.05993e-05	-1.59	-5.51629e-10	3.72731e-05	-1.59047	-5.51629e-10
41839782	chr20:41839782:C:T	3.3522e-06	0.345867	-1.18004	4.69369e-05	0.439284	-1.20574	8.24669e-05	0.412755	-1.20911
41840145	chr20:41840145:A:C	9.10598e-07	-0.9134	-1.22405	1.54101e-05	-0.675524	-1.20471	2.70843e-05	-0.703955	-1.20584
41840253	chr20:41840253:G:A	2.38212e-06	-1.1758	-5.51629e-10	2.35782e-05	-1.45494	-5.51629e-10	4.32399e-05	-1.44198	-5.51629e-10
41840626	chr20:41840626:C:T	2.89898e-06	0.195387	-1.17482	4.03341e-05	0.283111	-1.20117	7.09753e-05	0.258249	-1.20467
41841510	chr20:41841510:A:C	2.31402e-06	-2.06257e-10	-1.20481	3.06359e-05	-2.06257e-10	-1.19309	5.56555e-05	-2.06257e-10	-1.18957
41842021	chr20:41842021:T:C	6.60737e-06	0.985258	-1.14086	5.92985e-05	0.591224	-1.1239	0.00010634	0.586207	-1.12831
41842460	chr20:41842460:A:G	2.34863e-06	-2.06257e-10	-1.18996	2.94903e-05	-2.06257e-10	-1.2312	5.34814e-05	-2.06257e-10	-1.22941
41842667	chr20:41842667:A:G	8.39234e-06	1.10341	-1.01988	7.61218e-05	0.706008	-0.988933	0.00013587	0.698961	-0.996013
41842911	chr20:41842911:C:G	1.14645e-06	-0.688635	-1.21848	2.0256e-05	-0.405527	-1.20128	3.531e-05	-0.441823	-1.20276
41842964	chr20:41842964:A:G	8.18594e-07	-1.59141	-0.652551	1.13551e-05	-1.49938	-0.686217	1.97658e-05	-1.51669	-0.708105
41842982	chr20:41842982:C:T	4.40532e-06	0.501223	-1.0622	6.49321e-05	0.674762	-1.11668	0.000113895	0.646347	-1.11982
41843223	chr20:41843223:G:A	2.46566e-05	1.16125	-5.51629e-10	0.000102162	0.0113016	-5.51629e-10	0.000191189	0.0445142	-5.51629e-10
41843284	chr20:41843284:C:T	6.49792e-07	-1.46328	-1.01162	8.93317e-06	-1.47632	-0.949167	1.61354e-05	-1.47247	-0.955268
41843414	chr20:41843414:G:A	5.62678e-07	-1.45536	-1.16348	7.88115e-06	-1.46708	-1.08371	1.41645e-05	-1.46469	-1.09332
41843474	chr20:41843474:T:C	9.56391e-07	-0.825207	-1.26317	1.45686e-05	-0.683586	-1.25281	2.58292e-05	-0.703459	-1.25378
41843662	chr20:41843662:A:G	8.18391e-07	-1.59166	-0.652551	1.14259e-05	-1.49316	-0.686217	1.98764e-05	-1.51111	-0.708105
41843665	chr20:41843665:C:G	1.22572e-06	-0.648231	-1.19204	2.18685e-05	-0.358919	-1.1713	3.80822e-05	-0.395987	-1.17301
41843885	chr20:41843885:G:A	8.19593e-07	-1.59019	-0.652551	1.12125e-05	-1.51201	-0.686217	1.95423e-05	-1.52806	-0.708105
41844196	chr20:41844196:C:G	2.71174e-06	-2.06257e-10	-1.0462	3.4457e-05	-2.06257e-10	-1.07555	6.26638e-05	-2.06257e-10	-1.07096
41844641	chr20:41844641:G:T	5.27584e-06	-2.06257e-10	-0.380655	6.0723e-05	-2.06257e-10	-0.508937	0.00011087	-2.06257e-10	-0.500386
41845131	chr20:41845131:T:A	2.42245e-06	-2.06257e-10	-1.15901	3.08141e-05	-2.06257e-10	-1.18729	5.59467e-05	-2.06257e-10	-1.18435
41845132	chr20:41845132:C:T	2.42245e-06	-2.06257e-10	-1.15901	3.08141e-05	-2.06257e-10	-1.18729	5.59467e-05	-2.06257e-10	-1.18435
41845142	chr20:41845142:T:A	2.28732e-06	-2.06257e-10	-1.21641	3.03723e-05	-2.06257e-10	-1.20173	5.5143e-05	-2.06257e-10	-1.19882
41845393	chr20:41845393:A:G	4.67894e-07	-1.58416	-1.21914	5.88194e-06	-1.58999	-1.25338	1.0673e-05	-1.58913	-1.2519
41845408	chr20:41845408:T:C	4.39704e-07	-1.59147	-1.27398	5.77274e-06	-1.59126	-1.27085	1.04474e-05	-1.59139	-1.271
41845518	chr20:41845518:C:T	3.33055e-06	-2.06257e-10	-0.840653	4.02795e-05	-2.06257e-10	-0.919417	7.30088e-05	-2.06257e-10	-0.918168
41845556	chr20:41845556:T:C	4.39455e-07	-1.59171	-1.27431	5.77362e-06	-1.59035	-1.27161	1.04482e-05	-1.59059	-1.27173
41845774	chr20:41845774:A:G	9.6046e-07	-0.924065	-1.16007	1.64824e-05	-0.687925	-1.12504	2.89281e-05	-0.716231	-1.1277
41846052	chr20:41846052:A:T	2.58371e-06	-2.06257e-10	-1.09457	3.12657e-05	-2.06257e-10	-1.17274	5.65847e-05	-2.06257e-10	-1.17301
41846531	chr20:41846531:T:A	1.07039e-06	-0.774064	-1.2017	1.88033e-05	-0.506897	-1.17433	3.2826e-05	-0.540885	-1.17664
41846536	chr20:41846536:T:A	2.30191e-06	-2.06257e-10	-1.21005	2.94987e-05	-2.06257e-10	-1.23091	5.35042e-05	-2.06257e-10	-1.22899
41846612	chr20:41846612:T:A	1.78049e-06	-0.19449	-1.27241	1.9214e-05	-0.384575	-1.27505	3.49143e-05	-0.380829	-1.27502
41846884	chr20:41846884:TATC:T	1.7483e-05	2.05559	-1.23815	9.40252e-05	1.19439	-1.26609	0.000168094	1.18299	-1.26722
41847274	chr20:41847274:T:C	5.64426e-07	-1.52015	-1.09559	8.07526e-06	-1.52858	-0.997872	1.44799e-05	-1.5268	-1.00919
41847678	chr20:41847678:A:G	2.29772e-06	-0.409115	-0.802759	3.90531e-05	-0.116843	-0.833495	6.88232e-05	-0.147255	-0.829951
41847741	chr20:41847741:T:C	7.49833e-07	-1.59095	-0.740746	1.03326e-05	-1.50608	-0.773874	1.80389e-05	-1.52256	-0.793654
41848041	chr20:41848041:C:T	1.97938e-05	2.16788	-1.2263	0.000103169	1.28291	-1.2618	0.00018449	1.27203	-1.26318
41848377	chr20:41848377:G:A	8.20816e-07	-1.59066	-0.650584	1.12737e-05	-1.50848	-0.684312	1.96417e-05	-1.52485	-0.706243
41848506	chr20:41848506:C:T	9.03127e-07	-1.59138	-0.554306	1.28855e-05	-1.47502	-0.584133	2.23253e-05	-1.49468	-0.608351
41848966	chr20:41848966:A:T	4.43347e-06	0.624445	-1.17905	4.12948e-05	0.270242	-1.16477	7.39589e-05	0.263217	-1.16846
41849465	chr20:41849465:C:T	6.24995e-07	-1.46197	-1.05183	8.9791e-06	-1.47452	-0.945837	1.61005e-05	-1.4719	-0.957991
41849868	chr20:41849868:G:A	2.42491e-06	-2.06257e-10	-1.158	3.08401e-05	-2.06257e-10	-1.18645	5.59935e-05	-2.06257e-10	-1.18351
41850117	chr20:41850117:G:A	2.56827e-06	-0.163633	-0.936928	4.17612e-05	0.0385564	-0.921849	7.08734e-05	-0.0254636	-0.922389
41850214	chr20:41850214:A:G	1.16092e-06	-0.697507	-1.19707	2.04399e-05	-0.427995	-1.16978	3.57687e-05	-0.459983	-1.17169
41850329	chr20:41850329:T:G	6.07148e-07	-1.47102	-1.07176	8.68017e-06	-1.48523	-0.968993	1.55805e-05	-1.48187	-0.98086
41850745	chr20:41850745:C:T	8.1853e-07	-1.59065	-0.653383	1.17207e-05	-1.46689	-0.687011	2.03456e-05	-1.48701	-0.70888
41850863	chr20:41850863:G:A	9.2495e-06	1.45459	-1.27381	0.000178188	1.8354	-1.26783	0.000305712	1.78198	-1.26809
41851331	chr20:41851331:G:A	4.43723e-06	-2.06257e-10	-0.553761	5.10256e-05	-2.06257e-10	-0.682932	9.60966e-05	-2.06257e-10	-0.643394
41851389	chr20:41851389:C:T	2.76898e-06	0.152292	-1.1776	3.80565e-05	0.233323	-1.20951	6.72021e-05	0.210098	-1.21114
41851481	chr20:41851481:A:G	6.49163e-07	-1.59036	-0.885502	9.32186e-06	-1.51547	-0.867428	1.65747e-05	-1.52969	-0.871182
41851682	chr20:41851682:T:C	8.18374e-07	-1.59168	-0.652551	1.14363e-05	-1.49225	-0.686217	1.9894e-05	-1.51023	-0.708105
41851751	chr20:41851751:G:A	1.03833e-06	-0.731124	-1.27506	1.79294e-05	-0.455213	-1.27361	3.13557e-05	-0.489603	-1.27375
41852068	chr20:41852068:C:T	0.00013876	4.07273	-1.18377	0.000632961	3.06702	-1.23187	0.00120013	3.11621	-1.23477
41852297	chr20:41852297:G:A	2.29188e-06	-2.06257e-10	-1.21442	3.24571e-05	-2.06257e-10	-1.13534	5.87317e-05	-2.06257e-10	-1.13577
41852451	chr20:41852451:T:C	4.97072e-07	-1.46804	-1.27477	6.35914e-06	-1.49272	-1.27264	1.15242e-05	-1.49146	-1.27284
41852721	chr20:41852721:A:G	8.19183e-07	-1.59134	-0.651895	1.13405e-05	-1.50062	-0.686262	1.97426e-05	-1.51783	-0.708141
41852748	chr20:41852748:G:A	6.17244e-07	-1.26357	-1.26272	7.46269e-06	-1.33087	-1.27447	1.36571e-05	-1.32033	-1.27416
41852993	chr20:41852993:G:A	8.45994e-07	-1.59109	-0.619945	1.16581e-05	-1.5041	-0.655159	2.02909e-05	-1.52095	-0.677623
41853945	chr20:41853945:C:T	1.09079e-06	-1.10253	-0.854352	9.36412e-06	-1.52305	-0.855322	1.70381e-05	-1.50317	-0.870126
41854069	chr20:41854069:C:T	1.98834e-05	2.13011	-1.18402	8.41886e-05	0.984416	-1.16662	0.000163588	1.06112	-1.17251
41854263	chr20:41854263:G:A	2.57835e-06	-2.06257e-10	-1.09664	3.31326e-05	-2.06257e-10	-1.11474	6.01031e-05	-2.06257e-10	-1.11269
41854688	chr20:41854688:A:G	2.55046e-06	-1.10752	-5.51629e-10	3.18143e-05	-1.15535	-5.51629e-10	5.75744e-05	-1.15567	-5.51629e-10
41854764	chr20:41854764:C:A	1.83719e-06	-1.43555	-5.51629e-10	2.87562e-05	-1.25641	-5.51629e-10	5.1268e-05	-1.27168	-5.51629e-10
41854780	chr20:41854780:T:C	1.91521e-06	-0.637759	-0.756203	1.39658e-05	-1.28397	-0.694672	2.53305e-05	-1.25317	-0.723571
41855191	chr20:41855191:G:A	5.31179e-06	-2.06257e-10	-0.373863	6.4854e-05	-2.06257e-10	-0.443121	0.000117544	-2.06257e-10	-0.441936
41855258	chr20:41855258:G:A	4.60388e-07	-1.56119	-1.25829	6.52462e-06	-1.47989	-1.25978	1.16238e-05	-1.49802	-1.25767
41855609	chr20:41855609:T:G	1.66168e-06	-1.53596	-5.51629e-10	2.24933e-05	-1.50204	-5.51629e-10	4.06522e-05	-1.50369	-5.51629e-10
41855783	chr20:41855783:G:A	8.29422e-07	-1.45224	-0.778575	9.64544e-06	-1.53483	-0.813948	1.74078e-05	-1.54248	-0.809347
41856246	chr20:41856246:A:G	6.20795e-07	-1.57063	-0.949912	7.93403e-06	-1.58857	-0.955531	1.4401e-05	-1.58996	-0.951494
41856713	chr20:41856713:T:A	9.08283e-07	-1.541	-0.598992	1.12759e-05	-1.59061	-0.601988	2.05468e-05	-1.58943	-0.596617
41857007	chr20:41857007:T:C	2.24947e-06	-2.06257e-10	-1.2331	2.89328e-05	-2.06257e-10	-1.25028	5.21856e-05	-2.06257e-10	-1.25394
41857075	chr20:41857075:G:A	5.61286e-07	-1.46938	-1.15193	7.70371e-06	-1.4495	-1.12406	1.36848e-05	-1.46125	-1.13121
41857282	chr20:41857282:ACTC:A	2.3081e-06	-2.06257e-10	-1.20737	2.93397e-05	-2.06257e-10	-1.23632	5.31456e-05	-2.06257e-10	-1.23571
41857666	chr20:41857666:G:A	8.65634e-07	-1.59166	-0.596429	1.11745e-05	-1.57502	-0.626608	2.03551e-05	-1.58136	-0.614058
41857781	chr20:41857781:C:T	2.57551e-06	-2.06257e-10	-1.09775	3.29279e-05	-2.06257e-10	-1.12094	5.97361e-05	-2.06257e-10	-1.11881
41857790	chr20:41857790:G:A	8.08826e-07	-1.59017	-0.665797	1.04123e-05	-1.58225	-0.690021	1.90043e-05	-1.58676	-0.677318
41858232	chr20:41858232:G:A	2.96399e-06	-2.06257e-10	-0.957257	3.74843e-05	-2.06257e-10	-0.991337	6.81873e-05	-2.06257e-10	-0.98649
41858459	chr20:41858459:T:G	2.31526e-06	-2.06257e-10	-1.20427	3.08973e-05	-2.06257e-10	-1.18459	5.56568e-05	-2.06257e-10	-1.18954
41858606	chr20:41858606:A:G	2.20084e-06	-2.06257e-10	-1.25495	3.04466e-05	-2.06257e-10	-1.19929	5.5103e-05	-2.06257e-10	-1.19954
41858688	chr20:41858688:A:G	2.20349e-06	-2.06257e-10	-1.25375	2.91159e-05	-2.06257e-10	-1.24398	5.26251e-05	-2.06257e-10	-1.24555
41858777	chr20:41858777:C:T	2.16017e-06	-2.06257e-10	-1.2736	2.83566e-05	-2.06257e-10	-1.2704	5.1302e-05	-2.06257e-10	-1.27102
41859509	chr20:41859509:G:A	2.3889e-06	-2.06257e-10	-1.17296	3.07238e-05	-2.06257e-10	-1.19022	5.57016e-05	-2.06257e-10	-1.18874
41859893	chr20:41859893:A:G	4.2024e-06	-1.16547	0.55733	4.37437e-05	-1.40027	0.563359	8.01875e-05	-1.39612	0.571741
41860240	chr20:41860240:T:C	8.11001e-07	-1.56591	-0.687368	9.78083e-06	-1.59171	-0.743129	1.78121e-05	-1.59136	-0.73751
41860676	chr20:41860676:A:T	1.158e-06	-1.53471	-0.362388	1.43698e-05	-1.58678	-0.363354	2.6334e-05	-1.58345	-0.354432
41860682	chr20:41860682:A:G	2.15773e-06	-2.06257e-10	-1.27474	2.8239e-05	-2.06257e-10	-1.27456	5.11044e-05	-2.06257e-10	-1.27488
41861676	chr20:41861676:T:C	5.34282e-07	-1.45393	-1.2167	7.16783e-06	-1.42104	-1.22462	1.2706e-05	-1.43574	-1.23093
41862466	chr20:41862466:C:G	2.24584e-06	-2.06257e-10	-1.23471	2.9586e-05	-2.06257e-10	-1.22796	5.35524e-05	-2.06257e-10	-1.22809
41863111	chr20:41863111:C:T	4.43188e-07	-1.58593	-1.27162	5.75701e-06	-1.59019	-1.27466	1.0416e-05	-1.59061	-1.27479
41863254	chr20:41863254:G:GA	4.71573e-07	-1.57994	-1.21553	5.90633e-06	-1.59168	-1.24756	1.07071e-05	-1.59171	-1.24613
41863426	chr20:41863426:G:GT	1.17142e-06	-1.29162	-0.593955	1.10207e-05	-1.4747	-0.740787	2.00906e-05	-1.47328	-0.735213
41864146	chr20:41864146:A:G	2.35473e-06	-2.06257e-10	-1.18737	3.03317e-05	-2.06257e-10	-1.20307	5.4986e-05	-2.06257e-10	-1.20167
41864178	chr20:41864178:T:C	2.24001e-06	-2.06257e-10	-1.23731	2.97077e-05	-2.06257e-10	-1.22385	5.36799e-05	-2.06257e-10	-1.22571
41864218	chr20:41864218:A:G	1.03568e-06	-1.15788	-0.850856	9.41839e-06	-1.40903	-0.963564	1.73126e-05	-1.40264	-0.954671
41864432	chr20:41864432:A:G	1.07315e-06	-1.31744	-0.655758	1.20929e-05	-1.42602	-0.69662	2.17059e-05	-1.43964	-0.691522
41864875	chr20:41864875:T:C	4.75133e-06	-2.06257e-10	-0.485367	5.74521e-05	-2.06257e-10	-0.564308	0.000103621	-2.06257e-10	-0.568007
41865001	chr20:41865001:T:C	2.1634e-06	-2.06257e-10	-1.27211	2.83615e-05	-2.06257e-10	-1.27023	5.13428e-05	-2.06257e-10	-1.27022
41865172	chr20:41865172:G:A	4.84712e-07	-1.5603	-1.20769	6.35078e-06	-1.55345	-1.21323	1.1354e-05	-1.55922	-1.21996
41865179	chr20:41865179:C:T	7.26812e-07	-1.34453	-1.01835	8.54463e-06	-1.44488	-1.02508	1.52836e-05	-1.45796	-1.02401
41865243	chr20:41865243:G:A	2.39078e-06	-2.06257e-10	-1.17217	3.0752e-05	-2.06257e-10	-1.18931	5.57593e-05	-2.06257e-10	-1.1877
41865263	chr20:41865263:G:A	9.46043e-06	-2.06257e-10	0.203326	0.00012134	-2.06257e-10	0.183334	0.000218507	-2.06257e-10	0.178069
41865309	chr20:41865309:G:C	2.39327e-06	-2.06257e-10	-1.17113	3.07808e-05	-2.06257e-10	-1.18837	5.58123e-05	-2.06257e-10	-1.18675
41865403	chr20:41865403:A:T	2.38964e-06	-2.06257e-10	-1.17265	3.07381e-05	-2.06257e-10	-1.18976	5.57343e-05	-2.06257e-10	-1.18815
41865946	chr20:41865946:T:C	2.20396e-06	-2.06257e-10	-1.25354	2.99232e-05	-2.06257e-10	-1.21663	5.42047e-05	-2.06257e-10	-1.21598
41866072	chr20:41866072:A:G	3.01366e-06	-2.06257e-10	-0.940637	3.84564e-05	-2.06257e-10	-0.965734	6.97548e-05	-2.06257e-10	-0.963762
41866171	chr20:41866171:C:T	9.45374e-07	-1.4002	-0.699764	1.0887e-05	-1.48916	-0.738532	1.96056e-05	-1.49925	-0.733681
41866321	chr20:41866321:G:A	3.03836e-06	-2.06257e-10	-0.932474	3.73034e-05	-2.06257e-10	-0.996175	6.84686e-05	-2.06257e-10	-0.982372
41866568	chr20:41866568:A:G	2.39078e-06	-2.06257e-10	-1.17217	3.0752e-05	-2.06257e-10	-1.18931	5.57593e-05	-2.06257e-10	-1.1877
41866608	chr20:41866608:A:G	2.39283e-06	-2.06257e-10	-1.17131	3.07759e-05	-2.06257e-10	-1.18853	5.58031e-05	-2.06257e-10	-1.18692
41866677	chr20:41866677:G:A	2.39017e-06	-2.06257e-10	-1.17243	3.07445e-05	-2.06257e-10	-1.18955	5.57456e-05	-2.06257e-10	-1.18795
41866786	chr20:41866786:C:T	9.53364e-07	-1.32545	-0.7661	9.86636e-06	-1.50874	-0.817391	1.80245e-05	-1.50595	-0.811068
41866803	chr20:41866803:GATA:G	5.85306e-07	-1.30888	-1.27053	7.16365e-06	-1.37966	-1.26658	1.28409e-05	-1.38893	-1.26718
41867139	chr20:41867139:G:A	2.39078e-06	-2.06257e-10	-1.17217	3.0752e-05	-2.06257e-10	-1.18931	5.57593e-05	-2.06257e-10	-1.1877
41867308	chr20:41867308:G:A	2.39078e-06	-2.06257e-10	-1.17217	3.0752e-05	-2.06257e-10	-1.18931	5.57593e-05	-2.06257e-10	-1.1877
41867541	chr20:41867541:C:T	2.39029e-06	-2.06257e-10	-1.17238	3.07463e-05	-2.06257e-10	-1.18949	5.57484e-05	-2.06257e-10	-1.1879
41867594	chr20:41867594:A:G	2.29798e-06	-2.06257e-10	-1.21176	2.96791e-05	-2.06257e-10	-1.22482	5.37946e-05	-2.06257e-10	-1.22358
41867784	chr20:41867784:A:G	5.39632e-06	-2.06257e-10	-0.358075	7.71569e-05	-2.06257e-10	-0.269419	0.000138467	-2.06257e-10	-0.278115
41867794	chr20:41867794:A:T	4.95325e-07	-1.54359	-1.20274	6.54908e-06	-1.52396	-1.21197	1.16757e-05	-1.53211	-1.21912
41867821	chr20:41867821:C:G	1.03241e-06	-1.34423	-0.667664	1.17203e-05	-1.4465	-0.707435	2.10501e-05	-1.4593	-0.70254
41868535	chr20:41868535:G:A	2.69764e-06	-2.06257e-10	-1.05142	3.43626e-05	-2.06257e-10	-1.07829	6.2361e-05	-2.06257e-10	-1.07581
41868556	chr20:41868556:T:A	7.43983e-07	-1.56816	-0.77137	9.5595e-06	-1.56981	-0.787914	1.68447e-05	-1.5773	-0.80741
41868613	chr20:41868613:G:A	4.22566e-06	-2.06257e-10	-0.602617	5.98286e-05	-2.06257e-10	-0.523776	0.000107582	-2.06257e-10	-0.530493
41868709	chr20:41868709:A:G	9.86874e-06	0.245581	-5.51629e-10	6.23585e-05	-0.482359	-5.51629e-10	0.000115507	-0.459418	-5.51629e-10
41868996	chr20:41868996:T:G	1.08631e-06	-1.16098	-0.800022	9.71779e-06	-1.4305	-0.910805	1.7954e-05	-1.42363	-0.8973
41869119	chr20:41869119:G:T	2.31921e-06	-0.734227	-0.468337	1.99185e-05	-1.12398	-0.499636	3.62053e-05	-1.12812	-0.491417
41869130	chr20:41869130:C:T	2.38717e-06	-2.06257e-10	-1.17369	3.07099e-05	-2.06257e-10	-1.19067	5.56822e-05	-2.06257e-10	-1.18909
41869213	chr20:41869213:T:C	6.92531e-06	-2.06257e-10	-0.108609	7.68015e-05	-2.06257e-10	-0.274036	0.000137837	-2.06257e-10	-0.282679
41869260	chr20:41869260:T:A	2.38829e-06	-2.06257e-10	-1.17321	3.07223e-05	-2.06257e-10	-1.19027	5.57052e-05	-2.06257e-10	-1.18867
41869804	chr20:41869804:G:C	3.33416e-06	-2.06257e-10	-0.83957	4.53759e-05	-2.06257e-10	-0.800279	8.13979e-05	-2.06257e-10	-0.809399
41869905	chr20:41869905:A:C	6.92201e-07	-1.56621	-0.845461	7.70529e-06	-1.59157	-0.981782	1.40241e-05	-1.59167	-0.976297
41870058	chr20:41870058:TACG:T	5.50475e-06	-2.06257e-10	-0.33818	7.97386e-05	-2.06257e-10	-0.236507	0.000143106	-2.06257e-10	-0.24516
41870060	chr20:41870060:C:T	5.86122e-07	-1.32047	-1.25755	6.84666e-06	-1.47196	-1.21954	1.24209e-05	-1.46713	-1.22224
41870339	chr20:41870339:C:A	5.27584e-07	-1.57325	-1.10998	6.90725e-06	-1.5685	-1.11419	1.26745e-05	-1.5728	-1.09636
41870365	chr20:41870365:C:T	2.15929e-06	-2.06257e-10	-1.27401	2.85053e-05	-2.06257e-10	-1.26517	5.15831e-05	-2.06257e-10	-1.26555
41870586	chr20:41870586:A:G	3.18734e-06	-2.06257e-10	-0.884605	3.85484e-05	-2.06257e-10	-0.963345	6.93256e-05	-2.06257e-10	-0.969933
41871618	chr20:41871618:T:C	4.80816e-07	-1.5163	-1.25977	6.44241e-06	-1.51612	-1.23624	1.1582e-05	-1.5219	-1.2374
41871746	chr20:41871746:T:A	4.7403e-07	-1.53542	-1.25485	6.36611e-06	-1.53539	-1.22888	1.14507e-05	-1.54053	-1.23017
41871933	chr20:41871933:C:T	2.16033e-06	-2.06257e-10	-1.27353	2.8538e-05	-2.06257e-10	-1.26402	5.1643e-05	-2.06257e-10	-1.26439
41871948	chr20:41871948:C:CT	2.2132e-06	-2.06257e-10	-1.24935	2.8725e-05	-2.06257e-10	-1.25749	5.20396e-05	-2.06257e-10	-1.25674
41872308	chr20:41872308:C:T	2.20956e-06	-2.06257e-10	-1.251	2.8685e-05	-2.06257e-10	-1.25889	5.19682e-05	-2.06257e-10	-1.25812
41872437	chr20:41872437:G:T	2.41774e-06	-2.06257e-10	-1.16096	3.10823e-05	-2.06257e-10	-1.17862	5.63659e-05	-2.06257e-10	-1.17688
41872452	chr20:41872452:A:G	2.42301e-06	-2.06257e-10	-1.15878	3.10956e-05	-2.06257e-10	-1.17819	5.63849e-05	-2.06257e-10	-1.17655
41872485	chr20:41872485:C:T	5.10151e-06	-0.414254	-5.51629e-10	6.11405e-05	-0.502085	-5.51629e-10	0.000112202	-0.488446	-5.51629e-10
41872491	chr20:41872491:A:G	4.83709e-07	-1.52415	-1.24592	6.55208e-06	-1.51991	-1.21556	1.17676e-05	-1.52645	-1.21694
41872614	chr20:41872614:G:A	4.89822e-07	-1.5109	-1.24661	6.63625e-06	-1.50616	-1.21655	1.1912e-05	-1.51328	-1.21792
41872714	chr20:41872714:C:T	1.03792e-06	-1.33063	-0.675949	1.17483e-05	-1.43577	-0.715779	2.10839e-05	-1.44915	-0.711084
41872715	chr20:41872715:T:C	1.03159e-06	-1.33674	-0.675949	1.16936e-05	-1.44044	-0.715779	2.09902e-05	-1.45361	-0.711084
41872753	chr20:41872753:G:C	3.90504e-06	-0.681524	-5.51629e-10	5.28793e-05	-0.647249	-5.51629e-10	9.52986e-05	-0.651733	-5.51629e-10
41873248	chr20:41873248:G:A	5.68787e-07	-1.36762	-1.24042	7.77223e-06	-1.35706	-1.20764	1.38362e-05	-1.37242	-1.20904
41873281	chr20:41873281:A:G	4.92669e-07	-1.50456	-1.24715	6.66957e-06	-1.50024	-1.21746	1.19681e-05	-1.50769	-1.21881
41873285	chr20:41873285:TC:T	3.09485e-06	-2.06257e-10	-0.914053	4.20742e-05	-2.06257e-10	-0.875825	7.54671e-05	-2.06257e-10	-0.885051
41873632	chr20:41873632:C:G	4.91199e-07	-1.51104	-1.24366	6.65862e-06	-1.50698	-1.21237	1.19525e-05	-1.51412	-1.21368
41873712	chr20:41873712:T:G	1.65655e-06	-1.53905	-5.51629e-10	2.07857e-05	-1.581	-5.51629e-10	3.76112e-05	-1.58144	-5.51629e-10
41873721	chr20:41873721:T:C	2.17884e-06	-2.06257e-10	-1.265	2.85407e-05	-2.06257e-10	-1.26393	5.16732e-05	-2.06257e-10	-1.26381
41873752	chr20:41873752:C:A	4.90277e-07	-1.51284	-1.24374	6.64697e-06	-1.50863	-1.21247	1.19321e-05	-1.51573	-1.21378
41873763	chr20:41873763:A:C	4.82955e-07	-1.5222	-1.24942	6.53036e-06	-1.5183	-1.2205	1.17292e-05	-1.52493	-1.22173
41873941	chr20:41873941:A:G	4.83369e-07	-1.51765	-1.25311	6.52422e-06	-1.51367	-1.22607	1.17161e-05	-1.52055	-1.22723
41874346	chr20:41874346:G:A	4.55063e-07	-1.57392	-1.25719	5.76611e-06	-1.59136	-1.2719	1.04459e-05	-1.59112	-1.27141
41874643	chr20:41874643:G:A	4.98091e-07	-1.48052	-1.26024	6.7401e-06	-1.47003	-1.23715	1.20806e-05	-1.47897	-1.23817
41874769	chr20:41874769:G:A	5.01646e-07	-1.47104	-1.26261	6.78247e-06	-1.46	-1.24092	1.21516e-05	-1.46939	-1.2419
41874799	chr20:41874799:C:T	6.33361e-05	2.10466	-5.51629e-10	0.00109273	2.38118	-5.51629e-10	0.00246481	2.60112	-5.51629e-10
41875847	chr20:41875847:T:C	4.68674e-07	-1.54965	-1.25199	6.34209e-06	-1.54378	-1.22427	1.14047e-05	-1.54933	-1.2254
41875898	chr20:41875898:T:G	2.29126e-06	-2.06257e-10	-1.21469	2.96045e-05	-2.06257e-10	-1.22733	5.36606e-05	-2.06257e-10	-1.22607
41875999	chr20:41875999:A:G	7.66704e-07	-1.5515	-0.757942	9.56714e-06	-1.58161	-0.775314	1.69053e-05	-1.58644	-0.794674
41876199	chr20:41876199:T:C	4.73023e-07	-1.53437	-1.25803	6.38897e-06	-1.5275	-1.23319	1.14792e-05	-1.53393	-1.23427
41876357	chr20:41876357:T:C	4.70216e-07	-1.54497	-1.25338	6.36064e-06	-1.53883	-1.2263	1.14351e-05	-1.54466	-1.2274
41876369	chr20:41876369:G:A	4.71775e-07	-1.54588	-1.24917	6.39557e-06	-1.53966	-1.21999	1.14974e-05	-1.54542	-1.22121
41876480	chr20:41876480:G:A	4.69167e-07	-1.54314	-1.25745	6.3393e-06	-1.53666	-1.23183	1.13952e-05	-1.54265	-1.23291
41876673	chr20:41876673:A:T	6.52077e-07	-1.45626	-1.01513	8.2908e-06	-1.43824	-1.06187	1.48148e-05	-1.44881	-1.06432
41877556	chr20:41877556:C:T	4.52908e-07	-1.59147	-1.24439	5.90775e-06	-1.59036	-1.24863	1.06415e-05	-1.59112	-1.25286
41877659	chr20:41877659:A:G	2.20083e-06	-2.06257e-10	-1.25496	2.88839e-05	-2.06257e-10	-1.25198	5.22882e-05	-2.06257e-10	-1.25198
41877667	chr20:41877667:G:C	4.83679e-07	-1.50551	-1.26461	6.54913e-06	-1.49173	-1.2442	1.1743e-05	-1.50033	-1.24516
41877777	chr20:41877777:G:A	1.62041e-05	-2.06257e-10	0.74147	0.000186821	-2.06257e-10	0.614892	0.000356749	-2.06257e-10	0.668284
41878120	chr20:41878120:G:A	5.05661e-07	-1.58297	-1.14271	6.64273e-06	-1.54109	-1.18065	1.19751e-05	-1.54416	-1.18176
41878411	chr20:41878411:T:TA	5.74142e-07	-1.37098	-1.22769	7.55287e-06	-1.35658	-1.23675	1.35442e-05	-1.36589	-1.23689
41878752	chr20:41878752:G:T	1.69959e-06	-1.51341	-5.51629e-10	2.22561e-05	-1.51265	-5.51629e-10	4.01936e-05	-1.51504	-5.51629e-10
41878797	chr20:41878797:A:C	7.1321e-07	-1.46273	-0.919039	9.46505e-06	-1.45742	-0.910231	1.70582e-05	-1.46251	-0.909611
41878887	chr20:41878887:C:T	1.69296e-06	-0.589893	-0.927419	1.67872e-05	-0.90252	-0.892122	3.01146e-05	-0.902216	-0.90152
41878897	chr20:41878897:C:T	6.4318e-07	-1.45461	-1.03052	8.53746e-06	-1.44976	-1.02104	1.53671e-05	-1.45514	-1.02138
41879143	chr20:41879143:C:T	1.9266e-06	-1.35227	-0.035764	2.61522e-05	-1.34432	-0.00701015	4.73324e-05	-1.35305	0.00149928
41879155	chr20:41879155:T:C	1.41892e-06	-1.19564	-0.498262	1.83756e-05	-1.19646	-0.507776	3.30643e-05	-1.20461	-0.505685
41879168	chr20:41879168:A:C	2.16519e-06	-2.06257e-10	-1.27128	2.82444e-05	-2.06257e-10	-1.27436	5.11339e-05	-2.06257e-10	-1.2743
41879194	chr20:41879194:G:A	4.3788e-06	0.315721	-0.882737	3.94025e-05	-0.0975679	-0.843864	7.04866e-05	-0.100988	-0.852338
41879228	chr20:41879228:T:G	1.29203e-05	0.515008	-5.51629e-10	0.000126457	0.224643	-5.51629e-10	0.00023258	0.240486	-5.51629e-10
41879642	chr20:41879642:T:C	1.55357e-05	-2.06257e-10	0.699348	0.000202972	-2.06257e-10	0.69781	0.000360427	-2.06257e-10	0.678543
41880111	chr20:41880111:C:T	3.15101e-06	0.0258891	-0.921958	3.10316e-05	-0.254443	-0.925811	5.4961e-05	-0.284452	-0.917672
41880179	chr20:41880179:C:T	3.07445e-06	0.0650159	-0.985682	3.04931e-05	-0.208807	-0.988952	5.37487e-05	-0.242824	-0.981604
41880222	chr20:41880222:A:G	2.3368e-06	-1.19501	-5.51629e-10	3.22815e-05	-1.14076	-5.51629e-10	5.77533e-05	-1.15257	-5.51629e-10
41880371	chr20:41880371:T:C	2.16398e-06	-2.06257e-10	-1.27184	2.8664e-05	-2.06257e-10	-1.25962	5.19783e-05	-2.06257e-10	-1.25792
41880396	chr20:41880396:G:A	0.000126266	3.80423	-1.00963	0.00163881	3.82545	-1.03899	0.00278246	3.76677	-1.04443
41880571	chr20:41880571:C:T	2.15838e-06	-2.06257e-10	-1.27443	2.8227e-05	-2.06257e-10	-1.27498	5.11088e-05	-2.06257e-10	-1.27479
41880980	chr20:41880980:T:C	9.06192e-06	-2.06257e-10	0.160289	0.000117388	-2.06257e-10	0.150225	0.000209546	-2.06257e-10	0.136194
41881004	chr20:41881004:C:T	3.19875e-06	0.0981077	-0.97914	3.16362e-05	-0.178459	-0.9825	5.57347e-05	-0.212952	-0.975193
41881026	chr20:41881026:G:A	1.61577e-06	-1.56398	-5.51629e-10	2.16796e-05	-1.53889	-5.51629e-10	3.92178e-05	-1.53962	-5.51629e-10
41881106	chr20:41881106:T:C	9.75609e-05	2.53668	-5.51629e-10	0.00204416	3.00748	-5.51629e-10	0.00466714	3.23955	-5.51629e-10
41881410	chr20:41881410:A:G	2.86358e-06	-3.74351e-06	-0.991714	2.85258e-05	-0.269429	-0.995023	5.03047e-05	-0.30277	-0.987879
41881483	chr20:41881483:G:A	2.16898e-06	-2.06257e-10	-1.26953	2.82257e-05	-2.06257e-10	-1.27503	5.10976e-05	-2.06257e-10	-1.27501
41881892	chr20:41881892:T:TTATC	5.08092e-06	0.805427	-1.22373	3.27571e-05	0.084759	-1.2109	6.28322e-05	0.136373	-1.20465
41881920	chr20:41881920:C:T	6.61941e-06	-2.06257e-10	-0.153786	7.79273e-05	-2.06257e-10	-0.259484	0.000140758	-2.06257e-10	-0.261708
41882200	chr20:41882200:G:A	3.03499e-06	0.0422176	-0.9758	3.01297e-05	-0.230841	-0.978908	5.30985e-05	-0.265059	-0.971539
41882360	chr20:41882360:A:AATTTT	3.72955e-06	0.512166	-1.23967	2.73218e-05	-0.0786465	-1.22893	5.16185e-05	-0.0408153	-1.22405
41882434	chr20:41882434:A:G	1.94041e-06	-0.475337	-0.905558	2.5611e-05	-0.541014	-0.831224	4.70178e-05	-0.522579	-0.835643
41882885	chr20:41882885:G:C	4.54245e-05	2.87526	-1.103	0.000380334	2.48667	-1.16088	0.000669611	2.45885	-1.1609
41882890	chr20:41882890:G:C	1.11579e-06	-0.660655	-1.27357	1.99168e-05	-0.353927	-1.26977	3.53429e-05	-0.373174	-1.27048
41883084	chr20:41883084:C:T	5.79726e-06	-0.286406	-5.51629e-10	9.75833e-05	-0.0345534	-5.51629e-10	0.000169408	-0.0764386	-5.51629e-10
41883169	chr20:41883169:T:C	3.69843e-06	-0.32031	-0.415573	5.23572e-05	-0.378486	-0.278684	9.57034e-05	-0.360894	-0.2866
41883175	chr20:41883175:G:A	4.05595e-06	0.548816	-1.19242	2.73939e-05	-0.127443	-1.1775	5.20041e-05	-0.087825	-1.1696
41883200	chr20:41883200:C:T	6.87427e-06	-2.06257e-10	-0.116007	8.38325e-05	-2.06257e-10	-0.186439	0.000149378	-2.06257e-10	-0.20227
41883252	chr20:41883252:A:T	6.14815e-06	0.981237	-1.20888	5.85134e-05	0.623512	-1.16952	0.000103973	0.610439	-1.17506
41883422	chr20:41883422:A:G	4.46797e-07	-1.58628	-1.26316	6.0578e-06	-1.53902	-1.2749	1.08367e-05	-1.55075	-1.27506
41883474	chr20:41883474:C:T	2.39324e-06	-2.06257e-10	-1.17114	3.28436e-05	-2.06257e-10	-1.1235	5.92039e-05	-2.06257e-10	-1.12776
41883716	chr20:41883716:T:C	1.22213e-05	1.56641	-1.10702	9.90516e-05	1.13769	-1.15731	0.000173085	1.09996	-1.15493
41883770	chr20:41883770:A:T	3.07504e-06	-2.06257e-10	-0.920473	3.86803e-05	-2.06257e-10	-0.959929	6.96205e-05	-2.06257e-10	-0.965689
41883893	chr20:41883893:C:T	2.28328e-06	-2.06257e-10	-1.21818	3.08792e-05	-2.06257e-10	-1.18518	5.6142e-05	-2.06257e-10	-1.18086
41884126	chr20:41884126:T:G	2.55593e-06	-0.644718	-0.460659	3.47039e-05	-0.723544	-0.344863	6.31365e-05	-0.704251	-0.359198
41884202	chr20:41884202:G:T	6.25622e-06	-2.06257e-10	-0.210215	7.49723e-05	-2.06257e-10	-0.298141	0.000136606	-2.06257e-10	-0.291646
41884546	chr20:41884546:G:C	3.41306e-06	-2.06257e-10	-0.816182	4.21791e-05	-2.06257e-10	-0.873336	7.73264e-05	-2.06257e-10	-0.860712
41884593	chr20:41884593:A:AT	2.96153e-06	-0.403685	-0.554402	3.66384e-05	-0.510397	-0.503766	6.70982e-05	-0.482761	-0.51983
41884652	chr20:41884652:G:A	3.40499e-06	-2.06257e-10	-0.81855	4.14113e-05	-2.06257e-10	-0.891707	7.44783e-05	-2.06257e-10	-0.898241
41884751	chr20:41884751:C:T	1.6526e-06	-1.54144	-5.51629e-10	2.32406e-05	-1.46936	-5.51629e-10	4.24396e-05	-1.46067	-5.51629e-10
41884931	chr20:41884931:C:T	4.08021e-06	-0.310983	-0.32666	4.94249e-05	-0.425866	-0.288939	9.03985e-05	-0.396864	-0.307656
41885221	chr20:41885221:C:T	2.81275e-06	-0.439671	-0.569958	3.26839e-05	-0.535828	-0.59255	6.02257e-05	-0.512266	-0.598383
41885267	chr20:41885267:A:G	1.83841e-06	-0.160034	-1.27486	1.47006e-05	-0.652664	-1.2747	2.65833e-05	-0.654968	-1.2735
41885638	chr20:41885638:T:C	8.18341e-07	-1.20579	-1.03848	8.73357e-06	-1.38181	-1.06628	1.59525e-05	-1.38181	-1.05732
41885802	chr20:41885802:T:C	3.57036e-06	-2.06257e-10	-0.771125	4.31223e-05	-2.06257e-10	-0.851219	7.7521e-05	-2.06257e-10	-0.858199
41885879	chr20:41885879:G:A	6.8357e-07	-1.22214	-1.20208	7.62489e-06	-1.3699	-1.21394	1.37935e-05	-1.37463	-1.20992
41886005	chr20:41886005:CAT:C	3.47218e-06	-0.332061	-0.466947	4.2477e-05	-0.433967	-0.43233	7.76034e-05	-0.407859	-0.449277
41886058	chr20:41886058:A:T	6.01916e-07	-1.40855	-1.14288	6.95254e-06	-1.51809	-1.15807	1.26413e-05	-1.52028	-1.1515
41886126	chr20:41886126:G:A	1.13392e-06	-1.23504	-0.683066	1.20195e-05	-1.39369	-0.735036	2.13445e-05	-1.39985	-0.748105
41886176	chr20:41886176:T:C	7.19375e-07	-1.28878	-1.08439	7.96188e-06	-1.43629	-1.1043	1.44725e-05	-1.43981	-1.09668
41886416	chr20:41886416:T:C	1.01656e-05	-0.447358	0.722577	0.000121686	-0.530987	0.717174	0.00022126	-0.504164	0.694753
41886500	chr20:41886500:C:T	3.88552e-06	-2.06257e-10	-0.686535	4.81143e-05	-2.06257e-10	-0.74168	8.81842e-05	-2.06257e-10	-0.72932
41886689	chr20:41886689:T:C	8.76435e-06	-0.480103	0.607003	0.000104776	-0.562251	0.598816	0.000190364	-0.536463	0.576652
41886712	chr20:41886712:A:G	2.3997e-06	-2.06257e-10	-1.16845	3.20348e-05	-2.06257e-10	-1.14844	5.77918e-05	-2.06257e-10	-1.1519
41886842	chr20:41886842:C:T	5.12453e-06	-0.409752	-5.51629e-10	6.19504e-05	-0.488926	-5.51629e-10	0.000115326	-0.460988	-5.51629e-10
41887109	chr20:41887109:T:A	1.94083e-06	-0.10844	-1.27224	1.54865e-05	-0.602068	-1.27323	2.76905e-05	-0.613194	-1.27447
41887167	chr20:41887167:G:A	8.0446e-07	-0.996811	-1.26456	8.70524e-06	-1.1779	-1.27343	1.57221e-05	-1.18126	-1.27242
41887386	chr20:41887386:C:T	2.20114e-06	-2.06257e-10	-1.25481	2.85398e-05	-2.06257e-10	-1.26396	5.17296e-05	-2.06257e-10	-1.26272
41887405	chr20:41887405:C:T	4.02253e-06	-2.06257e-10	-0.651881	5.66319e-05	-2.06257e-10	-0.578687	0.000102215	-2.06257e-10	-0.581666
41887414	chr20:41887414:A:G	1.14786e-06	-0.775916	-1.12998	1.18052e-05	-0.977803	-1.16892	2.14039e-05	-0.983672	-1.1615
41887439	chr20:41887439:C:T	3.03017e-06	-2.06257e-10	-0.935173	3.7866e-05	-2.06257e-10	-0.981207	6.92492e-05	-2.06257e-10	-0.971037
41887580	chr20:41887580:G:C	2.3015e-06	-2.06257e-10	-1.21023	3.01297e-05	-2.06257e-10	-1.20975	5.45508e-05	-2.06257e-10	-1.20961
41887761	chr20:41887761:G:A	2.16283e-06	-2.06257e-10	-1.27237	2.82339e-05	-2.06257e-10	-1.27474	5.11228e-05	-2.06257e-10	-1.27452
41888021	chr20:41888021:A:T	2.28239e-06	-2.06257e-10	-1.21857	3.03613e-05	-2.06257e-10	-1.20209	5.47846e-05	-2.06257e-10	-1.20534
41888382	chr20:41888382:T:C	4.38097e-06	-2.06257e-10	-0.566521	5.66053e-05	-2.06257e-10	-0.579158	0.000102383	-2.06257e-10	-0.580026
41888656	chr20:41888656:C:T	2.33679e-06	-2.06257e-10	-1.19501	3.10148e-05	-2.06257e-10	-1.1808	5.64186e-05	-2.06257e-10	-1.17595
41889058	chr20:41889058:AG:A	3.25508e-06	-2.06257e-10	-0.863576	3.97289e-05	-2.06257e-10	-0.933181	7.14588e-05	-2.06257e-10	-0.939627
41890311	chr20:41890311:TTGTTC:T	1.64625e-06	-0.270501	-1.27479	1.37748e-05	-0.717709	-1.27471	2.47072e-05	-0.728142	-1.27351
41890316	chr20:41890316:C:T	2.26809e-06	-2.06257e-10	-1.22485	2.99253e-05	-2.06257e-10	-1.21656	5.41797e-05	-2.06257e-10	-1.21644
41890330	chr20:41890330:TCAAA:T	5.91665e-07	-1.31803	-1.25058	7.13247e-06	-1.4056	-1.24501	1.28458e-05	-1.41068	-1.24506
41890348	chr20:41890348:C:T	3.67284e-05	1.55976	-5.51629e-10	0.0007589	2.01661	-5.51629e-10	0.00165259	2.20135	-5.51629e-10
41890385	chr20:41890385:A:G	3.33085e-06	0.429527	-1.27009	2.91215e-05	0.01494	-1.25873	5.29509e-05	0.020411	-1.25979
41890899	chr20:41890899:T:G	2.34108e-06	-2.06257e-10	-1.19318	2.97897e-05	-2.06257e-10	-1.2211	5.41358e-05	-2.06257e-10	-1.21725
41890924	chr20:41890924:C:T	8.61912e-07	-1.22026	-0.972129	1.02726e-05	-1.34153	-0.94425	1.82947e-05	-1.34736	-0.95478
41890928	chr20:41890928:T:C	2.26512e-06	-2.06257e-10	-1.22617	2.99433e-05	-2.06257e-10	-1.21595	5.4402e-05	-2.06257e-10	-1.21235
41891129	chr20:41891129:G:A	3.03705e-06	-2.06257e-10	-0.932905	3.74173e-05	-2.06257e-10	-0.993126	6.73607e-05	-2.06257e-10	-0.998687
41891246	chr20:41891246:T:C	2.43757e-06	-1.15279	-5.51629e-10	3.53611e-05	-1.04965	-5.51629e-10	6.33955e-05	-1.05936	-5.51629e-10
41891462	chr20:41891462:A:C	4.15412e-06	-2.06257e-10	-0.619692	5.86762e-05	-2.06257e-10	-0.543226	0.000105869	-2.06257e-10	-0.546546
41891753	chr20:41891753:A:C	7.58179e-06	-1.16092	1.14288	0.000106646	-1.19132	1.24557	0.000191607	-1.17907	1.22576
41891971	chr20:41891971:C:T	2.53984e-06	-2.06257e-10	-1.11169	3.34483e-05	-2.06257e-10	-1.10526	6.05177e-05	-2.06257e-10	-1.10581
41892061	chr20:41892061:T:TG	5.3245e-07	-1.41499	-1.25907	6.54458e-06	-1.49047	-1.24616	1.18153e-05	-1.49171	-1.24764
41892172	chr20:41892172:A:G	1.31284e-06	-1.1717	-0.599902	1.5945e-05	-1.28479	-0.561322	2.82274e-05	-1.29067	-0.577788
41892606	chr20:41892606:A:G	3.56672e-06	0.492289	-1.26443	2.50876e-05	-0.127646	-1.26524	4.56314e-05	-0.118706	-1.26945
41893065	chr20:41893065:C:T	2.45817e-06	-2.06257e-10	-1.14437	3.20241e-05	-2.06257e-10	-1.14877	5.79391e-05	-2.06257e-10	-1.14936
41893153	chr20:41893153:G:A	2.32705e-06	-2.06257e-10	-1.19919	3.10368e-05	-2.06257e-10	-1.18009	5.59918e-05	-2.06257e-10	-1.18354
41893390	chr20:41893390:G:T	1.73985e-06	-1.48999	-5.51629e-10	2.37869e-05	-1.44613	-5.51629e-10	4.30069e-05	-1.44739	-5.51629e-10
41895174	chr20:41895174:C:T	2.44789e-06	-2.06257e-10	-1.14857	3.29309e-05	-2.06257e-10	-1.12085	5.9337e-05	-2.06257e-10	-1.12551
41895580	chr20:41895580:A:G	2.9017e-06	-0.978495	-5.51629e-10	3.45576e-05	-1.07263	-5.51629e-10	6.3006e-05	-1.06552	-5.51629e-10
41895678	chr20:41895678:C:T	2.25208e-06	-2.06257e-10	-1.23194	2.85604e-05	-2.06257e-10	-1.26324	5.16758e-05	-2.06257e-10	-1.26376
41895832	chr20:41895832:A:C	3.31216e-06	0.415757	-1.26195	2.68301e-05	-0.0686003	-1.25714	4.92581e-05	-0.052767	-1.25891
41896191	chr20:41896191:C:T	2.40648e-06	-2.06257e-10	-1.16563	3.22011e-05	-2.06257e-10	-1.14326	5.80561e-05	-2.06257e-10	-1.14734
41896200	chr20:41896200:C:T	3.59843e-05	1.53929	-5.51629e-10	0.000737153	1.98754	-5.51629e-10	0.00159932	2.16859	-5.51629e-10
41896299	chr20:41896299:C:T	2.1982e-06	-2.06257e-10	-1.25615	2.89487e-05	-2.06257e-10	-1.24973	5.25383e-05	-2.06257e-10	-1.24721
41896333	chr20:41896333:A:T	4.007e-06	-1.13837	0.482625	5.74047e-05	-1.16772	0.602587	0.000103735	-1.15607	0.589159
41896343	chr20:41896343:T:G	3.56809e-06	0.463367	-1.23513	3.04302e-05	-0.00075069	-1.19908	5.55565e-05	0.0109666	-1.20231
41896459	chr20:41896459:T:C	4.0951e-06	-1.11662	0.482625	5.86317e-05	-1.14657	0.602587	0.00010596	-1.13485	0.589159
41896487	chr20:41896487:A:G	2.52858e-06	-2.06257e-10	-1.11614	3.10458e-05	-2.06257e-10	-1.1798	5.60741e-05	-2.06257e-10	-1.18207
41897239	chr20:41897239:C:T	7.24041e-06	1.11651	-1.18063	4.58486e-05	0.394041	-1.18396	8.24935e-05	0.401153	-1.19718
41897924	chr20:41897924:G:A	4.86697e-06	0.813391	-1.27471	3.39612e-05	0.184887	-1.27493	6.0856e-05	0.174802	-1.27504
41898428	chr20:41898428:A:C	7.97009e-07	-1.58801	-0.682668	1.1113e-05	-1.57728	-0.62986	2.01488e-05	-1.57547	-0.630133
41898436	chr20:41898436:G:T	1.62869e-06	-1.55601	-5.51629e-10	2.08292e-05	-1.5789	-5.51629e-10	3.77368e-05	-1.57811	-5.51629e-10
41899869	chr20:41899869:C:G	5.28396e-06	-0.941878	0.562761	7.5908e-05	-0.972155	0.686417	0.000137685	-0.951808	0.668032
41900523	chr20:41900523:C:A	2.52926e-06	-2.06257e-10	-1.11586	3.22191e-05	-2.06257e-10	-1.1427	5.78221e-05	-2.06257e-10	-1.15138
41900713	chr20:41900713:A:G	2.98455e-06	-2.06257e-10	-0.950341	3.67586e-05	-2.06257e-10	-1.01089	6.61818e-05	-2.06257e-10	-1.01634
41900934	chr20:41900934:C:T	2.95821e-06	-2.06257e-10	-0.959209	3.84527e-05	-2.06257e-10	-0.965831	6.95381e-05	-2.06257e-10	-0.966873
41900994	chr20:41900994:C:T	8.7062e-06	-1.12655	1.2468	0.00012378	-1.15979	1.36304	0.000222422	-1.14738	1.34321
41901034	chr20:41901034:T:C	1.69686e-06	-1.51501	-5.51629e-10	2.30366e-05	-1.47817	-5.51629e-10	4.16736e-05	-1.47888	-5.51629e-10
41901079	chr20:41901079:G:T	3.01868e-06	-1.18581	0.246843	4.32238e-05	-1.20416	0.35529	7.92046e-05	-1.19625	0.359533
41901155	chr20:41901155:A:G	2.16991e-06	-1.26911	-5.51629e-10	2.67778e-05	-1.32769	-5.51629e-10	4.8676e-05	-1.32356	-5.51629e-10
41901225	chr20:41901225:G:C	4.60024e-06	-1.13142	0.613733	6.60205e-05	-1.16197	0.736678	0.000118747	-1.1498	0.718044
41901615	chr20:41901615:A:T	7.14592e-06	-1.12876	1.05151	0.000100112	-1.16134	1.15237	0.000179592	-1.1492	1.13114
41901688	chr20:41901688:T:G	1.09296e-06	-1.13281	-0.822092	1.36135e-05	-1.20322	-0.800981	2.40412e-05	-1.21265	-0.816323
41901936	chr20:41901936:C:T	2.23923e-06	-2.06257e-10	-1.23766	2.88117e-05	-2.06257e-10	-1.25448	5.23087e-05	-2.06257e-10	-1.25159
41902034	chr20:41902034:G:C	1.21306e-05	0.980012	-0.52807	0.000264036	1.45626	-0.495438	0.00043579	1.38873	-0.520318
41902301	chr20:41902301:T:A	2.83689e-06	-2.06257e-10	-1.00108	3.51085e-05	-2.06257e-10	-1.05682	6.32695e-05	-2.06257e-10	-1.06134
41902423	chr20:41902423:T:C	3.22573e-06	-2.06257e-10	-0.872632	4.19025e-05	-2.06257e-10	-0.879914	7.58087e-05	-2.06257e-10	-0.880535
41902646	chr20:41902646:A:G	1.12508e-06	-1.05937	-0.866564	1.34208e-05	-1.14641	-0.872037	2.37361e-05	-1.15422	-0.887531
41902686	chr20:41902686:C:T	6.97518e-06	-1.14793	1.0465	9.78153e-05	-1.17938	1.1472	0.000175399	-1.16768	1.12599
41902843	chr20:41902843:T:C	1.65487e-06	-1.54007	-5.51629e-10	2.21589e-05	-1.51702	-5.51629e-10	4.06112e-05	-1.5047	-5.51629e-10
41903161	chr20:41903161:G:A	2.71536e-06	-2.06257e-10	-1.04487	3.37649e-05	-2.06257e-10	-1.09584	6.08613e-05	-2.06257e-10	-1.10015
41903166	chr20:41903166:A:C	2.16532e-06	-2.06257e-10	-1.27122	2.86543e-05	-2.06257e-10	-1.25996	5.1753e-05	-2.06257e-10	-1.26226
41903373	chr20:41903373:T:C	5.35048e-06	-2.06257e-10	-0.366606	7.59396e-05	-2.06257e-10	-0.285322	0.000136874	-2.06257e-10	-0.28969
41903456	chr20:41903456:G:A	5.67648e-06	0.930865	-1.23833	4.65181e-05	0.453303	-1.22872	8.45595e-05	0.45933	-1.23062
41903519	chr20:41903519:G:A	2.2596e-06	-2.06257e-10	-1.2286	3.04985e-05	-2.06257e-10	-1.19758	5.4939e-05	-2.06257e-10	-1.20252
41903837	chr20:41903837:T:C	5.75486e-06	0.966209	-1.25996	3.80895e-05	0.29089	-1.26621	6.8469e-05	0.280598	-1.26297
41903917	chr20:41903917:C:G	2.49217e-05	1.17195	-5.51629e-10	0.000500077	1.5995	-5.51629e-10	0.00107435	1.77072	-5.51629e-10
41904065	chr20:41904065:A:G	3.09026e-06	-2.06257e-10	-0.915537	4.02892e-05	-2.06257e-10	-0.919178	7.29636e-05	-2.06257e-10	-0.918788
41904126	chr20:41904126:C:A	1.34386e-05	-2.06257e-10	0.554342	0.000157497	-2.06257e-10	0.444143	0.000283564	-2.06257e-10	0.43869
41904540	chr20:41904540:C:T	2.60482e-05	1.21616	-5.51629e-10	0.000195366	0.659615	-5.51629e-10	0.000338372	0.615398	-5.51629e-10
41904801	chr20:41904801:G:A	3.06862e-06	-2.06257e-10	-0.922564	3.98481e-05	-2.06257e-10	-0.930185	7.2055e-05	-2.06257e-10	-0.931319
41904830	chr20:41904830:T:C	3.45877e-06	-2.06257e-10	-0.802879	4.24022e-05	-2.06257e-10	-0.868059	7.92677e-05	-2.06257e-10	-0.835917
41904912	chr20:41904912:T:C	2.9668e-06	0.300979	-1.25729	2.17838e-05	-0.269959	-1.26414	3.94421e-05	-0.272958	-1.26096
41904964	chr20:41904964:CAGCAG:C	2.3358e-06	-2.06257e-10	-1.19544	3.00244e-05	-2.06257e-10	-1.21325	5.45019e-05	-2.06257e-10	-1.21051
41905110	chr20:41905110:T:C	2.53275e-06	-2.06257e-10	-1.11449	3.17959e-05	-2.06257e-10	-1.15592	5.73665e-05	-2.06257e-10	-1.15929
41905261	chr20:41905261:T:C	1.63825e-06	-1.55016	-5.51629e-10	2.21582e-05	-1.51705	-5.51629e-10	3.98414e-05	-1.52384	-5.51629e-10
41905513	chr20:41905513:T:C	2.64499e-06	0.172729	-1.24385	2.21636e-05	-0.302552	-1.21426	4.06711e-05	-0.286701	-1.21653
41905526	chr20:41905526:A:G	2.69938e-06	-2.06257e-10	-1.05077	3.36145e-05	-2.06257e-10	-1.1003	6.06042e-05	-2.06257e-10	-1.10438
41905562	chr20:41905562:G:A	6.92336e-06	1.16311	-1.272	6.07791e-05	0.761794	-1.26981	0.000110869	0.770222	-1.27062
41906125	chr20:41906125:C:T	2.34484e-06	-0.663804	-0.52777	2.76398e-05	-0.744326	-0.551678	5.01774e-05	-0.719914	-0.573271
41906140	chr20:41906140:G:T	2.37419e-06	-2.06257e-10	-1.17914	3.15615e-05	-2.06257e-10	-1.16332	5.74236e-05	-2.06257e-10	-1.15829
41906204	chr20:41906204:T:C	5.07238e-07	-1.49082	-1.23174	6.37617e-06	-1.53133	-1.23137	1.15036e-05	-1.53276	-1.23333
41906390	chr20:41906390:G:A	6.46352e-06	-2.06257e-10	-0.177617	9.59946e-05	-2.06257e-10	-0.0509686	0.000174513	-2.06257e-10	-0.0467497
41907071	chr20:41907071:G:C	2.53589e-06	-2.06257e-10	-1.11325	3.42474e-05	-2.06257e-10	-1.08165	6.17117e-05	-2.06257e-10	-1.08628
41907227	chr20:41907227:A:T	5.51051e-06	0.895748	-1.23288	4.68121e-05	0.450973	-1.22009	8.48891e-05	0.454925	-1.22233
41907313	chr20:41907313:G:A	2.29538e-06	-2.06257e-10	-1.21289	3.03892e-05	-2.06257e-10	-1.20117	5.5232e-05	-2.06257e-10	-1.1972
41907319	chr20:41907319:C:T	1.92545e-05	-2.06257e-10	0.913954	0.000229189	-2.06257e-10	0.819286	0.000411834	-2.06257e-10	0.811873
41907367	chr20:41907367:C:T	1.22423e-06	-1.28483	-0.556641	1.30963e-05	-1.4319	-0.611034	2.32067e-05	-1.43734	-0.62697
41907689	chr20:41907689:A:AC	8.43534e-06	0.0886378	-5.51629e-10	0.000101122	0.00106929	-5.51629e-10	0.000185175	0.0125517	-5.51629e-10
41907692	chr20:41907692:CAA:C	3.33773e-06	-2.06257e-10	-0.8385	4.36539e-05	-2.06257e-10	-0.838967	7.89075e-05	-2.06257e-10	-0.840472
41908268	chr20:41908268:A:G	2.49074e-06	-2.06257e-10	-1.13121	3.17087e-05	-2.06257e-10	-1.15867	5.76474e-05	-2.06257e-10	-1.1544
41908425	chr20:41908425:A:G	5.70463e-06	-2.06257e-10	-0.302514	6.85079e-05	-2.06257e-10	-0.388311	0.000123682	-2.06257e-10	-0.391038
41909052	chr20:41909052:T:G	2.8567e-06	-2.06257e-10	-0.994126	3.87489e-05	-2.06257e-10	-0.958158	6.96847e-05	-2.06257e-10	-0.964767
41909217	chr20:41909217:T:C	4.87017e-07	-1.52446	-1.23879	6.01439e-06	-1.55958	-1.26153	1.08712e-05	-1.55975	-1.26288
41909452	chr20:41909452:C:T	1.19303e-06	-1.10851	-0.758783	1.48731e-05	-1.17965	-0.736058	2.62078e-05	-1.19025	-0.752437
41909693	chr20:41909693:G:A	5.15927e-06	0.777261	-1.18026	4.57688e-05	0.339423	-1.13108	8.31367e-05	0.346302	-1.13456
41910368	chr20:41910368:A:G	8.37347e-06	-2.06257e-10	0.0812772	0.000126342	-2.06257e-10	0.223736	0.000229616	-2.06257e-10	0.227659
41910392	chr20:41910392:A:G	2.2782e-06	-2.06257e-10	-1.22041	3.0147e-05	-2.06257e-10	-1.20918	5.47834e-05	-2.06257e-10	-1.20536
41910632	chr20:41910632:G:A	1.71709e-06	-0.768	-0.735161	2.08174e-05	-0.845962	-0.73351	3.78961e-05	-0.8228	-0.7511
41911067	chr20:41911067:G:A	1.38057e-06	-0.767087	-0.954206	1.74452e-05	-0.82553	-0.930665	3.21511e-05	-0.807316	-0.930984
41911068	chr20:41911068:T:G	3.80495e-06	-2.06257e-10	-0.707488	4.643e-05	-2.06257e-10	-0.777314	8.7117e-05	-2.06257e-10	-0.741496
41911115	chr20:41911115:T:C	1.69582e-06	-0.669893	-0.845731	2.05263e-05	-0.749292	-0.844261	3.74909e-05	-0.724681	-0.85997
41911233	chr20:41911233:G:A	2.54079e-06	-2.06257e-10	-1.11132	3.43162e-05	-2.06257e-10	-1.07964	6.18183e-05	-2.06257e-10	-1.08455
41911799	chr20:41911799:A:C	3.68756e-06	-2.06257e-10	-0.738827	5.1626e-05	-2.06257e-10	-0.671234	9.28999e-05	-2.06257e-10	-0.677225
41912338	chr20:41912338:AATC:A	7.31202e-06	-2.06257e-10	-0.0542717	0.000108286	-2.06257e-10	0.0695121	0.000196227	-2.06257e-10	0.0705231
41912429	chr20:41912429:AACTTCCACCTCCCGGGTTCAAGCAATTCTCCTTCCTCAGCCTCCCGAGTAGCTGGG:A	2.9848e-06	0.13934	-1.0896	2.27059e-05	-0.398758	-1.09388	3.98622e-05	-0.411985	-1.11134
41912689	chr20:41912689:G:A	2.49494e-06	-0.713308	-0.41622	2.85254e-05	-0.781553	-0.482912	5.24063e-05	-0.763517	-0.486205
41913319	chr20:41913319:G:T	2.34743e-06	-2.06257e-10	-1.19047	3.014e-05	-2.06257e-10	-1.20941	5.47668e-05	-2.06257e-10	-1.20566
41913743	chr20:41913743:T:G	3.44227e-06	-2.06257e-10	-0.80766	4.46428e-05	-2.06257e-10	-0.816567	8.07752e-05	-2.06257e-10	-0.817078
41914138	chr20:41914138:T:G	2.47642e-06	-2.06257e-10	-1.13698	3.16059e-05	-2.06257e-10	-1.16192	5.74912e-05	-2.06257e-10	-1.15712
41914273	chr20:41914273:C:T	2.61148e-06	-2.06257e-10	-1.08388	3.32208e-05	-2.06257e-10	-1.11208	6.04986e-05	-2.06257e-10	-1.10613
41914687	chr20:41914687:T:C	1.45608e-06	-0.403787	-1.26426	1.70427e-05	-0.510807	-1.26873	3.17579e-05	-0.483517	-1.26709
41914710	chr20:41914710:T:G	2.78823e-06	0.212449	-1.23083	2.55378e-05	-0.17891	-1.19619	4.59365e-05	-0.185075	-1.19641
41915075	chr20:41915075:A:T	1.49177e-06	-0.369669	-1.27416	1.75708e-05	-0.47426	-1.27476	3.27343e-05	-0.445989	-1.27433
41915288	chr20:41915288:C:G	3.77917e-06	-2.06257e-10	-0.714287	4.62702e-05	-2.06257e-10	-0.780762	8.25198e-05	-2.06257e-10	-0.79571
41915294	chr20:41915294:T:C	2.57227e-06	-2.06257e-10	-1.099	3.23875e-05	-2.06257e-10	-1.13749	5.84875e-05	-2.06257e-10	-1.13994
41915549	chr20:41915549:A:G	2.21847e-06	-2.06257e-10	-1.24697	2.90208e-05	-2.06257e-10	-1.24725	5.26336e-05	-2.06257e-10	-1.24539
41915833	chr20:41915833:G:A	2.19671e-06	-2.06257e-10	-1.25683	2.94222e-05	-2.06257e-10	-1.23351	5.30558e-05	-2.06257e-10	-1.2374
41916004	chr20:41916004:A:T	2.18484e-06	-2.06257e-10	-1.26225	2.9579e-05	-2.06257e-10	-1.2282	5.35939e-05	-2.06257e-10	-1.22731
41916012	chr20:41916012:C:T	6.51908e-06	-0.169058	-5.51629e-10	7.68407e-05	-0.273526	-5.51629e-10	0.000142841	-0.247015	-5.51629e-10
41916493	chr20:41916493:G:A	2.58827e-06	-2.06257e-10	-1.0928	3.29517e-05	-2.06257e-10	-1.12022	5.99996e-05	-2.06257e-10	-1.11441
41917144	chr20:41917144:A:G	1.94494e-06	-0.110136	-1.26842	1.55224e-05	-0.600583	-1.27239	2.81448e-05	-0.600717	-1.27067
41917224	chr20:41917224:A:T	1.00283e-06	-0.950516	-1.09045	1.11488e-05	-1.0902	-1.11373	2.01482e-05	-1.09173	-1.1139
41917473	chr20:41917473:A:G	2.65355e-06	-2.06257e-10	-1.06789	3.3704e-05	-2.06257e-10	-1.09764	6.13986e-05	-2.06257e-10	-1.09136
41917840	chr20:41917840:C:T	5.78409e-07	-1.39188	-1.19938	6.7931e-06	-1.48558	-1.21378	1.22629e-05	-1.48531	-1.21686
41918640	chr20:41918640:C:T	8.27995e-07	-0.998682	-1.23386	9.67565e-06	-1.15244	-1.19321	1.74109e-05	-1.15615	-1.19551
41918665	chr20:41918665:G:T	3.56154e-06	-0.773599	-5.51629e-10	3.53663e-05	-1.0495	-5.51629e-10	6.21336e-05	-1.07946	-5.51629e-10
41918676	chr20:41918676:C:T	8.4761e-07	-0.973151	-1.23598	9.87361e-06	-1.12929	-1.1961	1.77602e-05	-1.13342	-1.19837
41918717	chr20:41918717:A:G	2.90831e-05	1.32636	-5.51629e-10	0.000589817	1.76455	-5.51629e-10	0.00127339	1.94069	-5.51629e-10
41918748	chr20:41918748:G:C	3.55569e-06	-0.775242	-5.51629e-10	4.05609e-05	-0.912455	-5.51629e-10	7.37286e-05	-0.908357	-5.51629e-10
41919038	chr20:41919038:A:G	2.3714e-06	-2.06257e-10	-1.18031	3.03987e-05	-2.06257e-10	-1.20086	5.52559e-05	-2.06257e-10	-1.19677
41919239	chr20:41919239:C:T	1.98213e-06	-0.101557	-1.25806	1.57567e-05	-0.59354	-1.26445	2.85642e-05	-0.59528	-1.26131
41919382	chr20:41919382:C:T	3.80124e-06	0.503137	-1.2116	3.4079e-05	0.0829448	-1.16952	6.23212e-05	0.0968087	-1.17326
41919449	chr20:41919449:C:T	2.23577e-06	-2.06257e-10	-1.23921	2.99613e-05	-2.06257e-10	-1.21535	5.41469e-05	-2.06257e-10	-1.21705
41920540	chr20:41920540:A:T	1.70934e-06	-0.239391	-1.26829	1.99021e-05	-0.352787	-1.27165	3.71228e-05	-0.324032	-1.27048
41920619	chr20:41920619:A:G	3.22808e-06	-2.06257e-10	-0.871903	4.10937e-05	-2.06257e-10	-0.899405	7.4929e-05	-2.06257e-10	-0.892207
41920710	chr20:41920710:G:A	8.38782e-07	-0.987174	-1.23242	9.87569e-06	-1.13546	-1.18972	1.77399e-05	-1.14061	-1.19232
41920727	chr20:41920727:T:C	2.43217e-06	-2.06257e-10	-1.15501	3.11026e-05	-2.06257e-10	-1.17797	5.65659e-05	-2.06257e-10	-1.17334
41921114	chr20:41921114:C:T	5.87368e-06	-0.273311	-5.51629e-10	6.95663e-05	-0.372979	-5.51629e-10	0.000129162	-0.347679	-5.51629e-10
41921129	chr20:41921129:C:T	6.01898e-07	-1.35951	-1.19195	7.41516e-06	-1.47	-1.14173	1.34986e-05	-1.46798	-1.13819
41921257	chr20:41921257:C:T	2.67141e-06	-0.263288	-0.797898	2.03864e-05	-0.763256	-0.837134	3.60855e-05	-0.759481	-0.863375
41921634	chr20:41921634:T:C	5.16947e-06	-2.06257e-10	-0.401022	7.51146e-05	-2.06257e-10	-0.296245	0.000136421	-2.06257e-10	-0.293
41921668	chr20:41921668:T:C	3.02871e-06	-2.06257e-10	-0.935654	4.28516e-05	-2.06257e-10	-0.857517	7.70692e-05	-2.06257e-10	-0.864044
41921906	chr20:41921906:ACAAT:A	5.39036e-07	-1.40114	-1.26062	6.57837e-06	-1.49424	-1.23723	1.19391e-05	-1.49367	-1.23526
41921945	chr20:41921945:C:G	2.80304e-06	-2.06257e-10	-1.01309	3.55033e-05	-2.06257e-10	-1.04563	6.47273e-05	-2.06257e-10	-1.03857
41921957	chr20:41921957:C:G	1.57204e-06	-1.59142	-5.51629e-10	2.06387e-05	-1.58809	-5.51629e-10	3.73648e-05	-1.58802	-5.51629e-10
41922174	chr20:41922174:T:C	5.86782e-07	-1.33463	-1.24226	7.10031e-06	-1.44584	-1.20928	1.28976e-05	-1.44515	-1.20656
41922228	chr20:41922228:G:A	5.63688e-07	-1.37221	-1.24484	6.8749e-06	-1.47454	-1.21284	1.24895e-05	-1.47369	-1.21017
41922434	chr20:41922434:A:G	5.42192e-06	0.823771	-1.17711	5.17399e-05	0.453371	-1.1224	9.36687e-05	0.457043	-1.12603
41922762	chr20:41922762:A:T	2.77734e-06	-2.06257e-10	-1.0223	3.68091e-05	-2.06257e-10	-1.00951	6.72835e-05	-2.06257e-10	-0.999833
41922768	chr20:41922768:T:C	2.42607e-06	-2.06257e-10	-1.15752	3.10294e-05	-2.06257e-10	-1.18033	5.64298e-05	-2.06257e-10	-1.17575
41923048	chr20:41923048:T:C	2.21499e-06	-2.06257e-10	-1.24854	2.84951e-05	-2.06257e-10	-1.26553	5.17e-05	-2.06257e-10	-1.26329
41923252	chr20:41923252:A:G	4.75202e-06	0.737003	-1.22223	4.2174e-05	0.305954	-1.17941	7.65144e-05	0.311605	-1.18287
41923502	chr20:41923502:T:C	1.70769e-06	-1.50865	-5.51629e-10	2.32506e-05	-1.46893	-5.51629e-10	4.20557e-05	-1.46975	-5.51629e-10
41923719	chr20:41923719:C:T	2.53243e-06	-1.11461	-5.51629e-10	3.11079e-05	-1.1778	-5.51629e-10	5.70423e-05	-1.16496	-5.51629e-10
41924020	chr20:41924020:G:A	8.72308e-07	-1.46039	-0.720017	1.30244e-05	-1.41299	-0.635441	2.38522e-05	-1.40593	-0.630946
41924775	chr20:41924775:G:A	1.71296e-06	-1.50557	-5.51629e-10	2.33261e-05	-1.46569	-5.51629e-10	4.21875e-05	-1.46662	-5.51629e-10
41925149	chr20:41925149:T:C	1.26348e-05	1.60805	-1.11538	7.56603e-05	0.809048	-1.09805	0.000143884	0.868416	-1.10815
41925159	chr20:41925159:C:T	7.64051e-07	-1.17176	-1.14115	8.68749e-06	-1.31487	-1.13851	1.55378e-05	-1.32081	-1.14466
41925384	chr20:41925384:G:A	1.10731e-05	-2.06257e-10	0.360728	0.000172012	-2.06257e-10	0.532301	0.000313387	-2.06257e-10	0.53869
41925470	chr20:41925470:C:A	3.02667e-06	-2.06257e-10	-0.93633	3.93131e-05	-2.06257e-10	-0.943702	7.11139e-05	-2.06257e-10	-0.944465
41925516	chr20:41925516:A:G	4.98218e-06	0.796583	-1.23451	4.34406e-05	0.351407	-1.19527	7.9631e-05	0.366989	-1.19833
41925972	chr20:41925972:A:G	2.20707e-06	-2.06257e-10	-1.25213	2.83495e-05	-2.06257e-10	-1.27065	5.13077e-05	-2.06257e-10	-1.27091
41925998	chr20:41925998:C:T	8.81278e-06	-2.06257e-10	0.132411	0.000133038	-2.06257e-10	0.275371	0.000241767	-2.06257e-10	0.279225
41926029	chr20:41926029:T:G	3.04384e-06	-0.663912	-0.26676	3.36602e-05	-0.761978	-0.336965	6.19451e-05	-0.739748	-0.342752
41926128	chr20:41926128:A:G	6.20089e-06	-2.06257e-10	-0.219098	8.84386e-05	-2.06257e-10	-0.132952	0.000159156	-2.06257e-10	-0.138861
41927014	chr20:41927014:T:C	2.30033e-06	-2.06257e-10	-1.21074	2.96035e-05	-2.06257e-10	-1.22737	5.37711e-05	-2.06257e-10	-1.22401
41927084	chr20:41927084:A:G	2.81636e-06	-0.399605	-0.608741	3.09384e-05	-0.509227	-0.674036	5.70181e-05	-0.486184	-0.679195
41927221	chr20:41927221:C:A	3.39044e-06	-0.468035	-0.354798	3.70866e-05	-0.574864	-0.42714	6.81899e-05	-0.552273	-0.434178
41927222	chr20:41927222:A:G	2.86734e-06	-2.06257e-10	-0.990407	3.56245e-05	-2.06257e-10	-1.04223	6.50954e-05	-2.06257e-10	-1.03289
41927254	chr20:41927254:G:C	2.38375e-06	0.0554715	-1.23059	1.87854e-05	-0.440175	-1.242	3.38434e-05	-0.450371	-1.23663
41927280	chr20:41927280:C:G	2.32594e-06	0.0591942	-1.25886	1.83333e-05	-0.446668	-1.25987	3.27352e-05	-0.455641	-1.26466
41927323	chr20:41927323:G:A	2.16589e-06	-2.06257e-10	-1.27096	2.82256e-05	-2.06257e-10	-1.27503	5.10955e-05	-2.06257e-10	-1.27505
41927462	chr20:41927462:T:A	1.73453e-06	-1.49305	-5.51629e-10	2.37042e-05	-1.44961	-5.51629e-10	4.28653e-05	-1.45068	-5.51629e-10
41927797	chr20:41927797:G:A	2.97135e-05	1.34781	-5.51629e-10	0.000589735	1.76441	-5.51629e-10	0.00128284	1.94809	-5.51629e-10
41927865	chr20:41927865:G:A	2.4158e-06	-0.536606	-0.625157	2.65748e-05	-0.64843	-0.686866	4.90453e-05	-0.623803	-0.692201
41928104	chr20:41928104:C:T	3.19106e-06	-2.06257e-10	-0.883437	4.26742e-05	-2.06257e-10	-0.861665	7.72581e-05	-2.06257e-10	-0.861597
41928295	chr20:41928295:A:G	2.26597e-06	-2.06257e-10	-1.22579	2.94421e-05	-2.06257e-10	-1.23284	5.35136e-05	-2.06257e-10	-1.22881
41928546	chr20:41928546:C:T	4.46023e-06	-2.06257e-10	-0.54859	5.40285e-05	-2.06257e-10	-0.625749	9.75574e-05	-2.06257e-10	-0.628307
41928643	chr20:41928643:G:A	4.72803e-06	0.71463	-1.20491	4.30096e-05	0.302354	-1.15619	7.84878e-05	0.315543	-1.16135
41928681	chr20:41928681:G:C	2.17176e-06	-2.06257e-10	-1.26825	2.82453e-05	-2.06257e-10	-1.27433	5.11547e-05	-2.06257e-10	-1.27389
41929211	chr20:41929211:T:G	5.64064e-06	-2.06257e-10	-0.313794	6.75284e-05	-2.06257e-10	-0.402712	0.000121807	-2.06257e-10	-0.406312
41929502	chr20:41929502:C:A	1.11638e-05	-2.06257e-10	0.368886	0.000171589	-2.06257e-10	0.529843	0.000311031	-2.06257e-10	0.531144
41929616	chr20:41929616:A:G	2.04749e-06	-1.32718	-5.51629e-10	3.18716e-05	-1.15355	-5.51629e-10	5.90432e-05	-1.13048	-5.51629e-10
41929660	chr20:41929660:T:G	2.30063e-06	-2.06257e-10	-1.21061	2.96069e-05	-2.06257e-10	-1.22725	5.37777e-05	-2.06257e-10	-1.22389
41929866	chr20:41929866:A:C	1.77885e-06	-1.46782	-5.51629e-10	2.44039e-05	-1.42052	-5.51629e-10	4.4121e-05	-1.42181	-5.51629e-10
41930377	chr20:41930377:A:G	2.32935e-06	-2.06257e-10	-1.1982	3.13472e-05	-2.06257e-10	-1.17014	5.65179e-05	-2.06257e-10	-1.17419
41930407	chr20:41930407:A:G	2.77976e-06	-2.06257e-10	-1.02143	3.51004e-05	-2.06257e-10	-1.05705	6.4083e-05	-2.06257e-10	-1.04857
41930646	chr20:41930646:A:C	2.28975e-06	-0.662428	-0.552921	2.61268e-05	-0.768944	-0.583356	4.72454e-05	-0.743802	-0.60959
41931299	chr20:41931299:T:C	2.15824e-06	-2.06257e-10	-1.2745	2.85797e-05	-2.06257e-10	-1.26256	5.17625e-05	-2.06257e-10	-1.26208
41931475	chr20:41931475:G:T	2.51926e-06	-2.06257e-10	-1.11983	3.21754e-05	-2.06257e-10	-1.14406	5.85447e-05	-2.06257e-10	-1.13896
41931625	chr20:41931625:G:A	2.17733e-06	-2.06257e-10	-1.26569	2.82967e-05	-2.06257e-10	-1.27252	5.13291e-05	-2.06257e-10	-1.27049
41931710	chr20:41931710:T:A	2.87557e-06	-0.624877	-0.362665	3.14736e-05	-0.731533	-0.434578	5.79473e-05	-0.708039	-0.441175
41931765	chr20:41931765:T:C	3.80962e-06	0.238986	-0.945248	3.15607e-05	-0.301364	-0.861984	5.8804e-05	-0.26222	-0.872318
41931971	chr20:41931971:T:C	1.34936e-06	-0.510069	-1.2341	1.07986e-05	-1.00968	-1.22616	1.97519e-05	-0.992995	-1.2325
41932117	chr20:41932117:T:C	2.49492e-06	-2.06257e-10	-1.12954	3.08531e-05	-2.06257e-10	-1.18602	5.58222e-05	-2.06257e-10	-1.18658
41932203	chr20:41932203:T:C	8.7785e-07	-1.10554	-1.06853	1.04367e-05	-1.31496	-0.954977	1.88335e-05	-1.30249	-0.970621
41932239	chr20:41932239:T:C	2.33589e-06	-2.06257e-10	-1.1954	3.05189e-05	-2.06257e-10	-1.19691	5.53328e-05	-2.06257e-10	-1.19538
41932260	chr20:41932260:G:A	4.85764e-06	0.509082	-0.972321	4.08432e-05	-0.0300702	-0.875449	7.64411e-05	0.0156433	-0.887871
41932433	chr20:41932433:G:A	2.85185e-06	-0.577622	-0.418203	3.11637e-05	-0.687264	-0.488741	5.74273e-05	-0.663083	-0.495145
41932535	chr20:41932535:C:A	2.66893e-06	-2.06257e-10	-1.06211	3.25708e-05	-2.06257e-10	-1.13185	5.89145e-05	-2.06257e-10	-1.13266
41932565	chr20:41932565:T:A	1.73149e-06	-1.49481	-5.51629e-10	2.36386e-05	-1.45238	-5.51629e-10	4.2741e-05	-1.45359	-5.51629e-10
41932984	chr20:41932984:A:T	3.61848e-06	0.252262	-1.01	3.24209e-05	-0.219522	-0.916936	5.99476e-05	-0.186162	-0.929116
41933015	chr20:41933015:C:T	5.50793e-06	-2.06257e-10	-0.337603	7.78152e-05	-2.06257e-10	-0.260924	0.000140011	-2.06257e-10	-0.267024
41933259	chr20:41933259:A:G	2.15918e-06	-2.06257e-10	-1.27407	2.86225e-05	-2.06257e-10	-1.26107	5.18403e-05	-2.06257e-10	-1.26058
41933307	chr20:41933307:G:T	3.72033e-06	0.168658	-0.898637	3.44586e-05	-0.285821	-0.789681	6.33943e-05	-0.255325	-0.804049
41933587	chr20:41933587:C:T	2.3918e-06	-0.539892	-0.631852	2.69051e-05	-0.651332	-0.671613	4.93994e-05	-0.625942	-0.682867
41933692	chr20:41933692:A:G	2.33366e-06	-2.06257e-10	-1.19635	2.99589e-05	-2.06257e-10	-1.21543	5.44035e-05	-2.06257e-10	-1.21232
41934011	chr20:41934011:C:T	2.02722e-06	-0.642896	-0.694229	2.36324e-05	-0.752458	-0.700185	4.2868e-05	-0.727174	-0.723448
41934386	chr20:41934386:A:G	3.50699e-06	-2.06257e-10	-0.789035	4.57849e-05	-2.06257e-10	-0.791305	8.27585e-05	-2.06257e-10	-0.792821
41934438	chr20:41934438:T:A	4.60135e-07	-1.56035	-1.25968	6.32217e-06	-1.51205	-1.25915	1.14324e-05	-1.51623	-1.25607
41934504	chr20:41934504:G:T	6.24922e-07	-1.39321	-1.12071	7.90689e-06	-1.4474	-1.10013	1.3997e-05	-1.45959	-1.11031
41934638	chr20:41934638:A:G	2.39846e-06	-2.06257e-10	-1.16897	3.00737e-05	-2.06257e-10	-1.21161	5.44428e-05	-2.06257e-10	-1.2116
41934927	chr20:41934927:C:T	1.58027e-06	-1.58619	-5.51629e-10	2.05649e-05	-1.59167	-5.51629e-10	3.72286e-05	-1.59167	-5.51629e-10
41935240	chr20:41935240:A:C	1.58614e-06	-1.58249	-5.51629e-10	2.05688e-05	-1.59149	-5.51629e-10	3.72356e-05	-1.59148	-5.51629e-10
41935248	chr20:41935248:C:T	3.28266e-06	-0.860023	0.00488517	3.99123e-05	-0.900267	-0.028308	7.24936e-05	-0.861874	-0.0633753
41935401	chr20:41935401:G:A	5.36051e-07	-1.39716	-1.27016	6.59023e-06	-1.4547	-1.27497	1.1859e-05	-1.46072	-1.27494
41935411	chr20:41935411:T:C	1.57373e-06	-1.59034	-5.51629e-10	2.06024e-05	-1.58985	-5.51629e-10	3.72967e-05	-1.58984	-5.51629e-10
41935565	chr20:41935565:G:A	2.28536e-06	-2.06257e-10	-1.21727	2.92355e-05	-2.06257e-10	-1.23988	5.3446e-05	-2.06257e-10	-1.23008
41937085	chr20:41937085:C:A	1.08366e-06	-0.958892	-1.00455	1.19617e-05	-1.16075	-0.972804	2.18521e-05	-1.14451	-0.979941
41937594	chr20:41937594:G:C	2.20468e-06	-2.06257e-10	-1.25321	2.83073e-05	-2.06257e-10	-1.27214	5.12417e-05	-2.06257e-10	-1.27219
41937764	chr20:41937764:G:C	2.17614e-06	-2.06257e-10	-1.26624	2.8608e-05	-2.06257e-10	-1.26158	5.17337e-05	-2.06257e-10	-1.26264
41937935	chr20:41937935:G:A	2.48281e-06	-1.1344	-5.51629e-10	3.35742e-05	-1.1015	-5.51629e-10	6.06196e-05	-1.10413	-5.51629e-10
41938483	chr20:41938483:A:G	6.11118e-07	-1.41412	-1.12214	7.85799e-06	-1.41875	-1.13498	1.41936e-05	-1.42226	-1.1337
41938519	chr20:41938519:G:A	1.04859e-06	-0.721797	-1.27455	1.19163e-05	-0.863057	-1.2743	2.20371e-05	-0.842673	-1.27335
41938616	chr20:41938616:A:T	4.18629e-06	-2.06257e-10	-0.611976	5.08588e-05	-2.06257e-10	-0.686207	9.0802e-05	-2.06257e-10	-0.700067
41938785	chr20:41938785:G:A	1.09247e-06	-0.977127	-0.97822	1.22479e-05	-1.13103	-0.97888	2.2815e-05	-1.11429	-0.967042
41939204	chr20:41939204:T:A	1.57554e-06	-0.433664	-1.15553	1.48068e-05	-0.739606	-1.18057	2.75153e-05	-0.728758	-1.16525
41939570	chr20:41939570:A:AG	2.89642e-06	-2.06257e-10	-0.980317	3.91069e-05	-2.06257e-10	-0.948962	7.06822e-05	-2.06257e-10	-0.950554
41939670	chr20:41939670:C:T	2.88424e-06	-2.06257e-10	-0.984529	3.89345e-05	-2.06257e-10	-0.95338	7.03703e-05	-2.06257e-10	-0.954977
41939816	chr20:41939816:T:G	1.40592e-06	-0.532325	-1.17078	1.34203e-05	-0.823408	-1.19508	2.49073e-05	-0.812698	-1.18089
41940310	chr20:41940310:G:A	2.19663e-06	-0.207485	-1.04938	2.37209e-05	-0.391979	-1.05692	4.49942e-05	-0.369487	-1.03273
41940383	chr20:41940383:T:C	1.88268e-06	-1.41109	-5.51629e-10	2.83704e-05	-1.26991	-5.51629e-10	5.24004e-05	-1.24983	-5.51629e-10
41940746	chr20:41940746:T:C	2.29444e-06	-2.06257e-10	-1.2133	3.06252e-05	-2.06257e-10	-1.19344	5.53291e-05	-2.06257e-10	-1.19545
41940947	chr20:41940947:A:G	2.34441e-06	-2.06257e-10	-1.19176	2.94962e-05	-2.06257e-10	-1.231	5.34429e-05	-2.06257e-10	-1.23013
41941016	chr20:41941016:G:C	2.66515e-06	-2.06257e-10	-1.06353	3.26833e-05	-2.06257e-10	-1.12839	5.90144e-05	-2.06257e-10	-1.13097
41941348	chr20:41941348:A:G	2.29444e-06	-2.06257e-10	-1.2133	3.06252e-05	-2.06257e-10	-1.19344	5.53291e-05	-2.06257e-10	-1.19545
41941421	chr20:41941421:C:T	4.4316e-07	-1.59078	-1.26683	5.91179e-06	-1.57242	-1.26589	1.05808e-05	-1.57948	-1.27022
41941442	chr20:41941442:A:G	8.04146e-07	-0.986726	-1.27504	9.31995e-06	-1.10813	-1.27498	1.71888e-05	-1.08995	-1.27454
41941596	chr20:41941596:G:T	3.41211e-06	-2.06257e-10	-0.81646	4.36863e-05	-2.06257e-10	-0.838226	8.01048e-05	-2.06257e-10	-0.825412
41942049	chr20:41942049:G:C	1.45298e-06	-0.686027	-0.984146	2.03571e-05	-0.593062	-1.00877	3.6045e-05	-0.607778	-1.0162
41942492	chr20:41942492:A:G	2.23175e-06	-0.12059	-1.12041	2.20856e-05	-0.405142	-1.11519	4.18302e-05	-0.37343	-1.1017
41942615	chr20:41942615:T:G	2.5382e-06	-2.06257e-10	-1.11234	3.21294e-05	-2.06257e-10	-1.14549	5.86326e-05	-2.06257e-10	-1.13746
41942770	chr20:41942770:G:A	1.79039e-06	-1.46136	-5.51629e-10	2.53417e-05	-1.38281	-5.51629e-10	4.55895e-05	-1.38907	-5.51629e-10
41942782	chr20:41942782:T:C	2.55131e-06	-2.06257e-10	-1.10718	3.41828e-05	-2.06257e-10	-1.08354	6.16673e-05	-2.06257e-10	-1.08699
41942877	chr20:41942877:G:A	7.54163e-07	-1.26273	-1.06321	1.02438e-05	-1.18967	-1.09892	1.84585e-05	-1.20185	-1.09137
41943574	chr20:41943574:G:T	7.56599e-07	-1.05342	-1.2693	8.44611e-06	-1.21392	-1.26764	1.5736e-05	-1.18786	-1.26494
41943698	chr20:41943698:C:T	7.55422e-07	-1.37802	-0.94625	9.38886e-06	-1.42723	-0.948506	1.69076e-05	-1.43168	-0.949304
41943789	chr20:41943789:C:T	4.54486e-07	-1.58671	-1.24567	5.91641e-06	-1.59107	-1.24646	1.06985e-05	-1.59041	-1.24824
41943804	chr20:41943804:AAC:A	8.32935e-07	-0.959391	-1.2672	9.16593e-06	-1.13448	-1.26529	1.71164e-05	-1.10649	-1.26222
41943968	chr20:41943968:TATATA:T	4.82812e-07	-1.53232	-1.2396	6.16814e-06	-1.54458	-1.25128	1.12355e-05	-1.54141	-1.24826
41944217	chr20:41944217:T:A	1.57421e-06	-1.59004	-5.51629e-10	2.17176e-05	-1.53714	-5.51629e-10	4.03197e-05	-1.51191	-5.51629e-10
41944722	chr20:41944722:G:A	5.37218e-07	-1.49033	-1.17481	6.63767e-06	-1.55201	-1.17048	1.18921e-05	-1.55492	-1.17795
41944749	chr20:41944749:G:A	7.46054e-07	-1.09135	-1.2454	9.85022e-06	-1.07507	-1.2527	1.72982e-05	-1.10608	-1.25206
41944882	chr20:41944882:C:T	2.0633e-06	-0.0793581	-1.24013	2.381e-05	-0.204567	-1.24059	4.19312e-05	-0.232227	-1.24049
41945651	chr20:41945651:A:G	1.51342e-06	-0.712521	-0.916897	2.11568e-05	-0.665935	-0.897363	3.77616e-05	-0.674462	-0.902993
41945772	chr20:41945772:G:T	2.20548e-06	-2.06257e-10	-1.25285	2.85774e-05	-2.06257e-10	-1.26264	5.18176e-05	-2.06257e-10	-1.26102
41945894	chr20:41945894:T:C	2.18096e-06	-2.06257e-10	-1.26402	2.83474e-05	-2.06257e-10	-1.27073	5.13709e-05	-2.06257e-10	-1.26968
41945970	chr20:41945970:A:T	1.29624e-06	-0.518527	-1.2658	1.48454e-05	-0.64668	-1.27089	2.64855e-05	-0.661688	-1.27046
41946231	chr20:41946231:C:A	3.9619e-06	-2.06257e-10	-0.667067	4.53408e-05	-2.06257e-10	-0.801052	8.20654e-05	-2.06257e-10	-0.801231
41946380	chr20:41946380:T:C	2.22486e-06	-2.06257e-10	-1.2441	2.90377e-05	-2.06257e-10	-1.24667	5.27241e-05	-2.06257e-10	-1.24368
41946597	chr20:41946597:A:C	1.0027e-06	-0.766043	-1.27505	1.06819e-05	-0.97176	-1.27495	1.99952e-05	-0.938822	-1.27443
41946851	chr20:41946851:A:G	5.66321e-06	-2.06257e-10	-0.309801	6.77665e-05	-2.06257e-10	-0.399192	0.000121808	-2.06257e-10	-0.406302
41946950	chr20:41946950:A:AGGACAGTC	2.50178e-06	-2.06257e-10	-1.12679	3.22406e-05	-2.06257e-10	-1.14203	5.78327e-05	-2.06257e-10	-1.15119
41946965	chr20:41946965:TGACTGTCC:T	2.45823e-06	-2.06257e-10	-1.14435	3.17098e-05	-2.06257e-10	-1.15864	5.69138e-05	-2.06257e-10	-1.16721
41947231	chr20:41947231:T:C	1.07635e-06	-0.695227	-1.27499	1.14273e-05	-0.904632	-1.27462	2.14636e-05	-0.868594	-1.27379
41947452	chr20:41947452:T:C	1.06638e-06	-0.910138	-1.06938	1.47245e-05	-0.871346	-1.0544	2.63369e-05	-0.874695	-1.06308
41947952	chr20:41947952:C:G	2.95903e-06	-2.06257e-10	-0.95893	3.80929e-05	-2.06257e-10	-0.975232	6.84371e-05	-2.06257e-10	-0.982833
41948139	chr20:41948139:A:C	2.37264e-06	-2.06257e-10	-1.17979	3.14521e-05	-2.06257e-10	-1.16679	5.73346e-05	-2.06257e-10	-1.15984
41948219	chr20:41948219:G:T	3.4566e-06	-2.06257e-10	-0.803505	4.43589e-05	-2.06257e-10	-0.822947	8.11677e-05	-2.06257e-10	-0.81223
41948579	chr20:41948579:A:G	2.45986e-06	-1.14369	-5.51629e-10	3.07743e-05	-1.18858	-5.51629e-10	5.58615e-05	-1.18587	-5.51629e-10
41949066	chr20:41949066:C:T	3.36845e-06	-0.82934	-5.51629e-10	4.35417e-05	-0.841541	-5.51629e-10	7.93122e-05	-0.835355	-5.51629e-10
41949106	chr20:41949106:A:G	4.99084e-06	0.838862	-1.27505	5.36601e-05	0.642406	-1.275	9.34858e-05	0.604078	-1.27502
41949164	chr20:41949164:G:A	2.19183e-06	-2.06257e-10	-1.25905	2.84773e-05	-2.06257e-10	-1.26615	5.16429e-05	-2.06257e-10	-1.2644
41949165	chr20:41949165:A:G	2.65921e-06	-2.06257e-10	-1.06576	3.40985e-05	-2.06257e-10	-1.08601	6.10506e-05	-2.06257e-10	-1.09705
41949224	chr20:41949224:G:A	6.94356e-07	-1.34126	-1.0673	8.99473e-06	-1.35104	-1.06758	1.59273e-05	-1.36898	-1.07173
41949238	chr20:41949238:A:G	7.09286e-07	-1.36608	-1.02121	9.11038e-06	-1.38532	-1.02052	1.61749e-05	-1.39995	-1.02534
41949627	chr20:41949627:C:T	1.83819e-06	-1.43501	-5.51629e-10	2.29037e-05	-1.48396	-5.51629e-10	4.13715e-05	-1.48616	-5.51629e-10
41949731	chr20:41949731:G:A	3.95906e-06	-2.06257e-10	-0.667786	4.54243e-05	-2.06257e-10	-0.799212	8.22864e-05	-2.06257e-10	-0.798542
41949818	chr20:41949818:C:T	2.32403e-06	-2.06257e-10	-1.20049	3.04889e-05	-2.06257e-10	-1.1979	5.54683e-05	-2.06257e-10	-1.19294
41949819	chr20:41949819:G:A	8.42122e-07	-0.945134	-1.27049	9.21473e-06	-1.12254	-1.27192	1.71669e-05	-1.09246	-1.2733
41950163	chr20:41950163:A:G	2.30271e-06	-2.06257e-10	-1.20971	2.98781e-05	-2.06257e-10	-1.21813	5.40909e-05	-2.06257e-10	-1.21808
41950328	chr20:41950328:C:G	2.04618e-06	-1.32782	-5.51629e-10	2.53486e-05	-1.38254	-5.51629e-10	4.57596e-05	-1.38535	-5.51629e-10
41950370	chr20:41950370:C:T	2.54816e-06	-1.10842	-5.51629e-10	3.14946e-05	-1.16544	-5.51629e-10	5.75854e-05	-1.15548	-5.51629e-10
41950681	chr20:41950681:A:G	1.27324e-06	-0.573916	-1.22831	1.75039e-05	-0.536354	-1.21648	3.11271e-05	-0.549306	-1.22136
41950756	chr20:41950756:G:T	9.7371e-07	-0.795376	-1.27506	1.04588e-05	-0.992921	-1.2749	1.95909e-05	-0.959359	-1.27432
41950765	chr20:41950765:A:G	2.17806e-06	-2.06257e-10	-1.26536	2.85166e-05	-2.06257e-10	-1.26477	5.15514e-05	-2.06257e-10	-1.26617
41950781	chr20:41950781:G:A	5.58774e-06	0.913277	-1.23649	6.00189e-05	0.726998	-1.2476	0.000104503	0.688315	-1.24784
41950911	chr20:41950911:C:A	9.49912e-07	-0.820191	-1.27499	1.02361e-05	-1.01472	-1.27462	1.91644e-05	-0.9819	-1.27379
41950969	chr20:41950969:T:C	1.04829e-06	-0.812384	-1.18425	1.34268e-05	-0.822303	-1.1957	2.34686e-05	-0.8595	-1.19359
41950984	chr20:41950984:G:A	4.44443e-06	0.698135	-1.25028	4.83327e-05	0.521643	-1.2588	8.4164e-05	0.483011	-1.25899
41951236	chr20:41951236:G:A	2.35772e-06	-2.06257e-10	-1.1861	3.0645e-05	-2.06257e-10	-1.19279	5.56938e-05	-2.06257e-10	-1.18888
41951611	chr20:41951611:A:G	7.4496e-07	-1.31466	-1.02356	9.63178e-06	-1.32836	-1.02183	1.70364e-05	-1.34682	-1.02658
41952062	chr20:41952062:T:C	1.04379e-06	-0.729745	-1.27119	1.11621e-05	-0.93424	-1.2685	2.09596e-05	-0.899608	-1.26654
41952064	chr20:41952064:AGT:A	3.49625e-06	-2.06257e-10	-0.792102	4.0553e-05	-2.06257e-10	-0.912651	7.34363e-05	-2.06257e-10	-0.91233
41952391	chr20:41952391:A:G	3.7293e-06	-2.06257e-10	-0.727572	4.29519e-05	-2.06257e-10	-0.85518	7.77424e-05	-2.06257e-10	-0.855347
41952426	chr20:41952426:A:G	9.40448e-07	-0.833479	-1.27171	1.01313e-05	-1.02665	-1.27298	1.89422e-05	-0.993267	-1.27409
41952439	chr20:41952439:C:T	1.54474e-06	-0.406435	-1.2025	2.02246e-05	-0.392075	-1.21628	3.4676e-05	-0.443151	-1.21955
41952526	chr20:41952526:A:C	2.44405e-06	-2.06257e-10	-1.15013	3.27813e-05	-2.06257e-10	-1.1254	5.9232e-05	-2.06257e-10	-1.12729
41952860	chr20:41952860:A:G	4.87167e-06	0.809377	-1.26973	5.43754e-05	0.648953	-1.2683	9.36563e-05	0.599157	-1.26827
41952989	chr20:41952989:T:C	1.96117e-06	-1.37025	-5.51629e-10	2.4162e-05	-1.43048	-5.51629e-10	4.33545e-05	-1.43934	-5.51629e-10
41953275	chr20:41953275:T:A	2.28734e-06	-2.06257e-10	-1.2164	3.02466e-05	-2.06257e-10	-1.20588	5.5055e-05	-2.06257e-10	-1.20042
41953662	chr20:41953662:G:A	2.739e-06	-2.06257e-10	-1.0362	3.41102e-05	-2.06257e-10	-1.08566	6.14459e-05	-2.06257e-10	-1.09059
41953741	chr20:41953741:G:C	6.19379e-07	-1.45245	-1.07038	8.02643e-06	-1.463	-1.06952	1.42695e-05	-1.47579	-1.07483
41954196	chr20:41954196:A:T	8.01353e-07	-1.12116	-1.14409	8.79411e-06	-1.3047	-1.13648	1.54879e-05	-1.33411	-1.13457
41954245	chr20:41954245:C:T	2.46251e-06	-2.06257e-10	-1.14261	3.17611e-05	-2.06257e-10	-1.15702	5.70026e-05	-2.06257e-10	-1.16565
41954320	chr20:41954320:T:C	2.17875e-06	-2.06257e-10	-1.26504	2.83297e-05	-2.06257e-10	-1.27135	5.13353e-05	-2.06257e-10	-1.27037
41954427	chr20:41954427:G:A	2.40917e-06	-2.06257e-10	-1.16451	3.12348e-05	-2.06257e-10	-1.17373	5.68327e-05	-2.06257e-10	-1.16864
41954524	chr20:41954524:T:G	9.64357e-07	-0.818105	-1.26198	1.03749e-05	-1.01126	-1.26461	1.93676e-05	-0.977798	-1.26735
41954607	chr20:41954607:T:C	1.42815e-06	-0.622291	-1.06512	1.99065e-05	-0.577123	-1.04709	3.55594e-05	-0.582652	-1.05489
41954890	chr20:41954890:A:C	2.70681e-06	0.226509	-1.27453	2.95119e-05	0.0441039	-1.27457	5.43931e-05	0.0622579	-1.27477
41954964	chr20:41954964:A:G	1.73252e-06	-0.231686	-1.26253	2.4138e-05	-0.16221	-1.26926	4.26098e-05	-0.188743	-1.26792
41955280	chr20:41955280:A:G	3.29117e-06	0.420777	-1.27333	3.54044e-05	0.22663	-1.27506	6.59396e-05	0.255008	-1.27502
41955392	chr20:41955392:G:A	8.02865e-07	-0.991305	-1.27206	8.85809e-06	-1.16069	-1.27324	1.64968e-05	-1.13131	-1.27426
41955975	chr20:41955975:C:G	4.46293e-07	-1.59166	-1.25891	5.92724e-06	-1.57195	-1.26375	1.07358e-05	-1.57556	-1.25961
41956309	chr20:41956309:C:T	2.16153e-06	-2.06257e-10	-1.27298	2.83479e-05	-2.06257e-10	-1.27071	5.13203e-05	-2.06257e-10	-1.27066
41956486	chr20:41956486:C:T	9.84315e-07	-0.832524	-1.22708	1.0775e-05	-0.996873	-1.24116	2.01086e-05	-0.966423	-1.24118
41957049	chr20:41957049:C:T	5.32704e-07	-1.4329	-1.24068	6.63516e-06	-1.4949	-1.22798	1.23435e-05	-1.47918	-1.21643
41957067	chr20:41957067:G:A	5.79198e-07	-1.47514	-1.11476	7.80791e-06	-1.43186	-1.12826	1.4086e-05	-1.44557	-1.118
41957068	chr20:41957068:T:C	1.35743e-06	-1.01922	-0.718981	1.65265e-05	-1.13324	-0.677053	3.22734e-05	-1.0968	-0.637708
41958395	chr20:41958395:G:T	2.27484e-06	-2.06257e-10	-1.22188	2.94525e-05	-2.06257e-10	-1.23248	5.31842e-05	-2.06257e-10	-1.23499
41958508	chr20:41958508:A:C	2.37722e-06	-2.06257e-10	-1.17786	3.10626e-05	-2.06257e-10	-1.17926	5.65131e-05	-2.06257e-10	-1.17428
41959011	chr20:41959011:T:C	6.1203e-07	-1.52469	-1.01007	7.94025e-06	-1.53344	-1.00988	1.4441e-05	-1.53793	-1.00074
41959020	chr20:41959020:G:T	5.48198e-07	-1.38681	-1.2581	7.2501e-06	-1.38268	-1.25156	1.30359e-05	-1.39406	-1.24697
41959907	chr20:41959907:C:T	8.0358e-07	-1.5734	-0.689074	1.08889e-05	-1.56899	-0.658522	1.98971e-05	-1.57081	-0.647362
41960014	chr20:41960014:T:G	2.60371e-06	-0.735471	-0.351383	3.00481e-05	-0.818066	-0.394394	5.42856e-05	-0.835165	-0.379323
41960021	chr20:41960021:C:T	2.43649e-06	-1.15323	-5.51629e-10	2.7848e-05	-1.2885	-5.51629e-10	5.16234e-05	-1.26477	-5.51629e-10
41960028	chr20:41960028:G:A	2.08232e-05	1.76049	-0.768218	0.000146746	1.16617	-0.792723	0.000293612	1.24128	-0.767767
41960063	chr20:41960063:C:T	2.16653e-06	-2.06257e-10	-1.27066	2.82948e-05	-2.06257e-10	-1.27258	5.12086e-05	-2.06257e-10	-1.27284
41960561	chr20:41960561:A:G	1.57712e-06	-1.58819	-5.51629e-10	2.08427e-05	-1.57826	-5.51629e-10	3.77149e-05	-1.57869	-5.51629e-10
41960930	chr20:41960930:T:C	5.81884e-06	-2.06257e-10	-0.282691	7.32406e-05	-2.06257e-10	-0.32151	0.00013263	-2.06257e-10	-0.321186
41961150	chr20:41961150:A:G	3.20106e-06	-2.06257e-10	-0.880309	4.22836e-05	-2.06257e-10	-0.87086	7.71843e-05	-2.06257e-10	-0.862552
41961450	chr20:41961450:A:G	1.34977e-06	-1.52979	-0.214066	1.82251e-05	-1.54224	-0.170223	3.29303e-05	-1.54434	-0.170016
41961670	chr20:41961670:A:T	2.27061e-06	-2.06257e-10	-1.22374	2.99058e-05	-2.06257e-10	-1.21721	5.41862e-05	-2.06257e-10	-1.21632
41962118	chr20:41962118:G:A	2.71467e-06	-1.3791	0.333975	3.64143e-05	-1.40921	0.38891	6.64022e-05	-1.41762	0.404601
41962342	chr20:41962342:T:C	2.19357e-06	-1.25826	-5.51629e-10	2.54947e-05	-1.37679	-5.51629e-10	4.71288e-05	-1.35586	-5.51629e-10
41962785	chr20:41962785:A:G	1.67862e-06	-1.52582	-5.51629e-10	2.34442e-05	-1.46064	-5.51629e-10	4.28862e-05	-1.4502	-5.51629e-10
41963121	chr20:41963121:ACCT:A	5.4216e-06	-2.06257e-10	-0.353401	7.8656e-05	-2.06257e-10	-0.250177	0.000144871	-2.06257e-10	-0.232903
41963713	chr20:41963713:G:A	2.21943e-06	-2.06257e-10	-1.24654	2.90803e-05	-2.06257e-10	-1.2452	5.27194e-05	-2.06257e-10	-1.24376
41963756	chr20:41963756:T:C	1.34736e-06	-1.5917	-0.153941	1.82538e-05	-1.59114	-0.119745	3.36489e-05	-1.59141	-0.101356
41964358	chr20:41964358:A:C	8.81276e-06	0.709805	-0.577396	0.000121283	0.756199	-0.573336	0.000219363	0.74046	-0.558479
41964434	chr20:41964434:G:A	5.65022e-06	-2.06257e-10	-0.312097	8.16681e-05	-2.06257e-10	-0.212597	0.000147634	-2.06257e-10	-0.214011
41964884	chr20:41964884:A:G	3.4007e-06	-2.06257e-10	-0.819811	4.2658e-05	-2.06257e-10	-0.862045	7.65056e-05	-2.06257e-10	-0.871384
41965200	chr20:41965200:C:T	4.13345e-06	-2.06257e-10	-0.62468	4.66481e-05	-2.06257e-10	-0.772628	8.40865e-05	-2.06257e-10	-0.776902
41965938	chr20:41965938:T:C	2.40412e-06	-2.06257e-10	-1.16661	3.21285e-05	-2.06257e-10	-1.14552	5.80754e-05	-2.06257e-10	-1.14701
41966258	chr20:41966258:G:T	5.91412e-07	-1.30016	-1.26888	6.51821e-06	-1.46769	-1.27297	1.19253e-05	-1.45749	-1.2726
41966483	chr20:41966483:TA:T	1.98418e-06	-1.35859	-5.51629e-10	2.70068e-05	-1.31917	-5.51629e-10	4.86134e-05	-1.32485	-5.51629e-10
41966989	chr20:41966989:T:C	2.77556e-06	-2.06257e-10	-1.02294	3.7115e-05	-2.06257e-10	-1.00124	6.70486e-05	-2.06257e-10	-1.00333
41967244	chr20:41967244:T:C	1.98252e-06	-1.35942	-5.51629e-10	2.35695e-05	-1.45531	-5.51629e-10	4.33456e-05	-1.43954	-5.51629e-10
41967257	chr20:41967257:T:C	4.13791e-06	-2.06257e-10	-0.623602	5.58517e-05	-2.06257e-10	-0.592561	0.000102709	-2.06257e-10	-0.576846
41967463	chr20:41967463:C:T	2.61649e-06	-2.06257e-10	-1.08196	3.4653e-05	-2.06257e-10	-1.06988	6.31043e-05	-2.06257e-10	-1.06396
41967603	chr20:41967603:T:C	2.38489e-06	-2.06257e-10	-1.17464	3.14196e-05	-2.06257e-10	-1.16783	5.70709e-05	-2.06257e-10	-1.16445
41967604	chr20:41967604:C:T	3.58192e-06	-2.06257e-10	-0.767893	4.44639e-05	-2.06257e-10	-0.820582	7.98749e-05	-2.06257e-10	-0.828286
41967644	chr20:41967644:G:A	2.62129e-06	-2.06257e-10	-1.08012	3.43847e-05	-2.06257e-10	-1.07765	6.27434e-05	-2.06257e-10	-1.06969
41967798	chr20:41967798:G:C	3.15915e-06	-2.06257e-10	-0.893487	4.18628e-05	-2.06257e-10	-0.880862	7.65094e-05	-2.06257e-10	-0.871334
41968072	chr20:41968072:C:T	2.28862e-06	-1.58503	0.369183	2.97565e-05	-1.57129	0.349077	6.00385e-05	-1.57439	0.460631
41968332	chr20:41968332:T:C	1.23487e-06	-0.58241	-1.25042	1.16695e-05	-0.911984	-1.2463	2.18628e-05	-0.883416	-1.24055
41968436	chr20:41968436:A:G	6.42597e-07	-1.22962	-1.25641	7.54809e-06	-1.33328	-1.26068	1.39204e-05	-1.3158	-1.25959
41968832	chr20:41968832:G:A	3.04647e-06	-2.06257e-10	-0.929808	3.88465e-05	-2.06257e-10	-0.955642	7.07254e-05	-2.06257e-10	-0.949943
41968934	chr20:41968934:A:G	2.33937e-06	-1.19391	-5.51629e-10	2.70994e-05	-1.31575	-5.51629e-10	5.02299e-05	-1.29214	-5.51629e-10
41969209	chr20:41969209:G:A	2.10666e-06	-1.28799	-0.0107026	2.29648e-05	-1.41341	-0.0678909	4.28425e-05	-1.39175	-0.0594664
41969406	chr20:41969406:C:T	2.77559e-06	-2.06257e-10	-1.02293	3.57107e-05	-2.06257e-10	-1.03981	6.42201e-05	-2.06257e-10	-1.04643
41970042	chr20:41970042:T:A	2.43051e-06	-2.06257e-10	-1.15569	3.23553e-05	-2.06257e-10	-1.13848	5.86795e-05	-2.06257e-10	-1.13666
41970510	chr20:41970510:G:A	5.14162e-07	-1.48204	-1.22697	6.83863e-06	-1.47987	-1.2128	1.25076e-05	-1.48195	-1.20047
41970523	chr20:41970523:C:T	9.09844e-07	-1.3866	-0.75167	1.01541e-05	-1.50931	-0.788071	1.90311e-05	-1.50084	-0.761827
41970955	chr20:41970955:T:C	6.69226e-07	-1.29657	-1.14886	7.32179e-06	-1.44865	-1.17576	1.35535e-05	-1.43774	-1.16437
41970974	chr20:41970974:C:A	5.11005e-07	-1.44334	-1.27183	6.26316e-06	-1.50773	-1.27284	1.14435e-05	-1.49716	-1.27417
41971578	chr20:41971578:T:A	2.24849e-06	-2.06257e-10	-1.23353	2.92391e-05	-2.06257e-10	-1.23975	5.33223e-05	-2.06257e-10	-1.23239
41971755	chr20:41971755:C:A	3.18319e-06	-2.06257e-10	-0.885907	3.98896e-05	-2.06257e-10	-0.929146	7.27613e-05	-2.06257e-10	-0.921564
41971835	chr20:41971835:C:G	1.25939e-05	0.229094	0.260329	0.000121949	-0.146717	0.335057	0.00025166	-0.123214	0.442544
41971948	chr20:41971948:A:G	3.04131e-06	-2.06257e-10	-0.931505	3.82305e-05	-2.06257e-10	-0.971626	6.96856e-05	-2.06257e-10	-0.964754
41972229	chr20:41972229:G:A	8.03295e-06	-1.46444	1.5042	0.000108492	-1.51751	1.58893	0.000228904	-1.5083	1.73285
41972381	chr20:41972381:C:T	1.25459e-06	-1.09711	-0.719868	1.35255e-05	-1.23462	-0.776057	2.56032e-05	-1.20942	-0.756605
41972437	chr20:41972437:A:G	2.75951e-06	-1.02874	-5.51629e-10	3.11073e-05	-1.17782	-5.51629e-10	5.79991e-05	-1.14832	-5.51629e-10
41972498	chr20:41972498:C:T	7.22557e-07	-1.19641	-1.17234	8.51637e-06	-1.2868	-1.18647	1.55866e-05	-1.27204	-1.1903
41972608	chr20:41972608:T:C	2.5977e-05	0.028582	1.18484	0.000273659	-0.291805	1.28843	0.000580641	-0.2698	1.42518
41972744	chr20:41972744:C:A	4.21716e-05	0.854854	0.8431	0.000382571	0.423201	0.908453	0.000778633	0.504496	0.944296
41973081	chr20:41973081:C:T	5.0128e-06	-2.06257e-10	-0.431797	7.18035e-05	-2.06257e-10	-0.341327	0.00013033	-2.06257e-10	-0.338679
41973429	chr20:41973429:G:A	5.61241e-06	-2.06257e-10	-0.318812	7.48685e-05	-2.06257e-10	-0.299527	0.000134557	-2.06257e-10	-0.306762
41973601	chr20:41973601:A:G	2.67154e-06	-2.06257e-10	-1.06114	3.48364e-05	-2.06257e-10	-1.0646	6.31358e-05	-2.06257e-10	-1.06346
41973874	chr20:41973874:CTGAGCCTAG:C	7.18213e-06	-0.304818	0.232622	6.91786e-05	-0.59381	0.215241	0.000120899	-0.633154	0.21936
41973924	chr20:41973924:G:A	3.55022e-06	-0.776782	-5.51629e-10	4.55917e-05	-0.795535	-5.51629e-10	8.24998e-05	-0.795953	-5.51629e-10
41973956	chr20:41973956:C:T	2.54998e-06	-1.1077	-5.51629e-10	2.90895e-05	-1.24488	-5.51629e-10	5.41064e-05	-1.2178	-5.51629e-10
41974113	chr20:41974113:A:C	5.0079e-07	-1.52055	-1.21481	6.81893e-06	-1.46559	-1.22996	1.23073e-05	-1.45997	-1.23858
41974375	chr20:41974375:G:A	1.45218e-06	-0.591734	-1.07899	1.43364e-05	-0.847212	-1.10525	2.51434e-05	-0.877534	-1.10662
41974565	chr20:41974565:G:T	4.84032e-07	-1.57802	-1.19137	6.41787e-06	-1.58711	-1.16906	1.1685e-05	-1.58757	-1.16287
41974644	chr20:41974644:C:T	2.79749e-06	-2.06257e-10	-1.01507	3.6005e-05	-2.06257e-10	-1.0316	6.4717e-05	-2.06257e-10	-1.03872
41974729	chr20:41974729:T:C	9.57043e-06	-1.59137	1.80626	0.000143048	-1.5892	1.93712	0.000312973	-1.5902	2.12757
41975615	chr20:41975615:T:C	2.40583e-06	-1.1659	-5.51629e-10	2.77149e-05	-1.29329	-5.51629e-10	5.14445e-05	-1.26824	-5.51629e-10
41975730	chr20:41975730:G:A	3.11103e-06	-2.06257e-10	-0.908839	4.13744e-05	-2.06257e-10	-0.892598	7.53656e-05	-2.06257e-10	-0.886397
41975937	chr20:41975937:G:C	4.85666e-07	-1.52293	-1.2431	6.11551e-06	-1.55527	-1.24916	1.09593e-05	-1.55887	-1.25569
41976190	chr20:41976190:C:T	5.30259e-06	-1.37781	1.00221	8.27534e-05	-1.29028	1.09088	0.00017333	-1.30576	1.25221
41976583	chr20:41976583:G:A	5.03502e-06	-2.06257e-10	-0.427374	7.23005e-05	-2.06257e-10	-0.33443	0.000131199	-2.06257e-10	-0.332033
41977192	chr20:41977192:C:A	9.6076e-07	-0.943845	-1.13998	1.11773e-05	-1.10101	-1.10036	2.10158e-05	-1.0699	-1.09358
41977358	chr20:41977358:C:T	2.76855e-06	-2.06257e-10	-1.02547	3.56215e-05	-2.06257e-10	-1.04231	6.40643e-05	-2.06257e-10	-1.04886
41977472	chr20:41977472:A:G	2.08942e-06	-1.30691	-5.51629e-10	2.87921e-05	-1.25516	-5.51629e-10	5.22824e-05	-1.25209	-5.51629e-10
41977481	chr20:41977481:C:G	4.60248e-06	-0.593151	0.0759551	5.05594e-05	-0.830955	0.138845	9.92692e-05	-0.82394	0.213028
41977580	chr20:41977580:C:T	6.51342e-06	-2.06257e-10	-0.169928	8.04752e-05	-2.06257e-10	-0.227311	0.000145498	-2.06257e-10	-0.228584
41977709	chr20:41977709:C:T	1.47685e-05	-2.06257e-10	0.648707	0.000204932	-2.06257e-10	0.707418	0.000370761	-2.06257e-10	0.706809
41977841	chr20:41977841:T:C	1.13399e-05	-0.194825	0.579359	0.00010732	-0.498957	0.559509	0.000184782	-0.543053	0.55348
41977891	chr20:41977891:A:G	1.43232e-05	-0.111312	0.729398	0.00013297	-0.434007	0.708871	0.000231853	-0.476697	0.714051
41977986	chr20:41977986:C:T	4.79468e-06	-2.06257e-10	-0.476285	6.86076e-05	-2.06257e-10	-0.386857	0.000124447	-2.06257e-10	-0.384869
41978018	chr20:41978018:A:G	2.42381e-06	-1.15845	-5.51629e-10	2.79141e-05	-1.28613	-5.51629e-10	5.17949e-05	-1.26146	-5.51629e-10
41978387	chr20:41978387:G:A	2.3926e-06	-1.17141	-5.51629e-10	2.76512e-05	-1.29559	-5.51629e-10	5.12971e-05	-1.27111	-5.51629e-10
41978495	chr20:41978495:A:T	2.37123e-06	-1.18038	-5.51629e-10	2.74448e-05	-1.30308	-5.51629e-10	5.09023e-05	-1.27884	-5.51629e-10
41978534	chr20:41978534:G:A	5.56242e-06	-0.586048	0.258289	5.74271e-05	-0.84273	0.277986	0.000100519	-0.876954	0.278552
41978538	chr20:41978538:G:A	2.36849e-06	-1.18154	-5.51629e-10	2.7416e-05	-1.30413	-5.51629e-10	5.08462e-05	-1.27994	-5.51629e-10
41978688	chr20:41978688:T:A	2.12655e-05	-0.445521	1.45882	0.000217988	-0.674591	1.44377	0.000455674	-0.631341	1.54437
41979056	chr20:41979056:T:C	7.57813e-06	-2.06257e-10	-0.0185248	0.000105545	-2.06257e-10	0.0438734	0.000191671	-2.06257e-10	0.0470329
41979058	chr20:41979058:C:T	7.57813e-06	-2.06257e-10	-0.0185248	0.000105545	-2.06257e-10	0.0438734	0.000191671	-2.06257e-10	0.0470329
41979321	chr20:41979321:C:T	9.9007e-06	-2.06257e-10	0.248814	0.000138319	-2.06257e-10	0.314303	0.000251954	-2.06257e-10	0.320499
41979521	chr20:41979521:T:G	5.92894e-06	-2.06257e-10	-0.263946	7.86142e-05	-2.06257e-10	-0.250708	0.000142824	-2.06257e-10	-0.247136
41979540	chr20:41979540:A:G	9.95371e-06	-2.06257e-10	0.254154	0.000139079	-2.06257e-10	0.319781	0.000253341	-2.06257e-10	0.325987
41979625	chr20:41979625:G:A	5.56628e-06	-2.06257e-10	-0.327065	7.20279e-05	-2.06257e-10	-0.338206	0.000133445	-2.06257e-10	-0.315062
41979837	chr20:41979837:A:G	1.09989e-06	-0.7418	-1.20679	1.42907e-05	-0.758957	-1.19669	2.52421e-05	-0.769962	-1.21027
41979930	chr20:41979930:T:C	2.93797e-06	-1.5686	0.602527	4.23485e-05	-1.5869	0.717571	8.8205e-05	-1.58471	0.855624
41979989	chr20:41979989:T:C	5.37397e-07	-1.53479	-1.13002	7.21192e-06	-1.5187	-1.12082	1.33333e-05	-1.51829	-1.10019
41980101	chr20:41980101:C:T	2.43366e-06	-2.06257e-10	-1.1544	3.13802e-05	-2.06257e-10	-1.16908	5.68048e-05	-2.06257e-10	-1.16913
41980331	chr20:41980331:C:A	8.42309e-06	-0.0410553	0.128241	7.9189e-05	-0.351121	0.107698	0.000136112	-0.398791	0.103525
41980444	chr20:41980444:C:T	2.26411e-05	1.20807	-0.132098	0.000172691	0.640223	-0.103978	0.00034511	0.696784	-0.0616697
41980549	chr20:41980549:A:C	2.4175e-06	-1.16106	-5.51629e-10	2.781e-05	-1.28986	-5.51629e-10	5.16363e-05	-1.26452	-5.51629e-10
41980803	chr20:41980803:A:G	1.28664e-06	-0.926561	-0.865198	1.47453e-05	-1.11474	-0.80959	2.85265e-05	-1.09453	-0.763384
41980833	chr20:41980833:T:G	5.2306e-07	-1.53705	-1.1548	7.0293e-06	-1.51916	-1.14602	1.29785e-05	-1.51833	-1.12712
41980915	chr20:41980915:C:T	5.06566e-06	0.463352	-0.884659	4.39719e-05	0.0138402	-0.84555	8.68016e-05	0.0595252	-0.804648
41981051	chr20:41981051:A:G	1.13518e-05	0.385581	-5.51629e-10	0.000103868	0.0278622	-5.51629e-10	0.000177774	-0.0282376	-5.51629e-10
41981209	chr20:41981209:A:G	4.86161e-05	-0.398141	2.2383	0.000871045	-0.272472	2.42691	0.00191048	-0.293133	2.6395
41981224	chr20:41981224:A:G	2.0866e-06	-1.30825	-5.51629e-10	2.52919e-05	-1.38477	-5.51629e-10	4.56202e-05	-1.3884	-5.51629e-10
41981345	chr20:41981345:A:G	1.95811e-06	-1.37264	0.000823152	2.72846e-05	-1.36528	0.0563446	5.56573e-05	-1.36231	0.172779
41981347	chr20:41981347:G:T	2.65645e-06	0.0213243	-1.08812	2.20181e-05	-0.411599	-1.1118	4.03487e-05	-0.371438	-1.13975
41981357	chr20:41981357:A:T	7.33383e-07	-1.49209	-0.86179	9.83409e-06	-1.46286	-0.866549	1.76765e-05	-1.47281	-0.863699
41981373	chr20:41981373:A:G	4.98526e-06	-2.06257e-10	-0.437306	6.55524e-05	-2.06257e-10	-0.43241	0.000120088	-2.06257e-10	-0.420527
41981556	chr20:41981556:C:T	7.5214e-07	-1.45599	-0.872634	1.0145e-05	-1.42238	-0.875897	1.82076e-05	-1.43386	-0.873046
41981835	chr20:41981835:A:G	2.11464e-06	-1.29491	-5.51629e-10	2.49552e-05	-1.39818	-5.51629e-10	4.60831e-05	-1.3783	-5.51629e-10
41982100	chr20:41982100:C:T	1.79175e-06	-1.4606	-5.51629e-10	2.23462e-05	-1.5086	-5.51629e-10	4.0343e-05	-1.51133	-5.51629e-10
41982205	chr20:41982205:A:G	2.21008e-06	-1.25076	-5.51629e-10	3.13888e-05	-1.16881	-5.51629e-10	5.65042e-05	-1.17443	-5.51629e-10
41982620	chr20:41982620:C:T	2.10788e-06	-1.29811	-5.51629e-10	2.48605e-05	-1.40198	-5.51629e-10	4.59002e-05	-1.38228	-5.51629e-10
41982944	chr20:41982944:C:T	3.20816e-06	-2.06257e-10	-0.878095	4.27613e-05	-2.06257e-10	-0.859625	7.82115e-05	-2.06257e-10	-0.849331
41983048	chr20:41983048:C:T	1.67916e-05	-0.415335	1.19242	0.000174735	-0.644809	1.19282	0.000360836	-0.5994	1.27907
41983329	chr20:41983329:C:T	1.07519e-06	-1.07982	-0.891472	1.16436e-05	-1.30154	-0.858966	2.20568e-05	-1.2833	-0.831825
41983539	chr20:41983539:C:T	2.58693e-05	-0.251413	1.46068	0.000262662	-0.499577	1.45518	0.000546597	-0.450926	1.54589
41984240	chr20:41984240:A:G	5.76793e-05	-0.305419	2.31653	0.00104462	-0.172646	2.5088	0.00229459	-0.195877	2.72544
41984921	chr20:41984921:G:A	4.74582e-06	-2.06257e-10	-0.486527	6.77985e-05	-2.06257e-10	-0.39872	0.000122974	-2.06257e-10	-0.396773
41985181	chr20:41985181:G:T	2.68129e-06	-2.06257e-10	-1.0575	3.45634e-05	-2.06257e-10	-1.07247	6.21797e-05	-2.06257e-10	-1.07872
41985270	chr20:41985270:T:A	1.62861e-06	-1.55607	-5.51629e-10	2.06028e-05	-1.58983	-5.51629e-10	3.72273e-05	-1.59171	-5.51629e-10
41985410	chr20:41985410:C:T	1.18085e-06	-0.622523	-1.25503	1.22717e-05	-0.86679	-1.24117	2.15276e-05	-0.899344	-1.24007
41985869	chr20:41985869:G:A	7.03231e-06	-0.093276	-5.51629e-10	6.76184e-05	-0.40138	-5.51629e-10	0.000116987	-0.446682	-5.51629e-10
41986125	chr20:41986125:C:T	3.1905e-05	0.662227	0.756745	0.000301643	0.267457	0.826528	0.000606929	0.336748	0.862915
41986712	chr20:41986712:A:G	1.93821e-06	-1.38203	-5.51629e-10	2.32784e-05	-1.46773	-5.51629e-10	4.28304e-05	-1.4515	-5.51629e-10
41986807	chr20:41986807:T:C	1.93624e-06	-1.38304	-5.51629e-10	2.32499e-05	-1.46896	-5.51629e-10	4.27746e-05	-1.4528	-5.51629e-10
41987026	chr20:41987026:C:A	4.61152e-06	-2.06257e-10	-0.515234	6.2739e-05	-2.06257e-10	-0.476278	0.000114082	-2.06257e-10	-0.471828
41987163	chr20:41987163:T:A	9.20146e-06	-2.06257e-10	0.175571	0.00012859	-2.06257e-10	0.241372	0.000233851	-2.06257e-10	0.245934
41987291	chr20:41987291:T:C	1.88165e-06	-1.41164	-5.51629e-10	2.27427e-05	-1.49102	-5.51629e-10	4.17848e-05	-1.47622	-5.51629e-10
41987376	chr20:41987376:T:C	8.45118e-06	-2.06257e-10	0.0905148	0.000112475	-2.06257e-10	0.107469	0.000223755	-2.06257e-10	0.201802
41987393	chr20:41987393:C:T	1.62325e-06	-1.55936	-5.51629e-10	2.15683e-05	-1.54404	-5.51629e-10	3.88013e-05	-1.55029	-5.51629e-10
41987891	chr20:41987891:T:G	1.84383e-06	-1.43195	-5.51629e-10	2.24123e-05	-1.50565	-5.51629e-10	4.11305e-05	-1.492	-5.51629e-10
41987918	chr20:41987918:A:G	8.19606e-07	-1.23533	-1.00739	9.0402e-06	-1.41471	-0.998874	1.70037e-05	-1.39988	-0.975437
41988294	chr20:41988294:A:T	0.000141083	0.181693	2.72386	0.00237624	0.304613	2.8534	0.00524884	0.281987	3.07503
41988584	chr20:41988584:G:A	3.28819e-06	-2.06257e-10	-0.853454	4.20353e-05	-2.06257e-10	-0.876749	7.58647e-05	-2.06257e-10	-0.879796
41989768	chr20:41989768:G:A	1.64001e-06	-1.54909	-5.51629e-10	2.06452e-05	-1.58778	-5.51629e-10	3.72399e-05	-1.59137	-5.51629e-10
41989860	chr20:41989860:A:T	1.12223e-06	-1.21951	-0.708961	1.24966e-05	-1.36674	-0.723065	2.25688e-05	-1.3516	-0.740574
41989996	chr20:41989996:G:T	8.49647e-07	-0.933641	-1.27308	1.09836e-05	-0.944991	-1.27387	1.96396e-05	-0.956224	-1.27497
41990605	chr20:41990605:G:A	2.34761e-06	-2.06257e-10	-1.19039	3.12264e-05	-2.06257e-10	-1.174	5.64638e-05	-2.06257e-10	-1.17515
41991094	chr20:41991094:T:C	1.61574e-06	-1.564	-5.51629e-10	2.17646e-05	-1.53498	-5.51629e-10	3.96218e-05	-1.52937	-5.51629e-10
41991613	chr20:41991613:A:T	2.18583e-06	-1.2618	-5.51629e-10	2.55727e-05	-1.37373	-5.51629e-10	4.73271e-05	-1.35167	-5.51629e-10
41992101	chr20:41992101:GA:G	5.22222e-07	-1.43686	-1.25659	6.8905e-06	-1.43407	-1.25104	1.25548e-05	-1.4359	-1.24274
41992302	chr20:41992302:A:T	5.88997e-06	-0.270541	-5.51629e-10	5.76378e-05	-0.561082	-5.51629e-10	9.99053e-05	-0.604525	-5.51629e-10
41993496	chr20:41993496:T:C	2.36767e-06	-2.06257e-10	-1.18189	3.09894e-05	-2.06257e-10	-1.18161	5.62951e-05	-2.06257e-10	-1.17814
41993674	chr20:41993674:C:T	7.95489e-06	-2.06257e-10	0.0299949	0.000111032	-2.06257e-10	0.0945565	0.000201377	-2.06257e-10	0.0964332
41993708	chr20:41993708:G:C	6.672e-06	-0.298304	0.152432	6.45103e-05	-0.58815	0.139715	0.000111418	-0.629545	0.134085
41993752	chr20:41993752:G:C	1.34524e-06	-0.476512	-1.27071	1.35787e-05	-0.744054	-1.2627	2.37345e-05	-0.779814	-1.262
41993761	chr20:41993761:T:G	1.90766e-06	-1.39792	-5.51629e-10	2.29878e-05	-1.4803	-5.51629e-10	4.22597e-05	-1.46491	-5.51629e-10
41993935	chr20:41993935:A:AG	1.91123e-06	-1.39604	-5.51629e-10	2.30214e-05	-1.47884	-5.51629e-10	4.23243e-05	-1.46339	-5.51629e-10
41994269	chr20:41994269:T:G	1.95205e-06	-1.37491	-5.51629e-10	2.34059e-05	-1.46227	-5.51629e-10	4.30704e-05	-1.44591	-5.51629e-10
41994294	chr20:41994294:T:C	3.19651e-06	-2.06257e-10	-0.881731	4.19138e-05	-2.06257e-10	-0.879646	7.67532e-05	-2.06257e-10	-0.868154
41994415	chr20:41994415:G:A	1.39955e-05	-0.735487	1.33043	0.000132068	-1.06203	1.33009	0.000279001	-1.04941	1.47187
41994824	chr20:41994824:T:C	2.57464e-06	-2.06257e-10	-1.09808	3.31129e-05	-2.06257e-10	-1.11534	5.99259e-05	-2.06257e-10	-1.11564
41995346	chr20:41995346:A:G	1.88563e-06	-1.40953	-5.51629e-10	2.27868e-05	-1.48908	-5.51629e-10	4.18718e-05	-1.47413	-5.51629e-10
41995461	chr20:41995461:G:T	5.4104e-06	-1.55405	1.19858	7.23676e-05	-1.52495	1.19145	0.00014163	-1.52137	1.26584
41995477	chr20:41995477:A:G	1.82913e-06	-1.43995	-5.51629e-10	2.22792e-05	-1.51161	-5.51629e-10	4.08667e-05	-1.49843	-5.51629e-10
41995700	chr20:41995700:C:T	1.81831e-06	-1.44589	-5.51629e-10	2.54236e-05	-1.37958	-5.51629e-10	4.55081e-05	-1.39086	-5.51629e-10
41996051	chr20:41996051:A:G	3.14406e-06	-2.06257e-10	-0.898276	3.98796e-05	-2.06257e-10	-0.929395	7.28153e-05	-2.06257e-10	-0.920822
41996052	chr20:41996052:T:C	8.78756e-07	-1.56242	-0.610616	1.14102e-05	-1.59144	-0.589313	2.15133e-05	-1.59171	-0.548369
41996180	chr20:41996180:G:A	8.0157e-06	0.506911	-0.469301	9.27333e-05	0.421796	-0.507328	0.000168524	0.407179	-0.48885
41996810	chr20:41996810:C:A	4.74489e-06	-1.25128	0.764556	6.15538e-05	-1.18641	0.691062	0.00011968	-1.17699	0.753065
41997174	chr20:41997174:GGCCT:G	2.63854e-06	-2.06257e-10	-1.07356	3.40291e-05	-2.06257e-10	-1.08805	6.12065e-05	-2.06257e-10	-1.09449
41997298	chr20:41997298:C:T	2.49362e-06	-2.06257e-10	-1.13006	3.22215e-05	-2.06257e-10	-1.14263	5.80233e-05	-2.06257e-10	-1.1479
41997377	chr20:41997377:TG:T	2.71401e-05	-2.06257e-10	1.25722	0.000376617	-2.06257e-10	1.31597	0.000810414	-2.06257e-10	1.4888
41997482	chr20:41997482:CCTT:C	3.45629e-06	-2.06257e-10	-0.803597	4.52522e-05	-2.06257e-10	-0.80301	8.29466e-05	-2.06257e-10	-0.790551
41997623	chr20:41997623:C:T	3.41523e-06	-2.06257e-10	-0.815546	4.45641e-05	-2.06257e-10	-0.818332	8.28557e-05	-2.06257e-10	-0.791648
41997804	chr20:41997804:G:C	3.04958e-06	-2.06257e-10	-0.928789	4.00878e-05	-2.06257e-10	-0.924188	7.23669e-05	-2.06257e-10	-0.926999
41997834	chr20:41997834:C:T	7.06449e-06	-0.845233	0.756522	9.82672e-05	-0.793136	0.765567	0.000188894	-0.783013	0.81545
41998319	chr20:41998319:T:A	4.96728e-06	-2.06257e-10	-0.44092	6.65286e-05	-2.06257e-10	-0.417629	0.000119581	-2.06257e-10	-0.424756
41998625	chr20:41998625:C:T	8.16978e-06	0.393828	-0.337178	9.88901e-05	0.362509	-0.38376	0.000177318	0.328	-0.358803
41998631	chr20:41998631:G:A	1.76578e-06	-1.4752	-5.51629e-10	2.35108e-05	-1.4578	-5.51629e-10	4.23415e-05	-1.46298	-5.51629e-10
41998844	chr20:41998844:C:T	2.13671e-06	-1.28452	-5.51629e-10	2.51113e-05	-1.39194	-5.51629e-10	4.64374e-05	-1.37064	-5.51629e-10
41998849	chr20:41998849:G:A	2.17381e-06	-2.06257e-10	-1.26731	2.83341e-05	-2.06257e-10	-1.27119	5.13329e-05	-2.06257e-10	-1.27042
41998948	chr20:41998948:C:T	2.49099e-06	-2.06257e-10	-1.13111	3.21743e-05	-2.06257e-10	-1.14409	5.79472e-05	-2.06257e-10	-1.14922
41999396	chr20:41999396:A:G	6.95759e-06	-0.103959	-5.51629e-10	9.05153e-05	-0.109741	-5.51629e-10	0.000159696	-0.135475	-5.51629e-10
41999436	chr20:41999436:G:A	2.68206e-06	-2.06257e-10	-1.05721	3.45671e-05	-2.06257e-10	-1.07236	6.21653e-05	-2.06257e-10	-1.07895
41999677	chr20:41999677:A:C	1.57438e-06	-1.58993	-5.51629e-10	2.07629e-05	-1.58209	-5.51629e-10	3.75746e-05	-1.58242	-5.51629e-10
41999932	chr20:41999932:T:C	4.97317e-05	-0.910127	2.77298	0.000835455	-0.870259	2.98297	0.00184764	-0.900163	3.21308
42001108	chr20:42001108:G:A	0.000119326	-0.573057	3.31113	0.00194021	-0.536103	3.4914	0.00431626	-0.574921	3.73632
42001262	chr20:42001262:G:A	1.75428e-06	-1.48173	-5.51629e-10	2.24931e-05	-1.50205	-5.51629e-10	4.10933e-05	-1.4929	-5.51629e-10
42001363	chr20:42001363:A:G	1.86588e-06	-1.42006	-5.51629e-10	2.62231e-05	-1.34862	-5.51629e-10	4.68816e-05	-1.36112	-5.51629e-10
42001464	chr20:42001464:G:A	1.58602e-06	-1.58257	-5.51629e-10	2.14645e-05	-1.54886	-5.51629e-10	3.87457e-05	-1.55173	-5.51629e-10
42001902	chr20:42001902:T:G	5.32369e-06	-2.06257e-10	-0.371625	7.52324e-05	-2.06257e-10	-0.294678	0.000137657	-2.06257e-10	-0.28398
42002028	chr20:42002028:A:G	1.69706e-06	-1.51844	0.00354863	2.2041e-05	-1.58301	0.0606495	4.24004e-05	-1.57941	0.117821
42002412	chr20:42002412:T:G	1.84355e-06	-1.4321	-5.51629e-10	2.23853e-05	-1.50686	-5.51629e-10	4.1094e-05	-1.49288	-5.51629e-10
42002566	chr20:42002566:A:G	6.91208e-05	-0.761309	2.95337	0.00113121	-0.722477	3.13826	0.00250981	-0.754191	3.3734
42002675	chr20:42002675:G:A	7.85388e-07	-1.57975	-0.705624	1.00483e-05	-1.58698	-0.720879	1.83654e-05	-1.58473	-0.713549
42003039	chr20:42003039:A:C	7.74665e-06	0.0034685	-5.51629e-10	7.32768e-05	-0.321016	-5.51629e-10	0.000126358	-0.369625	-5.51629e-10
42003393	chr20:42003393:G:A	4.84528e-06	-2.06257e-10	-0.465787	6.96247e-05	-2.06257e-10	-0.372141	0.000126361	-2.06257e-10	-0.369603
42003870	chr20:42003870:T:C	1.84642e-06	-1.57853	0.147988	2.35622e-05	-1.58621	0.130595	4.32375e-05	-1.58381	0.141766
42003989	chr20:42003989:A:G	1.88246e-05	-2.06257e-10	0.89137	0.000270783	-2.06257e-10	0.986059	0.000577794	-2.06257e-10	1.15047
42004113	chr20:42004113:C:T	2.84102e-06	-0.999627	-5.51629e-10	3.54792e-05	-1.04631	-5.51629e-10	6.4376e-05	-1.04401	-5.51629e-10
42004426	chr20:42004426:T:G	5.10366e-06	-0.413833	-5.51629e-10	7.47677e-05	-0.300874	-5.51629e-10	0.000136245	-0.29429	-5.51629e-10
42005122	chr20:42005122:C:A	5.85212e-07	-1.57846	-1.00111	7.35694e-06	-1.58282	-1.0368	1.31799e-05	-1.58646	-1.0436
42005308	chr20:42005308:G:A	1.56642e-05	-2.06257e-10	0.707583	0.000221634	-2.06257e-10	0.785768	0.000464453	-2.06257e-10	0.932112
42005717	chr20:42005717:C:A	2.10386e-06	-1.30002	-5.51629e-10	2.48762e-05	-1.40135	-5.51629e-10	4.59682e-05	-1.3808	-5.51629e-10
42005890	chr20:42005890:A:G	1.79978e-06	-1.45613	-5.51629e-10	2.20574e-05	-1.52161	-5.51629e-10	4.04316e-05	-1.50914	-5.51629e-10
42006663	chr20:42006663:GGAAGGAGA:G	1.00768e-06	-1.52166	-0.514485	1.29038e-05	-1.57517	-0.48257	2.44123e-05	-1.57309	-0.440572
42006773	chr20:42006773:C:T	7.19227e-07	-1.20352	-1.16985	9.8118e-06	-1.1701	-1.16158	1.80881e-05	-1.16946	-1.14403
42007034	chr20:42007034:G:A	2.90426e-06	-0.977614	-5.51629e-10	4.43208e-05	-0.823806	-5.51629e-10	7.94068e-05	-0.834164	-5.51629e-10
42007351	chr20:42007351:A:G	8.18001e-07	-1.01678	-1.22791	1.07386e-05	-1.0079	-1.23351	1.88924e-05	-1.02808	-1.24191
42007550	chr20:42007550:C:T	1.57274e-06	-1.59097	-5.51629e-10	2.0669e-05	-1.58663	-5.51629e-10	3.74747e-05	-1.58508	-5.51629e-10
42007634	chr20:42007634:C:G	1.97793e-06	-1.36174	-5.51629e-10	2.36953e-05	-1.44998	-5.51629e-10	4.36437e-05	-1.43269	-5.51629e-10
42007883	chr20:42007883:T:C	1.82725e-06	-1.44098	-5.51629e-10	2.25389e-05	-1.50002	-5.51629e-10	4.04648e-05	-1.50831	-5.51629e-10
42007927	chr20:42007927:G:A	1.90824e-06	-1.39761	-5.51629e-10	2.30435e-05	-1.47787	-5.51629e-10	4.23751e-05	-1.46219	-5.51629e-10
42008171	chr20:42008171:C:T	2.18742e-06	-2.06257e-10	-1.26107	2.88479e-05	-2.06257e-10	-1.25322	5.23293e-05	-2.06257e-10	-1.25119
42008569	chr20:42008569:A:G	2.61169e-06	-1.08379	-5.51629e-10	3.78136e-05	-0.982593	-5.51629e-10	6.79745e-05	-0.989616	-5.51629e-10
42008939	chr20:42008939:C:T	1.51814e-06	-0.371567	-1.25474	2.38889e-05	-0.188434	-1.25341	4.41038e-05	-0.173204	-1.249
42009000	chr20:42009000:A:G	2.92621e-06	-2.06257e-10	-0.970083	3.71082e-05	-2.06257e-10	-1.00142	6.80578e-05	-2.06257e-10	-0.988391
42009164	chr20:42009164:A:G	5.39368e-07	-1.38862	-1.27252	7.47663e-06	-1.32883	-1.27465	1.35722e-05	-1.32567	-1.27505
42009255	chr20:42009255:C:A	3.39197e-05	-0.574432	2.05464	0.000452742	-0.521498	2.02156	0.000893541	-0.514264	2.10071
42009681	chr20:42009681:T:C	2.17357e-06	-2.06257e-10	-1.26742	2.85855e-05	-2.06257e-10	-1.26236	5.18067e-05	-2.06257e-10	-1.26123
42009689	chr20:42009689:T:C	1.03226e-05	-1.02975	1.3203	0.000134449	-0.974689	1.26061	0.000261642	-0.96971	1.32794
42010065	chr20:42010065:G:A	4.75648e-06	-0.484285	-5.51629e-10	5.90935e-05	-0.536139	-5.51629e-10	0.000107334	-0.532799	-5.51629e-10
42010181	chr20:42010181:C:T	9.65071e-06	0.22324	-5.51629e-10	9.02913e-05	-0.112219	-5.51629e-10	0.000155426	-0.162575	-5.51629e-10
42010297	chr20:42010297:G:T	1.23943e-06	-0.636565	-1.19257	1.24577e-05	-0.88601	-1.20692	2.19401e-05	-0.914047	-1.20639
42010432	chr20:42010432:C:T	2.25934e-05	-0.0333367	1.1072	0.000330199	0.0647411	1.11969	0.000636553	0.0833005	1.16402
42010676	chr20:42010676:G:A	1.09543e-05	-2.06257e-10	0.349941	0.000164101	-2.06257e-10	0.48522	0.000298388	-2.06257e-10	0.489647
42011004	chr20:42011004:T:C	2.15747e-06	-2.06257e-10	-1.27486	2.82799e-05	-2.06257e-10	-1.27311	5.12239e-05	-2.06257e-10	-1.27254
42011340	chr20:42011340:G:A	2.75543e-06	-2.06257e-10	-1.03022	3.58491e-05	-2.06257e-10	-1.03594	6.53694e-05	-2.06257e-10	-1.02869
42011793	chr20:42011793:A:G	9.9228e-07	-1.38493	-0.666608	1.16627e-05	-1.46865	-0.690217	2.11331e-05	-1.45265	-0.705251
42011946	chr20:42011946:C:T	1.52042e-05	0.677779	-5.51629e-10	0.000195706	0.661352	-5.51629e-10	0.000348868	0.645947	-5.51629e-10
42013285	chr20:42013285:C:A	5.96193e-07	-1.50464	-1.05634	7.32742e-06	-1.56281	-1.06083	1.36009e-05	-1.55992	-1.0387
42014165	chr20:42014165:T:C	3.16158e-06	-1.08913	0.19641	4.27438e-05	-1.02177	0.161733	8.22707e-05	-1.01597	0.217233
42014461	chr20:42014461:C:T	2.50961e-06	-2.06257e-10	-1.12366	3.2598e-05	-2.06257e-10	-1.13101	5.87702e-05	-2.06257e-10	-1.13511
42014935	chr20:42014935:T:C	2.16894e-06	-1.40917	0.139612	2.90006e-05	-1.35538	0.107436	5.58255e-05	-1.34775	0.161229
42014949	chr20:42014949:A:G	7.95739e-06	-2.06257e-10	0.0303092	9.68148e-05	-2.06257e-10	-0.0424604	0.000184569	-2.06257e-10	0.00927494
42015045	chr20:42015045:A:G	1.75085e-05	-0.718287	1.53718	0.000271522	-0.675977	1.66476	0.000581472	-0.680186	1.837
42015447	chr20:42015447:T:C	2.52684e-06	-2.06257e-10	-1.11682	3.45227e-05	-2.06257e-10	-1.07364	6.25419e-05	-2.06257e-10	-1.07291
42015544	chr20:42015544:C:A	1.80175e-06	-1.45503	-5.51629e-10	2.20677e-05	-1.52114	-5.51629e-10	4.04493e-05	-1.5087	-5.51629e-10
42015601	chr20:42015601:C:T	9.33707e-07	-0.850027	-1.26236	1.35141e-05	-0.74994	-1.26159	2.50861e-05	-0.731857	-1.25458
42015913	chr20:42015913:G:A	1.95709e-06	-1.37233	-5.51629e-10	2.64012e-05	-1.34185	-5.51629e-10	4.81248e-05	-1.33495	-5.51629e-10
42016329	chr20:42016329:G:A	2.37114e-06	-2.06257e-10	-1.18042	3.07115e-05	-2.06257e-10	-1.19062	5.53439e-05	-2.06257e-10	-1.19518
42016736	chr20:42016736:C:T	2.63676e-06	-2.06257e-10	-1.07424	3.43215e-05	-2.06257e-10	-1.07949	6.26142e-05	-2.06257e-10	-1.07176
42016807	chr20:42016807:C:T	2.19927e-06	-1.25567	-5.51629e-10	3.07368e-05	-1.1898	-5.51629e-10	5.61682e-05	-1.1804	-5.51629e-10
42017050	chr20:42017050:T:C	5.06011e-07	-1.46781	-1.25717	6.71636e-06	-1.44735	-1.26336	1.22394e-05	-1.43529	-1.26879
42017943	chr20:42017943:T:C	4.90111e-07	-1.48377	-1.27315	6.71753e-06	-1.43719	-1.27335	1.2217e-05	-1.4311	-1.27482
42017944	chr20:42017944:G:A	2.95738e-06	-2.06257e-10	-0.959488	3.74622e-05	-2.06257e-10	-0.991929	6.90164e-05	-2.06257e-10	-0.974404
42018107	chr20:42018107:C:T	2.89075e-06	-2.06257e-10	-0.982277	3.69932e-05	-2.06257e-10	-1.00453	6.69328e-05	-2.06257e-10	-1.00506
42018225	chr20:42018225:C:T	1.93818e-06	-1.38204	-5.51629e-10	2.45923e-05	-1.41283	-5.51629e-10	4.46485e-05	-1.40993	-5.51629e-10
42018668	chr20:42018668:A:G	6.24499e-06	-1.00862	0.796609	9.81508e-05	-0.885875	0.85712	0.000200875	-0.91278	1.00672
42018929	chr20:42018929:G:A	5.12854e-07	-1.4427	-1.26886	6.25506e-06	-1.51157	-1.2703	1.1462e-05	-1.49823	-1.27149
42019443	chr20:42019443:C:G	3.76524e-06	-2.06257e-10	-0.717979	4.91845e-05	-2.06257e-10	-0.719681	8.89245e-05	-2.06257e-10	-0.72096
42020255	chr20:42020255:T:A	6.60609e-07	-1.57453	-0.883859	8.76301e-06	-1.5663	-0.878425	1.57237e-05	-1.56886	-0.884721
42020940	chr20:42020940:A:G	2.45294e-06	-2.06257e-10	-1.1465	3.32254e-05	-2.06257e-10	-1.11195	6.01849e-05	-2.06257e-10	-1.11133
42020958	chr20:42020958:C:T	2.76069e-06	-1.02831	-5.51629e-10	3.23881e-05	-1.13747	-5.51629e-10	5.82616e-05	-1.14381	-5.51629e-10
42021306	chr20:42021306:T:C	3.10463e-06	-1.59028	0.679386	4.01359e-05	-1.59048	0.667494	8.18925e-05	-1.59065	0.78731
42021491	chr20:42021491:G:A	2.358e-06	-2.06257e-10	-1.18598	3.05405e-05	-2.06257e-10	-1.19621	5.50558e-05	-2.06257e-10	-1.2004
42021803	chr20:42021803:C:T	5.15792e-06	-1.22598	0.822726	7.22012e-05	-1.21389	0.878091	0.000146339	-1.21346	0.990637
42021997	chr20:42021997:C:T	2.63581e-06	-2.06257e-10	-1.0746	3.38583e-05	-2.06257e-10	-1.09308	6.18108e-05	-2.06257e-10	-1.08467
42022060	chr20:42022060:G:T	3.78665e-05	-1.54198	3.13225	0.000541336	-1.5763	3.25508	0.00123789	-1.57263	3.48504
42022178	chr20:42022178:G:A	1.6291e-05	-0.242277	0.989098	0.000232499	-0.250812	1.08444	0.000474443	-0.249298	1.20269
42022443	chr20:42022443:A:C	5.06693e-06	0.414214	-0.835271	5.40275e-05	0.205203	-0.83097	0.000104385	0.249234	-0.809895
42022622	chr20:42022622:T:C	5.16438e-07	-1.42978	-1.27481	7.35193e-06	-1.34566	-1.27464	1.33979e-05	-1.33864	-1.27501
42023647	chr20:42023647:C:G	4.86475e-07	-1.57373	-1.19063	6.54233e-06	-1.57104	-1.16592	1.18765e-05	-1.56512	-1.16907
42023959	chr20:42023959:T:C	2.30169e-06	-2.06257e-10	-1.21015	2.95617e-05	-2.06257e-10	-1.22878	5.36729e-05	-2.06257e-10	-1.22584
42024060	chr20:42024060:T:C	4.41459e-06	-2.06257e-10	-0.558878	6.3282e-05	-2.06257e-10	-0.467659	0.000114877	-2.06257e-10	-0.46489
42024128	chr20:42024128:A:G	2.15771e-06	-2.06257e-10	-1.27475	2.82386e-05	-2.06257e-10	-1.27457	5.11146e-05	-2.06257e-10	-1.27468
42024559	chr20:42024559:T:C	2.16072e-06	-1.27335	-5.51629e-10	3.4228e-05	-1.08222	-5.51629e-10	6.60566e-05	-1.01824	-5.51629e-10
42024646	chr20:42024646:C:T	2.22833e-06	-2.06257e-10	-1.24254	2.89187e-05	-2.06257e-10	-1.25077	5.25149e-05	-2.06257e-10	-1.24765
42025008	chr20:42025008:A:T	5.30515e-07	-1.47604	-1.20166	6.57252e-06	-1.52466	-1.2077	1.19442e-05	-1.51644	-1.21207
42025062	chr20:42025062:G:A	2.20008e-06	-2.06257e-10	-1.2553	2.88535e-05	-2.06257e-10	-1.25303	5.22034e-05	-2.06257e-10	-1.2536
42025170	chr20:42025170:G:T	1.82428e-06	-1.44261	-5.51629e-10	2.2278e-05	-1.51166	-5.51629e-10	4.08749e-05	-1.49823	-5.51629e-10
42025286	chr20:42025286:G:C	7.17944e-07	-1.35064	-1.02451	1.01385e-05	-1.26642	-1.03249	1.81245e-05	-1.25581	-1.05567
42025394	chr20:42025394:G:A	2.15929e-06	-2.06257e-10	-1.27401	2.82594e-05	-2.06257e-10	-1.27384	5.11501e-05	-2.06257e-10	-1.27398
42025445	chr20:42025445:A:G	2.88199e-06	-2.06257e-10	-0.985309	3.71364e-05	-2.06257e-10	-1.00066	6.77024e-05	-2.06257e-10	-0.993626
42025460	chr20:42025460:T:G	2.67227e-06	-2.06257e-10	-1.06086	3.43062e-05	-2.06257e-10	-1.07993	6.26372e-05	-2.06257e-10	-1.07139
42025484	chr20:42025484:G:C	2.50444e-06	-2.06257e-10	-1.12573	3.39897e-05	-2.06257e-10	-1.0892	6.15743e-05	-2.06257e-10	-1.0885
42025797	chr20:42025797:TATTACATTCC:T	2.2272e-06	-2.06257e-10	-1.24305	2.88841e-05	-2.06257e-10	-1.25197	5.24408e-05	-2.06257e-10	-1.24906
42025990	chr20:42025990:A:G	3.94386e-06	-2.06257e-10	-0.671631	5.31864e-05	-2.06257e-10	-0.641457	9.75216e-05	-2.06257e-10	-0.628674
42026045	chr20:42026045:A:G	3.98903e-06	-2.06257e-10	-0.660245	5.07252e-05	-2.06257e-10	-0.688838	9.24233e-05	-2.06257e-10	-0.682368
42026100	chr20:42026100:A:C	2.49438e-06	-2.06257e-10	-1.12975	3.27848e-05	-2.06257e-10	-1.12529	5.9014e-05	-2.06257e-10	-1.13097
42026354	chr20:42026354:T:C	2.4704e-06	-2.06257e-10	-1.13941	3.18906e-05	-2.06257e-10	-1.15295	5.77463e-05	-2.06257e-10	-1.15269
42026420	chr20:42026420:T:G	1.74536e-06	-1.48683	-5.51629e-10	2.15898e-05	-1.54304	-5.51629e-10	3.95004e-05	-1.53244	-5.51629e-10
42026499	chr20:42026499:G:T	2.20924e-06	-2.06257e-10	-1.25115	2.8692e-05	-2.06257e-10	-1.25864	5.20721e-05	-2.06257e-10	-1.25612
42026643	chr20:42026643:A:C	1.71286e-06	-1.50563	-5.51629e-10	2.13219e-05	-1.55553	-5.51629e-10	3.89584e-05	-1.54625	-5.51629e-10
42027384	chr20:42027384:A:G	1.79037e-06	-1.46137	-5.51629e-10	2.26036e-05	-1.49715	-5.51629e-10	4.16786e-05	-1.47876	-5.51629e-10
42027890	chr20:42027890:T:C	1.79781e-06	-1.45722	-5.51629e-10	2.20632e-05	-1.52135	-5.51629e-10	4.04441e-05	-1.50883	-5.51629e-10
42028024	chr20:42028024:A:T	4.70501e-07	-1.59167	-1.20608	6.15415e-06	-1.58765	-1.21048	1.10271e-05	-1.58614	-1.22225
42028069	chr20:42028069:T:C	3.95979e-06	-2.06257e-10	-0.667602	5.03297e-05	-2.06257e-10	-0.696664	9.16903e-05	-2.06257e-10	-0.690331
42028165	chr20:42028165:T:C	9.90547e-06	-0.752435	1.00173	0.0001218	-0.771834	0.958958	0.000250824	-0.765299	1.0813
42028522	chr20:42028522:G:A	2.5588e-05	0.437913	0.76042	0.000352393	0.452417	0.797071	0.000707125	0.446848	0.905611
42028628	chr20:42028628:T:A	1.11752e-05	-0.724848	1.09476	0.000136986	-0.743518	1.04814	0.000282349	-0.739215	1.17361
42029110	chr20:42029110:A:T	2.44742e-06	-2.06257e-10	-1.14876	3.25101e-05	-2.06257e-10	-1.13371	5.93062e-05	-2.06257e-10	-1.12603
42029278	chr20:42029278:A:G	3.4057e-06	-1.00974	0.1914	4.28223e-05	-1.02021	0.162005	8.59997e-05	-1.01909	0.264686
42029332	chr20:42029332:G:A	1.68719e-06	-1.52073	-5.51629e-10	2.17237e-05	-1.53686	-5.51629e-10	3.94503e-05	-1.53371	-5.51629e-10
42029925	chr20:42029925:C:T	2.35606e-06	-2.06257e-10	-1.1868	3.12197e-05	-2.06257e-10	-1.17421	5.67281e-05	-2.06257e-10	-1.17048
42030212	chr20:42030212:C:T	1.4176e-05	-0.490846	1.09861	0.000236775	-0.314806	1.16666	0.000489925	-0.347524	1.33303
42030281	chr20:42030281:T:G	3.65339e-06	-2.06257e-10	-0.748135	5.1633e-05	-2.06257e-10	-0.671099	9.37371e-05	-2.06257e-10	-0.668254
42030545	chr20:42030545:T:TC	3.46384e-06	-0.939321	0.137908	4.36917e-05	-0.949467	0.111364	8.77798e-05	-0.946496	0.212579
42030653	chr20:42030653:A:G	4.15255e-06	-0.781819	0.161749	5.26721e-05	-0.793282	0.142108	0.000105935	-0.790448	0.244523
42030937	chr20:42030937:C:T	4.1652e-06	-0.860995	0.243967	5.23158e-05	-0.87216	0.214199	0.000105537	-0.86871	0.319024
42031716	chr20:42031716:A:T	9.57327e-06	-2.06257e-10	0.215183	0.000134737	-2.06257e-10	0.288064	0.000244659	-2.06257e-10	0.291115
42032356	chr20:42032356:G:C	9.80871e-07	-1.56205	-0.501052	1.2591e-05	-1.56018	-0.522101	2.45756e-05	-1.55942	-0.447574
42032648	chr20:42032648:G:T	1.73605e-06	-1.49218	-5.51629e-10	2.15274e-05	-1.54593	-5.51629e-10	3.93706e-05	-1.53573	-5.51629e-10
42033424	chr20:42033424:G:A	3.65503e-06	-2.06257e-10	-0.747686	4.54207e-05	-2.06257e-10	-0.799293	8.11227e-05	-2.06257e-10	-0.812785
42033954	chr20:42033954:A:G	4.39179e-06	-2.06257e-10	-0.564055	5.69703e-05	-2.06257e-10	-0.572729	0.000102748	-2.06257e-10	-0.576469
42034219	chr20:42034219:C:T	3.81948e-06	-2.06257e-10	-0.703677	5.17255e-05	-2.06257e-10	-0.669309	9.35103e-05	-2.06257e-10	-0.670676
42034352	chr20:42034352:CA:C	7.49621e-06	-2.06257e-10	-0.0293943	0.000104685	-2.06257e-10	0.0356988	0.000190027	-2.06257e-10	0.0384183
42034389	chr20:42034389:A:G	7.05762e-06	0.0504425	-0.140126	9.57817e-05	0.0597232	-0.112911	0.000186345	0.0543573	-0.0355081
42034546	chr20:42034546:G:A	4.55396e-06	-0.527795	-5.51629e-10	4.45695e-05	-0.818211	-5.51629e-10	7.8353e-05	-0.847524	-5.51629e-10
42034570	chr20:42034570:C:T	4.74358e-07	-1.5558	-1.23379	6.05438e-06	-1.5793	-1.23518	1.09467e-05	-1.57571	-1.23999
42034726	chr20:42034726:T:A	3.97749e-06	-2.06257e-10	-0.663141	5.36638e-05	-2.06257e-10	-0.632521	9.69748e-05	-2.06257e-10	-0.634297
42034890	chr20:42034890:T:C	3.66733e-06	-0.744327	-5.51629e-10	4.43917e-05	-0.822208	-5.51629e-10	7.84884e-05	-0.845797	-5.51629e-10
42035106	chr20:42035106:T:C	3.69334e-06	-2.06257e-10	-0.737261	4.9469e-05	-2.06257e-10	-0.713915	9.01056e-05	-2.06257e-10	-0.707766
42035110	chr20:42035110:C:T	2.32097e-06	-2.06257e-10	-1.2018	3.03546e-05	-2.06257e-10	-1.20231	5.51487e-05	-2.06257e-10	-1.19871
42035457	chr20:42035457:T:A	8.20705e-06	-2.06257e-10	0.0612023	0.000114803	-2.06257e-10	0.127957	0.000208467	-2.06257e-10	0.131032
42035726	chr20:42035726:C:G	4.69658e-06	-0.972012	0.475054	7.3956e-05	-0.799412	0.487622	0.00014375	-0.839338	0.598669
42036311	chr20:42036311:A:G	8.47783e-06	-2.06257e-10	0.0936626	0.000118533	-2.06257e-10	0.159928	0.000215243	-2.06257e-10	0.163019
42036608	chr20:42036608:G:C	2.28566e-06	-2.06257e-10	-1.21714	2.95552e-05	-2.06257e-10	-1.229	5.3521e-05	-2.06257e-10	-1.22867
42036795	chr20:42036795:T:C	1.79026e-06	-1.46143	-5.51629e-10	2.19712e-05	-1.52553	-5.51629e-10	4.02642e-05	-1.51328	-5.51629e-10
42037082	chr20:42037082:G:A	7.42886e-06	-0.038419	-5.51629e-10	9.434e-05	-0.0683545	-5.51629e-10	0.00017081	-0.0681933	-5.51629e-10
42037217	chr20:42037217:G:T	4.47314e-06	-2.06257e-10	-0.5457	6.18104e-05	-2.06257e-10	-0.491189	0.000112355	-2.06257e-10	-0.487088
42037321	chr20:42037321:G:A	1.63639e-06	-1.5513	-5.51629e-10	2.16189e-05	-1.54169	-5.51629e-10	3.90301e-05	-1.54441	-5.51629e-10
42037602	chr20:42037602:G:A	2.29242e-06	-2.06257e-10	-1.21418	2.99794e-05	-2.06257e-10	-1.21475	5.40726e-05	-2.06257e-10	-1.21842
42037621	chr20:42037621:A:T	2.22511e-06	-2.06257e-10	-1.24399	2.96666e-05	-2.06257e-10	-1.22524	5.37229e-05	-2.06257e-10	-1.22491
42037790	chr20:42037790:C:A	2.1735e-06	-2.06257e-10	-1.26745	2.85323e-05	-2.06257e-10	-1.26422	5.17625e-05	-2.06257e-10	-1.26208
42037861	chr20:42037861:C:T	5.07287e-07	-1.57439	-1.14808	6.74345e-06	-1.55197	-1.15472	1.203e-05	-1.54769	-1.17365
42038242	chr20:42038242:T:C	2.31103e-06	-2.06257e-10	-1.2061	2.99882e-05	-2.06257e-10	-1.21446	5.41112e-05	-2.06257e-10	-1.21771
42038712	chr20:42038712:C:T	1.88464e-05	-1.13971	2.03224	0.000260418	-1.02229	1.96932	0.000518091	-1.00832	2.04972
42038806	chr20:42038806:G:A	2.15922e-06	-2.06257e-10	-1.27405	2.82685e-05	-2.06257e-10	-1.27351	5.11675e-05	-2.06257e-10	-1.27364
42038970	chr20:42038970:C:T	3.57262e-06	-0.770493	-5.51629e-10	3.68022e-05	-1.0097	-5.51629e-10	6.80476e-05	-0.988541	-5.51629e-10
42039213	chr20:42039213:A:G	2.69212e-06	-1.05346	-5.51629e-10	4.60246e-05	-0.786085	-5.51629e-10	8.94619e-05	-0.714935	-5.51629e-10
42039348	chr20:42039348:A:C	3.04212e-06	-0.931236	-5.51629e-10	4.20001e-05	-0.877589	-5.51629e-10	7.40674e-05	-0.903773	-5.51629e-10
42039621	chr20:42039621:T:G	2.80457e-06	-2.06257e-10	-1.01254	3.71162e-05	-2.06257e-10	-1.00121	6.77204e-05	-2.06257e-10	-0.993361
42040024	chr20:42040024:C:T	6.30213e-07	-1.36412	-1.14137	7.35589e-06	-1.47991	-1.13985	1.35796e-05	-1.47765	-1.12253
42040081	chr20:42040081:C:T	4.46983e-07	-1.58838	-1.26065	5.88442e-06	-1.57848	-1.26447	1.06227e-05	-1.57639	-1.26936
42040086	chr20:42040086:C:G	2.37988e-06	-2.06257e-10	-1.17674	3.08557e-05	-2.06257e-10	-1.18594	5.56355e-05	-2.06257e-10	-1.18993
42040206	chr20:42040206:T:C	1.09831e-06	-1.0498	-0.900214	1.23108e-05	-1.19055	-0.914228	2.32756e-05	-1.16731	-0.894036
42040359	chr20:42040359:G:T	4.68407e-06	-2.06257e-10	-0.499624	5.95834e-05	-2.06257e-10	-0.527883	0.000106541	-2.06257e-10	-0.54022
42040467	chr20:42040467:C:T	2.21046e-06	-2.06257e-10	-1.25059	2.94215e-05	-2.06257e-10	-1.23353	5.33105e-05	-2.06257e-10	-1.23261
42040769	chr20:42040769:A:C	2.24541e-06	-2.06257e-10	-1.2349	2.91525e-05	-2.06257e-10	-1.24272	5.29467e-05	-2.06257e-10	-1.23946
42040778	chr20:42040778:C:A	2.07438e-06	-1.31413	-5.51629e-10	2.73675e-05	-1.3059	-5.51629e-10	4.90434e-05	-1.31604	-5.51629e-10
42040896	chr20:42040896:G:A	2.41858e-06	-2.06257e-10	-1.16061	3.2712e-05	-2.06257e-10	-1.12752	5.95642e-05	-2.06257e-10	-1.12169
42040962	chr20:42040962:T:C	2.51817e-06	-2.06257e-10	-1.12026	3.43696e-05	-2.06257e-10	-1.07809	6.27579e-05	-2.06257e-10	-1.06946
42041091	chr20:42041091:G:A	2.46715e-06	-2.06257e-10	-1.14073	3.18096e-05	-2.06257e-10	-1.15549	5.75445e-05	-2.06257e-10	-1.15619
42041200	chr20:42041200:G:A	1.19086e-06	-1.43539	-0.433724	1.58859e-05	-1.41619	-0.433636	3.05091e-05	-1.40016	-0.390559
42041224	chr20:42041224:C:A	2.3436e-06	-0.353152	-0.838949	2.57705e-05	-0.526136	-0.839894	4.90473e-05	-0.489876	-0.826088
42041374	chr20:42041374:G:A	5.93303e-07	-1.48119	-1.08465	8.34386e-06	-1.42562	-1.06811	1.56257e-05	-1.41898	-1.04085
42041422	chr20:42041422:A:G	1.05015e-06	-1.02504	-0.969815	1.44937e-05	-1.00249	-0.939052	2.68802e-05	-0.98867	-0.928687
42042021	chr20:42042021:C:T	2.64265e-06	-2.06257e-10	-1.07201	3.34046e-05	-2.06257e-10	-1.10657	6.07957e-05	-2.06257e-10	-1.10123
42042098	chr20:42042098:A:C	1.22841e-06	-1.30845	-0.529619	1.82784e-05	-1.20233	-0.507209	3.49178e-05	-1.19155	-0.464197
42042285	chr20:42042285:T:C	2.29974e-06	-2.06257e-10	-1.211	2.97829e-05	-2.06257e-10	-1.22133	5.41394e-05	-2.06257e-10	-1.21719
42042634	chr20:42042634:T:C	2.90918e-06	-0.975922	-5.51629e-10	3.66415e-05	-1.01408	-5.51629e-10	6.63821e-05	-1.01332	-5.51629e-10
42042663	chr20:42042663:T:C	8.45286e-06	-2.06257e-10	0.0907136	0.000111385	-2.06257e-10	0.097737	0.000199485	-2.06257e-10	0.0869897
42042685	chr20:42042685:A:G	1.72862e-06	-1.49647	-5.51629e-10	2.14448e-05	-1.54978	-5.51629e-10	3.92094e-05	-1.53983	-5.51629e-10
42043232	chr20:42043232:T:G	1.71064e-06	-1.50692	-5.51629e-10	2.13944e-05	-1.55213	-5.51629e-10	3.8813e-05	-1.54999	-5.51629e-10
42044319	chr20:42044319:G:A	2.26322e-06	-2.06257e-10	-1.227	2.99877e-05	-2.06257e-10	-1.21447	5.4467e-05	-2.06257e-10	-1.21115
42044390	chr20:42044390:C:T	7.67944e-07	-1.04827	-1.25956	8.10949e-06	-1.26189	-1.26034	1.49243e-05	-1.25108	-1.25467
42044464	chr20:42044464:A:T	2.30846e-05	-1.59074	2.68611	0.000318564	-1.56584	2.7144	0.000712716	-1.57211	2.93245
42044538	chr20:42044538:C:T	2.20339e-06	-2.06257e-10	-1.25379	2.87801e-05	-2.06257e-10	-1.25558	5.21077e-05	-2.06257e-10	-1.25544
42044633	chr20:42044633:G:C	1.24227e-05	-2.06257e-10	0.475737	0.000169555	-2.06257e-10	0.51792	0.000304408	-2.06257e-10	0.509621
42045146	chr20:42045146:T:C	2.43621e-05	-1.58691	2.73615	0.000339294	-1.55078	2.76239	0.000758955	-1.55886	2.98205
42045418	chr20:42045418:G:A	4.35772e-06	-2.06257e-10	-0.571843	6.23358e-05	-2.06257e-10	-0.482724	0.000113153	-2.06257e-10	-0.480011
42045596	chr20:42045596:T:C	2.96742e-06	-2.06257e-10	-0.956098	3.80967e-05	-2.06257e-10	-0.975132	6.9659e-05	-2.06257e-10	-0.965136
42045682	chr20:42045682:T:C	2.97572e-06	-2.06257e-10	-0.953307	3.82059e-05	-2.06257e-10	-0.972271	6.98618e-05	-2.06257e-10	-0.962229
42045813	chr20:42045813:A:G	2.75837e-06	-2.06257e-10	-1.02915	3.51166e-05	-2.06257e-10	-1.05658	6.37785e-05	-2.06257e-10	-1.05333
42046047	chr20:42046047:T:G	4.98614e-06	-0.437129	-5.51629e-10	6.49243e-05	-0.442038	-5.51629e-10	0.000118057	-0.437579	-5.51629e-10
42046145	chr20:42046145:G:A	6.65521e-07	-1.24133	-1.20964	9.59006e-06	-1.13933	-1.2152	1.73542e-05	-1.12831	-1.2266
42046594	chr20:42046594:G:A	3.9702e-06	-2.06257e-10	-0.664976	5.64484e-05	-2.06257e-10	-0.581932	0.000102476	-2.06257e-10	-0.579116
42046639	chr20:42046639:T:A	6.54159e-06	-2.06257e-10	-0.165612	9.13322e-05	-2.06257e-10	-0.100756	0.000165466	-2.06257e-10	-0.0999794
42046727	chr20:42046727:C:T	3.8506e-06	-2.06257e-10	-0.695564	5.46085e-05	-2.06257e-10	-0.615071	9.91109e-05	-2.06257e-10	-0.612508
42047108	chr20:42047108:T:C	1.05768e-05	-2.06257e-10	0.314874	0.000138466	-2.06257e-10	0.315366	0.000255322	-2.06257e-10	0.333778
42047475	chr20:42047475:C:A	1.07949e-06	-0.708751	-1.25855	1.07328e-05	-0.982739	-1.25922	1.98762e-05	-0.965872	-1.25335
42047689	chr20:42047689:A:G	6.54159e-06	-2.06257e-10	-0.165612	9.13322e-05	-2.06257e-10	-0.100756	0.000165466	-2.06257e-10	-0.0999794
42048008	chr20:42048008:G:A	2.69215e-06	-2.06257e-10	-1.05345	3.43358e-05	-2.06257e-10	-1.07907	6.23505e-05	-2.06257e-10	-1.07598
42048089	chr20:42048089:G:T	3.58168e-06	-2.06257e-10	-0.767959	5.05218e-05	-2.06257e-10	-0.692855	9.16647e-05	-2.06257e-10	-0.69061
42048263	chr20:42048263:G:T	4.71496e-07	-1.55535	-1.24028	6.37722e-06	-1.53223	-1.2303	1.16052e-05	-1.53068	-1.22661
42048609	chr20:42048609:AG:A	2.44668e-06	-2.06257e-10	-1.14906	3.24318e-05	-2.06257e-10	-1.13612	5.87617e-05	-2.06257e-10	-1.13526
42048770	chr20:42048770:A:G	2.1745e-06	-2.06257e-10	-1.26699	2.85999e-05	-2.06257e-10	-1.26186	5.1878e-05	-2.06257e-10	-1.25985
42048882	chr20:42048882:C:T	2.20919e-06	-2.06257e-10	-1.25117	2.87788e-05	-2.06257e-10	-1.25562	5.20637e-05	-2.06257e-10	-1.25628
42048891	chr20:42048891:G:A	2.29311e-06	-2.06257e-10	-1.21388	3.0254e-05	-2.06257e-10	-1.20563	5.48231e-05	-2.06257e-10	-1.20464
42049063	chr20:42049063:G:A	3.28854e-06	-1.23111	0.377764	5.40818e-05	-1.09462	0.469858	0.000105765	-1.0931	0.545573
42049521	chr20:42049521:A:G	2.38649e-06	-2.06257e-10	-1.17397	3.08069e-05	-2.06257e-10	-1.18752	5.58931e-05	-2.06257e-10	-1.18531
42049705	chr20:42049705:C:G	1.92562e-06	-1.38854	-5.51629e-10	2.49704e-05	-1.39757	-5.51629e-10	4.5015e-05	-1.40175	-5.51629e-10
42049954	chr20:42049954:T:C	7.60377e-07	-1.07945	-1.23828	1.1709e-05	-0.933066	-1.22184	2.17746e-05	-0.9184	-1.2096
42050197	chr20:42050197:C:T	1.44937e-06	-1.24375	-0.428917	2.44684e-05	-1.0647	-0.353176	4.6728e-05	-1.10496	-0.259446
42050217	chr20:42050217:G:T	2.17543e-06	-2.06257e-10	-1.26656	2.85951e-05	-2.06257e-10	-1.26202	5.18842e-05	-2.06257e-10	-1.25973
42050380	chr20:42050380:G:A	4.50847e-06	-2.06257e-10	-0.537833	6.48712e-05	-2.06257e-10	-0.442856	0.000119134	-2.06257e-10	-0.428497
42050466	chr20:42050466:G:A	7.02938e-07	-1.56075	-0.835532	1.0046e-05	-1.53365	-0.77444	1.90005e-05	-1.52824	-0.736045
42050507	chr20:42050507:C:T	5.47215e-06	-0.34412	-5.51629e-10	5.41472e-05	-0.623553	-5.51629e-10	9.40725e-05	-0.664682	-5.51629e-10
42050860	chr20:42050860:A:G	1.09728e-05	0.0905049	0.261119	0.000158947	0.0990636	0.354244	0.000320403	0.0935835	0.467247
42051044	chr20:42051044:C:T	4.6272e-07	-1.54201	-1.27241	6.32261e-06	-1.4987	-1.27243	1.14999e-05	-1.49212	-1.27429
42051051	chr20:42051051:T:C	4.69277e-07	-1.52977	-1.27059	6.44328e-06	-1.48156	-1.27066	1.17157e-05	-1.47459	-1.27323
42051098	chr20:42051098:T:A	4.66065e-07	-1.53494	-1.27228	6.38245e-06	-1.48937	-1.27234	1.16104e-05	-1.48261	-1.27424
42051391	chr20:42051391:C:T	2.23631e-06	-2.06257e-10	-1.23896	2.90343e-05	-2.06257e-10	-1.24678	5.27122e-05	-2.06257e-10	-1.2439
42051710	chr20:42051710:C:T	4.4782e-07	-1.57484	-1.27231	5.96729e-06	-1.55529	-1.27367	1.08418e-05	-1.55038	-1.27495
42051990	chr20:42051990:G:A	5.08669e-06	-2.06257e-10	-0.417164	6.44345e-05	-2.06257e-10	-0.449611	0.000115172	-2.06257e-10	-0.462323
42052166	chr20:42052166:T:C	1.03394e-06	-0.73582	-1.2746	1.15787e-05	-0.892086	-1.27401	2.18317e-05	-0.855051	-1.27033
42052216	chr20:42052216:G:C	4.6323e-07	-1.53869	-1.27463	6.25959e-06	-1.50611	-1.27504	1.14207e-05	-1.49876	-1.27455
42052263	chr20:42052263:C:A	1.84901e-06	-1.42914	-5.51629e-10	2.24873e-05	-1.50231	-5.51629e-10	4.12913e-05	-1.4881	-5.51629e-10
42052390	chr20:42052390:AC:A	1.62651e-06	-1.55736	-5.51629e-10	2.14715e-05	-1.54853	-5.51629e-10	3.8772e-05	-1.55105	-5.51629e-10
42052462	chr20:42052462:G:A	2.32224e-06	-2.06257e-10	-1.20126	2.98237e-05	-2.06257e-10	-1.21996	5.41469e-05	-2.06257e-10	-1.21705
42053031	chr20:42053031:G:A	1.12189e-06	-1.32321	-0.605571	1.39199e-05	-1.3907	-0.59124	2.72927e-05	-1.37376	-0.528374
42053258	chr20:42053258:A:C	6.53251e-07	-1.36279	-1.10679	8.02993e-06	-1.43404	-1.09804	1.5261e-05	-1.41735	-1.0661
42053501	chr20:42053501:G:A	1.85232e-06	-1.42735	-5.51629e-10	2.25228e-05	-1.50073	-5.51629e-10	4.13634e-05	-1.48635	-5.51629e-10
42053820	chr20:42053820:G:C	2.17944e-06	-2.06257e-10	-1.26472	2.84245e-05	-2.06257e-10	-1.26801	5.14424e-05	-2.06257e-10	-1.26829
42053914	chr20:42053914:G:A	2.30973e-06	-2.06257e-10	-1.20666	3.00009e-05	-2.06257e-10	-1.21403	5.43292e-05	-2.06257e-10	-1.21369
42053993	chr20:42053993:T:G	7.75348e-07	-1.1223	-1.17593	9.13589e-06	-1.23552	-1.16753	1.72652e-05	-1.21704	-1.14301
42054468	chr20:42054468:TCA:T	2.20281e-06	-2.06257e-10	-1.25406	2.86833e-05	-2.06257e-10	-1.25895	5.18997e-05	-2.06257e-10	-1.25943
42054522	chr20:42054522:T:G	3.09806e-06	-2.06257e-10	-0.913017	3.96213e-05	-2.06257e-10	-0.935894	7.24734e-05	-2.06257e-10	-0.925529
42054954	chr20:42054954:G:A	4.88727e-06	0.544656	-1.00181	4.90028e-05	0.256838	-0.980221	9.42632e-05	0.304185	-0.966843
42055026	chr20:42055026:T:C	2.04928e-05	-0.898692	1.87498	0.000312451	-0.764522	1.89371	0.00066917	-0.789724	2.08701
42055127	chr20:42055127:C:T	2.29336e-06	-2.06257e-10	-1.21377	2.98573e-05	-2.06257e-10	-1.21883	5.40632e-05	-2.06257e-10	-1.21859
42055133	chr20:42055133:T:C	9.0059e-07	-1.58905	-0.55945	1.1191e-05	-1.59154	-0.608608	2.01407e-05	-1.5909	-0.615107
42055813	chr20:42055813:G:C	1.75448e-06	-1.48162	-5.51629e-10	2.16714e-05	-1.53927	-5.51629e-10	3.96671e-05	-1.52823	-5.51629e-10
42055820	chr20:42055820:A:G	2.6266e-06	-2.06257e-10	-1.0781	3.45012e-05	-2.06257e-10	-1.07427	6.27061e-05	-2.06257e-10	-1.07029
42055853	chr20:42055853:G:C	8.66016e-07	-1.59088	-0.596767	1.11715e-05	-1.56989	-0.632009	2.09787e-05	-1.57279	-0.592446
42056165	chr20:42056165:A:G	4.18432e-06	-2.06257e-10	-0.612447	5.7034e-05	-2.06257e-10	-0.571612	0.000103452	-2.06257e-10	-0.569643
42056504	chr20:42056504:T:C	4.46251e-07	-1.58458	-1.26608	5.98359e-06	-1.56345	-1.26279	1.094e-05	-1.56016	-1.25616
42056914	chr20:42056914:C:G	4.37742e-06	-2.06257e-10	-0.567332	5.99531e-05	-2.06257e-10	-0.521698	0.00010874	-2.06257e-10	-0.519789
42057228	chr20:42057228:A:G	1.75211e-06	-1.48297	-5.51629e-10	2.16518e-05	-1.54017	-5.51629e-10	3.96276e-05	-1.52922	-5.51629e-10
42057737	chr20:42057737:C:T	7.70441e-07	-1.29185	-1.01274	1.05849e-05	-1.27309	-0.982748	1.95357e-05	-1.26359	-0.972918
42057976	chr20:42057976:A:G	2.57875e-06	-2.06257e-10	-1.09649	3.33144e-05	-2.06257e-10	-1.10927	5.99598e-05	-2.06257e-10	-1.11507
42058871	chr20:42058871:C:T	4.28449e-06	-0.168354	-0.420435	4.84317e-05	-0.351568	-0.383538	9.42187e-05	-0.310907	-0.352223
42059077	chr20:42059077:A:G	1.1116e-05	-2.06257e-10	0.36459	0.000157479	-2.06257e-10	0.444033	0.000286386	-2.06257e-10	0.448592
42059439	chr20:42059439:A:T	8.16083e-06	-1.38415	1.4397	8.99304e-05	-1.46298	1.34675	0.000188602	-1.44854	1.47943
42059536	chr20:42059536:T:C	5.36762e-06	-1.42289	1.05949	6.16233e-05	-1.4918	0.997576	0.000126981	-1.47729	1.11258
42059766	chr20:42059766:T:C	2.40618e-06	-2.06257e-10	-1.16575	3.09357e-05	-2.06257e-10	-1.18335	5.61429e-05	-2.06257e-10	-1.18085
42060092	chr20:42060092:T:C	2.34619e-06	-1.191	-5.51629e-10	2.91741e-05	-1.24198	-5.51629e-10	5.46244e-05	-1.20827	-5.51629e-10
42060202	chr20:42060202:A:G	2.18969e-06	-2.06257e-10	-1.26003	2.88515e-05	-2.06257e-10	-1.2531	5.22462e-05	-2.06257e-10	-1.25278
42060353	chr20:42060353:C:T	3.36975e-06	-0.871572	0.0426194	3.65339e-05	-0.960852	-0.0561661	7.2334e-05	-0.937295	0.00984075
42060773	chr20:42060773:G:A	2.16472e-05	-2.06257e-10	1.03109	0.000286556	-2.06257e-10	1.04268	0.00059818	-2.06257e-10	1.18514
42061256	chr20:42061256:C:T	2.53804e-06	-0.244704	-0.867694	2.55086e-05	-0.494636	-0.881608	4.88071e-05	-0.460434	-0.860439
42061768	chr20:42061768:C:T	2.52031e-06	-2.06257e-10	-1.11941	3.24458e-05	-2.06257e-10	-1.13569	5.83057e-05	-2.06257e-10	-1.14305
42062131	chr20:42062131:C:T	8.19448e-06	-1.48511	1.54478	0.000127311	-1.39472	1.6261	0.000253889	-1.41457	1.74272
42062461	chr20:42062461:G:A	2.1631e-06	-2.06257e-10	-1.27225	2.82626e-05	-2.06257e-10	-1.27372	5.11367e-05	-2.06257e-10	-1.27424
42062855	chr20:42062855:C:T	2.54978e-06	-1.10779	-5.51629e-10	2.92444e-05	-1.23957	-5.51629e-10	5.43315e-05	-1.21364	-5.51629e-10
42062892	chr20:42062892:CAG:C	2.51944e-06	-2.06257e-10	-1.11976	3.29599e-05	-2.06257e-10	-1.11997	5.99065e-05	-2.06257e-10	-1.11596
42062905	chr20:42062905:C:T	2.55987e-06	-2.06257e-10	-1.10384	3.38535e-05	-2.06257e-10	-1.09322	6.09206e-05	-2.06257e-10	-1.09918
42063187	chr20:42063187:G:T	8.12774e-07	-1.48189	-0.769203	1.21188e-05	-1.37676	-0.743742	2.30647e-05	-1.37818	-0.692264
42063295	chr20:42063295:A:G	2.32844e-06	-2.06257e-10	-1.19859	3.00216e-05	-2.06257e-10	-1.21334	5.45026e-05	-2.06257e-10	-1.2105
42064240	chr20:42064240:T:C	2.20636e-06	-2.06257e-10	-1.25245	2.88024e-05	-2.06257e-10	-1.2548	5.22203e-05	-2.06257e-10	-1.25328
42065139	chr20:42065139:G:A	1.20895e-06	-1.2993	-0.554741	1.90148e-05	-1.14033	-0.529708	3.52912e-05	-1.17549	-0.469626
42065285	chr20:42065285:TATTG:T	1.24713e-06	-1.24388	-0.579064	1.98713e-05	-1.07225	-0.553735	3.67371e-05	-1.11001	-0.494953
42065635	chr20:42065635:G:A	1.28741e-06	-1.23866	-0.552501	2.05448e-05	-1.06587	-0.526786	3.80173e-05	-1.10386	-0.466849
42065920	chr20:42065920:G:C	6.99723e-07	-1.31944	-1.08142	9.07179e-06	-1.33774	-1.07235	1.65921e-05	-1.33515	-1.06467
42066184	chr20:42066184:C:T	1.53146e-05	-2.06257e-10	0.685015	0.000221015	-2.06257e-10	0.782971	0.000404682	-2.06257e-10	0.794355
42066333	chr20:42066333:C:T	6.8694e-07	-1.22478	-1.19452	9.80004e-06	-1.13917	-1.1937	1.7917e-05	-1.14129	-1.18171
42066357	chr20:42066357:A:G	7.65974e-07	-1.19776	-1.11264	9.87268e-06	-1.21978	-1.10571	1.80798e-05	-1.21546	-1.09849
42066490	chr20:42066490:A:T	9.19525e-07	-1.42425	-0.703441	1.4377e-05	-1.27169	-0.677939	2.6922e-05	-1.27179	-0.644009
42066684	chr20:42066684:T:A	2.15775e-06	-2.06257e-10	-1.27473	2.82277e-05	-2.06257e-10	-1.27496	5.11109e-05	-2.06257e-10	-1.27475
42066811	chr20:42066811:C:T	2.74972e-06	-2.06257e-10	-1.03229	3.40748e-05	-2.06257e-10	-1.0867	6.13122e-05	-2.06257e-10	-1.09277
42067289	chr20:42067289:G:A	3.22327e-06	-2.06257e-10	-0.873397	4.28084e-05	-2.06257e-10	-0.858525	7.78612e-05	-2.06257e-10	-0.85382
42067337	chr20:42067337:G:C	1.15718e-06	-0.979503	-0.9183	1.43503e-05	-1.02985	-0.921642	2.70168e-05	-1.00856	-0.903733
42067428	chr20:42067428:A:G	7.34356e-07	-1.34441	-1.00814	9.65687e-06	-1.34905	-0.998545	1.77711e-05	-1.34148	-0.989701
42067587	chr20:42067587:T:C	6.99507e-07	-1.3221	-1.07907	9.1859e-06	-1.32669	-1.0709	1.68882e-05	-1.31875	-1.06338
42067639	chr20:42067639:C:T	1.62458e-05	-2.06257e-10	0.74404	0.000235083	-2.06257e-10	0.844678	0.000430556	-2.06257e-10	0.85633
42067718	chr20:42067718:T:G	1.26472e-05	-2.06257e-10	0.493644	0.000181548	-2.06257e-10	0.586258	0.000332313	-2.06257e-10	0.59733
42067782	chr20:42067782:G:A	1.6222e-05	-2.06257e-10	0.742574	0.000234741	-2.06257e-10	0.843223	0.000429921	-2.06257e-10	0.854854
42067802	chr20:42067802:T:C	6.9816e-07	-1.30799	-1.0951	9.16673e-06	-1.31221	-1.08747	1.68467e-05	-1.30411	-1.08048
42067995	chr20:42067995:A:G	2.36496e-06	-1.18303	-5.51629e-10	2.74524e-05	-1.30281	-5.51629e-10	5.08502e-05	-1.27986	-5.51629e-10
42068319	chr20:42068319:G:A	8.2354e-07	-1.51121	-0.726721	1.11562e-05	-1.53079	-0.672475	2.01702e-05	-1.52845	-0.676089
42068341	chr20:42068341:C:A	2.87662e-06	-2.06257e-10	-0.987175	3.54356e-05	-2.06257e-10	-1.04754	6.37396e-05	-2.06257e-10	-1.05394
42068611	chr20:42068611:C:T	4.18585e-06	-2.06257e-10	-0.612081	5.66099e-05	-2.06257e-10	-0.579076	0.00010192	-2.06257e-10	-0.584562
42068764	chr20:42068764:C:T	2.41693e-06	-0.716701	-0.444591	3.60109e-05	-0.606899	-0.424539	6.66697e-05	-0.620343	-0.388654
42069132	chr20:42069132:C:A	1.80695e-06	-0.878153	-0.574	2.67543e-05	-0.776998	-0.551568	4.94654e-05	-0.789185	-0.51829
42069338	chr20:42069338:A:G	1.58936e-06	-1.58046	-5.51629e-10	2.13616e-05	-1.55367	-5.51629e-10	3.87987e-05	-1.55036	-5.51629e-10
42069569	chr20:42069569:C:G	2.25747e-06	-2.06257e-10	-1.22954	2.96151e-05	-2.06257e-10	-1.22698	5.37105e-05	-2.06257e-10	-1.22514
42069830	chr20:42069830:T:C	3.67317e-06	-2.06257e-10	-0.742736	5.15978e-05	-2.06257e-10	-0.671781	9.43894e-05	-2.06257e-10	-0.661319
42070448	chr20:42070448:G:A	1.50653e-06	-1.02738	-0.606602	2.49729e-05	-0.824344	-0.573123	4.71052e-05	-0.818415	-0.53795
42070687	chr20:42070687:T:A	1.16103e-05	0.173691	0.234413	0.000133828	-0.0370017	0.318299	0.000239464	-0.0715879	0.341242
42070848	chr20:42070848:G:T	7.0752e-07	-1.47115	-0.918633	8.78904e-06	-1.53529	-0.906469	1.62095e-05	-1.53467	-0.888481
42070897	chr20:42070897:G:A	7.2465e-07	-1.4319	-0.933961	8.89481e-06	-1.5163	-0.913495	1.63625e-05	-1.51288	-0.900874
42071267	chr20:42071267:G:A	7.40573e-07	-1.55076	-0.793361	1.02859e-05	-1.5236	-0.760889	1.88878e-05	-1.52114	-0.749087
42071561	chr20:42071561:A:G	5.38024e-07	-1.42785	-1.23579	7.2326e-06	-1.40172	-1.23494	1.32438e-05	-1.39925	-1.22596
42071679	chr20:42071679:C:T	7.2236e-07	-1.42804	-0.940982	8.84439e-06	-1.51464	-0.920835	1.62669e-05	-1.5114	-0.908218
42071986	chr20:42071986:G:A	7.10422e-07	-1.55995	-0.825736	9.27202e-06	-1.59108	-0.797177	1.70712e-05	-1.59088	-0.780468
42072607	chr20:42072607:G:A	7.05463e-07	-1.54187	-0.850827	9.07575e-06	-1.5861	-0.823559	1.66976e-05	-1.58587	-0.807617
42072618	chr20:42072618:G:A	2.22303e-06	-2.06257e-10	-1.24492	2.91524e-05	-2.06257e-10	-1.24272	5.28523e-05	-2.06257e-10	-1.24125
42072752	chr20:42072752:T:C	2.44377e-06	-1.15025	-5.51629e-10	2.82066e-05	-1.2757	-5.51629e-10	5.23158e-05	-1.25145	-5.51629e-10
42072806	chr20:42072806:A:C	3.87358e-06	-2.06257e-10	-0.689612	4.7995e-05	-2.06257e-10	-0.744163	8.56788e-05	-2.06257e-10	-0.758143
42072816	chr20:42072816:G:A	4.7055e-06	-0.49506	-5.51629e-10	6.46519e-05	-0.446242	-5.51629e-10	0.000117981	-0.438224	-5.51629e-10
42073328	chr20:42073328:G:A	1.67135e-06	-1.53016	-5.51629e-10	2.1102e-05	-1.56589	-5.51629e-10	3.84627e-05	-1.55906	-5.51629e-10
42073580	chr20:42073580:T:C	1.67024e-06	-1.53082	-5.51629e-10	2.07433e-05	-1.58304	-5.51629e-10	3.7327e-05	-1.58903	-5.51629e-10
42073624	chr20:42073624:G:GGCAAA	8.56697e-07	-0.957162	-1.2413	1.12313e-05	-0.954646	-1.24191	1.96032e-05	-0.992695	-1.24036
42073651	chr20:42073651:C:T	2.32915e-06	-2.06257e-10	-1.19829	3.07218e-05	-2.06257e-10	-1.19029	5.57255e-05	-2.06257e-10	-1.18831
42074172	chr20:42074172:G:A	8.42801e-07	-1.46967	-0.745142	1.22386e-05	-1.39404	-0.716622	2.23268e-05	-1.40905	-0.693907
42074487	chr20:42074487:C:T	1.27647e-06	-1.56352	-0.236172	1.65893e-05	-1.53676	-0.269739	3.0909e-05	-1.54423	-0.233466
42074606	chr20:42074606:C:G	2.48442e-06	-1.13375	-5.51629e-10	2.85935e-05	-1.26208	-5.51629e-10	5.30632e-05	-1.23726	-5.51629e-10
42075267	chr20:42075267:T:C	7.84983e-07	-1.02488	-1.26101	9.23758e-06	-1.13524	-1.25674	1.70505e-05	-1.1158	-1.25677
42075317	chr20:42075317:G:A	2.79731e-06	-1.01513	-5.51629e-10	3.16189e-05	-1.1615	-5.51629e-10	5.88057e-05	-1.13451	-5.51629e-10
42075419	chr20:42075419:C:T	2.33864e-06	-2.06257e-10	-1.19422	3.01754e-05	-2.06257e-10	-1.20823	5.46571e-05	-2.06257e-10	-1.20767
42075463	chr20:42075463:G:A	3.26555e-06	-0.860364	-5.51629e-10	3.77856e-05	-0.983333	-5.51629e-10	7.01687e-05	-0.957846	-5.51629e-10
42075482	chr20:42075482:T:C	9.62202e-07	-1.43112	-0.6512	1.17432e-05	-1.4808	-0.671185	2.26355e-05	-1.46411	-0.625119
42075833	chr20:42075833:G:T	2.15769e-06	-2.06257e-10	-1.27475	2.82427e-05	-2.06257e-10	-1.27442	5.11134e-05	-2.06257e-10	-1.2747
42076217	chr20:42076217:T:G	6.33619e-06	-2.06257e-10	-0.197514	8.63128e-05	-2.06257e-10	-0.157282	0.000150629	-2.06257e-10	-0.193931
42076700	chr20:42076700:TGAACA:T	3.30697e-05	-1.13083	2.58565	0.000498731	-1.03723	2.63403	0.00107847	-1.06031	2.83486
42076757	chr20:42076757:A:G	2.46494e-06	-1.14162	-5.51629e-10	2.83612e-05	-1.27024	-5.51629e-10	5.25834e-05	-1.24635	-5.51629e-10
42077233	chr20:42077233:A:G	1.15253e-06	-1.44895	-0.452881	1.78357e-05	-1.35883	-0.375228	3.35277e-05	-1.35791	-0.338464
42077292	chr20:42077292:C:T	0.000199084	3.24993	-5.51629e-10	0.00344834	3.53039	-5.51629e-10	0.00616408	3.51775	-5.51629e-10
42077448	chr20:42077448:G:C	2.2626e-06	-2.06257e-10	-1.22727	2.94597e-05	-2.06257e-10	-1.23224	5.35325e-05	-2.06257e-10	-1.22846
42077531	chr20:42077531:C:T	1.07322e-06	-0.821373	-1.15175	1.19907e-05	-0.977273	-1.15386	2.09969e-05	-1.01516	-1.14921
42077597	chr20:42077597:T:C	1.64157e-06	-0.956876	-0.591261	1.85791e-05	-1.05444	-0.638784	3.52558e-05	-1.02116	-0.624955
42077655	chr20:42077655:T:C	4.8193e-07	-1.56544	-1.20831	6.17975e-06	-1.59086	-1.20313	1.12966e-05	-1.59064	-1.1936
42077673	chr20:42077673:C:T	2.25828e-06	-2.06257e-10	-1.22919	2.94004e-05	-2.06257e-10	-1.23425	5.34245e-05	-2.06257e-10	-1.23048
42077716	chr20:42077716:T:C	1.6648e-06	-0.946245	-0.587842	1.88155e-05	-1.04528	-0.635299	3.57172e-05	-1.01159	-0.621524
42077750	chr20:42077750:T:G	2.18825e-06	-1.26069	-5.51629e-10	2.54352e-05	-1.37913	-5.51629e-10	4.69896e-05	-1.35882	-5.51629e-10
42077854	chr20:42077854:C:T	7.25781e-07	-1.45228	-0.912021	9.14485e-06	-1.45987	-0.942203	1.69173e-05	-1.4515	-0.928913
42077933	chr20:42077933:A:G	2.17975e-06	-2.06257e-10	-1.26458	2.8382e-05	-2.06257e-10	-1.2695	5.13334e-05	-2.06257e-10	-1.27041
42078392	chr20:42078392:A:G	2.27571e-06	-2.06257e-10	-1.2215	2.97837e-05	-2.06257e-10	-1.2213	5.38e-05	-2.06257e-10	-1.22347
42078756	chr20:42078756:C:T	2.62415e-06	-1.07904	-5.51629e-10	2.99604e-05	-1.21538	-5.51629e-10	5.56172e-05	-1.19026	-5.51629e-10
42079069	chr20:42079069:G:A	2.91489e-06	-0.530836	-0.443125	3.96888e-05	-0.458443	-0.475748	7.45704e-05	-0.460622	-0.436383
42079224	chr20:42079224:A:G	2.13641e-05	-0.290685	1.30861	0.000332412	-0.1516	1.34272	0.000696095	-0.175611	1.51235
42079239	chr20:42079239:C:T	5.43588e-07	-1.5588	-1.09455	7.0011e-06	-1.5872	-1.082	1.28473e-05	-1.58706	-1.06855
42079297	chr20:42079297:T:C	7.96513e-07	-1.24958	-1.02172	1.04579e-05	-1.24227	-1.02563	1.95298e-05	-1.23494	-1.00187
42079594	chr20:42079594:C:T	5.44024e-07	-1.56276	-1.08979	7.02616e-06	-1.58847	-1.07715	1.28949e-05	-1.58839	-1.06353
42079606	chr20:42079606:C:T	2.35079e-06	-2.06257e-10	-1.18904	3.11079e-05	-2.06257e-10	-1.1778	5.60402e-05	-2.06257e-10	-1.18268
42079703	chr20:42079703:C:T	5.46998e-07	-1.55833	-1.08877	7.04485e-06	-1.58691	-1.07605	1.29297e-05	-1.58681	-1.06241
42080132	chr20:42080132:G:A	5.61606e-07	-1.55825	-1.0625	7.23876e-06	-1.587	-1.04881	1.32965e-05	-1.58684	-1.03441
42080224	chr20:42080224:C:T	2.21996e-06	-2.06257e-10	-1.2463	2.90238e-05	-2.06257e-10	-1.24715	5.25101e-05	-2.06257e-10	-1.24774
42080391	chr20:42080391:G:T	3.98534e-06	-2.06257e-10	-0.661168	5.19425e-05	-2.06257e-10	-0.665124	9.56333e-05	-2.06257e-10	-0.648227
42080855	chr20:42080855:C:T	2.54906e-06	-2.06257e-10	-1.10807	3.22573e-05	-2.06257e-10	-1.14151	5.87178e-05	-2.06257e-10	-1.136
42081350	chr20:42081350:T:C	9.59894e-07	-1.58072	-0.504006	1.19102e-05	-1.58964	-0.548221	2.24876e-05	-1.58819	-0.507591
42081415	chr20:42081415:G:A	5.36014e-07	-1.54317	-1.12422	6.88345e-06	-1.54404	-1.1421	1.26809e-05	-1.54553	-1.12312
42081480	chr20:42081480:T:C	3.74546e-06	-0.723247	-5.51629e-10	3.8204e-05	-0.972319	-5.51629e-10	6.60065e-05	-1.019	-5.51629e-10
42081576	chr20:42081576:A:T	2.53657e-06	-2.06257e-10	-1.11298	3.31909e-05	-2.06257e-10	-1.11299	5.98314e-05	-2.06257e-10	-1.11722
42082159	chr20:42082159:C:T	3.7459e-06	-2.06257e-10	-0.723129	5.02604e-05	-2.06257e-10	-0.698044	9.09031e-05	-2.06257e-10	-0.698954
42082418	chr20:42082418:G:A	1.60342e-06	-1.57165	-5.51629e-10	2.16899e-05	-1.53842	-5.51629e-10	3.94171e-05	-1.53455	-5.51629e-10
42082506	chr20:42082506:C:G	5.69462e-07	-1.46973	-1.13712	7.51355e-06	-1.48951	-1.10904	1.36178e-05	-1.48548	-1.11189
42082594	chr20:42082594:T:G	7.4491e-07	-1.47353	-0.864754	9.39359e-06	-1.47969	-0.895538	1.73633e-05	-1.47281	-0.881578
42082664	chr20:42082664:C:T	2.68281e-06	-2.06257e-10	-1.05693	3.57697e-05	-2.06257e-10	-1.03816	6.49031e-05	-2.06257e-10	-1.03585
42082707	chr20:42082707:G:A	2.24431e-06	-2.06257e-10	-1.23539	2.94345e-05	-2.06257e-10	-1.23309	5.33767e-05	-2.06257e-10	-1.23137
42082746	chr20:42082746:A:C	5.81456e-07	-1.50697	-1.07904	8.37085e-06	-1.41822	-1.07228	1.53547e-05	-1.42032	-1.057
42083005	chr20:42083005:G:A	5.28825e-07	-1.59113	-1.08976	6.93e-06	-1.57875	-1.10065	1.27924e-05	-1.57696	-1.08294
42083632	chr20:42083632:G:A	1.82248e-06	-1.44359	-5.51629e-10	2.25479e-05	-1.49962	-5.51629e-10	4.10347e-05	-1.49433	-5.51629e-10
42084354	chr20:42084354:G:A	1.86633e-06	-1.41982	-5.51629e-10	2.50726e-05	-1.39349	-5.51629e-10	4.5642e-05	-1.38792	-5.51629e-10
42084366	chr20:42084366:C:T	2.58428e-06	-1.09434	-5.51629e-10	2.95977e-05	-1.22756	-5.51629e-10	5.49004e-05	-1.20323	-5.51629e-10
42084604	chr20:42084604:T:C	2.64791e-06	-1.07002	-5.51629e-10	3.02278e-05	-1.2065	-5.51629e-10	5.61175e-05	-1.1813	-5.51629e-10
42084892	chr20:42084892:G:A	1.92725e-06	-1.3877	-5.51629e-10	2.40561e-05	-1.43487	-5.51629e-10	4.36575e-05	-1.43237	-5.51629e-10
42085158	chr20:42085158:A:T	4.17232e-06	-0.472934	-0.142386	5.14803e-05	-0.554157	-0.119904	0.000100061	-0.520158	-0.0828085
42085183	chr20:42085183:T:A	2.16468e-06	-2.06257e-10	-1.27152	2.82512e-05	-2.06257e-10	-1.27412	5.11343e-05	-2.06257e-10	-1.27429
42085184	chr20:42085184:C:A	2.16421e-06	-2.06257e-10	-1.27173	2.82482e-05	-2.06257e-10	-1.27423	5.11293e-05	-2.06257e-10	-1.27439
42085357	chr20:42085357:A:G	3.65416e-06	0.318952	-1.06688	3.69511e-05	0.0846235	-1.09029	6.66017e-05	0.0697123	-1.07973
42085457	chr20:42085457:G:C	5.72309e-07	-1.56567	-1.03619	7.95048e-06	-1.5175	-1.02453	1.46137e-05	-1.51912	-1.00767
42085578	chr20:42085578:G:A	1.77506e-06	-1.46996	-5.51629e-10	2.39989e-05	-1.43725	-5.51629e-10	4.29047e-05	-1.44977	-5.51629e-10
42085665	chr20:42085665:T:C	1.9985e-06	-0.0817957	-1.2696	1.82036e-05	-0.442185	-1.27146	3.47452e-05	-0.391003	-1.2697
42085667	chr20:42085667:G:A	2.08787e-06	-0.392946	-0.9147	2.17792e-05	-0.606174	-0.928132	4.14473e-05	-0.575425	-0.9089
42085839	chr20:42085839:G:A	6.15379e-07	-1.58004	-0.949269	8.09889e-06	-1.59167	-0.931864	1.49219e-05	-1.59163	-0.914286
42085884	chr20:42085884:C:G	1.11734e-06	-1.29469	-0.638143	1.55769e-05	-1.20997	-0.659499	2.93397e-05	-1.20385	-0.625961
42085899	chr20:42085899:C:T	6.4746e-07	-1.54973	-0.928761	8.18068e-06	-1.58439	-0.929094	1.52e-05	-1.58395	-0.903501
42086542	chr20:42086542:T:G	8.83569e-07	-0.9277	-1.23988	1.16289e-05	-0.922962	-1.2388	2.13289e-05	-0.920413	-1.22827
42086569	chr20:42086569:C:T	2.22114e-06	-2.06257e-10	-1.24577	2.92109e-05	-2.06257e-10	-1.24072	5.2631e-05	-2.06257e-10	-1.24544
42087055	chr20:42087055:T:C	2.16169e-06	-2.06257e-10	-1.2729	2.8343e-05	-2.06257e-10	-1.27088	5.12972e-05	-2.06257e-10	-1.27111
42087147	chr20:42087147:A:G	5.19578e-07	-1.54539	-1.15314	6.59173e-06	-1.58544	-1.144	1.20863e-05	-1.58507	-1.13161
42087253	chr20:42087253:C:T	9.54216e-07	-1.36865	-0.722005	1.11919e-05	-1.43518	-0.764884	2.09534e-05	-1.44144	-0.725004
42087813	chr20:42087813:T:C	6.32244e-07	-1.5789	-0.92337	7.93511e-06	-1.59139	-0.952575	1.48309e-05	-1.59159	-0.920453
42088396	chr20:42088396:C:T	2.24954e-06	-2.06257e-10	-1.23307	2.95284e-05	-2.06257e-10	-1.22991	5.33193e-05	-2.06257e-10	-1.23245
42088397	chr20:42088397:G:A	1.25243e-06	-1.55963	-0.259071	1.53084e-05	-1.58557	-0.301285	3.00671e-05	-1.58164	-0.223678
42088439	chr20:42088439:C:T	9.4458e-07	-1.40856	-0.692249	1.10773e-05	-1.47236	-0.738006	2.0763e-05	-1.47845	-0.697123
42088520	chr20:42088520:GTC:G	1.24261e-06	-1.56747	-0.259105	1.52663e-05	-1.58876	-0.300848	2.99505e-05	-1.58586	-0.223338
42088989	chr20:42088989:G:A	1.13477e-06	-1.5733	-0.344062	1.40036e-05	-1.59125	-0.384696	2.73113e-05	-1.58941	-0.312039
42089005	chr20:42089005:A:G	1.73502e-05	0.809812	-5.51629e-10	0.000269012	0.979495	-5.51629e-10	0.000484929	0.975254	-5.51629e-10
42089519	chr20:42089519:G:A	9.78553e-07	-1.37418	-0.691296	1.35741e-05	-1.29058	-0.716516	2.55023e-05	-1.28717	-0.682809
42089658	chr20:42089658:C:CT	2.36815e-06	-1.18168	-5.51629e-10	2.87838e-05	-1.25545	-5.51629e-10	5.30474e-05	-1.23756	-5.51629e-10
42090058	chr20:42090058:A:G	1.44933e-06	-0.896192	-0.776501	2.04175e-05	-0.797641	-0.801228	3.75993e-05	-0.811453	-0.77031
42090231	chr20:42090231:A:T	2.49777e-06	-1.57118	0.442781	3.02558e-05	-1.58996	0.384388	6.05982e-05	-1.58736	0.482879
42090364	chr20:42090364:A:G	2.5252e-06	-0.928631	-0.188842	2.60883e-05	-1.12507	-0.228703	5.06997e-05	-1.1317	-0.151124
42090387	chr20:42090387:T:A	2.41983e-06	-1.57921	0.419116	2.95253e-05	-1.5916	0.361588	5.91224e-05	-1.59057	0.461435
42090513	chr20:42090513:A:C	1.20969e-06	-1.58306	-0.270362	1.48374e-05	-1.5917	-0.326407	2.82394e-05	-1.59162	-0.276408
42090815	chr20:42090815:T:C	2.38167e-06	-1.17599	-5.51629e-10	2.75562e-05	-1.29903	-5.51629e-10	5.10138e-05	-1.27665	-5.51629e-10
42091075	chr20:42091075:TG:T	7.77101e-06	-1.58617	1.59278	0.000105699	-1.56371	1.60904	0.000226996	-1.56842	1.7846
42091234	chr20:42091234:G:A	8.92209e-07	-0.938131	-1.21972	1.19901e-05	-0.911964	-1.21922	2.21264e-05	-0.903967	-1.20801
42091297	chr20:42091297:T:A	2.18533e-06	-2.06257e-10	-1.26202	2.87273e-05	-2.06257e-10	-1.25741	5.18917e-05	-2.06257e-10	-1.25959
42091334	chr20:42091334:G:A	1.67478e-05	-2.06257e-10	0.774478	0.000245914	-2.06257e-10	0.88972	0.000457312	-2.06257e-10	0.916619
42091339	chr20:42091339:T:C	4.94004e-07	-1.58039	-1.16862	6.68185e-06	-1.5725	-1.14337	1.20704e-05	-1.57279	-1.1452
42091642	chr20:42091642:C:T	7.76119e-07	-1.08825	-1.20899	1.04017e-05	-1.06505	-1.20824	1.91976e-05	-1.05796	-1.196
42091668	chr20:42091668:T:C	2.23672e-06	-2.06257e-10	-1.23878	2.91662e-05	-2.06257e-10	-1.24225	5.26673e-05	-2.06257e-10	-1.24475
42091796	chr20:42091796:GGA:G	6.17105e-06	-1.58993	1.36601	8.33181e-05	-1.57356	1.38096	0.000177881	-1.57724	1.5496
42091863	chr20:42091863:A:G	2.26616e-06	-2.06257e-10	-1.22571	2.95674e-05	-2.06257e-10	-1.22859	5.34987e-05	-2.06257e-10	-1.22909
42092771	chr20:42092771:A:G	4.51678e-07	-1.56387	-1.27471	6.04336e-06	-1.54124	-1.27506	1.09432e-05	-1.54117	-1.27486
42093008	chr20:42093008:A:G	2.51299e-06	-2.06257e-10	-1.12232	3.284e-05	-2.06257e-10	-1.12361	5.93893e-05	-2.06257e-10	-1.12463
42093071	chr20:42093071:C:T	1.87806e-06	-0.309081	-1.10447	1.87908e-05	-0.543606	-1.13829	3.48704e-05	-0.532743	-1.12437
42093083	chr20:42093083:C:T	1.9398e-06	-0.302928	-1.07828	1.93534e-05	-0.537452	-1.11494	3.59459e-05	-0.526819	-1.09991
42093121	chr20:42093121:A:G	1.58922e-06	-0.486353	-1.0942	1.96008e-05	-0.537792	-1.1019	3.58434e-05	-0.514991	-1.1146
42093208	chr20:42093208:C:T	3.0827e-06	-2.06257e-10	-0.917986	4.01784e-05	-2.06257e-10	-0.921932	7.3496e-05	-2.06257e-10	-0.911517
42093225	chr20:42093225:G:T	1.51427e-06	-0.520395	-1.10846	1.86927e-05	-0.57165	-1.11548	3.41339e-05	-0.550731	-1.12773
42093335	chr20:42093335:G:A	2.08821e-06	-0.252745	-1.05474	2.50035e-05	-0.33199	-1.06426	4.53166e-05	-0.317425	-1.07765
42093398	chr20:42093398:G:A	1.47236e-06	-0.566095	-1.09083	1.8058e-05	-0.623267	-1.0984	3.30095e-05	-0.600487	-1.11147
42093548	chr20:42093548:A:AG	3.35771e-06	-2.06257e-10	-0.832533	4.51537e-05	-2.06257e-10	-0.805188	8.13964e-05	-2.06257e-10	-0.809417
42093557	chr20:42093557:T:C	3.32243e-05	-2.06257e-10	1.45949	0.000515205	-2.06257e-10	1.6293	0.000964687	-2.06257e-10	1.66306
42093762	chr20:42093762:C:T	1.48365e-06	-0.550844	-1.09844	1.81803e-05	-0.608946	-1.10597	3.32584e-05	-0.585822	-1.11862
42093786	chr20:42093786:G:A	1.14115e-05	-1.03922	1.43006	0.000122374	-1.17903	1.37085	0.000220805	-1.15299	1.34153
42093819	chr20:42093819:C:T	1.98431e-06	-1.35852	-5.51629e-10	2.59797e-05	-1.35794	-5.51629e-10	4.71634e-05	-1.35513	-5.51629e-10
42093946	chr20:42093946:G:A	1.52785e-06	-0.532136	-1.08779	1.87216e-05	-0.590104	-1.09548	3.42447e-05	-0.566565	-1.10865
42094111	chr20:42094111:GT:G	5.30818e-07	-1.51267	-1.16446	7.01455e-06	-1.52798	-1.1393	1.27022e-05	-1.52551	-1.14146
42094194	chr20:42094194:G:C	2.15104e-06	-0.374415	-0.903423	2.45483e-05	-0.495402	-0.919214	4.70352e-05	-0.458723	-0.899129
42094200	chr20:42094200:A:G	1.99898e-05	-0.628993	1.58042	0.000296642	-0.521662	1.59893	0.000629191	-0.541133	1.77682
42094257	chr20:42094257:C:G	1.07687e-05	-1.10439	1.43724	0.000116546	-1.23495	1.37798	0.000209853	-1.21094	1.3486
42094402	chr20:42094402:C:T	2.08774e-06	-0.477552	-0.830157	2.16951e-05	-0.691314	-0.846861	4.137e-05	-0.660556	-0.825636
42094460	chr20:42094460:C:T	2.15066e-06	-1.27802	-5.51629e-10	2.5244e-05	-1.38667	-5.51629e-10	4.64974e-05	-1.36935	-5.51629e-10
42094632	chr20:42094632:A:G	1.6647e-06	-1.08703	-0.44712	1.89329e-05	-1.20706	-0.467302	3.53423e-05	-1.18655	-0.45712
42094636	chr20:42094636:C:T	1.75743e-06	-1.08923	-0.39071	1.99784e-05	-1.20884	-0.411766	3.73112e-05	-1.1883	-0.401155
42094920	chr20:42094920:G:A	6.77523e-06	-0.130519	-5.51629e-10	8.65605e-05	-0.154417	-5.51629e-10	0.000156537	-0.155454	-5.51629e-10
42095000	chr20:42095000:G:A	1.81203e-06	-1.05351	-0.395833	2.05171e-05	-1.17729	-0.416716	3.83497e-05	-1.15589	-0.406108
42095060	chr20:42095060:A:G	2.60891e-06	-2.06257e-10	-1.08486	3.39282e-05	-2.06257e-10	-1.09101	6.19431e-05	-2.06257e-10	-1.08253
42095404	chr20:42095404:T:C	2.41206e-06	-2.06257e-10	-1.16331	3.14645e-05	-2.06257e-10	-1.1664	5.73358e-05	-2.06257e-10	-1.15982
42095583	chr20:42095583:T:C	1.02213e-06	-1.07957	-0.942334	1.16993e-05	-1.20309	-0.952639	2.1757e-05	-1.18189	-0.946927
42095625	chr20:42095625:T:C	9.71049e-07	-1.14218	-0.930988	1.12064e-05	-1.25704	-0.94174	2.08107e-05	-1.23739	-0.935895
42095904	chr20:42095904:A:G	2.37004e-06	-1.18089	-5.51629e-10	2.74507e-05	-1.30287	-5.51629e-10	5.08097e-05	-1.28066	-5.51629e-10
42096171	chr20:42096171:A:G	9.07686e-07	-1.19468	-0.945968	1.05583e-05	-1.30257	-0.955785	1.95727e-05	-1.28378	-0.950831
42096347	chr20:42096347:A:G	1.02814e-06	-1.05631	-0.959728	1.18126e-05	-1.17676	-0.969336	2.19214e-05	-1.1568	-0.964487
42096441	chr20:42096441:A:T	9.30012e-07	-1.17094	-0.945408	1.07788e-05	-1.28227	-0.955405	1.99931e-05	-1.26291	-0.950449
42096577	chr20:42096577:C:T	2.35899e-06	-2.06257e-10	-1.18556	3.08065e-05	-2.06257e-10	-1.18753	5.60764e-05	-2.06257e-10	-1.18203
42096929	chr20:42096929:C:T	3.10715e-06	-2.06257e-10	-0.910086	4.04839e-05	-2.06257e-10	-0.914355	7.39294e-05	-2.06257e-10	-0.905638
42097104	chr20:42097104:A:G	1.067e-06	-1.00726	-0.971685	1.21883e-05	-1.13353	-0.981256	2.26403e-05	-1.11252	-0.976501
42097159	chr20:42097159:T:A	1.09479e-05	-2.06257e-10	0.349354	0.000163718	-2.06257e-10	0.482886	0.000301	-2.06257e-10	0.498363
42097169	chr20:42097169:G:A	6.44962e-07	-1.22815	-1.2542	8.59307e-06	-1.21067	-1.25363	1.57598e-05	-1.20489	-1.2464
42097298	chr20:42097298:A:G	3.3447e-06	-2.06257e-10	-0.836416	4.49951e-05	-2.06257e-10	-0.808707	8.10825e-05	-2.06257e-10	-0.81328
42097505	chr20:42097505:C:A	6.73722e-07	-1.17733	-1.2614	9.15679e-06	-1.14001	-1.26076	1.67645e-05	-1.13441	-1.25508
42097705	chr20:42097705:G:A	2.41925e-06	-2.06257e-10	-1.16034	3.1586e-05	-2.06257e-10	-1.16254	5.75416e-05	-2.06257e-10	-1.15624
42097785	chr20:42097785:T:C	2.40308e-06	-2.06257e-10	-1.16704	3.1377e-05	-2.06257e-10	-1.16919	5.71501e-05	-2.06257e-10	-1.16307
42097795	chr20:42097795:A:G	3.45916e-06	-2.06257e-10	-0.802765	4.52527e-05	-2.06257e-10	-0.802998	8.29702e-05	-2.06257e-10	-0.790266
42098013	chr20:42098013:G:C	2.29784e-06	-2.06257e-10	-1.21182	3.02925e-05	-2.06257e-10	-1.20436	5.49483e-05	-2.06257e-10	-1.20236
42098028	chr20:42098028:G:T	2.07389e-05	-1.59072	2.57894	0.000277184	-1.5868	2.59622	0.000613788	-1.58885	2.79975
42098187	chr20:42098187:C:T	1.37489e-06	-0.604577	-1.12084	1.61569e-05	-0.707673	-1.12524	2.94996e-05	-0.686605	-1.13777
42098360	chr20:42098360:C:T	1.7905e-06	-1.27494	-0.186363	2.05077e-05	-1.41201	-0.18245	3.68188e-05	-1.42839	-0.174345
42098598	chr20:42098598:T:C	2.4669e-06	-2.06257e-10	-1.14083	3.22032e-05	-2.06257e-10	-1.1432	5.86968e-05	-2.06257e-10	-1.13636
42098696	chr20:42098696:C:T	2.44765e-06	-2.06257e-10	-1.14866	3.19512e-05	-2.06257e-10	-1.15105	5.82222e-05	-2.06257e-10	-1.14448
42098734	chr20:42098734:A:G	2.4669e-06	-2.06257e-10	-1.14083	3.22032e-05	-2.06257e-10	-1.1432	5.86968e-05	-2.06257e-10	-1.13636
42098804	chr20:42098804:A:AT	2.0877e-06	-1.30773	-5.51629e-10	2.67977e-05	-1.32694	-5.51629e-10	4.88593e-05	-1.3198	-5.51629e-10
42098917	chr20:42098917:A:G	2.46716e-06	-2.06257e-10	-1.14072	3.22054e-05	-2.06257e-10	-1.14313	5.87018e-05	-2.06257e-10	-1.13628
42099235	chr20:42099235:G:T	4.79104e-07	-1.51263	-1.267	6.30865e-06	-1.50723	-1.26611	1.13523e-05	-1.50916	-1.27016
42099246	chr20:42099246:A:G	5.52027e-07	-1.57566	-1.06229	7.11248e-06	-1.58094	-1.07247	1.32736e-05	-1.57889	-1.04409
42099352	chr20:42099352:G:A	5.99711e-07	-1.56464	-0.990465	7.43082e-06	-1.58052	-1.02911	1.38958e-05	-1.58263	-0.99453
42099455	chr20:42099455:A:G	4.60602e-05	-1.09459	2.88075	0.000623909	-1.08824	2.90899	0.00120271	-1.09889	2.98247
42099800	chr20:42099800:A:G	5.16992e-07	-1.56852	-1.135	6.72249e-06	-1.57431	-1.1355	1.24951e-05	-1.57095	-1.11246
42099865	chr20:42099865:A:G	2.98323e-06	-0.950786	-5.51629e-10	3.3653e-05	-1.09916	-5.51629e-10	6.26014e-05	-1.07196	-5.51629e-10
42099979	chr20:42099979:T:A	1.06056e-05	-2.06257e-10	0.317592	0.000143332	-2.06257e-10	0.349904	0.000264682	-2.06257e-10	0.369779
42100225	chr20:42100225:G:A	2.23874e-06	-2.06257e-10	-1.23788	2.90863e-05	-2.06257e-10	-1.24499	5.27176e-05	-2.06257e-10	-1.2438
42100409	chr20:42100409:T:C	1.35105e-05	-0.669847	1.22953	0.0001536	-0.840233	1.25932	0.000281502	-0.80769	1.23908
42102336	chr20:42102336:T:A	2.08437e-05	-1.52473	2.51799	0.00029765	-1.45781	2.53846	0.00065457	-1.4695	2.74473
42102435	chr20:42102435:C:T	2.41496e-06	-2.06257e-10	-1.16211	3.08505e-05	-2.06257e-10	-1.18611	5.60631e-05	-2.06257e-10	-1.18227
42102988	chr20:42102988:T:C	1.48217e-06	-0.85665	-0.793633	1.53075e-05	-1.03197	-0.854943	2.71403e-05	-1.06264	-0.845086
42103379	chr20:42103379:A:G	4.03847e-06	-2.06257e-10	-0.647925	5.30474e-05	-2.06257e-10	-0.644073	9.74441e-05	-2.06257e-10	-0.629469
42103468	chr20:42103468:T:G	4.27888e-06	-2.06257e-10	-0.5901	5.68956e-05	-2.06257e-10	-0.574043	0.000104579	-2.06257e-10	-0.558807
42103748	chr20:42103748:G:A	6.02439e-07	-1.29216	-1.2584	7.92092e-06	-1.2876	-1.25815	1.44898e-05	-1.28385	-1.25145
42104119	chr20:42104119:G:A	1.05756e-06	-1.11843	-0.869396	1.28118e-05	-1.17903	-0.88586	2.39953e-05	-1.16481	-0.866086
42104127	chr20:42104127:G:A	8.58433e-06	-1.53416	1.6403	0.000111091	-1.57203	1.66712	0.000240734	-1.56814	1.84309
42104207	chr20:42104207:G:C	1.06494e-05	-2.06257e-10	0.321715	0.000158681	-2.06257e-10	0.451634	0.000291755	-2.06257e-10	0.467165
42104442	chr20:42104442:C:T	6.09245e-07	-1.33278	-1.20655	7.91397e-06	-1.33949	-1.20714	1.45506e-05	-1.33727	-1.19385
42104540	chr20:42104540:T:C	7.96639e-06	-2.06257e-10	0.0314401	0.000117217	-2.06257e-10	0.148767	0.000215077	-2.06257e-10	0.162246
42105729	chr20:42105729:G:A	2.29476e-06	-2.06257e-10	-1.21316	3.0244e-05	-2.06257e-10	-1.20596	5.48601e-05	-2.06257e-10	-1.20396
42105903	chr20:42105903:A:G	4.07361e-06	-0.639262	-5.51629e-10	4.44981e-05	-0.819814	-5.51629e-10	8.33507e-05	-0.785691	-5.51629e-10
42106082	chr20:42106082:A:T	1.23262e-05	-2.06257e-10	0.467932	0.000164034	-2.06257e-10	0.484815	0.000303433	-2.06257e-10	0.506414
42106615	chr20:42106615:C:G	2.29476e-06	-2.06257e-10	-1.21316	3.0244e-05	-2.06257e-10	-1.20596	5.48601e-05	-2.06257e-10	-1.20396
42107221	chr20:42107221:CTCTTCTTTTT:C	1.02026e-06	-1.03295	-0.990786	1.23734e-05	-1.09466	-1.00505	2.30752e-05	-1.0812	-0.988789
42107254	chr20:42107254:C:T	3.38234e-06	-1.51939	0.694169	5.56564e-05	-1.4485	0.852433	0.000106205	-1.44719	0.903806
42108024	chr20:42108024:T:C	1.24065e-06	-1.47173	-0.356422	1.54444e-05	-1.49223	-0.385786	2.91201e-05	-1.48732	-0.349997
42108044	chr20:42108044:G:A	2.13207e-06	-1.2867	-5.51629e-10	2.57769e-05	-1.36578	-5.51629e-10	4.71031e-05	-1.35641	-5.51629e-10
42108217	chr20:42108217:C:T	2.17396e-06	-2.06257e-10	-1.26724	2.84332e-05	-2.06257e-10	-1.2677	5.14769e-05	-2.06257e-10	-1.26762
42108459	chr20:42108459:T:G	3.29174e-06	-2.06257e-10	-0.852375	4.05781e-05	-2.06257e-10	-0.912031	7.37429e-05	-2.06257e-10	-0.908163
42108472	chr20:42108472:A:G	1.02535e-06	-1.00169	-1.01706	1.11047e-05	-1.14543	-1.06246	1.98869e-05	-1.1665	-1.05219
42108764	chr20:42108764:T:TATG	2.25667e-06	-2.06257e-10	-1.2299	2.94867e-05	-2.06257e-10	-1.23132	5.35594e-05	-2.06257e-10	-1.22796
42108780	chr20:42108780:T:C	7.01715e-06	-2.06257e-10	-0.0954348	9.53031e-05	-2.06257e-10	-0.0581978	0.000173588	-2.06257e-10	-0.0520632
42108906	chr20:42108906:G:A	1.50924e-05	-2.06257e-10	0.670398	0.000202321	-2.06257e-10	0.694596	0.000411924	-2.06257e-10	0.81209
42109012	chr20:42109012:T:C	0.000337953	-0.0356094	3.81472	0.00537221	0.0858636	3.88787	0.0120786	0.0593217	4.13112
42109431	chr20:42109431:C:CAAAG	5.23098e-06	-2.06257e-10	-0.389193	6.88484e-05	-2.06257e-10	-0.383352	0.000127123	-2.06257e-10	-0.363589
42109444	chr20:42109444:C:T	2.48102e-06	-2.06257e-10	-1.13512	3.23378e-05	-2.06257e-10	-1.13902	5.88461e-05	-2.06257e-10	-1.13382
42109644	chr20:42109644:G:A	1.84118e-06	-1.43339	-5.51629e-10	2.52168e-05	-1.38775	-5.51629e-10	4.57068e-05	-1.3865	-5.51629e-10
42109781	chr20:42109781:G:A	3.67104e-06	-2.06257e-10	-0.743317	4.76295e-05	-2.06257e-10	-0.751807	8.7122e-05	-2.06257e-10	-0.741438
42109832	chr20:42109832:G:T	1.18923e-06	-1.57069	-0.299796	1.85722e-05	-1.51568	-0.177916	3.45059e-05	-1.51798	-0.14964
42110286	chr20:42110286:G:A	3.2648e-06	-0.860592	-5.51629e-10	4.52852e-05	-0.802281	-5.51629e-10	8.18069e-05	-0.804386	-5.51629e-10
42110656	chr20:42110656:T:A	2.93573e-06	-0.966836	-5.51629e-10	3.30943e-05	-1.1159	-5.51629e-10	6.16613e-05	-1.08709	-5.51629e-10
42110668	chr20:42110668:G:A	6.71966e-06	-0.0651268	-0.0736272	7.3732e-05	-0.241485	-0.0733377	0.000145572	-0.204793	-0.0232835
42110727	chr20:42110727:T:C	5.46445e-07	-1.5767	-1.07142	7.16371e-06	-1.59164	-1.05459	1.31349e-05	-1.59158	-1.0419
42110818	chr20:42110818:A:G	6.85779e-06	-2.06257e-10	-0.118406	0.000100202	-2.06257e-10	-0.00807555	0.000184383	-2.06257e-10	0.00826842
42110834	chr20:42110834:G:A	5.3059e-07	-1.42919	-1.24837	6.44734e-06	-1.49917	-1.25242	1.1706e-05	-1.50016	-1.24849
42110872	chr20:42110872:C:A	3.55545e-06	-2.06257e-10	-0.775311	4.62549e-05	-2.06257e-10	-0.781094	8.47137e-05	-2.06257e-10	-0.76947
42110891	chr20:42110891:T:C	2.46744e-06	-1.14061	-5.51629e-10	3.11225e-05	-1.17733	-5.51629e-10	5.63528e-05	-1.17712	-5.51629e-10
42110900	chr20:42110900:A:C	2.82463e-06	-1.00541	-5.51629e-10	3.20323e-05	-1.14852	-5.51629e-10	5.96237e-05	-1.1207	-5.51629e-10
42110904	chr20:42110904:G:A	3.36773e-06	-2.06257e-10	-0.829554	4.53698e-05	-2.06257e-10	-0.800414	8.16348e-05	-2.06257e-10	-0.806493
42111161	chr20:42111161:G:A	7.45937e-07	-1.50699	-0.829919	9.10266e-06	-1.55368	-0.853009	1.68763e-05	-1.55204	-0.830804
42111300	chr20:42111300:TATTC:T	7.62401e-07	-1.51804	-0.797035	9.33935e-06	-1.56118	-0.819846	1.7325e-05	-1.5596	-0.796999
42111401	chr20:42111401:C:T	7.76444e-07	-1.49309	-0.803729	9.43409e-06	-1.5445	-0.826432	1.75053e-05	-1.54254	-0.803707
42111415	chr20:42111415:G:A	7.94515e-07	-1.48919	-0.784629	9.63732e-06	-1.54178	-0.807839	1.78871e-05	-1.5399	-0.784763
42111555	chr20:42111555:C:A	7.60182e-07	-1.50076	-0.817225	9.25744e-06	-1.54972	-0.84011	1.71694e-05	-1.54792	-0.817701
42111567	chr20:42111567:G:A	8.9333e-07	-0.910867	-1.24572	1.06703e-05	-0.987223	-1.26057	1.94254e-05	-0.982272	-1.25989
42111657	chr20:42111657:C:T	7.40102e-07	-1.49575	-0.84901	8.99999e-06	-1.54629	-0.871751	1.66729e-05	-1.54442	-0.850545
42112322	chr20:42112322:C:T	4.53157e-05	-2.06257e-10	1.76986	0.000700783	-2.06257e-10	1.93694	0.00132047	-2.06257e-10	1.977
42112438	chr20:42112438:C:T	2.16419e-06	-2.06257e-10	-1.27175	2.83104e-05	-2.06257e-10	-1.27203	5.12803e-05	-2.06257e-10	-1.27144
42112803	chr20:42112803:A:G	2.66411e-06	-2.06257e-10	-1.06392	3.48307e-05	-2.06257e-10	-1.06476	6.28272e-05	-2.06257e-10	-1.06836
42112848	chr20:42112848:G:T	3.40789e-05	-2.06257e-10	1.48489	0.000529003	-2.06257e-10	1.65573	0.00099417	-2.06257e-10	1.69316
42112980	chr20:42112980:T:C	7.64029e-06	-2.06257e-10	-0.0103568	0.00010522	-2.06257e-10	0.0407978	0.000182555	-2.06257e-10	-0.00169882
42113197	chr20:42113197:G:A	5.18403e-07	-1.42809	-1.27271	7.61036e-06	-1.31141	-1.27434	1.37057e-05	-1.31624	-1.27469
42113414	chr20:42113414:G:C	6.26823e-07	-1.59163	-0.919254	8.6463e-06	-1.57151	-0.88662	1.55182e-05	-1.56838	-0.898352
42113471	chr20:42113471:C:T	1.53519e-06	-0.686261	-0.928877	2.30598e-05	-0.58449	-0.892681	4.00103e-05	-0.612743	-0.906869
42113780	chr20:42113780:G:C	9.10514e-06	-2.06257e-10	0.165047	0.000134698	-2.06257e-10	0.287778	0.000248492	-2.06257e-10	0.306662
42113933	chr20:42113933:G:A	9.00115e-06	-2.06257e-10	0.15356	0.000133171	-2.06257e-10	0.276374	0.000245677	-2.06257e-10	0.295268
42114526	chr20:42114526:C:T	5.58634e-07	-1.35202	-1.27403	8.19594e-06	-1.23668	-1.27494	1.47788e-05	-1.24051	-1.27504
42114541	chr20:42114541:C:T	2.31656e-06	-2.06257e-10	-1.20371	3.02157e-05	-2.06257e-10	-1.2069	5.49428e-05	-2.06257e-10	-1.20246
42114801	chr20:42114801:G:A	0.000150506	-2.06257e-10	2.97021	0.00243753	-2.06257e-10	3.18348	0.00465882	-2.06257e-10	3.23777
42115105	chr20:42115105:C:T	1.78527e-06	-1.46422	-5.51629e-10	2.22537e-05	-1.51275	-5.51629e-10	4.05064e-05	-1.50729	-5.51629e-10
42115121	chr20:42115121:A:G	2.21832e-06	-2.06257e-10	-1.24704	2.90105e-05	-2.06257e-10	-1.2476	5.25302e-05	-2.06257e-10	-1.24736
42115189	chr20:42115189:A:G	5.20936e-06	-1.55862	1.16529	7.12942e-05	-1.56297	1.21452	0.000131839	-1.56421	1.23704
42115759	chr20:42115759:C:T	1.58152e-06	-1.35281	-0.232594	1.79225e-05	-1.46378	-0.265425	3.56021e-05	-1.45476	-0.181583
42116433	chr20:42116433:C:T	2.30244e-06	-2.06257e-10	-1.20982	3.02144e-05	-2.06257e-10	-1.20694	5.46879e-05	-2.06257e-10	-1.20711
42116468	chr20:42116468:A:G	5.9643e-07	-1.33739	-1.2232	7.90679e-06	-1.34431	-1.20323	1.416e-05	-1.34555	-1.21278
42117157	chr20:42117157:G:A	1.16591e-05	-1.2307	1.643	0.000154014	-1.32428	1.74606	0.000314384	-1.32192	1.86379
42117251	chr20:42117251:G:A	2.36545e-06	-2.06257e-10	-1.18282	3.02107e-05	-2.06257e-10	-1.20706	5.46032e-05	-2.06257e-10	-1.20866
42117768	chr20:42117768:T:G	6.5174e-06	-2.06257e-10	-0.169316	8.62279e-05	-2.06257e-10	-0.158267	0.00015766	-2.06257e-10	-0.148304
42118214	chr20:42118214:G:T	4.64197e-06	-2.06257e-10	-0.508653	6.25536e-05	-2.06257e-10	-0.479236	0.000112517	-2.06257e-10	-0.485645
42118445	chr20:42118445:G:A	7.50163e-06	-2.06257e-10	-0.0286709	9.77457e-05	-2.06257e-10	-0.0328904	0.000182877	-2.06257e-10	6.67819e-05
42118554	chr20:42118554:GAGA:G	5.04601e-06	-2.06257e-10	-0.425195	6.64846e-05	-2.06257e-10	-0.41829	0.000128851	-2.06257e-10	-0.350093
42119172	chr20:42119172:A:G	1.29998e-06	-0.574804	-1.20664	1.55127e-05	-0.676784	-1.19682	2.73542e-05	-0.697081	-1.2028
42119203	chr20:42119203:G:A	2.68912e-06	-2.06257e-10	-1.05458	3.70348e-05	-2.06257e-10	-1.0034	6.74565e-05	-2.06257e-10	-0.997266
42119475	chr20:42119475:C:T	6.01479e-06	-2.06257e-10	-0.249571	7.91839e-05	-2.06257e-10	-0.243487	0.000153985	-2.06257e-10	-0.17189
42119598	chr20:42119598:G:T	3.02497e-06	-2.06257e-10	-0.936891	3.91482e-05	-2.06257e-10	-0.947905	7.10216e-05	-2.06257e-10	-0.945764
42119762	chr20:42119762:C:T	6.19832e-06	-2.06257e-10	-0.219513	8.15555e-05	-2.06257e-10	-0.213976	0.000158906	-2.06257e-10	-0.140437
42120027	chr20:42120027:C:T	5.94759e-06	-2.06257e-10	-0.260806	7.83726e-05	-2.06257e-10	-0.253786	0.000152579	-2.06257e-10	-0.181066
42120172	chr20:42120172:TTA:T	5.86861e-06	-2.06257e-10	-0.274175	7.72178e-05	-2.06257e-10	-0.26863	0.000150172	-2.06257e-10	-0.196969
42120535	chr20:42120535:C:G	1.41443e-05	-2.06257e-10	0.605517	0.000187065	-2.06257e-10	0.616195	0.000371236	-2.06257e-10	0.708089
42121163	chr20:42121163:G:A	5.15106e-06	-2.06257e-10	-0.404588	6.75906e-05	-2.06257e-10	-0.401791	0.000123263	-2.06257e-10	-0.394429
42121480	chr20:42121480:A:T	1.57757e-06	-1.5879	-5.51629e-10	2.10426e-05	-1.56871	-5.51629e-10	3.80168e-05	-1.57072	-5.51629e-10
```
