## Supplementary material for "Characterization of shared and ancestry-specific signals driving complex traits using multi-ancestry fine-mapping": susiex_nc3.cs80.snp (part 2 of 2)

```
42121544	chr20:42121544:C:T	5.16139e-07	-1.56113	-1.14404	7.22588e-06	-1.49948	-1.13811	1.3152e-05	-1.51063	-1.12154
42121726	chr20:42121726:TATATATATGGATATATATGAAGAG:T	2.97444e-06	-2.06257e-10	-0.953735	3.84179e-05	-2.06257e-10	-0.966737	6.97132e-05	-2.06257e-10	-0.964358
42121862	chr20:42121862:A:G	1.46593e-06	-1.24176	-0.419547	2.1189e-05	-1.14454	-0.417237	3.85042e-05	-1.16752	-0.390458
42121878	chr20:42121878:G:A	1.92158e-06	-1.58249	0.191842	2.58738e-05	-1.54826	0.186228	4.87173e-05	-1.55365	0.230934
42122983	chr20:42122983:T:C	7.15758e-06	-2.06257e-10	-0.0756191	9.94333e-05	-2.06257e-10	-0.0157727	0.000183012	-2.06257e-10	0.000806194
42123013	chr20:42123013:T:A	3.97493e-06	-2.06257e-10	-0.663785	5.28601e-05	-2.06257e-10	-0.647612	9.70013e-05	-2.06257e-10	-0.634024
42123067	chr20:42123067:A:T	9.09188e-07	-1.28422	-0.854772	1.32073e-05	-1.18134	-0.853159	2.3807e-05	-1.20405	-0.834719
42123194	chr20:42123194:G:T	2.51377e-06	-2.06257e-10	-1.12201	3.28611e-05	-2.06257e-10	-1.12297	5.98147e-05	-2.06257e-10	-1.1175
42123303	chr20:42123303:G:T	3.09574e-06	-0.913764	-5.51629e-10	3.93383e-05	-0.943061	-5.51629e-10	7.25613e-05	-0.924316	-5.51629e-10
42123341	chr20:42123341:C:T	7.74043e-07	-1.31174	-0.988184	1.16264e-05	-1.21831	-0.943675	2.09212e-05	-1.2276	-0.940387
42124097	chr20:42124097:C:T	3.45912e-06	-2.06257e-10	-0.802779	4.59586e-05	-2.06257e-10	-0.787519	8.42073e-05	-2.06257e-10	-0.775466
42124160	chr20:42124160:C:T	3.14565e-06	-2.06257e-10	-0.897772	4.06401e-05	-2.06257e-10	-0.910505	7.37366e-05	-2.06257e-10	-0.908248
42124651	chr20:42124651:C:T	7.63772e-06	-2.06257e-10	-0.0106926	0.000106054	-2.06257e-10	0.0486894	0.000195425	-2.06257e-10	0.0664262
42124653	chr20:42124653:T:C	1.79851e-06	-1.45684	-5.51629e-10	2.24378e-05	-1.50451	-5.51629e-10	4.0685e-05	-1.50289	-5.51629e-10
42125091	chr20:42125091:A:C	6.70301e-06	-2.06257e-10	-0.141235	9.29864e-05	-2.06257e-10	-0.0828074	0.000171117	-2.06257e-10	-0.0663989
42125105	chr20:42125105:T:A	9.30427e-07	-1.36227	-0.753632	1.34163e-05	-1.26982	-0.748972	2.42514e-05	-1.29209	-0.728183
42125162	chr20:42125162:C:T	8.48039e-07	-1.3555	-0.853117	1.22201e-05	-1.26196	-0.850219	2.20328e-05	-1.28466	-0.831558
42125473	chr20:42125473:A:G	2.83179e-06	-2.06257e-10	-1.00288	3.93146e-05	-2.06257e-10	-0.943665	7.16556e-05	-2.06257e-10	-0.936877
42125540	chr20:42125540:C:T	2.93366e-06	-2.06257e-10	-0.967542	3.79675e-05	-2.06257e-10	-0.978529	6.88814e-05	-2.06257e-10	-0.976362
42125777	chr20:42125777:T:C	6.32442e-06	-2.06257e-10	-0.199374	8.8545e-05	-2.06257e-10	-0.13175	0.000162914	-2.06257e-10	-0.115528
42126229	chr20:42126229:G:A	3.76419e-06	-2.06257e-10	-0.71826	4.85021e-05	-2.06257e-10	-0.733653	8.81218e-05	-2.06257e-10	-0.730028
42126253	chr20:42126253:G:C	3.76419e-06	-2.06257e-10	-0.71826	4.85021e-05	-2.06257e-10	-0.733653	8.81218e-05	-2.06257e-10	-0.730028
42126370	chr20:42126370:C:T	8.02339e-07	-1.26048	-1.00354	1.20958e-05	-1.16139	-0.961011	2.17442e-05	-1.17144	-0.957966
42126529	chr20:42126529:C:T	3.2315e-06	-2.06257e-10	-0.870846	4.17435e-05	-2.06257e-10	-0.883717	7.57577e-05	-2.06257e-10	-0.881207
42126757	chr20:42126757:T:A	1.57316e-06	-1.5907	-5.51629e-10	2.06518e-05	-1.58746	-5.51629e-10	3.74657e-05	-1.58532	-5.51629e-10
42126815	chr20:42126815:G:A	4.2462e-06	-2.06257e-10	-0.597767	5.46083e-05	-2.06257e-10	-0.615074	9.92558e-05	-2.06257e-10	-0.611048
42126856	chr20:42126856:T:C	8.89727e-07	-0.948349	-1.21228	1.02254e-05	-1.06578	-1.22461	1.8854e-05	-1.05277	-1.21925
42127139	chr20:42127139:C:G	5.47698e-07	-1.58921	-1.05661	7.15252e-06	-1.5863	-1.06149	1.30715e-05	-1.58358	-1.05474
42127229	chr20:42127229:T:C	6.15219e-06	-2.06257e-10	-0.226984	8.05252e-05	-2.06257e-10	-0.22669	0.000147259	-2.06257e-10	-0.216553
42127232	chr20:42127232:G:A	6.17301e-06	-2.06257e-10	-0.223606	8.07866e-05	-2.06257e-10	-0.223449	0.000147744	-2.06257e-10	-0.213267
42127313	chr20:42127313:T:C	6.14545e-06	-2.06257e-10	-0.22808	8.04279e-05	-2.06257e-10	-0.227899	0.000147086	-2.06257e-10	-0.217732
42127384	chr20:42127384:G:T	6.14545e-06	-2.06257e-10	-0.22808	8.04279e-05	-2.06257e-10	-0.227899	0.000147086	-2.06257e-10	-0.217732
42127491	chr20:42127491:G:A	1.67029e-06	-1.55172	0.0209248	2.30219e-05	-1.49659	0.0177787	4.32362e-05	-1.50372	0.0616509
42127526	chr20:42127526:G:C	4.20714e-06	-2.06257e-10	-0.607008	5.52587e-05	-2.06257e-10	-0.603235	9.9173e-05	-2.06257e-10	-0.611882
42128036	chr20:42128036:T:C	2.46599e-06	-2.06257e-10	-1.1412	3.18986e-05	-2.06257e-10	-1.1527	5.79275e-05	-2.06257e-10	-1.14956
42128804	chr20:42128804:C:G	3.12197e-06	-2.06257e-10	-0.905328	3.92937e-05	-2.06257e-10	-0.944197	7.20363e-05	-2.06257e-10	-0.931578
42128878	chr20:42128878:G:A	3.29297e-06	-2.06257e-10	-0.852003	4.25344e-05	-2.06257e-10	-0.864946	7.71898e-05	-2.06257e-10	-0.862481
42128882	chr20:42128882:C:A	8.29355e-06	-2.06257e-10	0.0716864	0.000117136	-2.06257e-10	0.148074	0.000216102	-2.06257e-10	0.167004
42128916	chr20:42128916:G:A	2.44898e-06	-2.06257e-10	-1.14812	3.18383e-05	-2.06257e-10	-1.15459	5.75461e-05	-2.06257e-10	-1.15616
42129452	chr20:42129452:G:A	7.63473e-07	-1.58964	-0.724029	1.016e-05	-1.56684	-0.729957	1.88307e-05	-1.57075	-0.702513
42129566	chr20:42129566:GAC:G	2.23353e-06	-2.06257e-10	-1.24021	2.91578e-05	-2.06257e-10	-1.24254	5.2719e-05	-2.06257e-10	-1.24377
42129642	chr20:42129642:G:A	4.44689e-06	-2.06257e-10	-0.551586	5.71169e-05	-2.06257e-10	-0.57016	0.000103809	-2.06257e-10	-0.566197
42129979	chr20:42129979:A:G	1.19226e-05	-1.29474	1.72938	0.000181585	-1.20755	1.79402	0.00034453	-1.22701	1.86044
42130153	chr20:42130153:C:G	2.15711e-06	-2.06257e-10	-1.27502	2.82253e-05	-2.06257e-10	-1.27504	5.1096e-05	-2.06257e-10	-1.27504
42130439	chr20:42130439:T:C	4.23126e-06	-2.06257e-10	-0.601292	5.51895e-05	-2.06257e-10	-0.604488	0.000106181	-2.06257e-10	-0.543607
42131159	chr20:42131159:G:C	7.61063e-06	-1.52936	1.51511	0.000113443	-1.4717	1.58774	0.000218314	-1.48558	1.66277
42131450	chr20:42131450:G:A	7.15319e-07	-1.57912	-0.799703	9.49766e-06	-1.58843	-0.775783	1.7328e-05	-1.58905	-0.76737
42131596	chr20:42131596:C:A	3.34006e-06	-2.06257e-10	-0.837803	4.31117e-05	-2.06257e-10	-0.851466	7.82488e-05	-2.06257e-10	-0.848854
42131981	chr20:42131981:G:A	6.89417e-06	-2.06257e-10	-0.113116	9.2513e-05	-2.06257e-10	-0.087911	0.000166981	-2.06257e-10	-0.0908674
42132277	chr20:42132277:T:C	4.09129e-06	-2.06257e-10	-0.634932	5.33657e-05	-2.06257e-10	-0.638092	0.000102514	-2.06257e-10	-0.57875
42132458	chr20:42132458:A:G	6.71263e-06	-1.53353	1.39373	9.82962e-05	-1.47612	1.44884	0.000188064	-1.49087	1.5189
42132527	chr20:42132527:C:A	2.318e-06	-2.06257e-10	-1.20309	3.02074e-05	-2.06257e-10	-1.20717	5.46992e-05	-2.06257e-10	-1.2069
42132626	chr20:42132626:A:G	1.89133e-06	-1.40651	-5.51629e-10	2.34378e-05	-1.46091	-5.51629e-10	4.21018e-05	-1.46866	-5.51629e-10
42133262	chr20:42133262:A:T	5.17483e-06	-2.06257e-10	-0.399985	7.24092e-05	-2.06257e-10	-0.332927	0.0001332	-2.06257e-10	-0.316899
42133462	chr20:42133462:T:C	4.44718e-06	-2.06257e-10	-0.551522	5.70297e-05	-2.06257e-10	-0.571688	0.000103793	-2.06257e-10	-0.566351
42133595	chr20:42133595:T:C	2.32154e-06	-2.06257e-10	-1.20156	3.04413e-05	-2.06257e-10	-1.19946	5.48602e-05	-2.06257e-10	-1.20396
42133647	chr20:42133647:G:T	5.69616e-06	-2.06257e-10	-0.304	7.95766e-05	-2.06257e-10	-0.23854	0.000146484	-2.06257e-10	-0.221831
42133656	chr20:42133656:A:C	4.35947e-06	-2.06257e-10	-0.571441	5.68926e-05	-2.06257e-10	-0.574095	0.000109557	-2.06257e-10	-0.512303
42133777	chr20:42133777:T:C	3.35638e-06	-2.06257e-10	-0.832928	4.32513e-05	-2.06257e-10	-0.848233	7.85785e-05	-2.06257e-10	-0.84465
42133895	chr20:42133895:T:G	1.57905e-06	-1.58697	-5.51629e-10	2.07766e-05	-1.58143	-5.51629e-10	3.77335e-05	-1.5782	-5.51629e-10
42133973	chr20:42133973:A:C	7.05667e-06	-1.56196	1.47214	0.000101584	-1.55929	1.56491	0.00019565	-1.56582	1.6334
42133997	chr20:42133997:T:C	6.58827e-07	-1.18743	-1.27366	8.18121e-06	-1.23981	-1.27361	1.49526e-05	-1.23129	-1.27257
42134228	chr20:42134228:G:A	7.53618e-06	-0.760977	0.736901	0.000100193	-0.861597	0.853435	0.000180533	-0.874759	0.861927
42134244	chr20:42134244:T:C	2.81508e-06	-2.06257e-10	-1.0088	3.65649e-05	-2.06257e-10	-1.01617	6.66855e-05	-2.06257e-10	-1.00876
42135035	chr20:42135035:A:G	4.49199e-06	-2.06257e-10	-0.541496	5.769e-05	-2.06257e-10	-0.560176	0.000104954	-2.06257e-10	-0.555226
42135470	chr20:42135470:T:G	4.03503e-06	-2.06257e-10	-0.648778	5.18527e-05	-2.06257e-10	-0.666854	9.43283e-05	-2.06257e-10	-0.661967
42135829	chr20:42135829:G:C	3.14523e-06	-2.06257e-10	-0.897904	4.06587e-05	-2.06257e-10	-0.910049	7.43999e-05	-2.06257e-10	-0.899294
42135862	chr20:42135862:A:G	4.63932e-07	-1.58532	-1.22649	6.0816e-06	-1.59164	-1.21835	1.10242e-05	-1.59165	-1.21701
42136054	chr20:42136054:A:G	2.3341e-06	-2.06257e-10	-1.19617	3.05255e-05	-2.06257e-10	-1.1967	5.54777e-05	-2.06257e-10	-1.19277
42136199	chr20:42136199:T:C	1.68096e-06	-0.583613	-0.940813	2.06198e-05	-0.681625	-0.907383	3.6297e-05	-0.698662	-0.918351
42136342	chr20:42136342:A:C	4.37064e-06	-2.06257e-10	-0.568881	5.61795e-05	-2.06257e-10	-0.586709	0.000102064	-2.06257e-10	-0.583149
42136423	chr20:42136423:A:G	7.68702e-06	-2.06257e-10	-0.00425853	0.000101129	-2.06257e-10	0.0011362	0.000185158	-2.06257e-10	0.012464
```
