## Supplementary material for "Characterization of shared and ancestry-specific signals driving complex traits using multi-ancestry fine-mapping": orig_s2_snps

```
rs13433101
rs6019566
rs7274173
rs145920705
rs6019567
rs6019568
rs150776245
rs6012574
rs6090932
rs6012575
rs8125219
rs4810903
rs6019569
rs6019570
rs6019571
rs4810904
rs1569749
rs6125511
rs6125512
rs139938366
rs1997854
rs6019573
rs78083235
rs1569750
rs3795084
rs4810905
rs11086274
rs2295032
rs35314975
rs117892849
rs6019574
rs143592602
rs144726658
rs1048590
rs2295033
rs4810906
rs6012576
rs144795398
rs3764682
rs3764681
rs6019576
rs34929358
rs6095390
rs6125521
rs4810907
rs6095391
rs16994295
rs113613973
rs112920060
rs4810908
rs4810909
rs4810910
rs112560922
rs6063345
rs147826902
rs6512562
rs6063346
rs112340361
rs6095393
rs7274221
rs6066946
rs35752040
rs6095394
rs6019580
rs6012580
rs6125522
rs3818223
rs2295578
rs2295579
rs2295580
rs6095395
rs6095396
rs112239224
rs6066948
rs6019581
rs6019582
rs6012581
rs3818224
rs2273530
rs1535268
rs2273531
rs6095397
rs2281582
rs56377561
rs6019583
rs62210369
rs1473717
rs1473718
rs117383492
rs6019587
rs6066949
rs9631141
rs730543
rs730544
rs77710961
rs1884890
rs117241656
rs3092801
rs2426105
rs2869692
rs6019590
rs2426106
rs7270848
rs2426107
rs6019591
rs3092720
rs66970580
rs2273532
rs13041022
rs7262379
rs6019594
rs6019595
rs3091497
rs6095400
rs11086276
rs11086277
rs3091862
rs3092552
rs6063348
rs6090936
rs6095401
rs6019600
rs3091529
rs6012586
rs73611323
rs6019601
rs13042947
rs3091866
rs1022687
rs1022688
rs7263488
rs3752257
rs6019602
rs144237181
rs707533
rs707534
rs6019603
rs6019604
rs3092302
rs6095402
rs927160
rs6019608
rs6019609
rs7269912
rs35640549
rs6095404
rs6122747
rs2426108
rs147543285
rs11905116
rs11696929
rs113028901
rs113401591
rs62210371
rs73266241
rs6095406
rs111905398
rs6125527
rs3092518
rs6095407
rs62210372
rs6125528
rs2426109
rs2273533
rs2252259
rs3817652
rs3091427
rs13042443
rs3092374
rs6019613
rs6066955
rs117186782
rs10485609
rs6090939
rs35843274
rs6090940
rs2426110
rs7265500
rs6012590
rs6012591
rs7509369
rs2869694
rs6019615
rs6019616
rs67623477
rs149007360
rs11908651
rs138443752
rs73611328
rs6095411
rs6019618
rs75257715
rs3091976
rs3795082
rs2064853
rs6125531
rs6066959
rs6090941
rs6095416
rs6012592
rs66501340
rs6019619
rs6012593
rs11906713
rs6095417
rs3092039
rs6019620
rs77441408
rs6019621
rs73130177
rs138270561
rs2246266
rs56145535
rs11906283
rs2227946
rs2075675
rs6019624
rs2734902
rs1983528
rs3818225
rs36098998
rs6512567
rs8118101
rs16984419
rs2426113
rs149109590
rs3092411
rs2075676
rs3092153
rs17448715
rs2426114
rs2426115
rs7271812
rs2426117
rs2024959
rs2426118
rs3091595
rs78946216
rs62210395
rs6125535
rs2426120
rs2426121
rs2426122
rs11908024
rs6125536
rs2426124
rs16994382
rs2426125
rs2075677
rs7264419
rs2075678
rs2075679
rs1885163
rs2426126
rs7274612
rs6125539
rs146181018
rs6125540
rs56228039
rs2426127
rs1538482
rs6125541
rs185837447
rs6019630
rs6063351
rs8123784
rs2426128
rs77547378
rs35367415
rs17632
rs2426130
rs6125543
rs13039993
rs71351958
rs13040426
rs113588561
rs6125544
rs139976267
rs1556876
rs6125545
rs34949669
rs1967740
rs4549160
rs73611337
rs73611338
rs35989889
rs6125547
rs78029495
rs13044004
rs911411
rs6063352
rs6063353
rs6063354
rs6125550
rs6125551
rs755587
rs755588
rs911412
rs755589
rs13040292
rs35971376
rs67654540
rs2426131
rs2426132
rs2426133
rs6125552
rs6125553
rs11696870
rs6063355
rs144194766
rs6066968
rs6125554
rs2426135
rs2057342
rs1043361
rs1043357
rs62210399
rs11697370
rs3818261
rs75515335
rs34778847
rs3092791
rs168345
rs6125557
rs348259
rs3795081
rs3795080
rs3795079
rs348260
rs2295714
rs3818262
rs348296
rs117403194
rs6063359
rs348297
rs34841991
rs6125563
rs348298
rs6095449
rs62210401
rs6066975
rs348299
rs117001722
rs11696396
rs11696888
rs348300
rs6066977
rs35649484
rs348301
rs6066978
rs348302
rs139763713
rs6063361
rs6122756
rs10432729
rs10432730
rs348283
rs6125564
rs2869715
rs907976
rs74458758
rs348282
rs62210404
rs67493040
rs8116693
rs8122757
rs348281
rs13044900
rs348280
rs6066982
rs348279
rs35888516
rs7272164
rs8117492
rs76379346
rs348258
rs6125571
rs6125572
rs2273652
rs2273653
rs35716445
rs17450430
rs6122758
rs17378391
rs348271
rs75928751
rs11698902
rs348272
rs56131635
rs6019663
rs137937401
rs3092427
rs145951423
rs45622034
rs348269
rs348268
rs348267
rs348266
rs6125576
rs3795078
rs3795077
rs4141783
rs2869716
rs117257533
rs6019664
rs2426139
rs183339806
rs6125577
rs348277
rs348276
rs348275
rs6125578
rs348274
rs6122760
rs348273
rs2426141
rs6122762
rs624945
rs508890
rs537254
rs78563025
rs11699114
rs542863
rs2426142
rs189778177
rs62210458
rs79941596
rs7274851
rs348264
rs6019665
rs11698492
rs7262349
rs348263
rs6122763
rs62212760
rs8118105
rs13039749
rs670016
rs13041213
rs2426143
rs348284
rs142775315
rs348286
rs35667796
rs348288
rs348289
rs3752256
rs348290
rs348291
rs348292
rs3795075
rs348293
rs2038509
rs6125582
rs348294
rs348295
rs6125583
rs6019670
rs144158111
rs34806496
rs8116199
rs6019671
rs111386480
rs112458900
rs8121567
rs13036715
rs6067006
rs116843537
rs35298920
rs6090947
rs6063371
rs6090948
rs6125588
rs1318950
rs1963119
rs1963120
rs1963121
rs6125590
rs6067007
rs6067008
rs6019677
rs6125592
rs6063372
rs62212763
rs11908055
rs117589343
rs6095462
rs6067012
rs34078534
rs118160204
rs56204114
rs6067015
rs6067016
rs74923384
rs113662024
rs6019681
rs6067019
rs6019682
rs73113516
rs4810932
rs117362130
rs118090656
rs4810933
rs144490110
rs6019687
rs2063710
rs78512106
rs8118325
rs6063374
rs6063375
rs6512575
rs4810935
rs4810936
rs117794823
rs6012616
rs6019692
rs73611371
rs13038202
rs6012617
rs9753608
rs75699534
rs6125596
rs6019695
rs6019697
rs118151326
rs60888246
rs2273145
rs2273146
rs117438887
rs73113528
rs117154335
rs6125597
rs139893761
rs13040828
rs117685578
rs11553387
rs238159
rs238161
rs238162
rs6067024
rs191498969
rs62212766
rs238163
rs146017668
rs117889762
rs238164
rs11906065
rs238165
rs238167
rs238168
rs238169
rs171130
rs6019703
rs238170
rs79053417
rs6012624
rs74784918
rs238171
rs238172
rs106491
rs761499
rs73113540
rs190006986
rs13038866
rs13038876
rs761497
rs6122768
rs238148
rs1079661
rs238149
rs191424999
rs238150
rs238152
rs6122769
rs6067025
rs238153
rs140664422
rs238154
rs238155
rs78749149
rs238156
rs238158
rs6067027
rs117424602
rs78530072
rs173204
rs6067028
rs35759030
rs238203
rs2273147
rs238204
rs1130146
rs238205
rs41304657
rs238206
rs77659100
rs7689
rs8123912
rs76508258
rs238208
rs238209
rs6512577
rs6063378
rs238210
rs141839383
rs6122773
rs112644707
rs190220
rs171131
rs117447115
rs238211
rs238212
rs143946131
rs238213
rs11696801
rs118071099
rs73113562
rs238214
rs6122777
rs11698090
rs238215
rs238216
rs7261580
rs56335217
rs238217
rs238218
rs238219
rs238220
rs238221
rs2273149
rs6012627
rs6125600
rs6019710
rs3021
rs183166712
rs8121511
rs117952077
rs138316497
rs6019712
rs173205
rs171132
rs2746989
rs512653
rs76653405
rs117477622
rs6125603
rs570233
rs238174
rs80012410
rs238175
rs143089341
rs501182
rs555133
rs139460254
rs73113584
rs6063380
rs75651274
rs238176
rs238177
rs78796246
rs1567865
rs78615597
rs238178
rs238179
rs238180
rs1977128
rs238181
rs6122778
rs8117111
rs238182
rs6067030
rs182407141
rs59499156
rs138114898
rs238183
rs17786623
rs238184
rs238185
rs57950
rs3746554
rs11905214
rs238186
rs180845
rs6063382
rs238187
rs58969602
rs7273834
rs7266044
rs56093859
rs6012630
rs183428595
rs6019722
rs238188
rs238189
rs78267007
rs238191
rs6122779
rs75156011
rs238192
rs3818062
rs3818064
rs3818065
rs3818066
rs3818067
rs3818068
rs479474
rs28362648
rs3818070
rs3818071
rs6648
rs73116127
rs80318192
rs150381701
rs117483421
rs117808841
rs36016605
rs4809741
rs34804433
rs238195
rs67733885
rs1133114
rs74689540
rs79570009
rs238196
rs67214274
rs117181085
rs238198
rs35772539
rs238199
rs238200
rs238201
rs34580798
rs6125608
rs6067034
rs238202
rs79793272
rs118056187
rs74455865
rs142308191
rs976804
rs976803
rs976802
rs237744
rs35387764
rs237743
rs74508714
rs237742
rs79121750
rs117649366
rs237741
rs237740
rs6122781
rs237739
rs6125610
rs77629079
rs6125611
rs237738
rs237737
rs117326773
rs8197
rs237735
rs144244643
rs59960348
rs142706776
rs150976154
rs6125612
rs237734
rs118146198
rs140831116
rs6067035
rs13038621
rs76377249
rs116992683
rs6067036
rs117395384
rs237702
rs75701200
rs142686304
rs237701
rs6019738
rs237700
rs77711953
rs140096618
rs237699
rs142736187
rs74783842
rs62211374
rs80195887
rs68014903
rs78984116
rs139329821
rs237708
rs76105818
rs6067037
rs151110946
rs76495375
rs76479147
rs79274472
rs237707
rs187348580
rs237706
rs237704
rs67375757
rs149026621
rs7268632
rs237703
rs761498
rs2010097
rs6019742
rs1109693
rs2869727
rs2869728
rs6125616
rs6417285
rs237721
rs237720
rs237719
rs85360
rs119716
rs237714
rs237713
rs112896393
rs11907908
rs171109
rs145315973
rs6067046
rs6019743
rs117112399
rs146513135
rs6067048
rs67652499
rs237711
rs76659855
rs76809311
rs117906400
rs78463987
rs237710
rs35506374
rs77276245
rs117139595
rs34584964
rs6019745
rs8125088
rs117628925
rs139237032
rs13037209
rs140808866
rs140273858
rs150358229
rs117248780
rs117816960
rs74931297
rs2134617
rs2134618
rs117092122
rs381262
rs188156874
rs113917711
rs237722
rs237723
rs237724
rs139038557
rs79586256
rs237725
rs237726
rs6067053
rs237727
rs6067054
rs6095479
rs11906968
rs11906955
rs237728
rs237729
rs237730
rs237731
rs237732
rs58065519
rs237733
rs117401145
rs1033553
rs6063392
rs7270080
rs237709
rs117169154
rs1847326
rs67524316
rs127319
rs2006294
rs6012642
rs6019750
rs6019751
rs6019753
rs6012643
rs6012644
rs1972189
rs112954035
rs6019754
rs6019755
rs67926404
rs117783673
rs674063
rs11907221
rs183113549
rs237469
rs8125593
rs60973949
rs932442
rs3091507
rs3092044
rs2426145
rs2426146
rs7261606
rs142536722
rs61482155
rs61381846
rs1007129
rs3091609
rs3091791
rs1007128
rs148040100
rs6125627
rs6019758
rs2426147
rs2426148
rs73118332
rs57926290
rs6019762
rs6019763
rs1875721
rs16994523
rs6019764
rs237447
rs57430487
rs61433327
rs6012648
rs77989146
rs1847329
rs237482
rs66469626
rs2202261
rs1393948
rs58746348
rs59661877
rs2426151
rs73272000
rs237483
rs3091764
rs6095492
rs3092378
rs237484
rs75081420
rs117867984
rs141180834
rs6019766
rs56107323
rs2426152
rs59539109
rs237449
rs761383
rs6019770
rs237450
rs74454728
rs17786947
rs3331
rs118034512
rs1051295
rs34467662
rs6019774
rs111355930
rs3091737
rs75102819
rs237480
rs3092235
rs116952653
rs3092138
rs6019781
rs926672
rs2426153
rs73910514
rs75245158
rs13433293
rs73910517
rs3091458
rs183546
rs6095496
rs7272646
rs3091796
rs149955703
rs2426154
rs150477014
rs6019785
rs4810951
rs237485
rs55678110
rs75260488
rs4810952
rs875470
rs1961192
rs910160
rs149797415
rs9636516
rs13044228
rs138959569
rs10485610
rs6019788
rs6019789
rs6019790
rs6019791
rs6019792
rs6019793
rs13044985
rs6019794
rs6019795
rs6125642
rs6019796
rs6019797
rs11905015
rs59670480
rs78772557
rs6019799
rs6019800
rs756529
rs756530
rs3787314
rs6012652
rs6067077
rs34816900
rs6125643
rs6019805
rs67243707
rs13037578
rs6019806
rs6019807
rs1354333
rs6019808
rs6012653
rs6012654
rs6012655
rs6012656
rs6012657
rs6063397
rs35560064
20:48016913_G_T
rs3787315
rs3787316
rs6063398
rs13042468
rs6067080
rs36102365
rs144782889
rs1503485
rs1847328
rs6063399
rs7264620
rs4810954
rs76769822
rs6019815
rs16994565
rs55982958
rs16994569
rs6019816
rs7348799
rs71351970
rs56359026
rs56287623
rs56376132
rs55781755
rs56059929
rs56108507
rs34230946
rs8115327
rs7353256
rs6067083
rs6067084
rs1503482
rs2057077
rs10854180
rs237451
rs6063400
rs7273494
rs13041294
rs13041298
rs192886238
rs13041163
rs13041060
rs6067085
rs79911915
rs237452
rs237453
rs12624576
rs59494676
rs12624589
rs6090975
rs6090976
rs6095507
rs6067087
rs6067088
rs6067089
rs1812248
rs8120399
rs2869731
rs8120326
rs6019820
rs6125646
rs6125647
rs6067091
rs6067092
rs6063403
rs6125648
rs6095508
rs6067093
rs6067094
rs6063406
rs926673
rs237454
rs237455
rs151191483
rs237456
rs113718371
rs237457
rs237458
rs237459
rs237460
rs6090977
rs237461
rs237462
rs116883868
rs36014836
rs237463
rs237464
rs237465
rs237466
rs71351972
rs119418
rs118064817
rs119417
rs13042686
rs119416
rs237467
rs237468
rs6090978
rs6019825
rs77197086
rs237470
rs72626544
rs3787317
rs237471
rs6019826
rs237473
rs11905489
rs13045350
rs186942
rs237474
rs6095516
rs6090979
rs117854993
rs34786572
rs10485611
rs237475
rs73261365
rs77778449
rs118154669
rs237476
rs6019831
rs77262128
rs6019834
rs34192871
rs59612211
rs2003712
rs237477
rs3787318
rs113297150
rs144303662
rs35854893
rs113760023
rs58893013
rs3787319
rs742759
rs138169356
rs3787321
rs72626545
rs237478
rs111474755
rs148951629
rs3827088
rs118085064
rs3787322
rs113234065
rs6012670
rs113778844
rs34652120
rs145226470
rs34600613
rs78335222
rs11908249
rs13044742
rs7267776
rs149956834
rs112987769
rs13041133
rs579113
rs80314314
rs572845
rs6019852
rs34796325
rs610412
rs34437921
rs35002974
rs13044274
rs13044588
rs9712464
rs60747977
rs568521788
rs6019855
rs143891900
rs10485612
rs6090982
rs802950
rs490840
rs187495244
rs149254907
rs802952
rs6019857
rs73120393
rs6019858
rs653070
rs546624
rs62209196
rs4809745
rs4809746
rs552068
rs77075381
rs35822506
rs6125655
rs75902897
rs6125656
rs6019859
rs6019860
rs562954
rs477135
rs77491494
rs650381
rs183707495
rs566604
rs7269864
rs118099131
rs6090988
rs76239580
rs553213
rs35235111
rs117408963
rs74361372
rs490196
rs1502245
rs12479578
rs6019866
rs6019867
rs6012675
rs58243712
rs6012676
rs6012677
rs554985
rs13040730
rs6012678
rs6019869
rs12479487
rs6019871
rs11696755
rs117037619
rs73122372
rs62209203
rs58962353
rs78066098
rs11700222
rs73122376
rs496511
rs73122378
rs506958
rs6095541
rs6095542
rs556731
rs6095543
rs6090990
rs6095544
rs1393342
rs1393343
rs6095545
rs35075806
rs7267020
rs6095546
rs546674
rs6095547
rs491025
rs2298844
rs574113
rs190108891
rs4647
rs492195
rs5602
rs5600
rs11698535
rs5596
rs13039739
rs151104198
rs35193371
rs576119
rs729824
rs78134375
rs11696747
rs11696748
rs8121749
rs6095557
rs7271624
rs5629
rs6019876
rs150944682
rs495146
rs6019879
rs7274202
rs7267348
rs78255847
rs6012680
rs6019880
rs57919103
rs61013127
rs6090996
rs112853036
rs77401275
rs497069
rs496962
rs112392428
rs508757
rs5628
rs114223599
rs522962
rs141818499
20:48146271_G_T
rs142047928
rs8115305
rs141855184
rs138426384
rs504974
rs6091000
rs76951381
rs13433380
rs117294996
rs11700258
rs4810965
rs117675314
rs117927958
rs117769190
rs501908
rs73124177
rs73124179
rs515633
rs10665940
rs146138993
rs12625166
rs560976
rs75964699
rs535080
rs570022
rs6019897
rs6125670
rs6125671
rs491490
rs61565445
rs75416472
rs149648985
rs76774322
rs73124190
rs73124192
rs6012695
rs476496
rs498646
rs66515906
rs927068
rs6019902
rs148094838
rs963455
rs477627
rs113031710
rs6067126
rs707529
rs527895
rs511073
rs79258588
rs145187717
rs493694
rs11908529
rs55866177
rs78865809
rs6091005
rs575322
rs116939356
rs6019906
rs73126223
rs693649
rs6019908
rs56382860
rs6019910
rs6012696
rs11905684
rs72487310
rs17787765
rs11697722
rs74414046
rs6125673
rs73128252
rs80236338
rs56308527
rs538748
rs56659617
rs555715
rs151171648
rs557446
rs6125677
rs516308
rs477359
rs3848685
rs3888385
rs73128257
rs509703
rs8113881
rs6019916
rs535249
rs6122797
rs142273408
rs6125680
rs496242
rs144365109
rs61543953
rs56141808
rs55930896
rs523004
rs473069
rs580544
rs548552
rs536805
rs527643
rs56232298
rs500670
rs1875563
rs507120
rs201697669
rs544334
rs543477
rs78855333
rs78174124
rs6067128
rs508864
rs6067129
rs6067130
rs487486
rs146567057
rs483729
rs479180
rs566718
rs149279131
rs235000
rs561913
rs370608
rs2904186
rs522411
rs6063413
rs73611398
rs74488854
rs6067141
rs146915648
rs145867428
rs6019929
rs6125685
rs6125686
rs6019930
rs235018
rs73611399
rs3915724
rs235019
rs235020
rs401330
rs384897
rs235021
rs235022
rs235024
rs6125687
rs6125688
rs6125689
rs150029973
rs235001
rs72487311
rs235002
rs75147902
rs235003
rs235004
rs235005
rs112608727
rs235006
rs235007
rs235008
rs149109466
rs235009
rs235010
rs76615151
rs75179274
rs74273879
rs235012
rs235013
rs146857044
rs235014
rs11086290
rs235015
rs235016
rs112430888
rs112871370
rs235017
rs77903806
rs183508
rs402109
rs6125692
rs74564493
rs76682786
rs408618
rs79961169
rs381766
rs437276
rs78825722
rs367743
rs34122911
rs489909
rs6012699
rs546074
rs3091975
rs138868291
rs74652564
rs76266936
rs509865
rs76206196
rs235037
rs11905762
rs235038
rs6122799
rs75754231
rs79618176
rs235039
rs141152537
rs11906348
rs235040
rs2426155
rs2245429
rs3092393
rs3092805
rs75284239
rs399360
rs399656
rs6067159
rs180294
rs7274539
rs117433466
rs235025
rs72626546
rs147889680
rs235026
rs147746210
rs235027
rs374875099
rs235028
rs235029
rs72626547
rs72626548
rs235030
rs235031
rs144622977
rs235032
rs185761216
rs6125695
rs235033
rs3746557
rs235034
rs72626549
rs235036
rs76904510
rs803195
rs6125696
rs453071
rs421801
rs76336766
rs6125697
rs1698272
rs72626550
rs2235855
rs73117471
rs6122802
rs117142370
rs803192
rs6122803
rs12480516
rs6125698
rs6125699
rs62207694
rs6125700
rs8122923
rs60569030
rs3787323
rs3787324
rs7273258
rs6091021
rs6091022
rs6095599
rs803193
rs73613303
rs6095600
rs803194
rs6063415
rs57986261
rs2649674
rs6125702
rs4141587
rs60504792
rs6122805
rs6019957
rs6067167
rs74273886
rs2273086
rs2273087
rs2273088
rs6095601
rs6067168
rs6067169
rs6067170
rs72626551
rs6091023
rs12480331
rs58177639
rs17194864
rs73119763
rs72626552
rs3787325
rs17723576
rs6067172
rs6091024
rs4810969
rs78027952
rs146702377
rs6125709
rs72626553
rs4810970
rs73910585
rs6095604
rs6095605
rs6095606
rs75287294
rs6125710
rs6063419
rs34681067
rs13042810
rs6122806
rs4810971
rs72626554
rs4810972
rs6067173
rs6095608
rs6125711
rs12481645
rs139229675
rs4141586
rs2057075
rs4810973
rs73910588
rs72626555
rs6125713
rs58610826
rs62207699
rs6019969
rs6012712
rs6091025
rs6122808
rs117146988
rs6067181
rs6019972
rs6512586
rs1016234
rs6125715
rs72626556
rs4432513
rs968149
rs6091026
rs182605336
rs2038218
rs140304264
rs6125716
rs6063420
rs6125718
rs6122809
rs4809751
rs72626557
rs6125720
rs73613304
rs12106180
rs74587239
rs6067188
rs117625220
rs4810976
rs4810977
rs4810978
rs4810979
rs4810980
rs913476
rs913477
rs62207733
rs6012716
rs6012717
rs6125723
rs144819796
rs6067189
rs78832651
rs13043361
rs138753059
rs8183642
rs62207734
rs6125724
rs6019987
rs6067190
rs77140279
rs1887725
rs13044772
rs79999885
rs4809753
rs6067191
rs1927781
rs62207735
rs6125726
rs17195011
rs4810981
rs1008006
rs1571367
rs3787327
rs3787328
rs3787329
rs6122814
rs12329570
rs200685629
rs68038207
rs61659879
rs951497
rs1034056
rs6067197
rs6091031
rs57076002
rs6125728
rs62207739
rs6012718
rs6122815
rs6067199
rs6095616
rs6095617
rs62207740
rs146496621
rs6095618
rs6019995
rs141406004
rs62207741
rs138324959
rs6095619
rs6095620
rs143831518
rs76617213
rs35854666
rs6125729
rs148967016
rs6122817
rs2031853
rs34395883
rs6063425
rs6019998
rs72626558
rs78652859
rs6019999
rs117678036
rs6125732
rs35483544
rs6063426
rs6125733
rs718140
rs1980946
rs1980947
rs11698635
rs4339017
rs1980948
rs111841437
rs115867311
rs149719185
rs118016277
rs72626559
rs6095624
rs76650896
rs6122818
rs66865647
rs6125734
rs112621435
rs111275011
rs113640392
rs117331629
rs76333848
rs59255868
rs12106156
rs12106002
rs78393891
rs80204600
rs28674691
rs113860964
rs8114599
rs6091033
rs6095625
rs6095626
rs6125735
rs6091035
rs34944730
rs35271983
rs67592727
rs7363353
rs149982484
rs111968119
rs149140647
rs6095630
rs77963477
rs77424857
rs6095631
rs74850572
rs6095632
rs112716813
rs6125736
rs112298243
rs6095633
rs74866141
rs77608711
rs6095634
rs150117150
rs6125739
rs6125740
rs6020001
rs6020002
rs6095636
rs6020003
rs6020004
rs6095638
rs6095639
rs67389142
rs6012723
rs6020005
rs192804958
rs6012724
rs6012725
rs6020007
rs6020008
rs7344757
rs6012726
rs6020009
rs6020010
rs6020011
rs7273711
rs6095640
rs9679956
rs11696163
rs11696907
rs6020017
rs76374200
rs144893052
rs6125742
rs6020018
rs6125743
rs34475329
rs34758852
rs6020019
rs182157751
rs35811807
rs117919383
rs13044780
rs138270138
rs4810984
rs6020020
rs2182964
rs140776294
rs6125747
rs1024285
rs1024283
rs6063427
rs11699500
rs67730024
rs76321791
rs4810985
rs140130137
rs590397
rs608833
rs681690
rs608776
rs668130
rs594817
rs117638429
rs592659
rs592263
rs592260
rs149456960
rs635027
rs686579
rs686237
rs6122820
rs685348
rs184666541
rs676564
rs674826
rs674387
rs6122821
rs6122822
rs658777
rs6091041
rs647675
rs73121465
rs6020026
rs72626561
rs674987
rs7260829
rs7260990
rs6125753
rs141785735
rs6095646
rs6095647
rs6095648
rs62209468
rs147797056
rs73121472
rs6012731
rs12625137
rs72626562
rs6020027
20:48381028_G_C
rs6067212
rs6020029
rs6020030
rs150857368
rs139242699
rs6095650
rs681074
rs57362018
rs634027
rs6020031
rs6020032
rs6020033
rs56030678
rs6012733
rs6125757
rs6091042
20:48383467_A_C
rs651195
rs6125758
rs6095651
rs6125759
rs6095652
rs6095653
rs6095654
rs6125760
rs6125761
rs665804
rs72626563
rs648849
rs680745
rs651573
rs663573
rs586837
rs666268
rs600337
rs600687
rs600793
rs601268
rs17785691
rs679376
rs6020037
rs603471
rs8122955
rs6122825
rs6091044
rs117670055
rs73121492
rs72626564
rs645072
rs72626565
rs72626566
rs117831652
rs648035
rs660613
rs1320479
rs6063428
rs72626567
rs74411515
rs72626568
rs113939087
rs6020039
rs600343
rs582998
rs75330563
rs7272515
rs6020040
rs650101
rs663867
rs607080
rs2769981
rs1693990
rs6095661
rs12624363
rs6020041
rs6020043
rs72626569
rs117647303
rs615246
rs615385
rs614415
rs588375
rs648827
rs584803
rs1995124
rs6063430
rs13039627
rs138667912
rs663890
rs62209500
rs6125768
rs1693987
rs602598
rs618019
rs6067221
rs11905002
rs187579709
rs646301
rs35099199
rs6091049
rs1475451
rs1854316
rs11086293
rs11697517
rs72626570
rs11086294
rs34373009
rs35331820
rs6063434
rs2869931
rs67522837
rs6122827
rs632310
rs688302
rs35101942
rs1328455
rs78775449
rs6020049
rs6512593
rs6020050
rs937408
rs2769983
rs605138
rs617179
rs6067228
rs117392671
rs140374531
rs6067229
rs11905310
rs6012744
rs6125771
rs7264383
rs6122830
rs6020055
rs62209503
rs28446850
rs144851001
rs73269151
rs6063435
rs73269152
rs6020057
rs117912809
rs146654978
rs531305845
rs549407655
rs4809755
rs6020058
rs4809756
rs4297943
rs6020059
rs592855
rs6012746
rs147824759
rs75902977
rs4809757
rs659385
rs72626571
rs4810987
rs6012747
rs6012748
rs11699619
rs9808618
rs9808619
rs9808597
rs1329279
rs1854476
rs6012749
rs1329278
rs6125773
rs1576207
rs34988522
rs2869932
rs74783102
rs6020063
rs6095672
rs77480041
rs8121764
rs58677849
rs6020064
rs8121924
rs8121969
rs73123840
rs79600949
rs77231829
rs75570822
rs75151247
rs75634706
rs74273888
rs78044863
rs6063437
rs6012750
rs73123843
rs6125774
rs6512595
rs17723974
rs73123844
rs117878815
rs6067233
rs17785895
rs6095673
rs6095674
rs6020065
rs6095675
rs6095676
rs6095677
rs150133295
rs13433154
rs6012752
rs6012753
rs13433179
rs6122831
rs7265473
rs8118160
rs6067235
rs719218
rs6125775
rs1831169
rs719219
rs17788581
rs113947301
rs78787837
rs140694651
rs6020068
rs6067236
rs78585927
rs6067237
rs6067238
rs76212831
rs6020069
rs6067239
rs17785991
rs6067240
rs6067241
rs12329463
rs1328454
rs17788605
rs60747642
rs17788617
rs4809758
rs6063438
rs6067243
rs55661369
rs151125508
rs6122832
rs141195849
rs146963441
rs17788629
rs73123859
rs55950635
rs17724104
rs17786027
rs6122833
rs55825017
rs41283576
rs2149278
rs12624319
rs117715210
rs6020073
rs6067245
rs6020074
rs6020075
rs6091055
rs113738363
rs2182963
rs117836620
rs73123868
rs6095681
rs73123871
rs73123872
rs138175892
rs6122835
rs6020077
rs73123873
rs76914010
rs55999915
rs79102316
rs11086297
rs6095683
rs4809760
rs76728843
rs11086298
rs3748836
rs2025958
rs17786057
rs113942369
rs117103634
rs11699561
rs73123879
rs967305
rs17724146
rs73125639
rs6125794
rs73125642
rs6020083
rs6020084
rs6067247
rs74597310
rs2982414
rs626943
rs626064
rs6125795
rs1874719
rs610304
rs610267
rs599195
rs149960682
rs595027
rs73125645
rs4810988
rs581456
rs117431179
rs17786105
rs55994402
rs532237
rs530461
rs56230511
rs61285615
rs17786130
rs2235623
rs2235622
rs537672
rs2235621
rs2235620
rs73125651
rs17786148
rs596195
rs595777
rs2143277
rs559883
rs686996
rs17786166
rs673010
rs527892
rs671130
rs17788731
rs645182
rs76512818
rs79534067
rs78588570
rs73125660
rs627898
rs6125800
rs517501
rs77691881
rs77146093
rs6020091
rs6020092
rs676035
rs59693166
rs6125801
rs73125668
rs662708
rs568124
rs2281223
rs56405223
rs117072726
rs73613334
rs6012762
rs2294601
rs1033474
rs652217
rs2281222
rs2281221
rs149104010
rs666052
rs2646741
rs6020098
rs682749
rs9789783
rs585976
rs56309244
rs542234
rs60694486
rs589700
rs511268
rs620204
rs633829
rs2869935
rs2869936
rs648095
rs6020100
rs530780
rs6020101
rs7266852
rs73125682
rs601849
rs601878
rs488255
rs487096
rs483508
rs76003792
rs118191427
rs536092
rs117309278
rs645544
rs73125685
rs4810989
rs139057541
rs7270636
rs34619777
rs76161485
rs7264756
rs1062840
rs79630422
rs55974217
rs3210879
rs3210880
rs73271169
rs117496773
rs2235619
rs55948305
rs41283584
rs13433386
rs118070805
rs479007
rs77116439
rs683954
rs6122840
rs77310132
rs1474685
rs76488652
rs117900399
rs12624427
rs12625323
rs61134033
rs528075
rs471054
rs554263
rs653423
rs56185963
rs2769976
rs79950626
rs515686
rs644013
rs2769975
rs486206
rs77642050
rs587648
rs143389352
rs79631274
rs56083806
rs8123655
rs58670143
rs615868
rs615926
rs471997
rs76401661
rs632376
rs73611743
rs74928591
rs35214668
rs78700554
rs495337
rs2072985
rs492702
rs624115
rs571694
rs624647
rs147228672
rs636987
rs2769982
rs73910338
rs2769980
rs2745078
rs2769979
rs56361175
rs2284649
rs2284648
rs8125607
rs73127679
rs2284647
rs2284646
rs2254930
rs2769978
rs2769977
rs6067267
rs34802008
rs75406401
rs116971321
rs2268325
rs2268324
rs140163262
rs117340447
rs117127660
rs3819809
rs73613340
rs117436392
rs1008687
rs118126443
rs56327845
rs184412287
rs3761175
rs3787331
rs112572132
rs3761177
rs3761178
rs79663083
rs144863167
rs73127695
rs723593
rs34499196
rs13040201
rs11698676
rs2869937
rs6067270
rs113208762
rs11906300
rs73613343
rs73613344
rs6125813
rs74837988
rs6125814
rs6122844
rs6067271
rs144295841
rs12625530
rs4809763
rs67744245
rs56366827
rs6125816
rs34425883
rs6067274
rs12626149
rs6125819
rs6125820
rs6067275
rs117940375
rs6122845
rs6122846
rs6122847
rs56180112
rs11697290
rs73613348
rs73129239
rs75950318
rs11698194
rs11700118
rs7274437
rs11700124
rs190645064
rs11696404
20:48548280_A_T
rs11696437
rs75366049
rs77083750
rs139306264
rs143328226
rs6125822
rs11086299
rs6125823
rs12151879
rs34836854
rs6512600
rs139375736
rs73129264
rs4287819
rs117447227
rs142869025
rs117671525
rs2235618
rs6125825
rs77455246
rs73129268
rs2038127
rs2235617
rs79547786
rs78873470
rs1056198
rs1056200
rs6125826
rs13039965
rs140787112
rs4809766
rs2294600
rs12479474
rs55740134
rs55992502
rs4810992
rs2056991
rs4810993
rs79598075
rs2294599
rs12480800
rs55661396
rs1107411
rs73129295
rs73129298
rs6067281
rs144361842
rs11697936
rs2281217
rs4809767
rs2281216
rs6125829
rs2235616
rs6067282
rs6125830
rs4810994
rs4810995
rs79809282
rs117045038
rs6125831
rs56397739
rs117063646
rs6067283
rs1883553
rs75408094
rs6067284
rs13037331
rs11697848
rs73131221
rs74961143
rs4809768
rs17788933
rs75621680
rs6125836
rs7274117
rs6020152
rs62208220
rs149965743
rs6067287
rs6122852
rs6067288
rs189771166
rs112590664
rs113558364
rs35598880
rs4810996
rs4809769
rs56307853
rs60813083
rs4810997
rs4810998
rs147302167
rs79590385
rs4810999
rs6125838
rs1884738
rs6067293
rs6125839
rs74404424
rs6125840
rs6067295
rs6067296
rs6067297
rs6063449
rs6063450
rs6125841
rs7272308
rs56745155
rs75632462
rs6125842
rs9680075
rs11696444
rs73131255
rs73131258
rs6067302
rs6067303
rs11697080
rs11697132
rs73274724
rs11698760
rs6020156
rs113933749
rs117045390
rs73113613
rs56166859
rs141658589
rs73113617
rs78700267
rs6067305
rs12624347
rs12624348
rs76939398
rs55934033
```
