## Supplementary material for "Characterization of shared and ancestry-specific signals driving complex traits using multi-ancestry fine-mapping": s1.afreq

```
#CHROM	ID	REF	ALT	ALT_FREQS	OBS_CT
20	rs13433101	T	G	0.116302	1006
20	rs6019566	C	A	0.116302	1006
20	rs7274173	A	G	0.0129225	1006
20	rs6019567	G	A	0.291252	1006
20	rs6019568	A	T	0.271372	1006
20	rs6012574	A	G	0.270378	1006
20	rs6090932	A	C	0.297217	1006
20	rs6012575	G	C	0.567594	1006
20	rs8125219	C	A	0.210736	1006
20	rs113924526	C	T	0.0685885	1006
20	rs4810903	A	G	0.567594	1006
20	rs6019569	C	T	0.129225	1006
20	rs6019570	C	T	0.567594	1006
20	rs6019571	C	A	0.0735586	1006
20	rs4810904	G	A	0.270378	1006
20	rs1569749	A	G	0.297217	1006
20	rs6125511	G	T	0.141153	1006
20	rs6125512	G	A	0.140159	1006
20	rs1997854	A	G	0.297217	1006
20	rs6019573	G	T	0.296223	1006
20	rs1569750	A	G	0.2833	1006
20	rs553957475	C	T	0.00894632	1006
20	rs3795084	C	T	0.142147	1006
20	rs4810905	G	A	0.271372	1006
20	rs112531369	A	G	0.0178926	1006
20	rs142856148	A	G	0.00894632	1006
20	rs11086274	C	A	0.275348	1006
20	rs2295032	C	G	0.0129225	1006
20	rs35314975	A	G	0.0238569	1006
20	rs6019574	G	A	0.275348	1006
20	rs1048590	G	T	0.296223	1006
20	rs2295033	C	T	0.296223	1006
20	rs4810906	T	C	0.275348	1006
20	rs6012576	A	T	0.366799	1006
20	rs144795398	T	C	0.0715706	1006
20	rs62210366	G	A	0.0139165	1006
20	rs3764682	C	A	0.275348	1006
20	rs3764681	G	A	0.275348	1006
20	rs6019576	T	G	0.128231	1006
20	rs34929358	G	A	0.10338	1006
20	rs6095390	C	T	0.0735586	1006
20	rs62210367	C	G	0.026839	1006
20	rs6125521	A	C	0.185885	1006
20	rs4810907	C	T	0.280318	1006
20	rs6095391	G	A	0.205765	1006
20	rs16994295	G	C	0.0735586	1006
20	rs113613973	G	A	0.0129225	1006
20	rs112920060	G	A	0.0129225	1006
20	rs4810908	T	C	0.366799	1006
20	rs4810909	G	A	0.576541	1006
20	rs4810910	G	A	0.280318	1006
20	rs139062394	T	C	0.0208748	1006
20	rs112560922	G	A	0.0129225	1006
20	rs6063345	C	T	0.280318	1006
20	rs6512562	A	G	0.21173	1006
20	rs6063346	A	G	0.275348	1006
20	rs112340361	C	A	0.0735586	1006
20	rs6095393	A	G	0.0735586	1006
20	rs7274221	C	T	0.210736	1006
20	rs6019579	T	C	0.973161	1006
20	rs6066946	C	T	0.275348	1006
20	rs35752040	T	A	0.210736	1006
20	rs6122740	A	G	0.973161	1006
20	rs6512563	A	C	0.973161	1006
20	rs6095394	T	C	0.597416	1006
20	rs6019580	T	C	0.317097	1006
20	rs6012580	A	C	0.275348	1006
20	rs6125522	A	G	0.275348	1006
20	rs3818223	G	C	0.317097	1006
20	rs2295578	G	C	0.318091	1006
20	rs2295579	A	T	0.317097	1006
20	rs2295580	T	C	0.317097	1006
20	rs6095395	A	G	0.304175	1006
20	rs6095396	G	T	0.592445	1006
20	rs112239224	G	C	0.0387674	1006
20	rs6066948	C	T	0.0298211	1006
20	rs6019581	C	A	0.317097	1006
20	rs6019582	C	T	0.317097	1006
20	rs6012581	C	T	0.317097	1006
20	rs3818224	T	C	0.317097	1006
20	rs2273530	A	G	0.0735586	1006
20	rs1535268	G	A	0.128231	1006
20	rs2273531	T	C	0.317097	1006
20	rs6095397	C	T	0.0735586	1006
20	rs2281582	C	T	0.128231	1006
20	rs56377561	A	G	0.147117	1006
20	rs6019583	A	G	0.276342	1006
20	rs62210369	T	C	0.147117	1006
20	rs1473717	C	G	0.275348	1006
20	rs1473718	A	G	0.275348	1006
20	rs6019587	A	G	0.0735586	1006
20	rs6066949	C	T	0.275348	1006
20	rs9631141	A	G	0.0735586	1006
20	rs730543	G	A	0.571571	1006
20	rs730544	G	C	0.316103	1006
20	rs1884890	G	C	0.0735586	1006
20	rs117241656	A	G	0.0248509	1006
20	rs3092801	C	T	0.275348	1006
20	rs2426105	T	C	0.275348	1006
20	rs2869692	G	A	0.296223	1006
20	rs6019590	G	A	0.275348	1006
20	rs13038492	G	A	0.0218688	1006
20	rs2426106	G	C	0.572565	1006
20	rs7270848	A	G	0.297217	1006
20	rs2426107	A	G	0.724652	1006
20	rs6019591	T	A	0.297217	1006
20	rs3092720	C	G	0.572565	1006
20	rs66970580	T	C	0.297217	1006
20	rs2273532	G	A	0.0129225	1006
20	rs13041022	G	A	0.297217	1006
20	rs7262379	A	G	0.297217	1006
20	rs6019594	C	G	0.297217	1006
20	rs6019595	A	G	0.297217	1006
20	rs3091497	G	T	0.577535	1006
20	rs6095400	A	C	0.297217	1006
20	rs11086276	A	C	0.151093	1006
20	rs11086277	A	G	0.151093	1006
20	rs3091862	G	C	0.577535	1006
20	rs3092552	G	A	0.275348	1006
20	rs6063348	G	C	0.427435	1006
20	rs6090936	T	C	0.0735586	1006
20	rs6095401	G	A	0.297217	1006
20	rs6019600	C	T	0.297217	1006
20	rs3091529	G	A	0.572565	1006
20	rs141992689	G	A	0.00894632	1006
20	rs6012586	T	C	0.297217	1006
20	rs73611323	G	C	0.207753	1006
20	rs6019601	T	C	0.297217	1006
20	rs13042947	T	C	0.297217	1006
20	rs3091866	A	G	0.572565	1006
20	rs1022687	C	T	0.572565	1006
20	rs1022688	G	A	0.304175	1006
20	rs149040798	A	G	0.0357853	1006
20	rs7263488	T	C	0.0735586	1006
20	rs3752257	A	G	0.0129225	1006
20	rs78721163	A	G	0.0168986	1006
20	rs6019602	G	A	0.297217	1006
20	rs144237181	G	A	0.0248509	1006
20	rs707533	A	G	0.297217	1006
20	rs707534	A	G	0.297217	1006
20	rs6019603	T	C	0.297217	1006
20	rs6019604	G	A	0.297217	1006
20	rs3092302	C	T	0.572565	1006
20	rs6095402	G	A	0.0735586	1006
20	rs927160	C	G	0.297217	1006
20	rs6019608	C	T	0.297217	1006
20	rs6019609	C	G	0.297217	1006
20	rs7269912	A	G	0.210736	1006
20	rs35640549	C	T	0.210736	1006
20	rs6095404	A	T	0.500994	1006
20	rs6122747	A	G	0.427435	1006
20	rs2426108	T	C	0.572565	1006
20	rs147543285	C	T	0.0387674	1006
20	rs11905116	A	G	0.297217	1006
20	rs11696929	C	T	0.427435	1006
20	rs113028901	T	C	0.0129225	1006
20	rs113401591	G	C	0.0129225	1006
20	rs62210371	G	C	0.147117	1006
20	rs73266241	T	A	0.427435	1006
20	rs6095406	A	G	0.0864811	1006
20	rs111905398	T	G	0.0129225	1006
20	rs3092518	G	C	0.275348	1006
20	rs6095407	G	C	0.297217	1006
20	rs62210372	C	A	0.147117	1006
20	rs149267689	C	T	0.0198807	1006
20	rs2426109	G	C	0.572565	1006
20	rs2273533	G	A	0.0874751	1006
20	rs2252259	T	G	0.572565	1006
20	rs117725610	G	A	0.0208748	1006
20	rs117015033	C	A	0.0129225	1006
20	rs3817652	A	G	0.297217	1006
20	rs3091427	A	G	0.577535	1006
20	rs79792569	C	A	0.0516899	1006
20	rs13042443	G	T	0.210736	1006
20	rs3092374	G	C	0.572565	1006
20	rs6019613	C	T	0.297217	1006
20	rs6066955	A	G	0.0248509	1006
20	rs10485609	A	G	0.210736	1006
20	rs6090939	A	G	0.297217	1006
20	rs35843274	T	G	0.210736	1006
20	rs6090940	G	T	0.299205	1006
20	rs2426110	G	A	0.275348	1006
20	rs7265500	C	T	0.427435	1006
20	rs6012590	C	T	0.297217	1006
20	rs6012591	T	C	0.297217	1006
20	rs112435589	G	A	0.0228628	1006
20	rs7509369	G	A	0.297217	1006
20	rs2869693	T	G	0.977137	1006
20	rs2869694	C	T	0.297217	1006
20	rs6019615	C	T	0.0735586	1006
20	rs6019616	T	C	0.0735586	1006
20	rs67623477	G	A	0.207753	1006
20	rs11908651	A	G	0.0745527	1006
20	rs73611328	T	C	0.297217	1006
20	rs6095411	T	C	0.0745527	1006
20	rs74405926	C	T	0.00894632	1006
20	rs6019618	T	C	0.298211	1006
20	rs75257715	G	A	0.0129225	1006
20	rs3091976	A	G	0.128231	1006
20	rs3795082	G	C	0.296223	1006
20	rs2064853	T	A	0.572565	1006
20	rs55727893	C	T	0.00596421	1006
20	rs6125531	G	A	0.427435	1006
20	rs6066959	G	A	0.422465	1006
20	rs6090941	G	A	0.298211	1006
20	rs6012592	C	A	0.297217	1006
20	rs66501340	T	C	0.297217	1006
20	rs6019619	T	C	0.298211	1006
20	rs6012593	G	A	0.297217	1006
20	rs11906713	C	T	0.207753	1006
20	rs6095417	G	A	0.297217	1006
20	rs75708270	G	T	0.0109344	1006
20	rs3092039	A	G	0.572565	1006
20	rs6019620	T	A	0.297217	1006
20	rs77441408	T	G	0.0129225	1006
20	rs6019621	C	T	0.297217	1006
20	rs73130177	T	C	0.0666004	1006
20	rs2246266	C	T	0.275348	1006
20	rs56145535	G	C	0.145129	1006
20	rs11906283	G	A	0.207753	1006
20	rs62210393	C	T	0.026839	1006
20	rs2227946	G	C	0.210736	1006
20	rs2075675	T	C	0.297217	1006
20	rs6019624	G	A	0.297217	1006
20	rs2734902	C	T	0.871769	1006
20	rs1983528	G	A	0.210736	1006
20	rs3818225	G	C	0.0129225	1006
20	rs36098998	C	G	0.210736	1006
20	rs6512567	T	G	0.297217	1006
20	rs79186842	A	G	0.105368	1006
20	rs8118101	C	T	0.210736	1006
20	rs16984419	T	C	0.0238569	1006
20	rs117590849	C	T	0.00894632	1006
20	rs2426113	G	A	0.572565	1006
20	rs3092411	T	G	0.572565	1006
20	rs2075676	C	A	0.297217	1006
20	rs35214127	A	T	0.0238569	1006
20	rs3092153	C	T	0.275348	1006
20	rs17448715	C	T	0.207753	1006
20	rs2426114	T	C	0.572565	1006
20	rs2426115	T	C	0.572565	1006
20	rs7271812	A	G	0.210736	1006
20	rs2426117	G	A	0.297217	1006
20	rs2024959	G	A	0.427435	1006
20	rs76000957	G	C	0.0228628	1006
20	rs2426118	A	G	0.724652	1006
20	rs3091595	C	T	0.128231	1006
20	rs78946216	G	A	0.0129225	1006
20	rs62210395	G	C	0.145129	1006
20	rs6125535	C	T	0.145129	1006
20	rs2426120	T	A	0.297217	1006
20	rs2426121	A	C	0.297217	1006
20	rs2426122	A	G	0.297217	1006
20	rs148642527	C	T	0.0188867	1006
20	rs11908024	C	T	0.210736	1006
20	rs6125536	G	A	0.427435	1006
20	rs2426124	C	T	0.724652	1006
20	rs16994382	T	C	0.0129225	1006
20	rs2426125	A	G	0.285288	1006
20	rs2075677	A	G	0.210736	1006
20	rs7264419	A	G	0.210736	1006
20	rs2075678	A	G	0.422465	1006
20	rs2075679	T	C	0.440358	1006
20	rs1885163	T	C	0.284294	1006
20	rs2426126	A	G	0.724652	1006
20	rs7274612	T	A	0.210736	1006
20	rs6125539	C	A	0.422465	1006
20	rs6125540	C	T	0.440358	1006
20	rs56228039	C	A	0.147117	1006
20	rs2426127	T	C	0.724652	1006
20	rs1538482	T	C	0.284294	1006
20	rs6019630	G	A	0.0735586	1006
20	rs144756219	C	T	0.00894632	1006
20	rs6063351	C	T	0.440358	1006
20	rs8123784	A	G	0.210736	1006
20	rs2426128	A	G	0.724652	1006
20	rs17632	C	T	0.427435	1006
20	rs139989717	A	G	0.027833	1006
20	rs2426130	T	C	0.0864811	1006
20	rs6125543	T	C	0.427435	1006
20	rs13039993	A	G	0.427435	1006
20	rs71351958	T	C	0.427435	1006
20	rs13040426	C	T	0.210736	1006
20	rs113588561	C	T	0.0129225	1006
20	rs6125544	G	C	0.147117	1006
20	rs1556876	A	C	0.210736	1006
20	rs6125545	A	T	0.145129	1006
20	rs34949669	C	T	0.0308151	1006
20	rs1967740	A	G	0.0725646	1006
20	rs73611337	C	T	0.210736	1006
20	rs73611338	C	T	0.210736	1006
20	rs35989889	A	G	0.210736	1006
20	rs6125547	T	C	0.422465	1006
20	rs62210397	T	C	0.0407555	1006
20	rs13044004	T	A	0.210736	1006
20	rs911411	C	G	0.427435	1006
20	rs6063352	T	C	0.427435	1006
20	rs6063353	G	A	0.427435	1006
20	rs6063354	T	C	0.427435	1006
20	rs6125550	C	G	0.147117	1006
20	rs6125551	G	C	0.427435	1006
20	rs755587	T	C	0.427435	1006
20	rs755588	A	G	0.210736	1006
20	rs911412	A	G	0.871769	1006
20	rs755589	G	A	0.422465	1006
20	rs73130199	A	G	0.026839	1006
20	rs13040292	C	T	0.210736	1006
20	rs35971376	G	A	0.207753	1006
20	rs67654540	T	C	0.427435	1006
20	rs139990561	G	C	0.0168986	1006
20	rs145769681	T	G	0.00695825	1006
20	rs2426131	A	G	0.871769	1006
20	rs2426132	G	C	0.444334	1006
20	rs2426133	T	C	0.0735586	1006
20	rs567799014	C	A	0.0407555	1006
20	rs6125552	C	G	0.428429	1006
20	rs117532586	A	G	0.00894632	1006
20	rs6125553	A	C	0.855865	1006
20	rs11696870	A	G	0.427435	1006
20	rs6063355	T	C	0.427435	1006
20	rs111316448	C	T	0.100398	1006
20	rs6066968	A	G	0.427435	1006
20	rs75200484	G	A	0.00994036	1006
20	rs6125554	A	T	0.500994	1006
20	rs2426135	C	G	0.0735586	1006
20	rs2057342	T	C	0.855865	1006
20	rs1043361	T	C	0.422465	1006
20	rs1043357	A	C	0.422465	1006
20	rs143306903	G	A	0.0119284	1006
20	rs62210399	T	G	0.145129	1006
20	rs11697370	C	T	0.404573	1006
20	rs62210400	G	A	0.026839	1006
20	rs3818261	G	A	0.0129225	1006
20	rs75515335	G	C	0.0129225	1006
20	rs34778847	A	C	0.427435	1006
20	rs3092791	C	T	0.708748	1006
20	rs168345	C	T	0.868787	1006
20	rs6125557	T	G	0.147117	1006
20	rs348259	A	G	0.0735586	1006
20	rs3795081	G	A	0.427435	1006
20	rs3795079	C	T	0.422465	1006
20	rs348260	A	G	0.868787	1006
20	rs2295714	C	T	0.427435	1006
20	rs3818262	C	T	0.427435	1006
20	rs348296	T	C	0.866799	1006
20	rs6063359	G	C	0.425447	1006
20	rs348297	G	C	0.0735586	1006
20	rs34841991	T	C	0.207753	1006
20	rs6125563	C	T	0.147117	1006
20	rs348298	G	A	0.0735586	1006
20	rs6095449	G	A	0.0735586	1006
20	rs62210401	C	T	0.147117	1006
20	rs6066975	C	A	0.422465	1006
20	rs348299	G	A	0.0735586	1006
20	rs8123538	A	C	0.00596421	1006
20	rs117001722	G	A	0.0129225	1006
20	rs11696396	C	T	0.425447	1006
20	rs11696888	C	T	0.425447	1006
20	rs348300	T	C	0.866799	1006
20	rs6066977	G	A	0.425447	1006
20	rs35649484	C	T	0.217694	1006
20	rs348301	A	G	0.0735586	1006
20	rs6066978	C	T	0.425447	1006
20	rs348302	T	G	0.7167	1006
20	rs6063361	C	T	0.425447	1006
20	rs10432729	C	T	0.422465	1006
20	rs10432730	G	A	0.425447	1006
20	rs62210402	G	T	0.026839	1006
20	rs348283	G	A	0.0735586	1006
20	rs6125564	C	T	0.137177	1006
20	rs2869715	T	C	0.425447	1006
20	rs907976	G	T	0.0735586	1006
20	rs74458758	T	C	0.0149105	1006
20	rs348282	A	G	0.0735586	1006
20	rs62210404	A	T	0.135189	1006
20	rs138169421	G	C	0.0188867	1006
20	rs8116693	T	C	0.217694	1006
20	rs8122757	G	C	0.217694	1006
20	rs348281	C	T	0.866799	1006
20	rs13044900	G	A	0.422465	1006
20	rs348280	T	C	0.981113	1006
20	rs6066982	C	A	0.425447	1006
20	rs348279	T	C	0.7167	1006
20	rs35888516	C	T	0.217694	1006
20	rs7272164	T	C	0.425447	1006
20	rs8117492	C	T	0.425447	1006
20	rs348258	C	T	0.291252	1006
20	rs6125571	G	A	0.425447	1006
20	rs6125572	T	C	0.137177	1006
20	rs2273652	A	C	0.150099	1006
20	rs2273653	A	C	0.422465	1006
20	rs35716445	G	A	0.425447	1006
20	rs13045838	G	A	0.0188867	1006
20	rs17450430	A	T	0.207753	1006
20	rs6122758	T	C	0.16004	1006
20	rs79705218	G	C	0.0198807	1006
20	rs17378391	T	C	0.207753	1006
20	rs348271	A	G	0.0735586	1006
20	rs11698902	A	G	0.425447	1006
20	rs348272	A	T	0.866799	1006
20	rs56131635	G	A	0.425447	1006
20	rs6019663	T	C	0.706759	1006
20	rs137937401	G	A	0.0357853	1006
20	rs3092427	G	T	0.281312	1006
20	rs45622034	C	T	0.207753	1006
20	rs348269	T	C	0.0735586	1006
20	rs348268	A	T	0.0735586	1006
20	rs348267	C	T	0.281312	1006
20	rs348266	T	C	0.0735586	1006
20	rs6125576	A	T	0.422465	1006
20	rs3795078	G	A	0.0129225	1006
20	rs3795077	C	G	0.147117	1006
20	rs145805067	C	T	0.0119284	1006
20	rs4141783	G	A	0.147117	1006
20	rs140951550	C	T	0.0119284	1006
20	rs2869716	T	C	0.422465	1006
20	rs117257533	G	A	0.0238569	1006
20	rs6019664	A	G	0.0715706	1006
20	rs138542834	G	A	0.0407555	1006
20	rs2426139	G	A	0.281312	1006
20	rs41283572	C	A	0.0198807	1006
20	rs6125577	T	C	0.425447	1006
20	rs348277	T	C	0.706759	1006
20	rs348276	G	A	0.281312	1006
20	rs348275	T	C	0.706759	1006
20	rs113874459	T	A	0.026839	1006
20	rs6125578	A	G	0.16004	1006
20	rs348274	A	G	0.706759	1006
20	rs6122760	G	A	0.16004	1006
20	rs348273	G	T	0.706759	1006
20	rs141979783	C	T	0.0427435	1006
20	rs2426141	T	C	0.866799	1006
20	rs6122762	C	G	0.422465	1006
20	rs624945	C	T	0.866799	1006
20	rs508890	A	G	0.705765	1006
20	rs537254	A	G	0.705765	1006
20	rs11699114	C	T	0.421471	1006
20	rs542863	A	G	0.866799	1006
20	rs142721483	T	A	0.0119284	1006
20	rs2426142	A	G	0.866799	1006
20	rs150909134	A	T	0.0139165	1006
20	rs62210458	G	A	0.161034	1006
20	rs79941596	G	C	0.207753	1006
20	rs140445286	C	T	0.00894632	1006
20	rs7274851	A	G	0.207753	1006
20	rs348264	G	C	0.705765	1006
20	rs6019665	G	A	0.0725646	1006
20	rs11698492	T	A	0.0705765	1006
20	rs7262349	A	T	0.207753	1006
20	rs348263	C	T	0.281312	1006
20	rs6122763	G	A	0.425447	1006
20	rs62210459	G	A	0.0129225	1006
20	rs62212760	G	T	0.147117	1006
20	rs62212761	C	T	0.0149105	1006
20	rs8118105	T	C	0.425447	1006
20	rs192472436	C	A	0.0228628	1006
20	rs13039749	C	T	0.207753	1006
20	rs150521784	T	C	0.00894632	1006
20	rs670016	A	G	0.706759	1006
20	rs13041213	T	A	0.193837	1006
20	rs2426143	C	A	0.866799	1006
20	rs348284	C	T	0.706759	1006
20	rs348286	C	T	0.706759	1006
20	rs35667796	A	C	0.207753	1006
20	rs348288	A	G	0.706759	1006
20	rs348289	C	T	0.866799	1006
20	rs3752256	C	T	0.0129225	1006
20	rs348290	T	C	0.705765	1006
20	rs348291	G	C	0.705765	1006
20	rs348292	C	T	0.705765	1006
20	rs3795075	G	A	0.207753	1006
20	rs348293	T	C	0.705765	1006
20	rs139299551	C	T	0.0218688	1006
20	rs2038509	G	A	0.421471	1006
20	rs112513025	C	T	0.026839	1006
20	rs181824039	G	A	0.00596421	1006
20	rs6125582	G	A	0.161034	1006
20	rs188029865	G	A	0.0129225	1006
20	rs348294	C	T	0.705765	1006
20	rs348295	T	G	0.705765	1006
20	rs6019670	C	T	0.294235	1006
20	rs144158111	G	A	0.0347913	1006
20	rs34806496	G	C	0.204771	1006
20	rs8116199	A	G	0.291252	1006
20	rs6019671	A	G	0.713718	1006
20	rs111386480	T	C	0.422465	1006
20	rs182049740	G	A	0.00894632	1006
20	rs112458900	T	G	0.0467197	1006
20	rs8121567	C	G	0.209742	1006
20	rs13036715	G	A	0.209742	1006
20	rs6067006	G	A	0.291252	1006
20	rs191630535	T	C	0.0139165	1006
20	rs35298920	C	T	0.422465	1006
20	rs6090947	C	T	0.0735586	1006
20	rs35681651	A	T	0.0248509	1006
20	rs6063371	G	A	0.422465	1006
20	rs6090948	T	C	0.291252	1006
20	rs6125588	A	G	0.291252	1006
20	rs1318950	G	A	0.15507	1006
20	rs1963119	G	A	0.291252	1006
20	rs1963120	G	A	0.291252	1006
20	rs1963121	C	T	0.291252	1006
20	rs6125590	G	T	0.423459	1006
20	rs6067007	G	A	0.388668	1006
20	rs6067008	T	C	0.290258	1006
20	rs6019677	C	T	0.0725646	1006
20	rs6125592	G	A	0.147117	1006
20	rs6063372	T	A	0.281312	1006
20	rs62212763	G	C	0.140159	1006
20	rs148827835	G	A	0.0178926	1006
20	rs11908055	C	T	0.171968	1006
20	rs117589343	A	T	0.0129225	1006
20	rs6095462	T	A	0.294235	1006
20	rs184280644	G	A	0.0258449	1006
20	rs6067012	G	A	0.28827	1006
20	rs184849370	A	G	0.0139165	1006
20	rs34078534	A	T	0.200795	1006
20	rs118160204	A	G	0.0129225	1006
20	rs56204114	C	T	0.137177	1006
20	rs6067015	T	C	0.392644	1006
20	rs6067016	T	A	0.306163	1006
20	rs74923384	C	T	0.158052	1006
20	rs6019681	T	C	0.0735586	1006
20	rs6067019	G	T	0.406561	1006
20	rs6019682	C	T	0.0735586	1006
20	rs192024941	G	T	0.0149105	1006
20	rs73113516	A	G	0.0735586	1006
20	rs4810932	T	C	0.236581	1006
20	rs117362130	A	T	0.0129225	1006
20	rs118090656	G	A	0.0129225	1006
20	rs4810933	G	A	0.236581	1006
20	rs144490110	A	G	0.0129225	1006
20	rs6019687	T	G	0.236581	1006
20	rs2063710	A	T	0.799205	1006
20	rs78512106	G	A	0.0129225	1006
20	rs8118325	C	G	0.163022	1006
20	rs6063374	A	G	0.799205	1006
20	rs6063375	A	C	0.236581	1006
20	rs188191279	C	A	0.0139165	1006
20	rs6512575	A	C	0.236581	1006
20	rs4810935	T	C	0.236581	1006
20	rs4810936	T	C	0.236581	1006
20	rs117794823	T	C	0.0129225	1006
20	rs6012616	C	T	0.236581	1006
20	rs6019692	G	A	0.236581	1006
20	rs73611371	T	A	0.197813	1006
20	rs13038202	G	A	0.200795	1006
20	rs6012617	G	C	0.799205	1006
20	rs9753608	C	T	0.200795	1006
20	rs75699534	C	T	0.16004	1006
20	rs6125596	C	A	0.549702	1006
20	rs143828566	G	T	0.00596421	1006
20	rs6019695	G	A	0.0735586	1006
20	rs6019697	T	C	0.236581	1006
20	rs182786212	C	T	0.00596421	1006
20	rs118151326	G	T	0.156064	1006
20	rs60888246	T	C	0.236581	1006
20	rs2273145	C	T	0.200795	1006
20	rs2273146	C	T	0.549702	1006
20	rs73113528	A	G	0.0735586	1006
20	rs117154335	C	T	0.0129225	1006
20	rs6125597	T	C	0.549702	1006
20	rs139893761	G	A	0.0129225	1006
20	rs143385574	A	G	0.0208748	1006
20	rs13040828	A	T	0.406561	1006
20	rs142265530	A	G	0.0119284	1006
20	rs117685578	C	A	0.0129225	1006
20	rs11553387	G	T	0.200795	1006
20	rs238159	T	C	0.836978	1006
20	rs238161	A	G	0.981113	1006
20	rs238162	C	T	0.763419	1006
20	rs6067024	A	T	0.407555	1006
20	rs62212766	C	T	0.134195	1006
20	rs238163	G	C	0.764414	1006
20	rs146017668	A	G	0.0129225	1006
20	rs117889762	G	A	0.0129225	1006
20	rs238164	A	G	0.203777	1006
20	rs11906065	C	T	0.0735586	1006
20	rs238167	C	G	0.764414	1006
20	rs238168	A	G	0.764414	1006
20	rs238169	C	T	0.751491	1006
20	rs171130	T	C	0.751491	1006
20	rs6019703	G	T	0.0735586	1006
20	rs238170	T	C	0.838966	1006
20	rs79053417	C	T	0.0129225	1006
20	rs6012624	C	T	0.0735586	1006
20	rs74784918	C	T	0.0129225	1006
20	rs238171	G	A	0.751491	1006
20	rs238172	C	T	0.751491	1006
20	rs106491	T	C	0.837972	1006
20	rs761499	T	G	0.764414	1006
20	rs73113540	C	T	0.0735586	1006
20	rs190006986	C	T	0.0129225	1006
20	rs13038866	G	A	0.203777	1006
20	rs13038876	G	A	0.205765	1006
20	rs761497	G	A	0.764414	1006
20	rs6122768	T	C	0.837972	1006
20	rs238148	C	T	0.764414	1006
20	rs1079661	A	T	0.547714	1006
20	rs238149	T	G	0.764414	1006
20	rs148970263	C	T	0.00596421	1006
20	rs238150	T	C	0.202783	1006
20	rs238152	G	A	0.751491	1006
20	rs6122769	C	T	0.134195	1006
20	rs6067025	T	C	0.548708	1006
20	rs238153	C	T	0.763419	1006
20	rs238154	G	A	0.763419	1006
20	rs238155	C	G	0.763419	1006
20	rs148170472	C	T	0.0656064	1006
20	rs78749149	C	T	0.0129225	1006
20	rs79925479	G	T	0.0656064	1006
20	rs238156	T	G	0.763419	1006
20	rs79369570	C	T	0.0656064	1006
20	rs238158	C	T	0.83996	1006
20	rs6067027	C	A	0.548708	1006
20	rs117424602	G	A	0.0129225	1006
20	rs78530072	T	G	0.0129225	1006
20	rs142994553	A	G	0.0129225	1006
20	rs173204	C	T	0.763419	1006
20	rs6067028	A	G	0.763419	1006
20	rs35759030	G	A	0.201789	1006
20	rs238203	T	G	0.763419	1006
20	rs2273147	C	T	0.0129225	1006
20	rs238204	A	G	0.763419	1006
20	rs1130146	G	A	0.408549	1006
20	rs143159197	G	A	0.026839	1006
20	rs238205	T	A	0.836978	1006
20	rs41304657	A	G	0.0258449	1006
20	rs238206	A	G	0.750497	1006
20	rs7689	T	C	0.83996	1006
20	rs8123912	G	C	0.201789	1006
20	rs76508258	G	A	0.0129225	1006
20	rs238208	G	A	0.83996	1006
20	rs238209	G	A	0.763419	1006
20	rs6512577	C	T	0.201789	1006
20	rs6063378	G	A	0.548708	1006
20	rs238210	T	A	0.750497	1006
20	rs6122773	G	A	0.548708	1006
20	rs112644707	G	A	0.0695825	1006
20	rs190220	A	G	0.763419	1006
20	rs171131	A	T	0.763419	1006
20	rs117447115	C	G	0.0129225	1006
20	rs73113560	G	A	0.026839	1006
20	rs238211	C	T	0.763419	1006
20	rs238212	C	A	0.836978	1006
20	rs143946131	G	A	0.0129225	1006
20	rs238213	A	G	0.763419	1006
20	rs11696801	T	G	0.408549	1006
20	rs73113562	C	A	0.0735586	1006
20	rs238214	A	T	0.763419	1006
20	rs6122777	G	A	0.134195	1006
20	rs11698090	T	A	0.60338	1006
20	rs238215	T	C	0.750497	1006
20	rs238216	T	C	0.83996	1006
20	rs7261580	G	A	0.0129225	1006
20	rs56335217	G	C	0.201789	1006
20	rs238217	A	T	0.201789	1006
20	rs238218	C	T	0.763419	1006
20	rs140516453	C	T	0.0337972	1006
20	rs238219	G	A	0.750497	1006
20	rs238220	A	G	0.763419	1006
20	rs238221	C	G	0.750497	1006
20	rs2273149	A	G	0.0129225	1006
20	rs6012627	A	G	0.0735586	1006
20	rs6125600	T	C	0.408549	1006
20	rs6019710	C	T	0.0735586	1006
20	rs3021	A	G	0.201789	1006
20	rs8121511	G	A	0.201789	1006
20	rs117952077	C	T	0.0129225	1006
20	rs138316497	C	T	0.0129225	1006
20	rs6019712	T	C	0.0735586	1006
20	rs173205	G	A	0.749503	1006
20	rs171132	A	G	0.83996	1006
20	rs2746989	C	T	0.763419	1006
20	rs512653	A	G	0.763419	1006
20	rs76653405	G	C	0.0129225	1006
20	rs6125603	G	A	0.549702	1006
20	rs570233	G	C	0.763419	1006
20	rs238174	C	T	0.201789	1006
20	rs80012410	T	C	0.0129225	1006
20	rs238175	T	C	0.750497	1006
20	rs501182	G	A	0.750497	1006
20	rs555133	C	T	0.750497	1006
20	rs139460254	C	A	0.0129225	1006
20	rs73113584	T	G	0.0735586	1006
20	rs6063380	A	C	0.548708	1006
20	rs75651274	G	A	0.0129225	1006
20	rs238176	A	G	0.750497	1006
20	rs238177	T	G	0.750497	1006
20	rs78796246	T	C	0.0129225	1006
20	rs1567865	C	T	0.196819	1006
20	rs78615597	T	C	0.0129225	1006
20	rs238178	T	A	0.763419	1006
20	rs238179	C	T	0.763419	1006
20	rs238180	A	T	0.763419	1006
20	rs1977128	G	A	0.201789	1006
20	rs238181	C	T	0.742545	1006
20	rs6122778	T	A	0.435388	1006
20	rs8117111	C	A	0.201789	1006
20	rs138555598	A	G	0.0129225	1006
20	rs6067030	C	T	0.548708	1006
20	rs182407141	C	T	0.0248509	1006
20	rs59499156	C	T	0.0864811	1006
20	rs138114898	T	C	0.0129225	1006
20	rs238183	T	A	0.750497	1006
20	rs139894357	G	A	0.0308151	1006
20	rs150640059	C	A	0.0198807	1006
20	rs117367196	C	T	0.0188867	1006
20	rs117658078	A	G	0.0208748	1006
20	rs238184	C	A	0.763419	1006
20	rs238185	T	C	0.763419	1006
20	rs57950	G	A	0.840954	1006
20	rs3746554	T	C	0.0129225	1006
20	rs11905214	A	G	0.200795	1006
20	rs238186	G	T	0.763419	1006
20	rs180845	T	C	0.763419	1006
20	rs6063382	C	T	0.548708	1006
20	rs238187	T	C	0.750497	1006
20	rs58969602	G	C	0.0735586	1006
20	rs7273834	T	C	0.0735586	1006
20	rs7266044	A	G	0.408549	1006
20	rs56093859	A	G	0.0735586	1006
20	rs6012630	C	T	0.0735586	1006
20	rs183428595	G	A	0.0129225	1006
20	rs6019722	G	A	0.0735586	1006
20	rs238188	G	C	0.750497	1006
20	rs238189	G	T	0.750497	1006
20	rs149821415	G	A	0.027833	1006
20	rs78267007	C	T	0.0258449	1006
20	rs238191	T	C	0.763419	1006
20	rs6122779	T	C	0.548708	1006
20	rs75156011	G	A	0.0129225	1006
20	rs238192	A	G	0.763419	1006
20	rs3818062	T	C	0.0129225	1006
20	rs3818064	T	C	0.0735586	1006
20	rs3818065	A	C	0.0735586	1006
20	rs3818066	G	A	0.408549	1006
20	rs3818067	A	G	0.0129225	1006
20	rs3818068	G	C	0.0129225	1006
20	rs479474	C	T	0.836978	1006
20	rs28362648	A	G	0.0129225	1006
20	rs3818070	C	G	0.0129225	1006
20	rs3818071	A	G	0.0129225	1006
20	rs6648	A	G	0.201789	1006
20	rs73116127	G	A	0.0735586	1006
20	rs80318192	A	G	0.0129225	1006
20	rs117483421	G	C	0.0129225	1006
20	rs117808841	T	C	0.0129225	1006
20	rs36016605	G	A	0.204771	1006
20	rs34804433	G	C	0.201789	1006
20	rs238195	C	T	0.836978	1006
20	rs1133114	T	C	0.0188867	1006
20	rs74689540	T	C	0.0129225	1006
20	rs146447598	T	C	0.0119284	1006
20	rs79570009	A	G	0.0129225	1006
20	rs238196	G	A	0.784294	1006
20	rs67214274	T	C	0.201789	1006
20	rs138381313	A	G	0.0149105	1006
20	rs117181085	A	G	0.0129225	1006
20	rs238198	T	C	0.201789	1006
20	rs35772539	C	T	0.201789	1006
20	rs238199	C	T	0.755467	1006
20	rs238200	C	T	0.206759	1006
20	rs238201	T	C	0.845924	1006
20	rs34580798	G	C	0.206759	1006
20	rs6125608	A	G	0.142147	1006
20	rs6067034	G	A	0.548708	1006
20	rs238202	G	C	0.76839	1006
20	rs79793272	G	A	0.0129225	1006
20	rs118056187	T	G	0.0129225	1006
20	rs74455865	C	G	0.0129225	1006
20	rs976804	T	G	0.0129225	1006
20	rs976803	G	A	0.0129225	1006
20	rs976802	C	A	0.0129225	1006
20	rs237744	T	C	0.750497	1006
20	rs35387764	G	T	0.201789	1006
20	rs237743	G	A	0.201789	1006
20	rs74508714	C	T	0.0129225	1006
20	rs237742	T	C	0.836978	1006
20	rs79121750	G	C	0.0129225	1006
20	rs117649366	C	A	0.0129225	1006
20	rs237741	C	A	0.201789	1006
20	rs237740	T	C	0.836978	1006
20	rs6122781	T	G	0.548708	1006
20	rs237739	C	T	0.836978	1006
20	rs6125610	C	T	0.548708	1006
20	rs77629079	A	G	0.0129225	1006
20	rs6125611	G	T	0.548708	1006
20	rs237738	T	C	0.83002	1006
20	rs237737	G	A	0.763419	1006
20	rs117326773	C	A	0.0129225	1006
20	rs80306164	G	A	0.0188867	1006
20	rs8197	G	A	0.750497	1006
20	rs237735	A	G	0.762425	1006
20	rs144244643	A	T	0.0129225	1006
20	rs59960348	C	T	0.0735586	1006
20	rs142706776	A	G	0.0129225	1006
20	rs150976154	C	T	0.0129225	1006
20	rs6125612	A	G	0.548708	1006
20	rs237734	T	C	0.750497	1006
20	rs118146198	T	C	0.0129225	1006
20	rs190179205	G	C	0.00596421	1006
20	rs6067035	A	G	0.408549	1006
20	rs13038621	G	A	0.201789	1006
20	rs76377249	A	G	0.0129225	1006
20	rs62211373	C	T	0.0417495	1006
20	rs116992683	A	G	0.0129225	1006
20	rs6067036	C	T	0.0188867	1006
20	rs117395384	T	C	0.0129225	1006
20	rs237702	C	T	0.750497	1006
20	rs75701200	G	A	0.0129225	1006
20	rs142686304	C	T	0.0129225	1006
20	rs237701	T	C	0.763419	1006
20	rs6019738	A	G	0.0735586	1006
20	rs237700	A	G	0.201789	1006
20	rs77711953	C	T	0.0129225	1006
20	rs237699	C	T	0.748509	1006
20	rs142736187	C	T	0.0129225	1006
20	rs74783842	C	A	0.0129225	1006
20	rs147970207	C	T	0.0139165	1006
20	rs62211374	G	A	0.134195	1006
20	rs80195887	C	T	0.0129225	1006
20	rs68014903	G	T	0.201789	1006
20	rs78984116	C	G	0.0129225	1006
20	rs139644122	C	T	0.00596421	1006
20	rs139329821	T	C	0.0129225	1006
20	rs237708	T	G	0.841948	1006
20	rs76105818	G	T	0.0129225	1006
20	rs6067037	G	A	0.547714	1006
20	rs151110946	C	T	0.0129225	1006
20	rs76495375	C	G	0.0129225	1006
20	rs76479147	A	C	0.0129225	1006
20	rs79274472	G	C	0.407555	1006
20	rs237707	T	C	0.83499	1006
20	rs187348580	C	T	0.0129225	1006
20	rs237706	T	G	0.214712	1006
20	rs138005296	A	G	0.0328032	1006
20	rs237704	T	C	0.762425	1006
20	rs67375757	T	C	0.204771	1006
20	rs149026621	C	T	0.0129225	1006
20	rs7268632	C	A	0.0725646	1006
20	rs237703	T	A	0.762425	1006
20	rs761498	C	T	0.0725646	1006
20	rs2010097	T	C	0.835984	1006
20	rs6019742	G	C	0.835984	1006
20	rs1109693	A	G	0.763419	1006
20	rs2869727	A	G	0.835984	1006
20	rs2869728	G	A	0.763419	1006
20	rs6125616	G	A	0.134195	1006
20	rs6417285	G	A	0.762425	1006
20	rs237721	G	C	0.751491	1006
20	rs237720	G	C	0.835984	1006
20	rs237719	T	C	0.763419	1006
20	rs150952951	C	T	0.0109344	1006
20	rs85360	A	G	0.764414	1006
20	rs119716	A	T	0.751491	1006
20	rs237714	C	T	0.201789	1006
20	rs237713	C	G	0.836978	1006
20	rs112896393	G	A	0.0397614	1006
20	rs11907908	C	T	0.0715706	1006
20	rs171109	A	G	0.751491	1006
20	rs145315973	G	A	0.0129225	1006
20	rs6067046	G	A	0.54672	1006
20	rs6019743	T	C	0.0715706	1006
20	rs146513135	G	A	0.0129225	1006
20	rs6067048	A	T	0.549702	1006
20	rs67652499	C	T	0.201789	1006
20	rs237711	C	G	0.201789	1006
20	rs76659855	A	C	0.0129225	1006
20	rs117098248	C	T	0.00994036	1006
20	rs76809311	C	G	0.0129225	1006
20	rs117906400	C	T	0.0129225	1006
20	rs78463987	G	C	0.0129225	1006
20	rs237710	C	T	0.751491	1006
20	rs35506374	G	T	0.203777	1006
20	rs77276245	G	C	0.0129225	1006
20	rs117139595	C	T	0.0129225	1006
20	rs34584964	G	A	0.0397614	1006
20	rs6019745	A	G	0.835984	1006
20	rs8125088	C	T	0.0715706	1006
20	rs117628925	T	C	0.0129225	1006
20	rs431011	A	G	0.978131	1006
20	rs13037209	C	T	0.109344	1006
20	rs140808866	A	G	0.0129225	1006
20	rs140273858	C	T	0.0129225	1006
20	rs150358229	A	G	0.0129225	1006
20	rs113172032	A	G	0.028827	1006
20	rs117816960	G	A	0.0248509	1006
20	rs74931297	C	T	0.0129225	1006
20	rs2134617	C	T	0.0715706	1006
20	rs2134618	C	T	0.0715706	1006
20	rs573791144	C	T	0.00497018	1006
20	rs117092122	T	C	0.0129225	1006
20	rs381262	G	A	0.214712	1006
20	rs113917711	A	G	0.0129225	1006
20	rs188309946	T	G	0.0139165	1006
20	rs237722	A	G	0.760437	1006
20	rs237723	C	T	0.823062	1006
20	rs138730309	G	A	0.0119284	1006
20	rs73116200	A	G	0.0129225	1006
20	rs237724	T	A	0.840954	1006
20	rs77611738	C	A	0.0139165	1006
20	rs237725	A	G	0.128231	1006
20	rs145274028	A	G	0.0168986	1006
20	rs237726	A	T	0.129225	1006
20	rs6067053	C	T	0.472167	1006
20	rs237727	A	G	0.128231	1006
20	rs6067054	G	A	0.496024	1006
20	rs11906968	C	A	0.148111	1006
20	rs11906955	A	G	0.282306	1006
20	rs237728	C	T	0.269384	1006
20	rs237729	C	T	0.269384	1006
20	rs117204676	C	T	0.0188867	1006
20	rs237730	T	G	0.265408	1006
20	rs237731	C	T	0.267396	1006
20	rs237732	T	C	0.27833	1006
20	rs58065519	C	T	0.0805169	1006
20	rs237733	T	C	0.790258	1006
20	rs117396723	C	T	0.0109344	1006
20	rs79984731	G	C	0.0228628	1006
20	rs1033553	T	A	0.0159046	1006
20	rs6063392	C	T	0.0318091	1006
20	rs7270080	T	C	0.128231	1006
20	rs117011706	G	C	0.0248509	1006
20	rs237709	T	C	0.689861	1006
20	rs1847326	C	A	0.0854871	1006
20	rs67524316	A	G	0.0854871	1006
20	rs127319	G	A	0.7833	1006
20	rs2006294	A	G	0.084493	1006
20	rs137998628	C	T	0.0129225	1006
20	rs117650266	C	T	0.00894632	1006
20	rs6012642	T	C	0.084493	1006
20	rs6019750	C	G	0.084493	1006
20	rs6019751	C	T	0.084493	1006
20	rs6019753	A	G	0.084493	1006
20	rs6012643	C	T	0.554672	1006
20	rs6012644	G	C	0.084493	1006
20	rs1972189	G	A	0.276342	1006
20	rs112954035	G	A	0.084493	1006
20	rs6019754	A	G	0.084493	1006
20	rs6019755	C	T	0.084493	1006
20	rs149539962	G	A	0.00596421	1006
20	rs67926404	C	T	0.084493	1006
20	rs674063	T	C	0.11829	1006
20	rs11907221	G	C	0.190855	1006
20	rs183113549	A	G	0.0119284	1006
20	rs148819213	C	T	0.0149105	1006
20	rs237469	T	C	0.45825	1006
20	rs8125593	G	A	0.11829	1006
20	rs60973949	T	C	0.083499	1006
20	rs932442	T	C	0.303181	1006
20	rs3092044	A	G	0.303181	1006
20	rs2426145	C	T	0.22167	1006
20	rs2426146	G	A	0.303181	1006
20	rs7261606	C	T	0.083499	1006
20	rs76577546	G	A	0.0198807	1006
20	rs75673784	A	G	0.054672	1006
20	rs61482155	C	T	0.083499	1006
20	rs61381846	G	C	0.083499	1006
20	rs1007129	C	T	0.232604	1006
20	rs3091609	C	T	0.149105	1006
20	rs3091791	C	T	0.232604	1006
20	rs1007128	G	C	0.083499	1006
20	rs148040100	C	T	0.0119284	1006
20	rs6125627	A	G	0.232604	1006
20	rs6019758	C	T	0.230616	1006
20	rs79333383	C	T	0.0347913	1006
20	rs2426147	C	T	0.149105	1006
20	rs117059989	G	A	0.0149105	1006
20	rs73118332	C	T	0.0715706	1006
20	rs57926290	C	T	0.0387674	1006
20	rs3859594	T	C	0.0695825	1006
20	rs6019762	A	G	0.084493	1006
20	rs6019763	T	C	0.084493	1006
20	rs1875721	T	C	0.233598	1006
20	rs62207636	C	G	0.0139165	1006
20	rs79182118	A	T	0.0248509	1006
20	rs16994523	G	A	0.11829	1006
20	rs117606872	A	G	0.0139165	1006
20	rs6019764	A	C	0.084493	1006
20	rs237447	G	A	0.11829	1006
20	rs146563276	T	C	0.0238569	1006
20	rs117250096	G	A	0.0218688	1006
20	rs57430487	T	C	0.083499	1006
20	rs61433327	C	T	0.083499	1006
20	rs6012648	T	C	0.083499	1006
20	rs1847329	G	C	0.272366	1006
20	rs237482	G	C	0.390656	1006
20	rs66469626	T	C	0.083499	1006
20	rs2202261	A	G	0.083499	1006
20	rs1393948	C	T	0.147117	1006
20	rs77785613	A	G	0.0198807	1006
20	rs138413797	G	C	0.0258449	1006
20	rs117202244	C	A	0.0427435	1006
20	rs147427028	C	T	0.0188867	1006
20	rs58746348	G	A	0.083499	1006
20	rs59661877	C	T	0.083499	1006
20	rs2426151	G	C	0.269384	1006
20	rs73272000	T	A	0.0815109	1006
20	rs237483	C	A	0.50497	1006
20	rs3091764	G	T	0.269384	1006
20	rs6095492	G	A	0.323062	1006
20	rs3092378	C	T	0.269384	1006
20	rs237484	A	G	0.506958	1006
20	rs117867984	C	G	0.0248509	1006
20	rs6019766	G	T	0.0815109	1006
20	rs56107323	T	C	0.0984095	1006
20	rs143683025	G	A	0.0298211	1006
20	rs2426152	C	T	0.244533	1006
20	rs59539109	A	T	0.0994036	1006
20	rs73118348	C	T	0.026839	1006
20	rs237449	T	C	0.11829	1006
20	rs761383	G	A	0.21173	1006
20	rs78856558	A	G	0.0139165	1006
20	rs6019770	A	G	0.136183	1006
20	rs237450	G	A	0.11829	1006
20	rs74454728	C	T	0.0357853	1006
20	rs17786947	C	A	0.0357853	1006
20	rs62207639	A	G	0.0139165	1006
20	rs3331	T	C	0.0367793	1006
20	rs1051295	A	G	0.237575	1006
20	rs113974524	A	G	0.0198807	1006
20	rs34280195	C	T	0.0129225	1006
20	rs34467662	G	A	0.0198807	1006
20	rs2229006	G	C	0.0218688	1006
20	rs112735799	G	A	0.0149105	1006
20	rs6019774	T	C	0.0377734	1006
20	rs73118354	G	C	0.0139165	1006
20	rs78215990	C	A	0.0298211	1006
20	rs7269408	C	T	0.128231	1006
20	rs111355930	T	C	0.0377734	1006
20	rs3091737	C	T	0.282306	1006
20	rs62207640	G	A	0.150099	1006
20	rs75102819	T	A	0.0427435	1006
20	rs237480	C	A	0.308151	1006
20	rs6019776	A	G	0.154076	1006
20	rs6019778	G	C	0.154076	1006
20	rs574160537	T	C	0.0119284	1006
20	rs3092235	G	A	0.281312	1006
20	rs6019780	C	A	0.15507	1006
20	rs3092138	A	G	0.462227	1006
20	rs6019781	G	A	0.17992	1006
20	rs926672	T	A	0.461233	1006
20	rs6019783	C	T	0.15507	1006
20	rs2426153	C	T	0.237575	1006
20	rs73910514	C	A	0.0248509	1006
20	rs75245158	T	G	0.0427435	1006
20	rs13433293	C	T	0.17992	1006
20	rs13433299	C	T	0.15507	1006
20	rs73910517	T	G	0.0248509	1006
20	rs3091458	A	G	0.279324	1006
20	rs183546	C	T	0.0248509	1006
20	rs6095496	G	A	0.281312	1006
20	rs182531015	G	C	0.00298211	1006
20	rs7272646	G	A	0.282306	1006
20	rs112203820	C	T	0.0218688	1006
20	rs6095497	C	T	0.15507	1006
20	rs3091796	T	G	0.0447316	1006
20	rs1883860	C	T	0.15507	1006
20	rs2426154	C	T	0.277336	1006
20	rs6019784	C	T	0.15507	1006
20	rs6019785	T	C	0.180915	1006
20	rs4810951	T	G	0.621272	1006
20	rs62209162	A	G	0.15507	1006
20	rs237485	A	G	0.310139	1006
20	rs55678110	G	A	0.0347913	1006
20	rs75260488	T	C	0.0357853	1006
20	rs6019786	C	T	0.157058	1006
20	rs16994553	T	C	0.157058	1006
20	rs77580736	C	T	0.0407555	1006
20	rs4810952	C	T	0.368787	1006
20	rs875470	T	G	0.0347913	1006
20	rs1961192	G	A	0.367793	1006
20	rs910160	C	T	0.0357853	1006
20	rs149797415	G	A	0.0387674	1006
20	rs113055139	C	T	0.027833	1006
20	rs9636516	G	A	0.343936	1006
20	rs6095501	T	C	0.0228628	1006
20	rs13044228	C	T	0.0437376	1006
20	rs138959569	G	A	0.0258449	1006
20	rs10485610	C	T	0.0437376	1006
20	rs6019788	T	C	0.0447316	1006
20	rs6019789	C	T	0.0437376	1006
20	rs6019790	T	C	0.0447316	1006
20	rs6019791	A	G	0.466203	1006
20	rs6019792	A	C	0.0447316	1006
20	rs6019793	T	C	0.0447316	1006
20	rs13044985	G	A	0.0447316	1006
20	rs6019794	A	G	0.0447316	1006
20	rs6019795	A	T	0.0447316	1006
20	rs6125642	G	T	0.403579	1006
20	rs6019796	C	T	0.0457256	1006
20	rs6019797	C	T	0.0447316	1006
20	rs11905015	T	G	0.0447316	1006
20	rs59670480	G	A	0.0447316	1006
20	rs78772557	C	A	0.0318091	1006
20	rs6019799	G	T	0.0447316	1006
20	rs6019800	T	C	0.0447316	1006
20	rs756529	G	A	0.40159	1006
20	rs756530	G	A	0.0318091	1006
20	rs3787314	T	C	0.0447316	1006
20	rs6012652	T	G	0.0447316	1006
20	rs6067077	C	T	0.380716	1006
20	rs34816900	G	C	0.0497018	1006
20	rs111670944	G	C	0.0139165	1006
20	rs6125643	G	T	0.447316	1006
20	rs6019805	T	C	0.0447316	1006
20	rs67243707	C	T	0.0526839	1006
20	rs13037578	A	G	0.0447316	1006
20	rs6019806	C	T	0.0447316	1006
20	rs6019807	C	G	0.0447316	1006
20	rs1354333	T	C	0.455268	1006
20	rs6019808	G	C	0.0447316	1006
20	rs6012653	C	T	0.0447316	1006
20	rs6012654	G	T	0.0437376	1006
20	rs6012655	G	A	0.0437376	1006
20	rs6012656	T	C	0.0437376	1006
20	rs6012657	G	A	0.0437376	1006
20	rs6063397	T	C	0.411531	1006
20	rs35560064	A	G	0.0437376	1006
20	rs3787315	C	G	0.0447316	1006
20	rs3787316	C	T	0.403579	1006
20	rs112903214	T	G	0.0238569	1006
20	rs6063398	T	C	0.462227	1006
20	rs13042468	T	A	0.0447316	1006
20	rs6067080	T	C	0.353877	1006
20	rs36102365	C	G	0.0457256	1006
20	rs1503485	T	C	0.460239	1006
20	rs1847328	A	G	0.0636183	1006
20	rs113684806	A	G	0.027833	1006
20	rs146961189	A	G	0.0238569	1006
20	rs6063399	A	G	0.460239	1006
20	rs7264620	A	G	0.0626243	1006
20	rs4810954	G	A	0.394632	1006
20	rs76769822	A	T	0.0347913	1006
20	rs6019815	G	T	0.05666	1006
20	rs16994565	T	C	0.05666	1006
20	rs117311315	T	G	0.00596421	1006
20	rs55982958	T	C	0.05666	1006
20	rs16994569	T	C	0.05666	1006
20	rs146341476	A	G	0.00695825	1006
20	rs6019816	G	T	0.05666	1006
20	rs7348799	T	C	0.05666	1006
20	rs71351970	C	T	0.0447316	1006
20	rs56359026	C	T	0.05666	1006
20	rs56287623	T	C	0.05666	1006
20	rs56376132	A	G	0.05666	1006
20	rs55781755	T	A	0.05666	1006
20	rs56059929	T	C	0.05666	1006
20	rs56108507	G	A	0.055666	1006
20	rs34230946	G	A	0.0447316	1006
20	rs34031790	G	A	0.0238569	1006
20	rs8115327	T	C	0.454274	1006
20	rs7353256	C	T	0.389662	1006
20	rs6067083	G	A	0.34493	1006
20	rs6067084	A	G	0.39165	1006
20	rs62209164	A	G	0.0795229	1006
20	rs1503482	C	T	0.447316	1006
20	rs2057077	T	C	0.44831	1006
20	rs10854180	A	C	0.44831	1006
20	rs237451	C	T	0.38171	1006
20	rs6063400	G	A	0.446322	1006
20	rs7273494	G	A	0.184891	1006
20	rs13041294	G	T	0.248509	1006
20	rs13041298	G	C	0.245527	1006
20	rs192886238	G	C	0.028827	1006
20	rs13041163	C	T	0.0447316	1006
20	rs13041060	A	G	0.0347913	1006
20	rs6067085	A	G	0.400596	1006
20	rs237452	T	C	0.55666	1006
20	rs74360928	C	T	0.0377734	1006
20	rs237453	G	A	0.467197	1006
20	rs12624576	A	G	0.429423	1006
20	rs59494676	C	A	0.428429	1006
20	rs12624589	A	G	0.524851	1006
20	rs6090975	T	G	0.429423	1006
20	rs6090976	A	G	0.429423	1006
20	rs6095507	T	C	0.430417	1006
20	rs6067087	G	A	0.429423	1006
20	rs6067088	T	A	0.429423	1006
20	rs6067089	C	T	0.429423	1006
20	rs1812248	G	A	0.429423	1006
20	rs8120399	G	A	0.430417	1006
20	rs2869731	C	T	0.430417	1006
20	rs8120326	C	G	0.429423	1006
20	rs6019820	A	G	0.524851	1006
20	rs6125646	C	T	0.429423	1006
20	rs6125647	A	C	0.429423	1006
20	rs6067091	G	A	0.429423	1006
20	rs6067092	G	A	0.429423	1006
20	rs6063403	C	T	0.429423	1006
20	rs6125648	T	C	0.429423	1006
20	rs6095508	G	A	0.429423	1006
20	rs6067093	A	T	0.429423	1006
20	rs6067094	T	C	0.429423	1006
20	rs75393527	C	T	0.0129225	1006
20	rs6063406	C	A	0.423459	1006
20	rs926673	G	T	0.521869	1006
20	rs73120333	C	T	0.0198807	1006
20	rs237454	A	G	0.336978	1006
20	rs237455	C	T	0.439364	1006
20	rs17784671	G	A	0.0377734	1006
20	rs237456	T	G	0.4334	1006
20	rs113718371	A	G	0.0308151	1006
20	rs237457	C	T	0.282306	1006
20	rs237458	G	A	0.4334	1006
20	rs237459	T	C	0.432406	1006
20	rs237460	C	T	0.432406	1006
20	rs6090977	C	T	0.0735586	1006
20	rs237461	T	C	0.359841	1006
20	rs237462	C	T	0.358847	1006
20	rs116883868	T	A	0.0526839	1006
20	rs36014836	G	A	0.0586481	1006
20	rs237463	T	C	0.2833	1006
20	rs237464	G	A	0.2833	1006
20	rs237465	A	G	0.465209	1006
20	rs237466	A	G	0.284294	1006
20	rs71351972	G	C	0.0407555	1006
20	rs119418	G	T	0.282306	1006
20	rs119417	A	G	0.4334	1006
20	rs74920825	C	T	0.0159046	1006
20	rs13042686	G	C	0.0586481	1006
20	rs119416	G	A	0.358847	1006
20	rs147065696	G	A	0.0149105	1006
20	rs62209165	C	T	0.0785288	1006
20	rs237467	T	C	0.43837	1006
20	rs118094875	G	A	0.0149105	1006
20	rs237468	A	G	0.360835	1006
20	rs6090978	C	T	0.282306	1006
20	rs6019824	C	T	0.0785288	1006
20	rs6019825	A	G	0.466203	1006
20	rs13045051	C	T	0.0168986	1006
20	rs62209166	T	C	0.0785288	1006
20	rs77197086	C	T	0.0308151	1006
20	rs237470	T	C	0.435388	1006
20	rs117031397	G	A	0.00994036	1006
20	rs3787317	C	T	0.0407555	1006
20	rs6095512	G	A	0.0159046	1006
20	rs6095513	C	T	0.0159046	1006
20	rs237471	G	A	0.282306	1006
20	rs6019826	C	T	0.117296	1006
20	rs237472	C	A	0.932406	1006
20	rs237473	A	C	0.281312	1006
20	rs11905489	A	G	0.0745527	1006
20	rs13045350	T	C	0.0407555	1006
20	rs6019827	A	G	0.0765408	1006
20	rs186942	C	G	0.5666	1006
20	rs237474	C	T	0.282306	1006
20	rs6095516	C	T	0.0745527	1006
20	rs6090979	A	G	0.0745527	1006
20	rs117854993	T	C	0.0397614	1006
20	rs34786572	G	A	0.0417495	1006
20	rs10485611	A	C	0.0586481	1006
20	rs116934675	A	C	0.0258449	1006
20	rs73120358	C	T	0.0765408	1006
20	rs6095518	T	C	0.0159046	1006
20	rs237475	T	C	0.494036	1006
20	rs6095519	C	T	0.0159046	1006
20	rs73261365	G	C	0.0586481	1006
20	rs6095520	A	T	0.0159046	1006
20	rs77778449	G	A	0.0417495	1006
20	rs6095521	T	C	0.0914513	1006
20	rs76793413	G	A	0.0159046	1006
20	rs6012663	C	G	0.0914513	1006
20	rs79371069	T	C	0.0178926	1006
20	rs237476	G	T	0.480119	1006
20	rs80051983	G	T	0.0178926	1006
20	rs6019831	G	A	0.0695825	1006
20	rs6012664	T	C	0.0904573	1006
20	rs6019832	A	C	0.0904573	1006
20	rs115620052	C	G	0.0159046	1006
20	rs77262128	G	A	0.0308151	1006
20	rs80260468	T	C	0.0159046	1006
20	rs62209167	G	A	0.0914513	1006
20	rs6019834	G	A	0.107356	1006
20	rs6019835	G	T	0.0914513	1006
20	rs34192871	A	G	0.0407555	1006
20	rs117075651	C	T	0.00994036	1006
20	rs59612211	A	G	0.0308151	1006
20	rs6019836	T	C	0.0914513	1006
20	rs2003712	G	T	0.0586481	1006
20	rs6019837	A	G	0.0914513	1006
20	rs6019838	T	C	0.0914513	1006
20	rs59490614	G	T	0.0914513	1006
20	rs6019839	C	T	0.0914513	1006
20	rs77208947	G	A	0.0178926	1006
20	rs6019840	C	G	0.0914513	1006
20	rs237477	C	T	0.616302	1006
20	rs6512583	T	C	0.0914513	1006
20	rs74830205	C	T	0.0168986	1006
20	rs3787318	T	C	0.0308151	1006
20	rs113527276	C	A	0.0178926	1006
20	rs113297150	G	A	0.0318091	1006
20	rs6095524	T	G	0.0168986	1006
20	rs35854893	C	T	0.0407555	1006
20	rs7269894	T	C	0.0914513	1006
20	rs113760023	C	A	0.0318091	1006
20	rs112252353	C	T	0.0178926	1006
20	rs149865588	T	G	0.0178926	1006
20	rs58893013	C	T	0.0308151	1006
20	rs7264104	C	T	0.0914513	1006
20	rs6019841	C	T	0.0745527	1006
20	rs3787319	G	A	0.0407555	1006
20	rs742759	G	A	0.180915	1006
20	rs742758	T	G	0.0914513	1006
20	rs138169356	C	G	0.0168986	1006
20	rs6019842	G	A	0.0745527	1006
20	rs6095525	T	C	0.0914513	1006
20	rs62209193	A	G	0.0745527	1006
20	rs7268802	C	T	0.0914513	1006
20	rs3787321	C	T	0.0417495	1006
20	rs140913470	T	C	0.0159046	1006
20	rs73120388	T	C	0.0775348	1006
20	rs11700254	G	A	0.0367793	1006
20	rs8126190	G	T	0.0944334	1006
20	rs237478	T	C	0.515905	1006
20	rs6012668	C	T	0.0944334	1006
20	rs111474755	C	T	0.0308151	1006
20	rs138044298	C	T	0.0178926	1006
20	rs143725339	C	T	0.0139165	1006
20	rs118085064	C	G	0.0218688	1006
20	rs62209195	A	G	0.0129225	1006
20	rs115419097	C	T	0.0178926	1006
20	rs28414856	T	C	0.0168986	1006
20	rs3787322	C	T	0.0308151	1006
20	rs6012669	T	G	0.0168986	1006
20	rs113234065	A	G	0.0328032	1006
20	rs6095526	C	A	0.0168986	1006
20	rs74461476	A	C	0.0228628	1006
20	rs6012670	T	G	0.10835	1006
20	rs75790327	G	C	0.0318091	1006
20	rs113778844	G	C	0.0308151	1006
20	rs34652120	A	C	0.0427435	1006
20	rs6019847	C	G	0.0168986	1006
20	rs6019848	G	A	0.0168986	1006
20	rs146313226	C	T	0.0159046	1006
20	rs6012671	A	C	0.0168986	1006
20	rs34600613	T	C	0.0427435	1006
20	rs78335222	C	T	0.0308151	1006
20	rs11908249	T	A	0.0924453	1006
20	rs117076584	A	G	0.00994036	1006
20	rs13044742	A	T	0.0924453	1006
20	rs7267776	G	A	0.109344	1006
20	rs112987769	C	T	0.0308151	1006
20	rs13041133	C	T	0.0924453	1006
20	rs579113	C	T	0.492048	1006
20	rs80314314	G	T	0.0308151	1006
20	rs117868382	A	G	0.0168986	1006
20	rs572845	G	A	0.379722	1006
20	rs6012672	C	T	0.0159046	1006
20	rs6019852	G	A	0.0775348	1006
20	rs143324531	T	C	0.0188867	1006
20	rs138982177	C	T	0.00994036	1006
20	rs79171734	C	T	0.0188867	1006
20	rs77341214	A	G	0.0168986	1006
20	rs114836745	A	G	0.0188867	1006
20	rs610412	A	C	0.404573	1006
20	rs34437921	C	T	0.0427435	1006
20	rs75362062	C	T	0.0159046	1006
20	rs6019854	G	A	0.0159046	1006
20	rs6095532	G	A	0.0159046	1006
20	rs35002974	T	A	0.0427435	1006
20	rs13044274	A	G	0.0735586	1006
20	rs13044588	C	T	0.0735586	1006
20	rs9712464	A	G	0.0735586	1006
20	rs60747977	G	A	0.0308151	1006
20	rs114911128	A	G	0.0188867	1006
20	rs6019855	T	G	0.502982	1006
20	rs10485612	A	G	0.0328032	1006
20	rs6019856	G	A	0.0238569	1006
20	rs6090982	C	T	0.122266	1006
20	rs802950	C	A	0.337972	1006
20	rs490840	T	G	0.494036	1006
20	rs802952	T	C	0.45328	1006
20	rs6019857	A	T	0.101392	1006
20	rs73120393	T	G	0.12326	1006
20	rs6019858	G	A	0.101392	1006
20	rs653070	C	T	0.668986	1006
20	rs546624	A	G	0.315109	1006
20	rs62209196	G	A	0.316103	1006
20	rs4809745	G	A	0.0725646	1006
20	rs4809746	A	C	0.101392	1006
20	rs552068	A	C	0.661034	1006
20	rs77075381	C	T	0.126243	1006
20	rs35822506	A	G	0.117296	1006
20	rs6090984	A	T	0.027833	1006
20	rs6125655	G	A	0.299205	1006
20	rs75902897	T	G	0.119284	1006
20	rs6090986	C	T	0.0298211	1006
20	rs6125656	G	A	0.191849	1006
20	rs78401579	G	A	0.0258449	1006
20	rs6019859	T	A	0.263419	1006
20	rs6019860	A	G	0.27336	1006
20	rs562954	A	G	0.413519	1006
20	rs112175607	C	G	0.0258449	1006
20	rs477135	T	A	0.413519	1006
20	rs77491494	A	G	0.119284	1006
20	rs139544048	G	A	0.0149105	1006
20	rs650381	A	G	0.304175	1006
20	rs60975964	G	A	0.0298211	1006
20	rs479800	A	G	0.0308151	1006
20	rs566604	A	G	0.304175	1006
20	rs34500768	T	C	0.0337972	1006
20	rs7269864	T	C	0.192843	1006
20	rs118099131	G	A	0.0427435	1006
20	rs6090988	T	C	0.195825	1006
20	rs76239580	C	A	0.109344	1006
20	rs553213	A	G	0.641153	1006
20	rs35235111	G	A	0.0427435	1006
20	rs74361372	C	T	0.185885	1006
20	rs145123742	G	A	0.0149105	1006
20	rs490196	C	T	0.0725646	1006
20	rs145469695	C	A	0.0218688	1006
20	rs1502245	T	C	0.417495	1006
20	rs6019866	C	G	0.406561	1006
20	rs62209202	G	T	0.0109344	1006
20	rs6019867	G	A	0.194831	1006
20	rs6012675	G	A	0.0725646	1006
20	rs58243712	G	A	0.0725646	1006
20	rs6012676	G	A	0.194831	1006
20	rs6012677	T	C	0.194831	1006
20	rs554985	A	T	0.0725646	1006
20	rs13040730	T	C	0.0715706	1006
20	rs6012678	G	A	0.0715706	1006
20	rs6019869	G	A	0.180915	1006
20	rs6095539	G	C	0.0298211	1006
20	rs613933	T	G	0.0387674	1006
20	rs12479487	T	G	0.0715706	1006
20	rs11696755	T	C	0.195825	1006
20	rs73122372	G	A	0.0715706	1006
20	rs62209203	G	C	0.223658	1006
20	rs138522772	C	A	0.0149105	1006
20	rs544187	C	T	0.0924453	1006
20	rs58962353	G	A	0.235586	1006
20	rs78158567	T	G	0.0874751	1006
20	rs78066098	A	G	0.0427435	1006
20	rs55932082	A	G	0.0874751	1006
20	rs62209204	G	T	0.0178926	1006
20	rs79067068	A	T	0.0139165	1006
20	rs11700222	T	C	0.186879	1006
20	rs73122376	G	A	0.144135	1006
20	rs495539	G	T	0.0159046	1006
20	rs496511	A	G	0.449304	1006
20	rs73122378	C	T	0.144135	1006
20	rs506958	G	A	0.447316	1006
20	rs6095541	C	T	0.185885	1006
20	rs6095542	G	A	0.185885	1006
20	rs56277375	T	C	0.0874751	1006
20	rs556731	A	G	0.0347913	1006
20	rs117302510	C	G	0.00994036	1006
20	rs79422257	T	C	0.0139165	1006
20	rs6095543	T	C	0.176938	1006
20	rs551957	T	C	0.0159046	1006
20	rs471696	C	T	0.0159046	1006
20	rs6090990	A	C	0.26839	1006
20	rs6095544	T	A	0.269384	1006
20	rs1393342	A	C	0.22167	1006
20	rs1393343	T	A	0.22167	1006
20	rs6095545	G	A	0.26839	1006
20	rs117375478	C	T	0.00994036	1006
20	rs35075806	C	G	0.26839	1006
20	rs140491863	C	T	0.0139165	1006
20	rs7267020	G	T	0.26839	1006
20	rs6095546	C	A	0.26839	1006
20	rs546674	T	C	0.299205	1006
20	rs6095547	C	T	0.26839	1006
20	rs142433575	G	A	0.0129225	1006
20	rs491025	T	C	0.519881	1006
20	rs2298844	T	C	0.269384	1006
20	rs574113	C	T	0.668986	1006
20	rs117990836	T	G	0.0188867	1006
20	rs571907	G	A	0.0159046	1006
20	rs4647	G	A	0.269384	1006
20	rs5619	G	A	0.028827	1006
20	rs492195	C	A	0.298211	1006
20	rs5613	T	G	0.028827	1006
20	rs5609	A	G	0.0159046	1006
20	rs5602	A	G	0.537773	1006
20	rs5601	G	A	0.028827	1006
20	rs5600	T	C	0.270378	1006
20	rs11698535	C	T	0.269384	1006
20	rs5596	T	G	0.299205	1006
20	rs5594	G	A	0.028827	1006
20	rs5585	A	G	0.028827	1006
20	rs13039739	G	A	0.246521	1006
20	rs16994651	C	T	0.0129225	1006
20	rs580589	C	T	0.0159046	1006
20	rs8115055	C	A	0.0129225	1006
20	rs35193371	C	T	0.261431	1006
20	rs576119	A	G	0.292247	1006
20	rs729824	T	C	0.261431	1006
20	rs78134375	C	T	0.0357853	1006
20	rs56945685	T	C	0.0129225	1006
20	rs11696747	T	C	0.262425	1006
20	rs11696748	T	C	0.262425	1006
20	rs8121749	A	G	0.262425	1006
20	rs148992383	G	A	0.0188867	1006
20	rs6095557	A	G	0.264414	1006
20	rs7271624	C	G	0.279324	1006
20	rs5629	G	T	0.260437	1006
20	rs6019876	G	C	0.264414	1006
20	rs150944682	T	C	0.0357853	1006
20	rs495146	C	T	0.27833	1006
20	rs6019879	T	C	0.267396	1006
20	rs7274202	C	T	0.263419	1006
20	rs7267348	T	C	0.267396	1006
20	rs6012680	G	C	0.263419	1006
20	rs6019880	T	C	0.272366	1006
20	rs75630193	G	A	0.0109344	1006
20	rs77317874	T	C	0.0188867	1006
20	rs61013127	A	G	0.236581	1006
20	rs6090996	G	A	0.202783	1006
20	rs117238134	G	A	0.0109344	1006
20	rs112853036	T	C	0.028827	1006
20	rs11906639	C	T	0.0228628	1006
20	rs77401275	A	G	0.0357853	1006
20	rs144332344	A	G	0.0109344	1006
20	rs497069	C	T	0.191849	1006
20	rs77823273	G	A	0.0248509	1006
20	rs496962	C	T	0.187873	1006
20	rs112392428	G	A	0.0516899	1006
20	rs113110790	C	T	0.0238569	1006
20	rs508757	T	C	0.198807	1006
20	rs73124173	C	A	0.0159046	1006
20	rs5628	C	T	0.0646123	1006
20	rs117234571	C	A	0.0178926	1006
20	rs522962	T	C	0.563618	1006
20	rs8115305	C	T	0.0178926	1006
20	rs76998991	C	T	0.0357853	1006
20	rs149811032	G	A	0.055666	1006
20	rs147874581	A	G	0.00795229	1006
20	rs504974	G	A	0.0666004	1006
20	rs6091000	T	C	0.0576541	1006
20	rs13433380	G	A	0.0576541	1006
20	rs117294996	C	T	0.0168986	1006
20	rs11700258	A	G	0.112326	1006
20	rs116853191	G	A	0.00894632	1006
20	rs4810965	G	A	0.121272	1006
20	rs80031368	G	A	0.0298211	1006
20	rs117675314	G	A	0.0258449	1006
20	rs117927958	T	C	0.0666004	1006
20	rs117769190	G	A	0.0795229	1006
20	rs501908	T	C	0.119284	1006
20	rs112219753	G	T	0.0357853	1006
20	rs61322884	G	A	0.0357853	1006
20	rs73124177	G	A	0.0795229	1006
20	rs62209222	T	C	0.0109344	1006
20	rs142191406	C	T	0.00695825	1006
20	rs73124179	G	A	0.0954274	1006
20	rs515633	G	A	0.0636183	1006
20	rs144558895	C	T	0.0188867	1006
20	rs150818638	T	C	0.0159046	1006
20	rs12625166	G	T	0.0586481	1006
20	rs560976	A	G	0.870775	1006
20	rs535080	C	T	0.0616302	1006
20	rs141929048	G	A	0.00894632	1006
20	rs570022	G	C	0.859841	1006
20	rs6125670	C	T	0.579523	1006
20	rs6125671	C	T	0.264414	1006
20	rs491490	G	A	0.697813	1006
20	rs75416472	C	T	0.0526839	1006
20	rs149648985	G	A	0.0228628	1006
20	rs73124190	C	T	0.0675944	1006
20	rs74368908	G	A	0.0178926	1006
20	rs62209224	C	T	0.0407555	1006
20	rs139610481	G	A	0.0149105	1006
20	rs73124192	G	A	0.0755467	1006
20	rs6012695	C	T	0.284294	1006
20	rs476496	G	A	0.764414	1006
20	rs498646	G	C	0.758449	1006
20	rs66515906	G	A	0.130219	1006
20	rs927068	G	T	0.260437	1006
20	rs6019902	G	A	0.195825	1006
20	rs111793493	C	T	0.0347913	1006
20	rs963455	T	C	0.343936	1006
20	rs477627	A	G	0.83002	1006
20	rs6067126	C	T	0.338966	1006
20	rs707529	G	A	0.412525	1006
20	rs527895	C	T	0.412525	1006
20	rs511073	G	A	0.826044	1006
20	rs493694	T	C	0.491054	1006
20	rs11908529	G	A	0.0795229	1006
20	rs55866177	A	G	0.0864811	1006
20	rs78865809	T	C	0.026839	1006
20	rs73126221	G	A	0.0308151	1006
20	rs6091005	C	T	0.354871	1006
20	rs575322	G	A	0.362823	1006
20	rs116939356	G	T	0.0954274	1006
20	rs77093259	T	A	0.00894632	1006
20	rs76742841	A	G	0.0149105	1006
20	rs6019906	G	A	0.0755467	1006
20	rs147884018	C	T	0.00596421	1006
20	rs79589503	T	A	0.0119284	1006
20	rs149178395	C	G	0.0109344	1006
20	rs73126223	C	T	0.0715706	1006
20	rs185512917	C	T	0.0168986	1006
20	rs117771138	C	T	0.0188867	1006
20	rs693649	G	A	0.209742	1006
20	rs149290320	G	A	0.00397614	1006
20	rs6019908	G	T	0.082505	1006
20	rs56382860	T	C	0.082505	1006
20	rs6019910	C	T	0.0805169	1006
20	rs6012696	G	A	0.0815109	1006
20	rs11905684	G	A	0.0815109	1006
20	rs145390949	T	A	0.00695825	1006
20	rs17787765	T	G	0.0795229	1006
20	rs11697722	G	A	0.403579	1006
20	rs79379440	T	C	0.0139165	1006
20	rs73128252	A	G	0.0755467	1006
20	rs80236338	G	A	0.0387674	1006
20	rs56308527	T	C	0.0735586	1006
20	rs538748	G	A	0.308151	1006
20	rs56659617	T	C	0.0725646	1006
20	rs555715	A	G	0.230616	1006
20	rs557446	T	C	0.309145	1006
20	rs117647567	G	A	0.0129225	1006
20	rs477359	G	A	0.309145	1006
20	rs3848685	G	A	0.0735586	1006
20	rs3888385	C	T	0.0725646	1006
20	rs73128257	G	A	0.0725646	1006
20	rs509703	C	G	0.804175	1006
20	rs8113881	C	T	0.0785288	1006
20	rs6019916	T	G	0.0725646	1006
20	rs535249	T	C	0.805169	1006
20	rs6122797	C	T	0.229622	1006
20	rs142273408	T	C	0.0715706	1006
20	rs151224954	G	C	0.00695825	1006
20	rs6125680	G	A	0.308151	1006
20	rs6095584	C	T	0.0119284	1006
20	rs496242	C	T	0.308151	1006
20	rs144365109	C	T	0.0725646	1006
20	rs56141808	T	G	0.0725646	1006
20	rs55930896	C	T	0.0735586	1006
20	rs523004	C	T	0.309145	1006
20	rs473069	G	A	0.308151	1006
20	rs580544	C	T	0.308151	1006
20	rs548552	A	G	0.235586	1006
20	rs536805	T	G	0.229622	1006
20	rs13044693	G	A	0.0487078	1006
20	rs527643	G	A	0.303181	1006
20	rs56232298	G	A	0.0874751	1006
20	rs500670	A	C	0.222664	1006
20	rs1875563	T	C	0.498012	1006
20	rs507120	G	C	0.792247	1006
20	rs13036390	C	A	0.0228628	1006
20	rs201697669	C	T	0.0586481	1006
20	rs544334	A	G	0.715706	1006
20	rs543477	C	A	0.786282	1006
20	rs6067128	G	A	0.166004	1006
20	rs508864	C	T	0.785288	1006
20	rs6067129	C	A	0.489066	1006
20	rs6067130	A	G	0.492048	1006
20	rs487486	C	G	0.352883	1006
20	rs483729	G	C	0.826044	1006
20	rs479180	G	A	0.0159046	1006
20	rs566718	A	G	0.701789	1006
20	rs149279131	G	A	0.0198807	1006
20	rs235000	A	T	0.759443	1006
20	rs561913	T	G	0.50497	1006
20	rs370608	C	T	0.248509	1006
20	rs6067134	C	T	0.0457256	1006
20	rs2904186	A	C	0.370775	1006
20	rs522411	G	A	0.506958	1006
20	rs6063413	A	C	0.521869	1006
20	rs73611398	A	T	0.028827	1006
20	rs6067141	T	C	0.519881	1006
20	rs146915648	C	G	0.0178926	1006
20	rs6019929	C	G	0.522863	1006
20	rs6125685	G	A	0.559642	1006
20	rs6125686	T	C	0.572565	1006
20	rs6019930	T	G	0.56163	1006
20	rs235018	A	G	0.791252	1006
20	rs3915724	C	A	0.597416	1006
20	rs235019	T	C	0.654076	1006
20	rs235020	G	A	0.65507	1006
20	rs401330	C	G	0.65507	1006
20	rs384897	C	T	0.65507	1006
20	rs117773067	G	A	0.0208748	1006
20	rs235021	A	T	0.650099	1006
20	rs235022	A	G	0.650099	1006
20	rs118182923	C	A	0.0367793	1006
20	rs235023	T	G	0.0874751	1006
20	rs235024	G	A	0.650099	1006
20	rs6125687	A	G	0.142147	1006
20	rs6125688	C	T	0.142147	1006
20	rs6125689	A	G	0.142147	1006
20	rs116865012	C	T	0.0318091	1006
20	rs150029973	C	A	0.05666	1006
20	rs235001	G	T	0.569583	1006
20	rs235002	A	G	0.583499	1006
20	rs235003	A	G	0.571571	1006
20	rs235004	T	C	0.724652	1006
20	rs235006	C	T	0.570577	1006
20	rs235007	G	A	0.570577	1006
20	rs235008	T	C	0.582505	1006
20	rs235009	A	G	0.568588	1006
20	rs235010	G	A	0.568588	1006
20	rs235012	A	C	0.582505	1006
20	rs235013	G	C	0.582505	1006
20	rs146857044	C	T	0.0188867	1006
20	rs235014	T	G	0.580517	1006
20	rs235015	G	T	0.5666	1006
20	rs235016	A	G	0.714712	1006
20	rs235017	G	A	0.577535	1006
20	rs77903806	C	T	0.107356	1006
20	rs183508	G	A	0.565606	1006
20	rs402109	T	C	0.580517	1006
20	rs6125692	A	G	0.145129	1006
20	rs408618	G	A	0.5666	1006
20	rs381766	A	G	0.606362	1006
20	rs367743	A	G	0.60338	1006
20	rs34122911	G	A	0.353877	1006
20	rs489909	C	T	0.761431	1006
20	rs546074	A	G	0.617296	1006
20	rs140986714	T	C	0.00894632	1006
20	rs3091975	G	A	0.505964	1006
20	rs140482156	G	T	0.00695825	1006
20	rs145647109	T	A	0.00497018	1006
20	rs117718931	C	T	0.0367793	1006
20	rs139573514	G	A	0.00497018	1006
20	rs509865	T	G	0.146123	1006
20	rs235037	A	G	0.763419	1006
20	rs11905762	C	T	0.145129	1006
20	rs235038	A	G	0.617296	1006
20	rs150258179	A	G	0.0198807	1006
20	rs6122799	T	C	0.145129	1006
20	rs235039	C	T	0.617296	1006
20	rs11906348	G	A	0.146123	1006
20	rs235040	A	G	0.763419	1006
20	rs2426155	G	A	0.614314	1006
20	rs2245429	G	C	0.762425	1006
20	rs3092393	T	C	0.614314	1006
20	rs3092805	T	A	0.602386	1006
20	rs399360	A	G	0.77336	1006
20	rs399656	A	G	0.540755	1006
20	rs6067159	C	T	0.337972	1006
20	rs180294	C	T	0.538767	1006
20	rs7274539	C	T	0.146123	1006
20	rs235025	T	A	0.538767	1006
20	rs11696574	C	T	0.0765408	1006
20	rs235026	G	A	0.530815	1006
20	rs117189769	A	T	0.0198807	1006
20	rs235027	G	A	0.530815	1006
20	rs374875099	T	G	0.0646123	1006
20	rs235028	T	C	0.530815	1006
20	rs235029	A	G	0.532803	1006
20	rs235030	C	T	0.517893	1006
20	rs235031	T	C	0.526839	1006
20	rs11697719	C	T	0.0149105	1006
20	rs17785427	A	C	0.0347913	1006
20	rs235032	C	A	0.5666	1006
20	rs185761216	A	C	0.0119284	1006
20	rs6125695	G	A	0.233598	1006
20	rs235033	T	C	0.802187	1006
20	rs3746557	T	A	0.0815109	1006
20	rs235034	T	A	0.548708	1006
20	rs235035	C	T	0.0805169	1006
20	rs72626549	C	T	0.0119284	1006
20	rs235036	T	C	0.555666	1006
20	rs11696417	G	T	0.0149105	1006
20	rs76904510	A	G	0.082505	1006
20	rs803195	A	G	0.567594	1006
20	rs6125696	A	G	0.0119284	1006
20	rs453071	T	C	0.555666	1006
20	rs421801	C	T	0.802187	1006
20	rs6125697	G	A	0.0119284	1006
20	rs1698272	C	T	0.554672	1006
20	rs72626550	A	G	0.0119284	1006
20	rs2235855	A	G	0.554672	1006
20	rs73117471	G	A	0.0328032	1006
20	rs6122802	G	A	0.152087	1006
20	rs117142370	G	C	0.0248509	1006
20	rs803192	G	A	0.567594	1006
20	rs6122803	C	T	0.0119284	1006
20	rs113469908	T	C	0.00894632	1006
20	rs12480516	G	A	0.0815109	1006
20	rs6125698	G	A	0.0119284	1006
20	rs6125699	A	G	0.0119284	1006
20	rs62207694	G	A	0.0815109	1006
20	rs6125700	T	C	0.153082	1006
20	rs8122923	C	T	0.554672	1006
20	rs60569030	G	A	0.0815109	1006
20	rs3787323	T	C	0.0119284	1006
20	rs3787324	G	C	0.554672	1006
20	rs7273258	A	G	0.554672	1006
20	rs6091021	A	C	0.554672	1006
20	rs6091022	T	A	0.5666	1006
20	rs142614716	C	T	0.0109344	1006
20	rs6095599	T	A	0.554672	1006
20	rs803193	A	T	0.802187	1006
20	rs6095600	C	A	0.554672	1006
20	rs803194	G	A	0.801193	1006
20	rs6063415	A	G	0.550696	1006
20	rs141184893	G	A	0.0198807	1006
20	rs2649674	C	G	0.567594	1006
20	rs6125702	A	G	0.0119284	1006
20	rs4141587	C	T	0.0795229	1006
20	rs60504792	G	A	0.0815109	1006
20	rs6122805	C	T	0.0119284	1006
20	rs6019957	C	G	0.5666	1006
20	rs6067167	T	C	0.554672	1006
20	rs2273086	C	T	0.0119284	1006
20	rs2273087	A	G	0.0119284	1006
20	rs2273088	A	G	0.554672	1006
20	rs6095601	T	C	0.554672	1006
20	rs6067168	A	G	0.554672	1006
20	rs6067169	A	G	0.554672	1006
20	rs6067170	T	G	0.554672	1006
20	rs117394715	A	G	0.0218688	1006
20	rs79546142	C	T	0.0248509	1006
20	rs72626551	C	T	0.0119284	1006
20	rs6091023	C	T	0.554672	1006
20	rs12480331	A	G	0.0815109	1006
20	rs17194864	A	T	0.0119284	1006
20	rs73119763	G	A	0.0536779	1006
20	rs72626552	C	T	0.0119284	1006
20	rs3787325	C	T	0.555666	1006
20	rs17723576	A	G	0.11829	1006
20	rs6067172	C	T	0.555666	1006
20	rs6091024	C	T	0.555666	1006
20	rs13039100	A	G	0.0457256	1006
20	rs4810969	C	T	0.555666	1006
20	rs78027952	T	C	0.0109344	1006
20	rs146702377	G	C	0.0119284	1006
20	rs6125709	T	C	0.150099	1006
20	rs72626553	C	T	0.0119284	1006
20	rs4810970	T	C	0.555666	1006
20	rs73910585	C	T	0.082505	1006
20	rs6095604	C	T	0.555666	1006
20	rs6095605	C	T	0.555666	1006
20	rs6095606	G	T	0.555666	1006
20	rs75287294	G	T	0.150099	1006
20	rs146691360	A	G	0.0457256	1006
20	rs6063419	A	C	0.568588	1006
20	rs34681067	C	T	0.0328032	1006
20	rs13042810	T	C	0.0328032	1006
20	rs6122806	C	A	0.0119284	1006
20	rs4810971	C	T	0.803181	1006
20	rs72626554	C	T	0.0119284	1006
20	rs4810972	G	A	0.55666	1006
20	rs6067173	G	A	0.568588	1006
20	rs6095608	C	G	0.568588	1006
20	rs6125711	C	T	0.151093	1006
20	rs4141586	C	T	0.332008	1006
20	rs2057075	T	A	0.555666	1006
20	rs73119777	C	T	0.00695825	1006
20	rs4810973	G	C	0.55666	1006
20	rs73910588	C	T	0.0815109	1006
20	rs72626555	A	C	0.0119284	1006
20	rs58610826	A	C	0.0815109	1006
20	rs62207699	C	T	0.0815109	1006
20	rs6019969	C	G	0.800199	1006
20	rs6012712	A	G	0.555666	1006
20	rs6091025	C	T	0.554672	1006
20	rs141833805	G	C	0.028827	1006
20	rs6122808	A	G	0.0119284	1006
20	rs117146988	G	A	0.0218688	1006
20	rs145272072	C	T	0.00596421	1006
20	rs6067181	C	T	0.554672	1006
20	rs6019972	C	T	0.803181	1006
20	rs138202430	A	C	0.0109344	1006
20	rs6512586	G	A	0.552684	1006
20	rs1016234	C	T	0.801193	1006
20	rs6125715	C	T	0.150099	1006
20	rs144410043	C	T	0.00397614	1006
20	rs74770203	T	C	0.0526839	1006
20	rs72626556	C	T	0.0119284	1006
20	rs145653502	G	C	0.00397614	1006
20	rs4432513	G	A	0.554672	1006
20	rs968149	T	C	0.0119284	1006
20	rs6091026	C	T	0.554672	1006
20	rs2038218	G	T	0.331014	1006
20	rs6125716	T	C	0.0119284	1006
20	rs146809346	T	C	0.00795229	1006
20	rs6063420	A	G	0.555666	1006
20	rs150264008	T	C	0.00994036	1006
20	rs6125718	C	T	0.150099	1006
20	rs4809751	C	T	0.554672	1006
20	rs143571749	G	A	0.0188867	1006
20	rs71351982	G	C	0.0457256	1006
20	rs72626557	A	G	0.0119284	1006
20	rs144243735	T	C	0.0188867	1006
20	rs6125720	T	C	0.0119284	1006
20	rs73613304	A	G	0.0894632	1006
20	rs12106180	G	A	0.082505	1006
20	rs6067188	A	C	0.801193	1006
20	rs4810976	C	T	0.567594	1006
20	rs4810977	G	A	0.554672	1006
20	rs4810978	A	G	0.567594	1006
20	rs4810979	C	G	0.554672	1006
20	rs4810980	G	T	0.554672	1006
20	rs913476	C	T	0.555666	1006
20	rs913477	T	C	0.555666	1006
20	rs62207733	G	A	0.0815109	1006
20	rs6012716	G	T	0.555666	1006
20	rs6125723	T	A	0.150099	1006
20	rs144819796	T	C	0.0109344	1006
20	rs6067189	A	C	0.557654	1006
20	rs78832651	C	T	0.0407555	1006
20	rs13043361	A	G	0.555666	1006
20	rs138753059	A	G	0.0119284	1006
20	rs8183642	G	A	0.0119284	1006
20	rs62207734	T	C	0.0805169	1006
20	rs6125724	G	C	0.150099	1006
20	rs6019987	C	G	0.650099	1006
20	rs6067190	T	C	0.555666	1006
20	rs34510474	T	G	0.0238569	1006
20	rs1887725	G	A	0.0815109	1006
20	rs13044772	G	T	0.555666	1006
20	rs6067191	G	A	0.332008	1006
20	rs1927781	G	A	0.555666	1006
20	rs62207735	C	T	0.0815109	1006
20	rs6125726	A	G	0.0119284	1006
20	rs150042931	A	G	0.0218688	1006
20	rs17195011	C	T	0.151093	1006
20	rs4810981	A	G	0.555666	1006
20	rs1008006	C	T	0.705765	1006
20	rs1571367	G	A	0.555666	1006
20	rs77104753	T	C	0.028827	1006
20	rs79505522	C	T	0.0139165	1006
20	rs3787327	G	A	0.555666	1006
20	rs3787328	G	A	0.0119284	1006
20	rs3787329	T	C	0.0119284	1006
20	rs6122814	T	C	0.0129225	1006
20	rs12329570	G	C	0.555666	1006
20	rs68038207	A	G	0.0894632	1006
20	rs61659879	G	C	0.0815109	1006
20	rs951497	A	G	0.800199	1006
20	rs1034056	A	G	0.554672	1006
20	rs6067197	G	A	0.327038	1006
20	rs6091031	A	G	0.554672	1006
20	rs62207739	C	T	0.331014	1006
20	rs6012718	C	T	0.0815109	1006
20	rs6122815	C	T	0.151093	1006
20	rs6067199	A	G	0.554672	1006
20	rs35510041	A	T	0.0347913	1006
20	rs6095616	G	A	0.555666	1006
20	rs6095617	C	T	0.706759	1006
20	rs62207740	A	C	0.082505	1006
20	rs6095618	A	G	0.555666	1006
20	rs6019995	A	G	0.804175	1006
20	rs141406004	A	T	0.0119284	1006
20	rs62207741	C	G	0.0944334	1006
20	rs138324959	G	A	0.0377734	1006
20	rs6095619	G	T	0.650099	1006
20	rs6095620	G	A	0.650099	1006
20	rs143831518	G	A	0.0119284	1006
20	rs76617213	A	G	0.0457256	1006
20	rs139245187	C	T	0.0198807	1006
20	rs6125729	C	A	0.150099	1006
20	rs148967016	G	A	0.0805169	1006
20	rs143710439	A	G	0.0139165	1006
20	rs6122817	C	T	0.650099	1006
20	rs145145777	C	T	0.0218688	1006
20	rs2031853	T	C	0.650099	1006
20	rs34395883	G	A	0.33002	1006
20	rs6063425	A	G	0.650099	1006
20	rs35159774	A	G	0.0457256	1006
20	rs6019998	A	G	0.650099	1006
20	rs72626558	T	C	0.0119284	1006
20	rs78652859	G	C	0.0785288	1006
20	rs6019999	G	A	0.708748	1006
20	rs141957073	G	A	0.0238569	1006
20	rs75673820	C	T	0.0208748	1006
20	rs6125732	G	A	0.260437	1006
20	rs147364260	C	T	0.0139165	1006
20	rs35483544	T	C	0.0755467	1006
20	rs6063426	A	G	0.403579	1006
20	rs6125733	A	G	0.161034	1006
20	rs718140	T	C	0.162028	1006
20	rs1980946	C	G	0.0894632	1006
20	rs1980947	G	C	0.0894632	1006
20	rs11698635	T	C	0.238569	1006
20	rs140528553	T	C	0.0139165	1006
20	rs4339017	A	G	0.0864811	1006
20	rs1980948	A	G	0.0864811	1006
20	rs111841437	T	C	0.0864811	1006
20	rs115867311	A	G	0.0685885	1006
20	rs118016277	G	A	0.0218688	1006
20	rs72626559	A	G	0.0159046	1006
20	rs6095624	G	A	0.0864811	1006
20	rs76650896	A	G	0.0685885	1006
20	rs6122818	T	G	0.161034	1006
20	rs66865647	A	G	0.0864811	1006
20	rs6125734	A	T	0.161034	1006
20	rs112621435	T	C	0.162028	1006
20	rs111275011	A	G	0.162028	1006
20	rs113640392	T	C	0.161034	1006
20	rs117331629	G	A	0.0695825	1006
20	rs76333848	C	T	0.0745527	1006
20	rs59255868	T	G	0.161034	1006
20	rs12106156	T	C	0.0864811	1006
20	rs12106002	G	A	0.161034	1006
20	rs78393891	A	G	0.0685885	1006
20	rs80204600	C	G	0.0745527	1006
20	rs28674691	C	G	0.161034	1006
20	rs8114599	G	T	0.0745527	1006
20	rs6091033	C	T	0.0864811	1006
20	rs6095625	C	T	0.161034	1006
20	rs6095626	T	C	0.162028	1006
20	rs6125735	T	C	0.162028	1006
20	rs6091035	G	A	0.161034	1006
20	rs35271983	T	C	0.0745527	1006
20	rs67592727	T	G	0.0168986	1006
20	rs7363353	T	C	0.161034	1006
20	rs149982484	C	T	0.0258449	1006
20	rs111968119	A	T	0.161034	1006
20	rs149140647	C	T	0.0685885	1006
20	rs6095630	A	G	0.161034	1006
20	rs77963477	A	G	0.0745527	1006
20	rs77424857	G	A	0.0745527	1006
20	rs6095631	G	A	0.0864811	1006
20	rs74850572	A	T	0.0745527	1006
20	rs6095632	G	T	0.161034	1006
20	rs112716813	G	A	0.0745527	1006
20	rs6125736	T	C	0.0745527	1006
20	rs112298243	G	A	0.0745527	1006
20	rs74866141	G	A	0.0745527	1006
20	rs77608711	A	G	0.0685885	1006
20	rs6095634	C	T	0.0854871	1006
20	rs6125739	G	T	0.0129225	1006
20	rs6125740	G	T	0.0129225	1006
20	rs6020001	C	T	0.315109	1006
20	rs62207747	G	A	0.0178926	1006
20	rs6020002	T	G	0.40159	1006
20	rs6095636	C	G	0.0854871	1006
20	rs6020003	C	T	0.400596	1006
20	rs6020004	T	A	0.084493	1006
20	rs6095638	T	G	0.0854871	1006
20	rs6095639	G	A	0.0139165	1006
20	rs67389142	T	C	0.0854871	1006
20	rs6012723	G	A	0.400596	1006
20	rs6020005	A	C	0.904573	1006
20	rs192804958	T	G	0.0129225	1006
20	rs6012724	G	A	0.314115	1006
20	rs6012725	C	T	0.316103	1006
20	rs184662882	G	A	0.00894632	1006
20	rs6020007	G	A	0.315109	1006
20	rs6020008	T	C	0.313121	1006
20	rs7344757	T	G	0.315109	1006
20	rs6012726	T	C	0.315109	1006
20	rs6020009	G	A	0.315109	1006
20	rs6020010	T	C	0.315109	1006
20	rs6020011	T	C	0.315109	1006
20	rs7273711	A	G	0.316103	1006
20	rs6095640	G	A	0.0139165	1006
20	rs9679956	T	C	0.238569	1006
20	rs11696163	C	T	0.0328032	1006
20	rs11696907	C	T	0.227634	1006
20	rs6020017	G	A	0.39165	1006
20	rs76374200	T	C	0.0675944	1006
20	rs144893052	T	C	0.0218688	1006
20	rs6125742	A	G	0.0129225	1006
20	rs6020018	T	C	0.379722	1006
20	rs6125743	T	C	0.0129225	1006
20	rs34475329	T	A	0.378728	1006
20	rs34758852	T	C	0.233598	1006
20	rs6020019	C	G	0.395626	1006
20	rs35811807	C	T	0.0755467	1006
20	rs13044780	C	T	0.232604	1006
20	rs138270138	C	T	0.0854871	1006
20	rs4810984	T	C	0.405567	1006
20	rs6020020	T	A	0.395626	1006
20	rs2182964	T	C	0.406561	1006
20	rs140776294	C	T	0.0755467	1006
20	rs6125747	A	G	0.394632	1006
20	rs1024283	G	C	0.394632	1006
20	rs145613458	C	T	0.028827	1006
20	rs6063427	A	G	0.404573	1006
20	rs11699500	T	C	0.343936	1006
20	rs150627685	G	A	0.0129225	1006
20	rs192089544	C	G	0.00994036	1006
20	rs118124623	C	T	0.0139165	1006
20	rs67730024	T	G	0.0129225	1006
20	rs76321791	G	T	0.0755467	1006
20	rs4810985	A	G	0.0715706	1006
20	rs140130137	C	T	0.0129225	1006
20	rs142529739	C	A	0.00994036	1006
20	rs590397	T	C	0.907555	1006
20	rs608833	T	C	0.750497	1006
20	rs681690	G	A	0.748509	1006
20	rs608776	C	T	0.749503	1006
20	rs668130	G	A	0.568588	1006
20	rs594817	T	C	0.559642	1006
20	rs117638429	G	A	0.0258449	1006
20	rs592659	G	T	0.703777	1006
20	rs592263	T	C	0.560636	1006
20	rs592260	T	C	0.705765	1006
20	rs189368869	T	G	0.0139165	1006
20	rs686579	G	A	0.555666	1006
20	rs686237	A	C	0.646123	1006
20	rs685348	C	T	0.559642	1006
20	rs184666541	C	T	0.0188867	1006
20	rs676564	C	A	0.703777	1006
20	rs674826	C	T	0.704771	1006
20	rs674387	A	T	0.559642	1006
20	rs6122821	G	C	0.701789	1006
20	rs6122822	C	T	0.054672	1006
20	rs658777	A	G	0.704771	1006
20	rs142712944	A	G	0.00894632	1006
20	rs6091041	A	G	0.702783	1006
20	rs647675	G	T	0.560636	1006
20	rs62209467	G	A	0.0357853	1006
20	rs73121465	C	T	0.0198807	1006
20	rs6020026	A	T	0.05666	1006
20	rs674987	A	G	0.646123	1006
20	rs7260829	C	A	0.0854871	1006
20	rs7260990	G	A	0.56163	1006
20	rs146943184	C	A	0.0139165	1006
20	rs6125753	G	A	0.0854871	1006
20	rs6095646	A	G	0.703777	1006
20	rs6095647	C	T	0.054672	1006
20	rs6095648	T	C	0.054672	1006
20	rs62209468	C	T	0.084493	1006
20	rs73121472	G	A	0.0506958	1006
20	rs6067211	T	C	0.00994036	1006
20	rs137867080	A	G	0.0178926	1006
20	rs12625137	A	G	0.124254	1006
20	rs6067212	C	T	0.125249	1006
20	rs681074	A	G	0.695825	1006
20	rs57362018	C	T	0.125249	1006
20	rs634027	A	G	0.733598	1006
20	rs56030678	A	G	0.0497018	1006
20	rs651195	G	A	0.562624	1006
20	rs665804	G	A	0.696819	1006
20	rs648849	A	G	0.694831	1006
20	rs680745	G	A	0.686879	1006
20	rs651573	C	T	0.686879	1006
20	rs663573	G	T	0.686879	1006
20	rs586837	A	G	0.692843	1006
20	rs666268	G	A	0.686879	1006
20	rs600337	C	T	0.687873	1006
20	rs600687	A	G	0.693837	1006
20	rs600793	C	T	0.686879	1006
20	rs601268	G	C	0.686879	1006
20	rs17785691	C	T	0.421471	1006
20	rs679376	T	C	0.687873	1006
20	rs603471	G	C	0.687873	1006
20	rs8122955	G	T	0.569583	1006
20	rs77569953	G	C	0.0198807	1006
20	rs6091044	C	T	0.119284	1006
20	rs117670055	G	A	0.05666	1006
20	rs73121492	G	A	0.0208748	1006
20	rs645072	T	G	0.698807	1006
20	rs117399337	C	T	0.0188867	1006
20	rs648035	A	C	0.5	1006
20	rs660613	A	G	0.497018	1006
20	rs1320479	G	C	0.198807	1006
20	rs6063428	C	T	0.157058	1006
20	rs113939087	C	T	0.0377734	1006
20	rs77444229	T	C	0.0159046	1006
20	rs600343	A	G	0.695825	1006
20	rs62209471	G	A	0.0218688	1006
20	rs582998	T	C	0.695825	1006
20	rs7272515	C	T	0.5	1006
20	rs6020040	A	G	0.694831	1006
20	rs650101	G	C	0.694831	1006
20	rs663867	C	T	0.691849	1006
20	rs607080	T	G	0.686879	1006
20	rs2769981	T	C	0.694831	1006
20	rs1693990	A	C	0.694831	1006
20	rs12624363	T	C	0.0387674	1006
20	rs6063429	C	G	0.00894632	1006
20	rs6020041	C	T	0.686879	1006
20	rs6020043	A	G	0.687873	1006
20	rs62209497	G	A	0.0427435	1006
20	rs615246	C	T	0.496024	1006
20	rs615385	C	A	0.49503	1006
20	rs614415	G	C	0.502982	1006
20	rs588375	T	C	0.704771	1006
20	rs648827	G	A	0.50497	1006
20	rs584803	T	C	0.745527	1006
20	rs6063430	T	C	0.305169	1006
20	rs13039627	C	T	0.430417	1006
20	rs667008	A	G	0.986083	1006
20	rs663890	G	T	0.838966	1006
20	rs62209500	G	A	0.374751	1006
20	rs6125768	C	G	0.349901	1006
20	rs1693987	G	C	0.463221	1006
20	rs75339504	G	A	0.0139165	1006
20	rs602598	G	A	0.463221	1006
20	rs78586125	G	A	0.05666	1006
20	rs618019	T	C	0.842942	1006
20	rs6067221	C	A	0.348907	1006
20	rs11905002	G	A	0.40159	1006
20	rs35099199	G	C	0.405567	1006
20	rs6091049	C	G	0.319085	1006
20	rs1475451	G	T	0.408549	1006
20	rs1854316	C	T	0.402584	1006
20	rs117843165	G	A	0.0178926	1006
20	rs11086293	T	C	0.406561	1006
20	rs11697517	C	T	0.402584	1006
20	rs678634	G	A	0.114314	1006
20	rs668686	T	C	0.114314	1006
20	rs582373	G	A	0.114314	1006
20	rs582772	A	T	0.114314	1006
20	rs11086294	A	T	0.404573	1006
20	rs34373009	T	C	0.323062	1006
20	rs35331820	G	T	0.402584	1006
20	rs6063434	A	G	0.754473	1006
20	rs2869931	C	T	0.727634	1006
20	rs675317	C	T	0.112326	1006
20	rs150814329	C	G	0.00795229	1006
20	rs632310	A	G	0.842942	1006
20	rs686510	G	A	0.117296	1006
20	rs76089689	C	A	0.0636183	1006
20	rs688302	G	A	0.117296	1006
20	rs35101942	G	A	0.082505	1006
20	rs74984019	C	G	0.0139165	1006
20	rs1328455	C	T	0.748509	1006
20	rs605963	G	A	0.117296	1006
20	rs610783	T	C	0.117296	1006
20	rs6020049	G	C	0.380716	1006
20	rs6512593	C	T	0.349901	1006
20	rs56238337	G	A	0.0636183	1006
20	rs937408	G	A	0.84493	1006
20	rs2769983	A	C	0.11829	1006
20	rs605138	C	T	0.117296	1006
20	rs617179	A	T	0.117296	1006
20	rs6067228	A	T	0.375746	1006
20	rs140374531	G	A	0.0337972	1006
20	rs6067229	G	A	0.375746	1006
20	rs11905310	C	T	0.351889	1006
20	rs117317472	G	A	0.0178926	1006
20	rs6012744	A	G	0.350895	1006
20	rs7264383	C	T	0.349901	1006
20	rs6020055	A	G	0.0447316	1006
20	rs62209503	C	T	0.375746	1006
20	rs28446850	A	G	0.350895	1006
20	rs144851001	C	T	0.11829	1006
20	rs73269151	A	G	0.350895	1006
20	rs6063435	C	A	0.375746	1006
20	rs73269152	T	C	0.350895	1006
20	rs6020056	A	T	0.985089	1006
20	rs6020057	G	C	0.350895	1006
20	rs117912809	C	T	0.11829	1006
20	rs146654978	C	T	0.0367793	1006
20	rs4809755	C	T	0.350895	1006
20	rs6020058	G	A	0.350895	1006
20	rs4809756	T	C	0.350895	1006
20	rs79619671	C	A	0.0328032	1006
20	rs4297943	G	A	0.725646	1006
20	rs6020059	T	C	0.350895	1006
20	rs592855	G	A	0.117296	1006
20	rs4809757	T	C	0.349901	1006
20	rs659385	G	A	0.119284	1006
20	rs4810987	G	A	0.347913	1006
20	rs6012747	A	G	0.349901	1006
20	rs11699619	C	T	0.347913	1006
20	rs9808618	C	T	0.340954	1006
20	rs9808619	C	G	0.340954	1006
20	rs9808597	T	C	0.340954	1006
20	rs1329279	C	T	0.340954	1006
20	rs6012749	A	G	0.341948	1006
20	rs1576207	C	T	0.33996	1006
20	rs117654695	C	T	0.0149105	1006
20	rs34988522	G	A	0.170974	1006
20	rs117341416	A	G	0.0178926	1006
20	rs2869932	T	C	0.204771	1006
20	rs6020063	C	G	0.531809	1006
20	rs6095672	T	A	0.415507	1006
20	rs77480041	G	A	0.0477137	1006
20	rs8121764	C	T	0.11332	1006
20	rs76846045	G	T	0.0248509	1006
20	rs61734269	A	C	0.0149105	1006
20	rs58677849	G	C	0.441352	1006
20	rs6020064	G	C	0.441352	1006
20	rs8121924	A	G	0.11332	1006
20	rs8121969	A	C	0.11332	1006
20	rs73123840	G	T	0.0139165	1006
20	rs79600949	T	C	0.11332	1006
20	rs75570822	C	T	0.11332	1006
20	rs75151247	G	C	0.11332	1006
20	rs75634706	C	T	0.11332	1006
20	rs74273888	G	C	0.11332	1006
20	rs78044863	T	C	0.11332	1006
20	rs6063437	T	G	0.114314	1006
20	rs145175193	T	C	0.0159046	1006
20	rs6012750	A	G	0.630219	1006
20	rs73910322	C	T	0.0447316	1006
20	rs73123843	A	G	0.0139165	1006
20	rs142205315	T	A	0.0129225	1006
20	rs6512595	G	A	0.11332	1006
20	rs17723974	C	G	0.0795229	1006
20	rs73123844	T	C	0.0139165	1006
20	rs117878815	C	T	0.0477137	1006
20	rs6067233	G	A	0.11332	1006
20	rs17785895	A	G	0.112326	1006
20	rs6095673	T	C	0.11332	1006
20	rs6095674	G	A	0.112326	1006
20	rs6020065	A	G	0.518887	1006
20	rs6095675	T	C	0.11332	1006
20	rs6095676	C	T	0.112326	1006
20	rs6095677	A	G	0.112326	1006
20	rs150133295	C	T	0.112326	1006
20	rs13433154	C	T	0.112326	1006
20	rs6012752	C	T	0.638171	1006
20	rs6012753	A	T	0.638171	1006
20	rs13433179	G	C	0.126243	1006
20	rs7265473	A	G	0.112326	1006
20	rs8118160	A	G	0.517893	1006
20	rs6067235	G	A	0.112326	1006
20	rs1831169	A	G	0.631213	1006
20	rs719219	G	A	0.306163	1006
20	rs113947301	C	T	0.112326	1006
20	rs78787837	C	T	0.112326	1006
20	rs140694651	A	G	0.0139165	1006
20	rs6020068	A	G	0.163022	1006
20	rs6067236	A	T	0.112326	1006
20	rs78585927	A	G	0.112326	1006
20	rs16994925	T	A	0.0606362	1006
20	rs6067237	G	A	0.112326	1006
20	rs6067238	C	T	0.112326	1006
20	rs6020069	T	C	0.552684	1006
20	rs6067239	G	C	0.112326	1006
20	rs17785991	T	A	0.359841	1006
20	rs6067240	T	G	0.11332	1006
20	rs6067241	C	T	0.11332	1006
20	rs12329463	G	A	0.112326	1006
20	rs1328454	T	C	0.525845	1006
20	rs78115357	G	C	0.0526839	1006
20	rs4809758	T	G	0.424453	1006
20	rs6063438	C	T	0.206759	1006
20	rs6067242	C	T	0.0218688	1006
20	rs6067243	C	A	0.206759	1006
20	rs55661369	A	T	0.317097	1006
20	rs141195849	G	A	0.0467197	1006
20	rs146963441	C	T	0.0467197	1006
20	rs73123859	G	T	0.206759	1006
20	rs6020071	T	C	0.994036	1006
20	rs2869933	C	T	0.0606362	1006
20	rs55950635	A	T	0.317097	1006
20	rs141348803	C	T	0.0168986	1006
20	rs17724104	A	G	0.311133	1006
20	rs17786027	T	C	0.0795229	1006
20	rs55825017	C	T	0.317097	1006
20	rs41283576	G	A	0.317097	1006
20	rs2149278	A	G	0.638171	1006
20	rs16994932	G	A	0.0576541	1006
20	rs117715210	A	G	0.0159046	1006
20	rs147923120	C	T	0.0168986	1006
20	rs6020073	T	C	0.638171	1006
20	rs6067245	C	T	0.112326	1006
20	rs118157718	G	A	0.0149105	1006
20	rs6020074	T	C	0.634195	1006
20	rs6020075	A	G	0.636183	1006
20	rs6091055	A	G	0.206759	1006
20	rs150074728	C	T	0.0516899	1006
20	rs113738363	C	T	0.318091	1006
20	rs2182963	G	A	0.205765	1006
20	rs73123868	C	A	0.0795229	1006
20	rs6095681	A	T	0.630219	1006
20	rs73123871	T	C	0.0934394	1006
20	rs73123872	A	G	0.0934394	1006
20	rs138175892	G	A	0.112326	1006
20	rs6122835	T	C	0.639165	1006
20	rs6020077	A	C	0.425447	1006
20	rs73123873	C	A	0.205765	1006
20	rs76914010	A	T	0.17495	1006
20	rs55999915	A	C	0.0467197	1006
20	rs79102316	C	T	0.0467197	1006
20	rs11086297	T	A	0.205765	1006
20	rs6095683	C	G	0.635189	1006
20	rs147536114	A	G	0.0238569	1006
20	rs4809760	A	G	0.429423	1006
20	rs76728843	C	T	0.175944	1006
20	rs11086298	A	G	0.109344	1006
20	rs117587870	A	G	0.0159046	1006
20	rs2025958	G	A	0.638171	1006
20	rs17786057	C	T	0.110338	1006
20	rs144907306	T	A	0.0139165	1006
20	rs78711102	A	G	0.0626243	1006
20	rs6020080	T	A	0.0636183	1006
20	rs113942369	T	A	0.178926	1006
20	rs11907888	C	T	0.0626243	1006
20	rs117103634	C	T	0.0139165	1006
20	rs11699561	C	T	0.362823	1006
20	rs73123879	C	T	0.0139165	1006
20	rs6091060	A	G	0.0626243	1006
20	rs59358126	A	G	0.0616302	1006
20	rs55746532	G	C	0.0626243	1006
20	rs967305	G	C	0.638171	1006
20	rs17724146	T	C	0.313121	1006
20	rs73125639	C	T	0.0785288	1006
20	rs6125794	A	T	0.0447316	1006
20	rs73125642	C	T	0.125249	1006
20	rs6020083	A	T	0.426441	1006
20	rs6020084	G	A	0.426441	1006
20	rs6067247	T	G	0.111332	1006
20	rs74597310	T	C	0.0447316	1006
20	rs2982414	A	G	0.363817	1006
20	rs626943	G	A	0.365805	1006
20	rs626064	C	T	0.361829	1006
20	rs1874719	T	C	0.319085	1006
20	rs610304	T	C	0.889662	1006
20	rs610267	C	T	0.888668	1006
20	rs599195	T	A	0.360835	1006
20	rs6020085	G	T	0.0616302	1006
20	rs595027	G	T	0.361829	1006
20	rs73125645	G	A	0.0795229	1006
20	rs41303807	T	C	0.00894632	1006
20	rs4810988	C	T	0.425447	1006
20	rs581456	A	T	0.795229	1006
20	rs117431179	A	G	0.0139165	1006
20	rs17786105	A	G	0.363817	1006
20	rs117209083	G	T	0.0328032	1006
20	rs55994402	C	T	0.0447316	1006
20	rs532237	G	C	0.795229	1006
20	rs530461	G	A	0.369781	1006
20	rs56230511	G	A	0.0447316	1006
20	rs61285615	A	G	0.0795229	1006
20	rs17786130	A	G	0.0795229	1006
20	rs117415267	G	A	0.0149105	1006
20	rs6020086	T	C	0.0616302	1006
20	rs2235622	G	T	0.795229	1006
20	rs537672	T	A	0.362823	1006
20	rs2235621	G	A	0.0447316	1006
20	rs2235620	A	G	0.428429	1006
20	rs73125651	A	C	0.0805169	1006
20	rs17786148	A	G	0.362823	1006
20	rs596195	T	C	0.362823	1006
20	rs595777	C	G	0.362823	1006
20	rs2143277	C	T	0.0934394	1006
20	rs559883	G	A	0.888668	1006
20	rs686996	C	G	0.362823	1006
20	rs17786166	T	C	0.0934394	1006
20	rs673010	A	G	0.795229	1006
20	rs527892	A	C	0.362823	1006
20	rs671130	G	A	0.362823	1006
20	rs118050118	G	A	0.0238569	1006
20	rs645182	T	C	0.888668	1006
20	rs62209521	T	C	0.00994036	1006
20	rs73125660	G	C	0.0139165	1006
20	rs627898	A	C	0.365805	1006
20	rs517501	G	C	0.888668	1006
20	rs77691881	G	A	0.0437376	1006
20	rs77146093	C	T	0.0437376	1006
20	rs73125664	A	T	0.0139165	1006
20	rs6020091	G	C	0.424453	1006
20	rs6020092	A	G	0.424453	1006
20	rs676035	G	A	0.795229	1006
20	rs59693166	T	C	0.0934394	1006
20	rs73125668	A	G	0.0139165	1006
20	rs662708	G	C	0.888668	1006
20	rs74669276	T	G	0.055666	1006
20	rs568124	C	T	0.363817	1006
20	rs2281223	G	A	0.424453	1006
20	rs56405223	G	A	0.318091	1006
20	rs6012762	C	T	0.795229	1006
20	rs1033474	C	T	0.318091	1006
20	rs60223112	T	C	0.0606362	1006
20	rs113839916	A	G	0.0109344	1006
20	rs652217	G	A	0.888668	1006
20	rs2281222	T	C	0.424453	1006
20	rs147810144	G	A	0.0149105	1006
20	rs2281221	A	C	0.0447316	1006
20	rs666052	G	A	0.874751	1006
20	rs2646741	G	C	0.888668	1006
20	rs6020098	C	G	0.428429	1006
20	rs682749	G	A	0.889662	1006
20	rs9789783	C	A	0.44334	1006
20	rs585976	T	G	0.795229	1006
20	rs56309244	G	A	0.0437376	1006
20	rs542234	T	G	0.795229	1006
20	rs589700	G	A	0.888668	1006
20	rs140916816	A	G	0.0238569	1006
20	rs511268	G	A	0.366799	1006
20	rs620204	A	G	0.889662	1006
20	rs6020099	G	T	0.0616302	1006
20	rs633829	G	A	0.362823	1006
20	rs2869935	A	G	0.362823	1006
20	rs2869936	G	A	0.319085	1006
20	rs648095	G	A	0.361829	1006
20	rs6020100	A	G	0.424453	1006
20	rs530780	G	C	0.370775	1006
20	rs6020101	G	A	0.425447	1006
20	rs7266852	T	C	0.321074	1006
20	rs926509	C	T	0.0616302	1006
20	rs73125682	T	C	0.0934394	1006
20	rs601849	T	C	0.83499	1006
20	rs601878	T	C	0.83499	1006
20	rs190386981	T	C	0.0119284	1006
20	rs148611658	A	G	0.0149105	1006
20	rs488255	C	T	0.423459	1006
20	rs483508	C	T	0.363817	1006
20	rs118191427	G	A	0.0437376	1006
20	rs536092	C	T	0.361829	1006
20	rs645544	A	G	0.467197	1006
20	rs73125685	T	G	0.0805169	1006
20	rs4810989	C	T	0.317097	1006
20	rs7270636	T	C	0.0854871	1006
20	rs34619777	G	C	0.0457256	1006
20	rs76161485	G	A	0.0805169	1006
20	rs7264756	C	G	0.0805169	1006
20	rs1062840	C	T	0.082505	1006
20	rs79630422	A	T	0.0208748	1006
20	rs55974217	A	G	0.0149105	1006
20	rs3210879	T	C	0.0447316	1006
20	rs3210880	A	G	0.0447316	1006
20	rs73271169	T	C	0.321074	1006
20	rs117496773	G	A	0.0149105	1006
20	rs55948305	T	C	0.0447316	1006
20	rs41283584	G	A	0.0447316	1006
20	rs13433386	A	G	0.0447316	1006
20	rs41283586	C	T	0.0437376	1006
20	rs76846600	C	T	0.0228628	1006
20	rs118070805	A	G	0.0457256	1006
20	rs479007	G	C	0.869781	1006
20	rs77116439	T	C	0.0447316	1006
20	rs683954	A	G	0.88668	1006
20	rs80192815	T	C	0.0149105	1006
20	rs77310132	A	G	0.0447316	1006
20	rs76488652	T	C	0.0447316	1006
20	rs117900399	A	G	0.0447316	1006
20	rs61134033	C	T	0.0536779	1006
20	rs528075	A	G	0.454274	1006
20	rs471054	C	T	0.44831	1006
20	rs554263	G	C	0.449304	1006
20	rs653423	C	T	0.400596	1006
20	rs56185963	A	C	0.321074	1006
20	rs2769976	C	T	0.39662	1006
20	rs515686	G	A	0.449304	1006
20	rs644013	T	C	0.404573	1006
20	rs2769975	A	C	0.449304	1006
20	rs486206	C	G	0.404573	1006
20	rs77642050	G	A	0.0447316	1006
20	rs587648	T	C	0.870775	1006
20	rs143389352	G	A	0.0447316	1006
20	rs79631274	C	G	0.0447316	1006
20	rs76387527	A	T	0.0228628	1006
20	rs145760101	C	G	0.0168986	1006
20	rs56083806	C	T	0.0994036	1006
20	rs8123655	G	A	0.420477	1006
20	rs183698498	C	T	0.0218688	1006
20	rs615868	C	T	0.450298	1006
20	rs615926	T	C	0.404573	1006
20	rs471997	G	C	0.400596	1006
20	rs632376	A	G	0.395626	1006
20	rs77082854	C	T	0.00894632	1006
20	rs117048543	A	C	0.0178926	1006
20	rs74928591	A	C	0.0447316	1006
20	rs35214668	T	A	0.0437376	1006
20	rs78700554	T	G	0.0447316	1006
20	rs495337	G	A	0.397614	1006
20	rs492702	G	A	0.450298	1006
20	rs36022883	G	A	0.026839	1006
20	rs624115	C	T	0.434394	1006
20	rs571694	G	A	0.400596	1006
20	rs624647	T	C	0.887674	1006
20	rs149310099	G	C	0.0168986	1006
20	rs636987	A	C	0.451292	1006
20	rs142361780	G	A	0.0198807	1006
20	rs2769982	A	G	0.450298	1006
20	rs73910338	T	C	0.0864811	1006
20	rs2769980	A	G	0.869781	1006
20	rs2745078	C	T	0.449304	1006
20	rs2769979	T	C	0.467197	1006
20	rs56361175	A	T	0.0994036	1006
20	rs2284649	G	A	0.0447316	1006
20	rs8125607	G	A	0.322068	1006
20	rs73127679	G	A	0.0864811	1006
20	rs2284647	A	C	0.0447316	1006
20	rs2284646	T	G	0.0447316	1006
20	rs2254930	T	A	0.449304	1006
20	rs2769978	T	C	0.449304	1006
20	rs2769977	T	C	0.449304	1006
20	rs118166155	T	A	0.00994036	1006
20	rs6067267	G	A	0.449304	1006
20	rs34802008	G	A	0.0447316	1006
20	rs75406401	T	G	0.0447316	1006
20	rs62208179	G	A	0.0178926	1006
20	rs2268325	G	A	0.0447316	1006
20	rs146062101	C	T	0.0149105	1006
20	rs2268324	A	G	0.0447316	1006
20	rs117436392	G	A	0.0447316	1006
20	rs1008687	T	G	0.770378	1006
20	rs118126443	T	C	0.0457256	1006
20	rs56327845	C	T	0.0447316	1006
20	rs3761175	G	C	0.321074	1006
20	rs3787331	C	G	0.404573	1006
20	rs112572132	G	C	0.321074	1006
20	rs3761177	A	G	0.770378	1006
20	rs3761178	G	A	0.450298	1006
20	rs79663083	C	G	0.0447316	1006
20	rs117776204	C	A	0.0218688	1006
20	rs73127695	T	C	0.0864811	1006
20	rs723593	G	A	0.885686	1006
20	rs34499196	G	A	0.0447316	1006
20	rs13040201	T	C	0.450298	1006
20	rs11698676	G	T	0.0447316	1006
20	rs2869937	C	G	0.450298	1006
20	rs6067270	T	C	0.450298	1006
20	rs1076693	A	G	0.0149105	1006
20	rs11906300	G	C	0.32008	1006
20	rs6125813	G	T	0.450298	1006
20	rs74837988	G	A	0.0447316	1006
20	rs6122844	G	T	0.450298	1006
20	rs6067271	G	A	0.450298	1006
20	rs144295841	G	A	0.0129225	1006
20	rs4809763	A	G	0.32008	1006
20	rs75300251	T	G	0.0218688	1006
20	rs67744245	A	G	0.0437376	1006
20	rs56366827	C	A	0.0447316	1006
20	rs6125816	A	G	0.405567	1006
20	rs34425883	C	T	0.027833	1006
20	rs6067274	G	A	0.450298	1006
20	rs6125819	T	C	0.450298	1006
20	rs6125820	T	C	0.450298	1006
20	rs6067275	C	A	0.450298	1006
20	rs73129234	C	T	0.0139165	1006
20	rs117940375	C	T	0.055666	1006
20	rs6122845	G	A	0.450298	1006
20	rs6122846	A	G	0.450298	1006
20	rs6122847	A	G	0.450298	1006
20	rs56180112	G	A	0.0447316	1006
20	rs11697290	C	A	0.450298	1006
20	rs73129239	C	T	0.0129225	1006
20	rs75950318	A	G	0.0447316	1006
20	rs11698194	T	C	0.450298	1006
20	rs11700118	C	T	0.451292	1006
20	rs7274437	A	G	0.770378	1006
20	rs11700124	A	G	0.450298	1006
20	rs11696404	A	C	0.450298	1006
20	rs11696437	C	T	0.450298	1006
20	rs75366049	G	C	0.026839	1006
20	rs77083750	C	T	0.0447316	1006
20	rs139306264	G	A	0.0139165	1006
20	rs143328226	C	T	0.0447316	1006
20	rs181291658	G	A	0.0139165	1006
20	rs113967229	G	A	0.0109344	1006
20	rs6125822	T	G	0.450298	1006
20	rs11086299	G	A	0.40159	1006
20	rs6125823	T	C	0.450298	1006
20	rs12151879	C	T	0.405567	1006
20	rs34836854	A	G	0.450298	1006
20	rs6512600	G	A	0.32008	1006
20	rs114202229	C	T	0.0168986	1006
20	rs73129260	C	A	0.0139165	1006
20	rs139375736	G	A	0.0447316	1006
20	rs73129264	G	T	0.397614	1006
20	rs4287819	T	G	0.405567	1006
20	rs117447227	C	T	0.0447316	1006
20	rs142869025	C	A	0.0119284	1006
20	rs6125825	T	C	0.450298	1006
20	rs77455246	C	G	0.0447316	1006
20	rs73129268	T	C	0.0129225	1006
20	rs2038127	A	G	0.32008	1006
20	rs2235617	C	G	0.397614	1006
20	rs150491630	T	G	0.00795229	1006
20	rs79547786	C	T	0.0447316	1006
20	rs78873470	C	A	0.0447316	1006
20	rs1056198	C	T	0.397614	1006
20	rs1056200	A	G	0.450298	1006
20	rs6125826	C	T	0.40159	1006
20	rs13039965	G	A	0.397614	1006
20	rs6020143	T	C	0.0149105	1006
20	rs117615429	C	T	0.0248509	1006
20	rs4809766	T	C	0.869781	1006
20	rs76369235	A	G	0.0228628	1006
20	rs55740134	G	A	0.0447316	1006
20	rs55992502	C	T	0.0447316	1006
20	rs4810992	G	A	0.32008	1006
20	rs2056991	T	C	0.397614	1006
20	rs4810993	A	G	0.885686	1006
20	rs79598075	T	C	0.0447316	1006
20	rs2294599	G	C	0.397614	1006
20	rs147441550	C	T	0.0218688	1006
20	rs55661396	C	T	0.450298	1006
20	rs73129295	T	C	0.0129225	1006
20	rs6067280	A	G	0.0218688	1006
20	rs73129298	A	C	0.0874751	1006
20	rs6067281	G	A	0.450298	1006
20	rs144361842	C	T	0.0447316	1006
20	rs11697936	T	C	0.450298	1006
20	rs78769293	C	T	0.00894632	1006
20	rs2281217	C	G	0.450298	1006
20	rs4809767	C	T	0.885686	1006
20	rs6125829	G	T	0.397614	1006
20	rs2235616	G	A	0.397614	1006
20	rs6067282	T	C	0.450298	1006
20	rs75138806	A	G	0.0586481	1006
20	rs41283588	G	C	0.0149105	1006
20	rs150351901	A	G	0.0387674	1006
20	rs6125830	G	A	0.452286	1006
20	rs75158520	C	T	0.0228628	1006
20	rs4810994	C	T	0.451292	1006
20	rs4810995	C	A	0.450298	1006
20	rs117045038	C	T	0.0447316	1006
20	rs6020150	A	C	0.0159046	1006
20	rs56397739	T	C	0.0447316	1006
20	rs147559058	G	A	0.00795229	1006
20	rs6067283	A	G	0.725646	1006
20	rs1883553	T	C	0.771372	1006
20	rs6067284	G	A	0.397614	1006
20	rs13037331	C	G	0.725646	1006
20	rs73131219	C	T	0.00994036	1006
20	rs11697848	C	T	0.0447316	1006
20	rs73131221	C	T	0.0864811	1006
20	rs4809768	T	A	0.397614	1006
20	rs75621680	G	A	0.0457256	1006
20	rs6125836	A	G	0.405567	1006
20	rs7274117	C	T	0.0447316	1006
20	rs6020152	A	G	0.947316	1006
20	rs62208220	G	A	0.026839	1006
20	rs149965743	G	A	0.0447316	1006
20	rs6067287	A	G	0.725646	1006
20	rs6122852	G	T	0.725646	1006
20	rs189771166	C	T	0.0228628	1006
20	rs112590664	C	T	0.321074	1006
20	rs113558364	A	T	0.321074	1006
20	rs35598880	A	G	0.0447316	1006
20	rs4810996	G	A	0.404573	1006
20	rs4809769	C	A	0.39662	1006
20	rs56307853	A	G	0.0447316	1006
20	rs60813083	T	G	0.0864811	1006
20	rs4810997	G	T	0.40159	1006
20	rs112714503	C	T	0.0159046	1006
20	rs4810998	G	C	0.400596	1006
20	rs147302167	G	A	0.0129225	1006
20	rs569217861	A	T	0.00795229	1006
20	rs79590385	T	A	0.0457256	1006
20	rs4810999	A	T	0.400596	1006
20	rs1884738	C	G	0.0447316	1006
20	rs6067293	T	C	0.400596	1006
20	rs6067295	A	G	0.885686	1006
20	rs6067296	A	C	0.39662	1006
20	rs6067297	A	G	0.72167	1006
20	rs6063449	A	G	0.72167	1006
20	rs6063450	T	G	0.725646	1006
20	rs7272308	G	A	0.318091	1006
20	rs9680075	C	G	0.148111	1006
20	rs11696444	G	A	0.148111	1006
20	rs73131255	G	A	0.146123	1006
20	rs73131258	C	T	0.146123	1006
20	rs6067302	C	T	0.400596	1006
20	rs6067303	G	A	0.931412	1006
20	rs11697080	C	T	0.133201	1006
20	rs11697132	G	A	0.175944	1006
20	rs73274724	C	T	0.321074	1006
20	rs11698760	G	A	0.148111	1006
20	rs6020156	G	C	0.890656	1006
20	rs113933749	G	A	0.148111	1006
20	rs117045390	C	T	0.0447316	1006
20	rs73113613	C	A	0.148111	1006
20	rs56166859	A	T	0.148111	1006
20	rs141658589	A	G	0.148111	1006
20	rs73113617	A	T	0.148111	1006
20	rs6067305	C	T	0.400596	1006
20	rs12624347	C	T	0.148111	1006
20	rs12624348	C	A	0.148111	1006
20	rs76939398	C	T	0.0447316	1006
20	rs55934033	G	A	0.317097	1006
```
