## Supplementary material for "Characterization of shared and ancestry-specific signals driving complex traits using multi-ancestry fine-mapping": s1_ref.bim

```
20	rs13433101	0	47590832	T	G
20	rs6019566	0	47591082	C	A
20	rs7274173	0	47593403	A	G
20	rs6019567	0	47595961	G	A
20	rs6019568	0	47596457	A	T
20	rs6012574	0	47598119	A	G
20	rs6090932	0	47598298	A	C
20	rs6012575	0	47598497	G	C
20	rs8125219	0	47598661	C	A
20	rs113924526	0	47599194	C	T
20	rs4810903	0	47599205	A	G
20	rs6019569	0	47599472	C	T
20	rs6019570	0	47599690	C	T
20	rs6019571	0	47599741	C	A
20	rs4810904	0	47600818	G	A
20	rs1569749	0	47601509	A	G
20	rs6125511	0	47601696	G	T
20	rs6125512	0	47601705	G	A
20	rs1997854	0	47602339	A	G
20	rs6019573	0	47602832	G	T
20	rs1569750	0	47603241	A	G
20	rs553957475	0	47604576	C	T
20	rs3795084	0	47604600	C	T
20	rs4810905	0	47604825	G	A
20	rs112531369	0	47605392	A	G
20	rs142856148	0	47605414	A	G
20	rs11086274	0	47605612	C	A
20	rs2295032	0	47606043	C	G
20	rs35314975	0	47606546	A	G
20	rs6019574	0	47607146	G	A
20	rs1048590	0	47610297	G	T
20	rs2295033	0	47610896	C	T
20	rs4810906	0	47611907	T	C
20	rs6012576	0	47613157	A	T
20	rs144795398	0	47613348	T	C
20	rs62210366	0	47613836	G	A
20	rs3764682	0	47614497	C	A
20	rs3764681	0	47614665	G	A
20	rs6019576	0	47615692	T	G
20	rs34929358	0	47616142	G	A
20	rs6095390	0	47616144	C	T
20	rs62210367	0	47617240	C	G
20	rs6125521	0	47617565	A	C
20	rs4810907	0	47618493	C	T
20	rs6095391	0	47618835	G	A
20	rs16994295	0	47620224	G	C
20	rs113613973	0	47620254	G	A
20	rs112920060	0	47620669	G	A
20	rs4810908	0	47621221	T	C
20	rs4810909	0	47621372	G	A
20	rs4810910	0	47621554	G	A
20	rs139062394	0	47622495	T	C
20	rs112560922	0	47622561	G	A
20	rs6063345	0	47622691	C	T
20	rs6512562	0	47622729	A	G
20	rs6063346	0	47622770	A	G
20	rs112340361	0	47623292	C	A
20	rs6095393	0	47623453	A	G
20	rs7274221	0	47623498	C	T
20	rs6019579	0	47623881	T	C
20	rs6066946	0	47623977	C	T
20	rs35752040	0	47624600	T	A
20	rs6122740	0	47624838	A	G
20	rs6512563	0	47625539	A	C
20	rs6095394	0	47625544	T	C
20	rs6019580	0	47625905	T	C
20	rs6012580	0	47625952	A	C
20	rs6125522	0	47626416	A	G
20	rs3818223	0	47626485	G	C
20	rs2295578	0	47626601	G	C
20	rs2295579	0	47626736	A	T
20	rs2295580	0	47626847	T	C
20	rs6095395	0	47627095	A	G
20	rs6095396	0	47627170	G	T
20	rs112239224	0	47627218	G	C
20	rs6066948	0	47627525	C	T
20	rs6019581	0	47627572	C	A
20	rs6019582	0	47627605	C	T
20	rs6012581	0	47627845	C	T
20	rs3818224	0	47628170	T	C
20	rs2273530	0	47628199	A	G
20	rs1535268	0	47628363	G	A
20	rs2273531	0	47628434	T	C
20	rs6095397	0	47629822	C	T
20	rs2281582	0	47630449	C	T
20	rs56377561	0	47631399	A	G
20	rs6019583	0	47631792	A	G
20	rs62210369	0	47632317	T	C
20	rs1473717	0	47632557	C	G
20	rs1473718	0	47632754	A	G
20	rs6019587	0	47634690	A	G
20	rs6066949	0	47634695	C	T
20	rs9631141	0	47635339	A	G
20	rs730543	0	47635715	G	A
20	rs730544	0	47635818	G	C
20	rs1884890	0	47636673	G	C
20	rs117241656	0	47636859	A	G
20	rs3092801	0	47637143	C	T
20	rs2426105	0	47637382	T	C
20	rs2869692	0	47638256	G	A
20	rs6019590	0	47638369	G	A
20	rs13038492	0	47638456	G	A
20	rs2426106	0	47639464	G	C
20	rs7270848	0	47639737	A	G
20	rs2426107	0	47639991	A	G
20	rs6019591	0	47640029	T	A
20	rs3092720	0	47640466	C	G
20	rs66970580	0	47641339	T	C
20	rs2273532	0	47641747	G	A
20	rs13041022	0	47642476	G	A
20	rs7262379	0	47642579	A	G
20	rs6019594	0	47643554	C	G
20	rs6019595	0	47644032	A	G
20	rs3091497	0	47645427	G	T
20	rs6095400	0	47645989	A	C
20	rs11086276	0	47645992	A	C
20	rs11086277	0	47646068	A	G
20	rs3091862	0	47646210	G	C
20	rs3092552	0	47646316	G	A
20	rs6063348	0	47646321	G	C
20	rs6090936	0	47646620	T	C
20	rs6095401	0	47646621	G	A
20	rs6019600	0	47646932	C	T
20	rs3091529	0	47647068	G	A
20	rs141992689	0	47647260	G	A
20	rs6012586	0	47647417	T	C
20	rs73611323	0	47647437	G	C
20	rs6019601	0	47647662	T	C
20	rs13042947	0	47647876	T	C
20	rs3091866	0	47648353	A	G
20	rs1022687	0	47648854	C	T
20	rs1022688	0	47648856	G	A
20	rs149040798	0	47649130	A	G
20	rs7263488	0	47649525	T	C
20	rs3752257	0	47649973	A	G
20	rs78721163	0	47650104	A	G
20	rs6019602	0	47651492	G	A
20	rs144237181	0	47651705	G	A
20	rs707533	0	47652254	A	G
20	rs707534	0	47652338	A	G
20	rs6019603	0	47653406	T	C
20	rs6019604	0	47653498	G	A
20	rs3092302	0	47654258	C	T
20	rs6095402	0	47654451	G	A
20	rs927160	0	47654564	C	G
20	rs6019608	0	47655617	C	T
20	rs6019609	0	47655768	C	G
20	rs7269912	0	47656198	A	G
20	rs35640549	0	47656546	C	T
20	rs6095404	0	47656681	A	T
20	rs6122747	0	47656787	A	G
20	rs2426108	0	47656889	T	C
20	rs147543285	0	47656945	C	T
20	rs11905116	0	47658064	A	G
20	rs11696929	0	47658351	C	T
20	rs113028901	0	47658622	T	C
20	rs113401591	0	47658655	G	C
20	rs62210371	0	47658889	G	C
20	rs73266241	0	47660285	T	A
20	rs6095406	0	47660366	A	G
20	rs111905398	0	47660450	T	G
20	rs3092518	0	47661013	G	C
20	rs6095407	0	47661470	G	C
20	rs62210372	0	47661537	C	A
20	rs149267689	0	47661571	C	T
20	rs2426109	0	47662627	G	C
20	rs2273533	0	47662814	G	A
20	rs2252259	0	47662823	T	G
20	rs117725610	0	47662881	G	A
20	rs117015033	0	47663304	C	A
20	rs3817652	0	47663368	A	G
20	rs3091427	0	47663382	A	G
20	rs79792569	0	47663487	C	A
20	rs13042443	0	47663754	G	T
20	rs3092374	0	47663944	G	C
20	rs6019613	0	47664667	C	T
20	rs6066955	0	47664922	A	G
20	rs10485609	0	47665612	A	G
20	rs6090939	0	47665825	A	G
20	rs35843274	0	47665903	T	G
20	rs6090940	0	47666027	G	T
20	rs2426110	0	47666418	G	A
20	rs7265500	0	47667056	C	T
20	rs6012590	0	47667237	C	T
20	rs6012591	0	47667342	T	C
20	rs112435589	0	47667900	G	A
20	rs7509369	0	47668037	G	A
20	rs2869693	0	47668145	T	G
20	rs2869694	0	47668383	C	T
20	rs6019615	0	47668696	C	T
20	rs6019616	0	47668793	T	C
20	rs67623477	0	47669177	G	A
20	rs11908651	0	47669491	A	G
20	rs73611328	0	47669980	T	C
20	rs6095411	0	47670546	T	C
20	rs74405926	0	47670675	C	T
20	rs6019618	0	47671538	T	C
20	rs75257715	0	47671977	G	A
20	rs3091976	0	47672975	A	G
20	rs3795082	0	47673002	G	C
20	rs2064853	0	47675176	T	A
20	rs55727893	0	47675197	C	T
20	rs6125531	0	47675525	G	A
20	rs6066959	0	47676281	G	A
20	rs6090941	0	47676951	G	A
20	rs6012592	0	47677162	C	A
20	rs66501340	0	47677185	T	C
20	rs6019619	0	47677834	T	C
20	rs6012593	0	47677835	G	A
20	rs11906713	0	47678100	C	T
20	rs6095417	0	47678201	G	A
20	rs75708270	0	47678685	G	T
20	rs3092039	0	47678770	A	G
20	rs6019620	0	47679300	T	A
20	rs77441408	0	47679500	T	G
20	rs6019621	0	47679963	C	T
20	rs73130177	0	47681257	T	C
20	rs2246266	0	47682893	C	T
20	rs56145535	0	47683895	G	C
20	rs11906283	0	47684868	G	A
20	rs62210393	0	47685117	C	T
20	rs2227946	0	47685320	G	C
20	rs2075675	0	47685493	T	C
20	rs6019624	0	47685815	G	A
20	rs2734902	0	47686041	C	T
20	rs1983528	0	47686290	G	A
20	rs3818225	0	47686983	G	C
20	rs36098998	0	47688109	C	G
20	rs6512567	0	47688620	T	G
20	rs79186842	0	47689036	A	G
20	rs8118101	0	47689838	C	T
20	rs16984419	0	47689880	T	C
20	rs117590849	0	47690065	C	T
20	rs2426113	0	47690189	G	A
20	rs3092411	0	47690591	T	G
20	rs2075676	0	47691211	C	A
20	rs35214127	0	47691430	A	T
20	rs3092153	0	47691445	C	T
20	rs17448715	0	47691743	C	T
20	rs2426114	0	47692392	T	C
20	rs2426115	0	47692827	T	C
20	rs7271812	0	47693033	A	G
20	rs2426117	0	47693160	G	A
20	rs2024959	0	47695391	G	A
20	rs76000957	0	47695420	G	C
20	rs2426118	0	47695473	A	G
20	rs3091595	0	47695511	C	T
20	rs78946216	0	47696189	G	A
20	rs62210395	0	47697204	G	C
20	rs6125535	0	47697209	C	T
20	rs2426120	0	47697253	T	A
20	rs2426121	0	47697732	A	C
20	rs2426122	0	47697939	A	G
20	rs148642527	0	47698133	C	T
20	rs11908024	0	47698186	C	T
20	rs6125536	0	47699657	G	A
20	rs2426124	0	47699979	C	T
20	rs16994382	0	47700764	T	C
20	rs2426125	0	47700982	A	G
20	rs2075677	0	47701024	A	G
20	rs7264419	0	47701309	A	G
20	rs2075678	0	47701339	A	G
20	rs2075679	0	47701589	T	C
20	rs1885163	0	47701765	T	C
20	rs2426126	0	47702311	A	G
20	rs7274612	0	47702821	T	A
20	rs6125539	0	47703810	C	A
20	rs6125540	0	47704039	C	T
20	rs56228039	0	47704133	C	A
20	rs2426127	0	47705236	T	C
20	rs1538482	0	47705496	T	C
20	rs6019630	0	47706814	G	A
20	rs144756219	0	47707885	C	T
20	rs6063351	0	47707944	C	T
20	rs8123784	0	47710434	A	G
20	rs2426128	0	47712409	A	G
20	rs17632	0	47713063	C	T
20	rs139989717	0	47713391	A	G
20	rs2426130	0	47713932	T	C
20	rs6125543	0	47714214	T	C
20	rs13039993	0	47714291	A	G
20	rs71351958	0	47714370	T	C
20	rs13040426	0	47714453	C	T
20	rs113588561	0	47714539	C	T
20	rs6125544	0	47715708	G	C
20	rs1556876	0	47716451	A	C
20	rs6125545	0	47716755	A	T
20	rs34949669	0	47716796	C	T
20	rs1967740	0	47716822	A	G
20	rs73611337	0	47717193	C	T
20	rs73611338	0	47717235	C	T
20	rs35989889	0	47717353	A	G
20	rs6125547	0	47717405	T	C
20	rs62210397	0	47717982	T	C
20	rs13044004	0	47718371	T	A
20	rs911411	0	47718431	C	G
20	rs6063352	0	47718594	T	C
20	rs6063353	0	47719810	G	A
20	rs6063354	0	47719949	T	C
20	rs6125550	0	47720211	C	G
20	rs6125551	0	47720386	G	C
20	rs755587	0	47720957	T	C
20	rs755588	0	47721028	A	G
20	rs911412	0	47721092	A	G
20	rs755589	0	47721385	G	A
20	rs73130199	0	47721468	A	G
20	rs13040292	0	47721582	C	T
20	rs35971376	0	47721708	G	A
20	rs67654540	0	47721759	T	C
20	rs139990561	0	47722046	G	C
20	rs145769681	0	47722954	T	G
20	rs2426131	0	47722971	A	G
20	rs2426132	0	47723127	G	C
20	rs2426133	0	47723262	T	C
20	rs567799014	0	47723538	C	A
20	rs6125552	0	47724325	C	G
20	rs117532586	0	47725419	A	G
20	rs6125553	0	47725570	A	C
20	rs11696870	0	47725607	A	G
20	rs6063355	0	47726129	T	C
20	rs111316448	0	47726369	C	T
20	rs6066968	0	47727341	A	G
20	rs75200484	0	47727897	G	A
20	rs6125554	0	47728107	A	T
20	rs2426135	0	47728664	C	G
20	rs2057342	0	47729255	T	C
20	rs1043361	0	47731158	T	C
20	rs1043357	0	47731228	A	C
20	rs143306903	0	47731593	G	A
20	rs62210399	0	47731605	T	G
20	rs11697370	0	47731767	C	T
20	rs62210400	0	47733123	G	A
20	rs3818261	0	47736312	G	A
20	rs75515335	0	47737103	G	C
20	rs34778847	0	47737958	A	C
20	rs3092791	0	47738078	C	T
20	rs168345	0	47738344	C	T
20	rs6125557	0	47738597	T	G
20	rs348259	0	47738836	A	G
20	rs3795081	0	47739193	G	A
20	rs3795079	0	47739415	C	T
20	rs348260	0	47739555	A	G
20	rs2295714	0	47739814	C	T
20	rs3818262	0	47741556	C	T
20	rs348296	0	47743839	T	C
20	rs6063359	0	47745084	G	C
20	rs348297	0	47745787	G	C
20	rs34841991	0	47746974	T	C
20	rs6125563	0	47748341	C	T
20	rs348298	0	47748710	G	A
20	rs6095449	0	47749585	G	A
20	rs62210401	0	47750267	C	T
20	rs6066975	0	47750377	C	A
20	rs348299	0	47750745	G	A
20	rs8123538	0	47750793	A	C
20	rs117001722	0	47752591	G	A
20	rs11696396	0	47753019	C	T
20	rs11696888	0	47753265	C	T
20	rs348300	0	47754508	T	C
20	rs6066977	0	47755075	G	A
20	rs35649484	0	47755162	C	T
20	rs348301	0	47755239	A	G
20	rs6066978	0	47755742	C	T
20	rs348302	0	47756444	T	G
20	rs6063361	0	47757963	C	T
20	rs10432729	0	47758549	C	T
20	rs10432730	0	47758719	G	A
20	rs62210402	0	47759119	G	T
20	rs348283	0	47759574	G	A
20	rs6125564	0	47759910	C	T
20	rs2869715	0	47760000	T	C
20	rs907976	0	47760154	G	T
20	rs74458758	0	47761165	T	C
20	rs348282	0	47761499	A	G
20	rs62210404	0	47761707	A	T
20	rs138169421	0	47762054	G	C
20	rs8116693	0	47762210	T	C
20	rs8122757	0	47762249	G	C
20	rs348281	0	47762395	C	T
20	rs13044900	0	47762700	G	A
20	rs348280	0	47763360	T	C
20	rs6066982	0	47763558	C	A
20	rs348279	0	47763734	T	C
20	rs35888516	0	47764275	C	T
20	rs7272164	0	47766197	T	C
20	rs8117492	0	47766929	C	T
20	rs348258	0	47768988	C	T
20	rs6125571	0	47769157	G	A
20	rs6125572	0	47769730	T	C
20	rs2273652	0	47770461	A	C
20	rs2273653	0	47770756	A	C
20	rs35716445	0	47771274	G	A
20	rs13045838	0	47771737	G	A
20	rs17450430	0	47772264	A	T
20	rs6122758	0	47772575	T	C
20	rs79705218	0	47772599	G	C
20	rs17378391	0	47772601	T	C
20	rs348271	0	47773262	A	G
20	rs11698902	0	47774166	A	G
20	rs348272	0	47774255	A	T
20	rs56131635	0	47774343	G	A
20	rs6019663	0	47774512	T	C
20	rs137937401	0	47774587	G	A
20	rs3092427	0	47774781	G	T
20	rs45622034	0	47775094	C	T
20	rs348269	0	47775827	T	C
20	rs348268	0	47775915	A	T
20	rs348267	0	47775921	C	T
20	rs348266	0	47776341	T	C
20	rs6125576	0	47776919	A	T
20	rs3795078	0	47777030	G	A
20	rs3795077	0	47777147	C	G
20	rs145805067	0	47777751	C	T
20	rs4141783	0	47778602	G	A
20	rs140951550	0	47779136	C	T
20	rs2869716	0	47779340	T	C
20	rs117257533	0	47779427	G	A
20	rs6019664	0	47779740	A	G
20	rs138542834	0	47780066	G	A
20	rs2426139	0	47780105	G	A
20	rs41283572	0	47782882	C	A
20	rs6125577	0	47783095	T	C
20	rs348277	0	47785229	T	C
20	rs348276	0	47786190	G	A
20	rs348275	0	47786528	T	C
20	rs113874459	0	47786830	T	A
20	rs6125578	0	47787323	A	G
20	rs348274	0	47787387	A	G
20	rs6122760	0	47787982	G	A
20	rs348273	0	47788430	G	T
20	rs141979783	0	47788775	C	T
20	rs2426141	0	47789301	T	C
20	rs6122762	0	47789849	C	G
20	rs624945	0	47790851	C	T
20	rs508890	0	47791197	A	G
20	rs537254	0	47791988	A	G
20	rs11699114	0	47792245	C	T
20	rs542863	0	47792630	A	G
20	rs142721483	0	47792728	T	A
20	rs2426142	0	47793176	A	G
20	rs150909134	0	47793718	A	T
20	rs62210458	0	47793737	G	A
20	rs79941596	0	47793796	G	C
20	rs140445286	0	47794210	C	T
20	rs7274851	0	47794355	A	G
20	rs348264	0	47794888	G	C
20	rs6019665	0	47794970	G	A
20	rs11698492	0	47795069	T	A
20	rs7262349	0	47795305	A	T
20	rs348263	0	47795420	C	T
20	rs6122763	0	47797653	G	A
20	rs62210459	0	47798196	G	A
20	rs62212760	0	47798207	G	T
20	rs62212761	0	47798473	C	T
20	rs8118105	0	47798664	T	C
20	rs192472436	0	47799199	C	A
20	rs13039749	0	47800615	C	T
20	rs150521784	0	47800636	T	C
20	rs670016	0	47800657	A	G
20	rs13041213	0	47800829	T	A
20	rs2426143	0	47801157	C	A
20	rs348284	0	47801535	C	T
20	rs348286	0	47803293	C	T
20	rs35667796	0	47803301	A	C
20	rs348288	0	47803763	A	G
20	rs348289	0	47804208	C	T
20	rs3752256	0	47804610	C	T
20	rs348290	0	47805089	T	C
20	rs348291	0	47805220	G	C
20	rs348292	0	47805815	C	T
20	rs3795075	0	47806092	G	A
20	rs348293	0	47806334	T	C
20	rs139299551	0	47807969	C	T
20	rs2038509	0	47808070	G	A
20	rs112513025	0	47808159	C	T
20	rs181824039	0	47808216	G	A
20	rs6125582	0	47808701	G	A
20	rs188029865	0	47809689	G	A
20	rs348294	0	47809722	C	T
20	rs348295	0	47810118	T	G
20	rs6019670	0	47810699	C	T
20	rs144158111	0	47811261	G	A
20	rs34806496	0	47812203	G	C
20	rs8116199	0	47813793	A	G
20	rs6019671	0	47815227	A	G
20	rs111386480	0	47815944	T	C
20	rs182049740	0	47816255	G	A
20	rs112458900	0	47816830	T	G
20	rs8121567	0	47816873	C	G
20	rs13036715	0	47817815	G	A
20	rs6067006	0	47817855	G	A
20	rs191630535	0	47818514	T	C
20	rs35298920	0	47818567	C	T
20	rs6090947	0	47818864	C	T
20	rs35681651	0	47818945	A	T
20	rs6063371	0	47819305	G	A
20	rs6090948	0	47819541	T	C
20	rs6125588	0	47819781	A	G
20	rs1318950	0	47820089	G	A
20	rs1963119	0	47820293	G	A
20	rs1963120	0	47820369	G	A
20	rs1963121	0	47820372	C	T
20	rs6125590	0	47820626	G	T
20	rs6067007	0	47821029	G	A
20	rs6067008	0	47821107	T	C
20	rs6019677	0	47821396	C	T
20	rs6125592	0	47822425	G	A
20	rs6063372	0	47823118	T	A
20	rs62212763	0	47823169	G	C
20	rs148827835	0	47823538	G	A
20	rs11908055	0	47823570	C	T
20	rs117589343	0	47823779	A	T
20	rs6095462	0	47824040	T	A
20	rs184280644	0	47824084	G	A
20	rs6067012	0	47824293	G	A
20	rs184849370	0	47824797	A	G
20	rs34078534	0	47824904	A	T
20	rs118160204	0	47825060	A	G
20	rs56204114	0	47825187	C	T
20	rs6067015	0	47825305	T	C
20	rs6067016	0	47825374	T	A
20	rs74923384	0	47825814	C	T
20	rs6019681	0	47828508	T	C
20	rs6067019	0	47828526	G	T
20	rs6019682	0	47828690	C	T
20	rs192024941	0	47829341	G	T
20	rs73113516	0	47830090	A	G
20	rs4810932	0	47830250	T	C
20	rs117362130	0	47830358	A	T
20	rs118090656	0	47830478	G	A
20	rs4810933	0	47830515	G	A
20	rs144490110	0	47830871	A	G
20	rs6019687	0	47831904	T	G
20	rs2063710	0	47832054	A	T
20	rs78512106	0	47832231	G	A
20	rs8118325	0	47832346	C	G
20	rs6063374	0	47832997	A	G
20	rs6063375	0	47833006	A	C
20	rs188191279	0	47833179	C	A
20	rs6512575	0	47833418	A	C
20	rs4810935	0	47833636	T	C
20	rs4810936	0	47833697	T	C
20	rs117794823	0	47834081	T	C
20	rs6012616	0	47834352	C	T
20	rs6019692	0	47835067	G	A
20	rs73611371	0	47835155	T	A
20	rs13038202	0	47835618	G	A
20	rs6012617	0	47837126	G	C
20	rs9753608	0	47837206	C	T
20	rs75699534	0	47837269	C	T
20	rs6125596	0	47837621	C	A
20	rs143828566	0	47837816	G	T
20	rs6019695	0	47837868	G	A
20	rs6019697	0	47838784	T	C
20	rs182786212	0	47838818	C	T
20	rs118151326	0	47838856	G	T
20	rs60888246	0	47838970	T	C
20	rs2273145	0	47839591	C	T
20	rs2273146	0	47839653	C	T
20	rs73113528	0	47840021	A	G
20	rs117154335	0	47840647	C	T
20	rs6125597	0	47840772	T	C
20	rs139893761	0	47840993	G	A
20	rs143385574	0	47841122	A	G
20	rs13040828	0	47841139	A	T
20	rs142265530	0	47841424	A	G
20	rs117685578	0	47841556	C	A
20	rs11553387	0	47841660	G	T
20	rs238159	0	47841911	T	C
20	rs238161	0	47842549	A	G
20	rs238162	0	47842853	C	T
20	rs6067024	0	47843146	A	T
20	rs62212766	0	47844052	C	T
20	rs238163	0	47844092	G	C
20	rs146017668	0	47844139	A	G
20	rs117889762	0	47844295	G	A
20	rs238164	0	47844341	A	G
20	rs11906065	0	47844915	C	T
20	rs238167	0	47845700	C	G
20	rs238168	0	47845783	A	G
20	rs238169	0	47845815	C	T
20	rs171130	0	47846586	T	C
20	rs6019703	0	47846598	G	T
20	rs238170	0	47847146	T	C
20	rs79053417	0	47847307	C	T
20	rs6012624	0	47847587	C	T
20	rs74784918	0	47847833	C	T
20	rs238171	0	47848037	G	A
20	rs238172	0	47848214	C	T
20	rs106491	0	47848571	T	C
20	rs761499	0	47848715	T	G
20	rs73113540	0	47848887	C	T
20	rs190006986	0	47849169	C	T
20	rs13038866	0	47849216	G	A
20	rs13038876	0	47849233	G	A
20	rs761497	0	47849526	G	A
20	rs6122768	0	47849546	T	C
20	rs238148	0	47850182	C	T
20	rs1079661	0	47850614	A	T
20	rs238149	0	47850757	T	G
20	rs148970263	0	47851802	C	T
20	rs238150	0	47851919	T	C
20	rs238152	0	47852822	G	A
20	rs6122769	0	47853316	C	T
20	rs6067025	0	47854020	T	C
20	rs238153	0	47854044	C	T
20	rs238154	0	47855082	G	A
20	rs238155	0	47855159	C	G
20	rs148170472	0	47855161	C	T
20	rs78749149	0	47855496	C	T
20	rs79925479	0	47855655	G	T
20	rs238156	0	47856037	T	G
20	rs79369570	0	47856084	C	T
20	rs238158	0	47856309	C	T
20	rs6067027	0	47857067	C	A
20	rs117424602	0	47857331	G	A
20	rs78530072	0	47857826	T	G
20	rs142994553	0	47857982	A	G
20	rs173204	0	47858072	C	T
20	rs6067028	0	47858135	A	G
20	rs35759030	0	47858290	G	A
20	rs238203	0	47858922	T	G
20	rs2273147	0	47858959	C	T
20	rs238204	0	47859015	A	G
20	rs1130146	0	47859217	G	A
20	rs143159197	0	47859776	G	A
20	rs238205	0	47860700	T	A
20	rs41304657	0	47861300	A	G
20	rs238206	0	47862103	A	G
20	rs7689	0	47862450	T	C
20	rs8123912	0	47863282	G	C
20	rs76508258	0	47864833	G	A
20	rs238208	0	47865372	G	A
20	rs238209	0	47865509	G	A
20	rs6512577	0	47865784	C	T
20	rs6063378	0	47866411	G	A
20	rs238210	0	47866522	T	A
20	rs6122773	0	47866656	G	A
20	rs112644707	0	47866689	G	A
20	rs190220	0	47866880	A	G
20	rs171131	0	47867028	A	T
20	rs117447115	0	47867079	C	G
20	rs73113560	0	47867087	G	A
20	rs238211	0	47867287	C	T
20	rs238212	0	47867309	C	A
20	rs143946131	0	47867359	G	A
20	rs238213	0	47867592	A	G
20	rs11696801	0	47867599	T	G
20	rs73113562	0	47868595	C	A
20	rs238214	0	47868862	A	T
20	rs6122777	0	47869191	G	A
20	rs11698090	0	47869859	T	A
20	rs238215	0	47870506	T	C
20	rs238216	0	47870752	T	C
20	rs7261580	0	47870863	G	A
20	rs56335217	0	47871197	G	C
20	rs238217	0	47871439	A	T
20	rs238218	0	47871624	C	T
20	rs140516453	0	47871642	C	T
20	rs238219	0	47871729	G	A
20	rs238220	0	47872327	A	G
20	rs238221	0	47872377	C	G
20	rs2273149	0	47872558	A	G
20	rs6012627	0	47872796	A	G
20	rs6125600	0	47872900	T	C
20	rs6019710	0	47873367	C	T
20	rs3021	0	47874005	A	G
20	rs8121511	0	47874294	G	A
20	rs117952077	0	47874925	C	T
20	rs138316497	0	47875257	C	T
20	rs6019712	0	47875304	T	C
20	rs173205	0	47875407	G	A
20	rs171132	0	47875439	A	G
20	rs2746989	0	47876105	C	T
20	rs512653	0	47876783	A	G
20	rs76653405	0	47877168	G	C
20	rs6125603	0	47878374	G	A
20	rs570233	0	47878399	G	C
20	rs238174	0	47879109	C	T
20	rs80012410	0	47879337	T	C
20	rs238175	0	47879382	T	C
20	rs501182	0	47880527	G	A
20	rs555133	0	47880531	C	T
20	rs139460254	0	47880595	C	A
20	rs73113584	0	47880954	T	G
20	rs6063380	0	47881581	A	C
20	rs75651274	0	47881584	G	A
20	rs238176	0	47881597	A	G
20	rs238177	0	47881890	T	G
20	rs78796246	0	47881898	T	C
20	rs1567865	0	47881967	C	T
20	rs78615597	0	47882103	T	C
20	rs238178	0	47882893	T	A
20	rs238179	0	47883037	C	T
20	rs238180	0	47883115	A	T
20	rs1977128	0	47883459	G	A
20	rs238181	0	47883526	C	T
20	rs6122778	0	47883942	T	A
20	rs8117111	0	47884185	C	A
20	rs138555598	0	47884218	A	G
20	rs6067030	0	47884403	C	T
20	rs182407141	0	47884535	C	T
20	rs59499156	0	47884555	C	T
20	rs138114898	0	47884567	T	C
20	rs238183	0	47884584	T	A
20	rs139894357	0	47884965	G	A
20	rs150640059	0	47885372	C	A
20	rs117367196	0	47885664	C	T
20	rs117658078	0	47885713	A	G
20	rs238184	0	47885770	C	A
20	rs238185	0	47886227	T	C
20	rs57950	0	47886684	G	A
20	rs3746554	0	47886876	T	C
20	rs11905214	0	47888610	A	G
20	rs238186	0	47889604	G	T
20	rs180845	0	47889621	T	C
20	rs6063382	0	47889958	C	T
20	rs238187	0	47890342	T	C
20	rs58969602	0	47890347	G	C
20	rs7273834	0	47890508	T	C
20	rs7266044	0	47890656	A	G
20	rs56093859	0	47890693	A	G
20	rs6012630	0	47891032	C	T
20	rs183428595	0	47891142	G	A
20	rs6019722	0	47891193	G	A
20	rs238188	0	47891332	G	C
20	rs238189	0	47891364	G	T
20	rs149821415	0	47892054	G	A
20	rs78267007	0	47892140	C	T
20	rs238191	0	47892270	T	C
20	rs6122779	0	47893014	T	C
20	rs75156011	0	47894103	G	A
20	rs238192	0	47894258	A	G
20	rs3818062	0	47894437	T	C
20	rs3818064	0	47894894	T	C
20	rs3818065	0	47894896	A	C
20	rs3818066	0	47894966	G	A
20	rs3818067	0	47895075	A	G
20	rs3818068	0	47895081	G	C
20	rs479474	0	47895197	C	T
20	rs28362648	0	47895201	A	G
20	rs3818070	0	47895215	C	G
20	rs3818071	0	47895218	A	G
20	rs6648	0	47895242	A	G
20	rs73116127	0	47895408	G	A
20	rs80318192	0	47895702	A	G
20	rs117483421	0	47895897	G	C
20	rs117808841	0	47896109	T	C
20	rs36016605	0	47896145	G	A
20	rs34804433	0	47896187	G	C
20	rs238195	0	47896213	C	T
20	rs1133114	0	47897106	T	C
20	rs74689540	0	47897640	T	C
20	rs146447598	0	47897664	T	C
20	rs79570009	0	47898038	A	G
20	rs238196	0	47898217	G	A
20	rs67214274	0	47898561	T	C
20	rs138381313	0	47898726	A	G
20	rs117181085	0	47898734	A	G
20	rs238198	0	47899060	T	C
20	rs35772539	0	47899285	C	T
20	rs238199	0	47899486	C	T
20	rs238200	0	47899652	C	T
20	rs238201	0	47899889	T	C
20	rs34580798	0	47899957	G	C
20	rs6125608	0	47900150	A	G
20	rs6067034	0	47900164	G	A
20	rs238202	0	47900336	G	C
20	rs79793272	0	47900407	G	A
20	rs118056187	0	47900511	T	G
20	rs74455865	0	47901065	C	G
20	rs976804	0	47902247	T	G
20	rs976803	0	47902429	G	A
20	rs976802	0	47902530	C	A
20	rs237744	0	47902776	T	C
20	rs35387764	0	47902841	G	T
20	rs237743	0	47903019	G	A
20	rs74508714	0	47903299	C	T
20	rs237742	0	47903344	T	C
20	rs79121750	0	47903459	G	C
20	rs117649366	0	47903677	C	A
20	rs237741	0	47903680	C	A
20	rs237740	0	47903784	T	C
20	rs6122781	0	47903826	T	G
20	rs237739	0	47904143	C	T
20	rs6125610	0	47904298	C	T
20	rs77629079	0	47904672	A	G
20	rs6125611	0	47904734	G	T
20	rs237738	0	47904920	T	C
20	rs237737	0	47905008	G	A
20	rs117326773	0	47905099	C	A
20	rs80306164	0	47905475	G	A
20	rs8197	0	47905508	G	A
20	rs237735	0	47906305	A	G
20	rs144244643	0	47906343	A	T
20	rs59960348	0	47906355	C	T
20	rs142706776	0	47906404	A	G
20	rs150976154	0	47906439	C	T
20	rs6125612	0	47906558	A	G
20	rs237734	0	47906600	T	C
20	rs118146198	0	47906607	T	C
20	rs190179205	0	47907104	G	C
20	rs6067035	0	47907790	A	G
20	rs13038621	0	47908060	G	A
20	rs76377249	0	47908081	A	G
20	rs62211373	0	47908454	C	T
20	rs116992683	0	47908469	A	G
20	rs6067036	0	47908520	C	T
20	rs117395384	0	47908785	T	C
20	rs237702	0	47909111	C	T
20	rs75701200	0	47909135	G	A
20	rs142686304	0	47909299	C	T
20	rs237701	0	47909329	T	C
20	rs6019738	0	47909763	A	G
20	rs237700	0	47909822	A	G
20	rs77711953	0	47909872	C	T
20	rs237699	0	47910332	C	T
20	rs142736187	0	47910628	C	T
20	rs74783842	0	47911179	C	A
20	rs147970207	0	47911361	C	T
20	rs62211374	0	47911755	G	A
20	rs80195887	0	47911889	C	T
20	rs68014903	0	47912039	G	T
20	rs78984116	0	47912301	C	G
20	rs139644122	0	47912327	C	T
20	rs139329821	0	47912864	T	C
20	rs237708	0	47913026	T	G
20	rs76105818	0	47913420	G	T
20	rs6067037	0	47913578	G	A
20	rs151110946	0	47913775	C	T
20	rs76495375	0	47913873	C	G
20	rs76479147	0	47913922	A	C
20	rs79274472	0	47914180	G	C
20	rs237707	0	47914458	T	C
20	rs187348580	0	47915079	C	T
20	rs237706	0	47915390	T	G
20	rs138005296	0	47915709	A	G
20	rs237704	0	47916097	T	C
20	rs67375757	0	47916295	T	C
20	rs149026621	0	47916383	C	T
20	rs7268632	0	47916385	C	A
20	rs237703	0	47916429	T	A
20	rs761498	0	47916450	C	T
20	rs2010097	0	47916922	T	C
20	rs6019742	0	47917648	G	C
20	rs1109693	0	47918143	A	G
20	rs2869727	0	47918662	A	G
20	rs2869728	0	47918705	G	A
20	rs6125616	0	47919042	G	A
20	rs6417285	0	47919198	G	A
20	rs237721	0	47919555	G	C
20	rs237720	0	47919672	G	C
20	rs237719	0	47919887	T	C
20	rs150952951	0	47920305	C	T
20	rs85360	0	47920652	A	G
20	rs119716	0	47921834	A	T
20	rs237714	0	47922900	C	T
20	rs237713	0	47923314	C	G
20	rs112896393	0	47923375	G	A
20	rs11907908	0	47923614	C	T
20	rs171109	0	47923758	A	G
20	rs145315973	0	47924333	G	A
20	rs6067046	0	47924446	G	A
20	rs6019743	0	47924798	T	C
20	rs146513135	0	47925085	G	A
20	rs6067048	0	47926561	A	T
20	rs67652499	0	47926691	C	T
20	rs237711	0	47926856	C	G
20	rs76659855	0	47926935	A	C
20	rs117098248	0	47927087	C	T
20	rs76809311	0	47927389	C	G
20	rs117906400	0	47927407	C	T
20	rs78463987	0	47927469	G	C
20	rs237710	0	47927615	C	T
20	rs35506374	0	47927883	G	T
20	rs77276245	0	47927906	G	C
20	rs117139595	0	47928200	C	T
20	rs34584964	0	47928857	G	A
20	rs6019745	0	47928980	A	G
20	rs8125088	0	47929350	C	T
20	rs117628925	0	47929425	T	C
20	rs431011	0	47930083	A	G
20	rs13037209	0	47930229	C	T
20	rs140808866	0	47930463	A	G
20	rs140273858	0	47931259	C	T
20	rs150358229	0	47931260	A	G
20	rs113172032	0	47931459	A	G
20	rs117816960	0	47931624	G	A
20	rs74931297	0	47931767	C	T
20	rs2134617	0	47931888	C	T
20	rs2134618	0	47932047	C	T
20	rs573791144	0	47932074	C	T
20	rs117092122	0	47932499	T	C
20	rs381262	0	47933479	G	A
20	rs113917711	0	47934897	A	G
20	rs188309946	0	47935025	T	G
20	rs237722	0	47935629	A	G
20	rs237723	0	47935667	C	T
20	rs138730309	0	47935955	G	A
20	rs73116200	0	47936119	A	G
20	rs237724	0	47937432	T	A
20	rs77611738	0	47937726	C	A
20	rs237725	0	47937999	A	G
20	rs145274028	0	47938142	A	G
20	rs237726	0	47938335	A	T
20	rs6067053	0	47938626	C	T
20	rs237727	0	47938630	A	G
20	rs6067054	0	47938833	G	A
20	rs11906968	0	47939663	C	A
20	rs11906955	0	47939664	A	G
20	rs237728	0	47939896	C	T
20	rs237729	0	47940135	C	T
20	rs117204676	0	47940268	C	T
20	rs237730	0	47940490	T	G
20	rs237731	0	47940755	C	T
20	rs237732	0	47941438	T	C
20	rs58065519	0	47941646	C	T
20	rs237733	0	47941980	T	C
20	rs117396723	0	47942367	C	T
20	rs79984731	0	47942972	G	C
20	rs1033553	0	47943010	T	A
20	rs6063392	0	47943283	C	T
20	rs7270080	0	47943313	T	C
20	rs117011706	0	47943581	G	C
20	rs237709	0	47944349	T	C
20	rs1847326	0	47945746	C	A
20	rs67524316	0	47945991	A	G
20	rs127319	0	47946460	G	A
20	rs2006294	0	47946571	A	G
20	rs137998628	0	47946623	C	T
20	rs117650266	0	47946994	C	T
20	rs6012642	0	47947404	T	C
20	rs6019750	0	47947469	C	G
20	rs6019751	0	47947715	C	T
20	rs6019753	0	47947991	A	G
20	rs6012643	0	47948123	C	T
20	rs6012644	0	47948503	G	C
20	rs1972189	0	47948677	G	A
20	rs112954035	0	47948734	G	A
20	rs6019754	0	47949158	A	G
20	rs6019755	0	47949410	C	T
20	rs149539962	0	47949568	G	A
20	rs67926404	0	47949653	C	T
20	rs674063	0	47949835	T	C
20	rs11907221	0	47950304	G	C
20	rs183113549	0	47950861	A	G
20	rs148819213	0	47951309	C	T
20	rs237469	0	47951408	T	C
20	rs8125593	0	47952653	G	A
20	rs60973949	0	47952883	T	C
20	rs932442	0	47952892	T	C
20	rs3092044	0	47953224	A	G
20	rs2426145	0	47953433	C	T
20	rs2426146	0	47953511	G	A
20	rs7261606	0	47953769	C	T
20	rs76577546	0	47954094	G	A
20	rs75673784	0	47954134	A	G
20	rs61482155	0	47954755	C	T
20	rs61381846	0	47954811	G	C
20	rs1007129	0	47955131	C	T
20	rs3091609	0	47955887	C	T
20	rs3091791	0	47955989	C	T
20	rs1007128	0	47956599	G	C
20	rs148040100	0	47956992	C	T
20	rs6125627	0	47957406	A	G
20	rs6019758	0	47957772	C	T
20	rs79333383	0	47958434	C	T
20	rs2426147	0	47959782	C	T
20	rs117059989	0	47960540	G	A
20	rs73118332	0	47962070	C	T
20	rs57926290	0	47962365	C	T
20	rs3859594	0	47962702	T	C
20	rs6019762	0	47962870	A	G
20	rs6019763	0	47962968	T	C
20	rs1875721	0	47963232	T	C
20	rs62207636	0	47963335	C	G
20	rs79182118	0	47963494	A	T
20	rs16994523	0	47963535	G	A
20	rs117606872	0	47963571	A	G
20	rs6019764	0	47964432	A	C
20	rs237447	0	47964488	G	A
20	rs146563276	0	47964639	T	C
20	rs117250096	0	47967324	G	A
20	rs57430487	0	47967620	T	C
20	rs61433327	0	47967874	C	T
20	rs6012648	0	47968406	T	C
20	rs1847329	0	47969016	G	C
20	rs237482	0	47969113	G	C
20	rs66469626	0	47969419	T	C
20	rs2202261	0	47970264	A	G
20	rs1393948	0	47970381	C	T
20	rs77785613	0	47970636	A	G
20	rs138413797	0	47970996	G	C
20	rs117202244	0	47971126	C	A
20	rs147427028	0	47971721	C	T
20	rs58746348	0	47972401	G	A
20	rs59661877	0	47972560	C	T
20	rs2426151	0	47973750	G	C
20	rs73272000	0	47973980	T	A
20	rs237483	0	47974014	C	A
20	rs3091764	0	47974149	G	T
20	rs6095492	0	47974204	G	A
20	rs3092378	0	47974488	C	T
20	rs237484	0	47975015	A	G
20	rs117867984	0	47975945	C	G
20	rs6019766	0	47976434	G	T
20	rs56107323	0	47977336	T	C
20	rs143683025	0	47977735	G	A
20	rs2426152	0	47978928	C	T
20	rs59539109	0	47980064	A	T
20	rs73118348	0	47980626	C	T
20	rs237449	0	47980976	T	C
20	rs761383	0	47981208	G	A
20	rs78856558	0	47981618	A	G
20	rs6019770	0	47981876	A	G
20	rs237450	0	47982128	G	A
20	rs74454728	0	47982980	C	T
20	rs17786947	0	47984346	C	A
20	rs62207639	0	47988458	A	G
20	rs3331	0	47988601	T	C
20	rs1051295	0	47988905	A	G
20	rs113974524	0	47989081	A	G
20	rs34280195	0	47989527	C	T
20	rs34467662	0	47989624	G	A
20	rs2229006	0	47990250	G	C
20	rs112735799	0	47990260	G	A
20	rs6019774	0	47992178	T	C
20	rs73118354	0	47992374	G	C
20	rs78215990	0	47992760	C	A
20	rs7269408	0	47993002	C	T
20	rs111355930	0	47993282	T	C
20	rs3091737	0	47993307	C	T
20	rs62207640	0	47993602	G	A
20	rs75102819	0	47993865	T	A
20	rs237480	0	47993898	C	A
20	rs6019776	0	47994616	A	G
20	rs6019778	0	47994872	G	C
20	rs574160537	0	47995445	T	C
20	rs3092235	0	47995592	G	A
20	rs6019780	0	47997175	C	A
20	rs3092138	0	47997191	A	G
20	rs6019781	0	47997281	G	A
20	rs926672	0	47997491	T	A
20	rs6019783	0	47997962	C	T
20	rs2426153	0	47998009	C	T
20	rs73910514	0	47998151	C	A
20	rs75245158	0	47998260	T	G
20	rs13433293	0	47998529	C	T
20	rs13433299	0	47998753	C	T
20	rs73910517	0	47998780	T	G
20	rs3091458	0	47999008	A	G
20	rs183546	0	47999162	C	T
20	rs6095496	0	47999181	G	A
20	rs182531015	0	47999186	G	C
20	rs7272646	0	47999437	G	A
20	rs112203820	0	47999444	C	T
20	rs6095497	0	47999630	C	T
20	rs3091796	0	48000698	T	G
20	rs1883860	0	48001771	C	T
20	rs2426154	0	48001995	C	T
20	rs6019784	0	48002575	C	T
20	rs6019785	0	48003001	T	C
20	rs4810951	0	48003053	T	G
20	rs62209162	0	48003626	A	G
20	rs237485	0	48004238	A	G
20	rs55678110	0	48004972	G	A
20	rs75260488	0	48005226	T	C
20	rs6019786	0	48005246	C	T
20	rs16994553	0	48005752	T	C
20	rs77580736	0	48005950	C	T
20	rs4810952	0	48006175	C	T
20	rs875470	0	48006194	T	G
20	rs1961192	0	48006307	G	A
20	rs910160	0	48006733	C	T
20	rs149797415	0	48007010	G	A
20	rs113055139	0	48007100	C	T
20	rs9636516	0	48007200	G	A
20	rs6095501	0	48007287	T	C
20	rs13044228	0	48007608	C	T
20	rs138959569	0	48007698	G	A
20	rs10485610	0	48008281	C	T
20	rs6019788	0	48008510	T	C
20	rs6019789	0	48008909	C	T
20	rs6019790	0	48008943	T	C
20	rs6019791	0	48008961	A	G
20	rs6019792	0	48008981	A	C
20	rs6019793	0	48009117	T	C
20	rs13044985	0	48009165	G	A
20	rs6019794	0	48009445	A	G
20	rs6019795	0	48009460	A	T
20	rs6125642	0	48009675	G	T
20	rs6019796	0	48009816	C	T
20	rs6019797	0	48009818	C	T
20	rs11905015	0	48010054	T	G
20	rs59670480	0	48010369	G	A
20	rs78772557	0	48010599	C	A
20	rs6019799	0	48010661	G	T
20	rs6019800	0	48010792	T	C
20	rs756529	0	48011008	G	A
20	rs756530	0	48011191	G	A
20	rs3787314	0	48011202	T	C
20	rs6012652	0	48011484	T	G
20	rs6067077	0	48012318	C	T
20	rs34816900	0	48012364	G	C
20	rs111670944	0	48012461	G	C
20	rs6125643	0	48012538	G	T
20	rs6019805	0	48013244	T	C
20	rs67243707	0	48013253	C	T
20	rs13037578	0	48013257	A	G
20	rs6019806	0	48013369	C	T
20	rs6019807	0	48013385	C	G
20	rs1354333	0	48015057	T	C
20	rs6019808	0	48015194	G	C
20	rs6012653	0	48015481	C	T
20	rs6012654	0	48015578	G	T
20	rs6012655	0	48015698	G	A
20	rs6012656	0	48015849	T	C
20	rs6012657	0	48015981	G	A
20	rs6063397	0	48016209	T	C
20	rs35560064	0	48016283	A	G
20	rs3787315	0	48017290	C	G
20	rs3787316	0	48017366	C	T
20	rs112903214	0	48017639	T	G
20	rs6063398	0	48017872	T	C
20	rs13042468	0	48017884	T	A
20	rs6067080	0	48018020	T	C
20	rs36102365	0	48018255	C	G
20	rs1503485	0	48018396	T	C
20	rs1847328	0	48018427	A	G
20	rs113684806	0	48018441	A	G
20	rs146961189	0	48019202	A	G
20	rs6063399	0	48019818	A	G
20	rs7264620	0	48020273	A	G
20	rs4810954	0	48020518	G	A
20	rs76769822	0	48020611	A	T
20	rs6019815	0	48020649	G	T
20	rs16994565	0	48021074	T	C
20	rs117311315	0	48021116	T	G
20	rs55982958	0	48021467	T	C
20	rs16994569	0	48021631	T	C
20	rs146341476	0	48021643	A	G
20	rs6019816	0	48021708	G	T
20	rs7348799	0	48021727	T	C
20	rs71351970	0	48021904	C	T
20	rs56359026	0	48021937	C	T
20	rs56287623	0	48021968	T	C
20	rs56376132	0	48022073	A	G
20	rs55781755	0	48022079	T	A
20	rs56059929	0	48022158	T	C
20	rs56108507	0	48022262	G	A
20	rs34230946	0	48022466	G	A
20	rs34031790	0	48022480	G	A
20	rs8115327	0	48022828	T	C
20	rs7353256	0	48022919	C	T
20	rs6067083	0	48022924	G	A
20	rs6067084	0	48022994	A	G
20	rs62209164	0	48023391	A	G
20	rs1503482	0	48023419	C	T
20	rs2057077	0	48023636	T	C
20	rs10854180	0	48024280	A	C
20	rs237451	0	48024332	C	T
20	rs6063400	0	48024695	G	A
20	rs7273494	0	48024895	G	A
20	rs13041294	0	48024935	G	T
20	rs13041298	0	48024944	G	C
20	rs192886238	0	48024978	G	C
20	rs13041163	0	48024997	C	T
20	rs13041060	0	48025041	A	G
20	rs6067085	0	48025102	A	G
20	rs237452	0	48025392	T	C
20	rs74360928	0	48025673	C	T
20	rs237453	0	48025913	G	A
20	rs12624576	0	48026193	A	G
20	rs59494676	0	48026293	C	A
20	rs12624589	0	48026361	A	G
20	rs6090975	0	48026562	T	G
20	rs6090976	0	48026607	A	G
20	rs6095507	0	48026608	T	C
20	rs6067087	0	48026668	G	A
20	rs6067088	0	48026827	T	A
20	rs6067089	0	48026872	C	T
20	rs1812248	0	48026947	G	A
20	rs8120399	0	48027093	G	A
20	rs2869731	0	48027096	C	T
20	rs8120326	0	48027184	C	G
20	rs6019820	0	48027327	A	G
20	rs6125646	0	48027409	C	T
20	rs6125647	0	48027463	A	C
20	rs6067091	0	48027837	G	A
20	rs6067092	0	48027906	G	A
20	rs6063403	0	48027917	C	T
20	rs6125648	0	48028056	T	C
20	rs6095508	0	48028171	G	A
20	rs6067093	0	48028499	A	T
20	rs6067094	0	48028751	T	C
20	rs75393527	0	48029236	C	T
20	rs6063406	0	48029792	C	A
20	rs926673	0	48030010	G	T
20	rs73120333	0	48030062	C	T
20	rs237454	0	48030391	A	G
20	rs237455	0	48030813	C	T
20	rs17784671	0	48031036	G	A
20	rs237456	0	48031208	T	G
20	rs113718371	0	48031268	A	G
20	rs237457	0	48031319	C	T
20	rs237458	0	48031549	G	A
20	rs237459	0	48031630	T	C
20	rs237460	0	48033127	C	T
20	rs6090977	0	48033133	C	T
20	rs237461	0	48033171	T	C
20	rs237462	0	48033203	C	T
20	rs116883868	0	48033210	T	A
20	rs36014836	0	48033507	G	A
20	rs237463	0	48033831	T	C
20	rs237464	0	48033934	G	A
20	rs237465	0	48034156	A	G
20	rs237466	0	48034273	A	G
20	rs71351972	0	48034292	G	C
20	rs119418	0	48034846	G	T
20	rs119417	0	48035220	A	G
20	rs74920825	0	48035424	C	T
20	rs13042686	0	48035458	G	C
20	rs119416	0	48035597	G	A
20	rs147065696	0	48035629	G	A
20	rs62209165	0	48036552	C	T
20	rs237467	0	48036642	T	C
20	rs118094875	0	48037809	G	A
20	rs237468	0	48038112	A	G
20	rs6090978	0	48038716	C	T
20	rs6019824	0	48039323	C	T
20	rs6019825	0	48039417	A	G
20	rs13045051	0	48039474	C	T
20	rs62209166	0	48039709	T	C
20	rs77197086	0	48040751	C	T
20	rs237470	0	48040774	T	C
20	rs117031397	0	48040911	G	A
20	rs3787317	0	48041211	C	T
20	rs6095512	0	48041268	G	A
20	rs6095513	0	48041803	C	T
20	rs237471	0	48042477	G	A
20	rs6019826	0	48042970	C	T
20	rs237472	0	48043736	C	A
20	rs237473	0	48043810	A	C
20	rs11905489	0	48044191	A	G
20	rs13045350	0	48044955	T	C
20	rs6019827	0	48045573	A	G
20	rs186942	0	48045742	C	G
20	rs237474	0	48045918	C	T
20	rs6095516	0	48046385	C	T
20	rs6090979	0	48047443	A	G
20	rs117854993	0	48047879	T	C
20	rs34786572	0	48048072	G	A
20	rs10485611	0	48048123	A	C
20	rs116934675	0	48048552	A	C
20	rs73120358	0	48048610	C	T
20	rs6095518	0	48048871	T	C
20	rs237475	0	48049506	T	C
20	rs6095519	0	48050133	C	T
20	rs73261365	0	48050230	G	C
20	rs6095520	0	48050274	A	T
20	rs77778449	0	48050494	G	A
20	rs6095521	0	48050666	T	C
20	rs76793413	0	48051036	G	A
20	rs6012663	0	48051051	C	G
20	rs79371069	0	48051228	T	C
20	rs237476	0	48051382	G	T
20	rs80051983	0	48052030	G	T
20	rs6019831	0	48052347	G	A
20	rs6012664	0	48052612	T	C
20	rs6019832	0	48052634	A	C
20	rs115620052	0	48052870	C	G
20	rs77262128	0	48053605	G	A
20	rs80260468	0	48053688	T	C
20	rs62209167	0	48054607	G	A
20	rs6019834	0	48054668	G	A
20	rs6019835	0	48054991	G	T
20	rs34192871	0	48055072	A	G
20	rs117075651	0	48055229	C	T
20	rs59612211	0	48055361	A	G
20	rs6019836	0	48055712	T	C
20	rs2003712	0	48055760	G	T
20	rs6019837	0	48055783	A	G
20	rs6019838	0	48056147	T	C
20	rs59490614	0	48056200	G	T
20	rs6019839	0	48056661	C	T
20	rs77208947	0	48057192	G	A
20	rs6019840	0	48057332	C	G
20	rs237477	0	48057448	C	T
20	rs6512583	0	48057501	T	C
20	rs74830205	0	48058060	C	T
20	rs3787318	0	48058067	T	C
20	rs113527276	0	48058452	C	A
20	rs113297150	0	48058483	G	A
20	rs6095524	0	48059060	T	G
20	rs35854893	0	48059241	C	T
20	rs7269894	0	48059338	T	C
20	rs113760023	0	48059426	C	A
20	rs112252353	0	48059499	C	T
20	rs149865588	0	48059774	T	G
20	rs58893013	0	48059860	C	T
20	rs7264104	0	48060146	C	T
20	rs6019841	0	48060589	C	T
20	rs3787319	0	48060879	G	A
20	rs742759	0	48061145	G	A
20	rs742758	0	48061812	T	G
20	rs138169356	0	48061930	C	G
20	rs6019842	0	48062017	G	A
20	rs6095525	0	48062163	T	C
20	rs62209193	0	48062687	A	G
20	rs7268802	0	48063003	C	T
20	rs3787321	0	48063321	C	T
20	rs140913470	0	48063496	T	C
20	rs73120388	0	48065375	T	C
20	rs11700254	0	48065621	G	A
20	rs8126190	0	48065695	G	T
20	rs237478	0	48065859	T	C
20	rs6012668	0	48066113	C	T
20	rs111474755	0	48066220	C	T
20	rs138044298	0	48066279	C	T
20	rs143725339	0	48066785	C	T
20	rs118085064	0	48066889	C	G
20	rs62209195	0	48066906	A	G
20	rs115419097	0	48067145	C	T
20	rs28414856	0	48067806	T	C
20	rs3787322	0	48067895	C	T
20	rs6012669	0	48068347	T	G
20	rs113234065	0	48068508	A	G
20	rs6095526	0	48068872	C	A
20	rs74461476	0	48069088	A	C
20	rs6012670	0	48069105	T	G
20	rs75790327	0	48069936	G	C
20	rs113778844	0	48070443	G	C
20	rs34652120	0	48070831	A	C
20	rs6019847	0	48071046	C	G
20	rs6019848	0	48071775	G	A
20	rs146313226	0	48071949	C	T
20	rs6012671	0	48072114	A	C
20	rs34600613	0	48072246	T	C
20	rs78335222	0	48072960	C	T
20	rs11908249	0	48073797	T	A
20	rs117076584	0	48074046	A	G
20	rs13044742	0	48074240	A	T
20	rs7267776	0	48074493	G	A
20	rs112987769	0	48074822	C	T
20	rs13041133	0	48075565	C	T
20	rs579113	0	48075912	C	T
20	rs80314314	0	48076008	G	T
20	rs117868382	0	48076346	A	G
20	rs572845	0	48076614	G	A
20	rs6012672	0	48076870	C	T
20	rs6019852	0	48077227	G	A
20	rs143324531	0	48077352	T	C
20	rs138982177	0	48077386	C	T
20	rs79171734	0	48077412	C	T
20	rs77341214	0	48077614	A	G
20	rs114836745	0	48077809	A	G
20	rs610412	0	48078202	A	C
20	rs34437921	0	48078237	C	T
20	rs75362062	0	48078600	C	T
20	rs6019854	0	48079504	G	A
20	rs6095532	0	48079631	G	A
20	rs35002974	0	48079726	T	A
20	rs13044274	0	48079898	A	G
20	rs13044588	0	48080030	C	T
20	rs9712464	0	48080850	A	G
20	rs60747977	0	48081230	G	A
20	rs114911128	0	48081786	A	G
20	rs6019855	0	48081983	T	G
20	rs10485612	0	48084652	A	G
20	rs6019856	0	48085099	G	A
20	rs6090982	0	48085776	C	T
20	rs802950	0	48085832	C	A
20	rs490840	0	48085955	T	G
20	rs802952	0	48086269	T	C
20	rs6019857	0	48086302	A	T
20	rs73120393	0	48086550	T	G
20	rs6019858	0	48086891	G	A
20	rs653070	0	48087408	C	T
20	rs546624	0	48087446	A	G
20	rs62209196	0	48087655	G	A
20	rs4809745	0	48087871	G	A
20	rs4809746	0	48087925	A	C
20	rs552068	0	48087998	A	C
20	rs77075381	0	48088133	C	T
20	rs35822506	0	48088332	A	G
20	rs6090984	0	48088382	A	T
20	rs6125655	0	48088882	G	A
20	rs75902897	0	48090491	T	G
20	rs6090986	0	48090597	C	T
20	rs6125656	0	48090779	G	A
20	rs78401579	0	48090782	G	A
20	rs6019859	0	48092057	T	A
20	rs6019860	0	48092064	A	G
20	rs562954	0	48092076	A	G
20	rs112175607	0	48092207	C	G
20	rs477135	0	48092454	T	A
20	rs77491494	0	48092499	A	G
20	rs139544048	0	48092688	G	A
20	rs650381	0	48093441	A	G
20	rs60975964	0	48094270	G	A
20	rs479800	0	48094358	A	G
20	rs566604	0	48094590	A	G
20	rs34500768	0	48094964	T	C
20	rs7269864	0	48096608	T	C
20	rs118099131	0	48097234	G	A
20	rs6090988	0	48097481	T	C
20	rs76239580	0	48097543	C	A
20	rs553213	0	48097564	A	G
20	rs35235111	0	48098402	G	A
20	rs74361372	0	48099623	C	T
20	rs145123742	0	48099685	G	A
20	rs490196	0	48099789	C	T
20	rs145469695	0	48100920	C	A
20	rs1502245	0	48101348	T	C
20	rs6019866	0	48101751	C	G
20	rs62209202	0	48101772	G	T
20	rs6019867	0	48101910	G	A
20	rs6012675	0	48102370	G	A
20	rs58243712	0	48102500	G	A
20	rs6012676	0	48103185	G	A
20	rs6012677	0	48103201	T	C
20	rs554985	0	48103354	A	T
20	rs13040730	0	48103448	T	C
20	rs6012678	0	48103811	G	A
20	rs6019869	0	48104230	G	A
20	rs6095539	0	48104388	G	C
20	rs613933	0	48104469	T	G
20	rs12479487	0	48104717	T	G
20	rs11696755	0	48105317	T	C
20	rs73122372	0	48106794	G	A
20	rs62209203	0	48106879	G	C
20	rs138522772	0	48106907	C	A
20	rs544187	0	48107408	C	T
20	rs58962353	0	48108105	G	A
20	rs78158567	0	48108490	T	G
20	rs78066098	0	48109002	A	G
20	rs55932082	0	48109117	A	G
20	rs62209204	0	48109219	G	T
20	rs79067068	0	48109423	A	T
20	rs11700222	0	48109475	T	C
20	rs73122376	0	48109522	G	A
20	rs495539	0	48109575	G	T
20	rs496511	0	48109677	A	G
20	rs73122378	0	48109708	C	T
20	rs506958	0	48109774	G	A
20	rs6095541	0	48110188	C	T
20	rs6095542	0	48110279	G	A
20	rs56277375	0	48110913	T	C
20	rs556731	0	48111620	A	G
20	rs117302510	0	48112309	C	G
20	rs79422257	0	48112523	T	C
20	rs6095543	0	48113300	T	C
20	rs551957	0	48113487	T	C
20	rs471696	0	48114488	C	T
20	rs6090990	0	48114678	A	C
20	rs6095544	0	48115097	T	A
20	rs1393342	0	48115235	A	C
20	rs1393343	0	48115247	T	A
20	rs6095545	0	48115325	G	A
20	rs117375478	0	48116337	C	T
20	rs35075806	0	48116500	C	G
20	rs140491863	0	48116603	C	T
20	rs7267020	0	48116682	G	T
20	rs6095546	0	48116955	C	A
20	rs546674	0	48117998	T	C
20	rs6095547	0	48118822	C	T
20	rs142433575	0	48119060	G	A
20	rs491025	0	48119430	T	C
20	rs2298844	0	48119820	T	C
20	rs574113	0	48120183	C	T
20	rs117990836	0	48120217	T	G
20	rs571907	0	48120374	G	A
20	rs4647	0	48120777	G	A
20	rs5619	0	48120843	G	A
20	rs492195	0	48120999	C	A
20	rs5613	0	48121370	T	G
20	rs5609	0	48121474	A	G
20	rs5602	0	48121978	A	G
20	rs5601	0	48122140	G	A
20	rs5600	0	48122762	T	C
20	rs11698535	0	48123066	C	T
20	rs5596	0	48123087	T	G
20	rs5594	0	48123107	G	A
20	rs5585	0	48124341	A	G
20	rs13039739	0	48125015	G	A
20	rs16994651	0	48125618	C	T
20	rs580589	0	48126464	C	T
20	rs8115055	0	48126548	C	A
20	rs35193371	0	48126879	C	T
20	rs576119	0	48126982	A	G
20	rs729824	0	48127176	T	C
20	rs78134375	0	48127380	C	T
20	rs56945685	0	48127957	T	C
20	rs11696747	0	48128119	T	C
20	rs11696748	0	48128139	T	C
20	rs8121749	0	48128589	A	G
20	rs148992383	0	48128880	G	A
20	rs6095557	0	48128997	A	G
20	rs7271624	0	48129169	C	G
20	rs5629	0	48129706	G	T
20	rs6019876	0	48129987	G	C
20	rs150944682	0	48130173	T	C
20	rs495146	0	48130328	C	T
20	rs6019879	0	48130628	T	C
20	rs7274202	0	48130982	C	T
20	rs7267348	0	48131036	T	C
20	rs6012680	0	48131301	G	C
20	rs6019880	0	48131649	T	C
20	rs75630193	0	48132065	G	A
20	rs77317874	0	48132398	T	C
20	rs61013127	0	48133549	A	G
20	rs6090996	0	48133782	G	A
20	rs117238134	0	48133817	G	A
20	rs112853036	0	48134293	T	C
20	rs11906639	0	48134616	C	T
20	rs77401275	0	48134818	A	G
20	rs144332344	0	48135276	A	G
20	rs497069	0	48136682	C	T
20	rs77823273	0	48136683	G	A
20	rs496962	0	48136724	C	T
20	rs112392428	0	48137163	G	A
20	rs113110790	0	48138051	C	T
20	rs508757	0	48138971	T	C
20	rs73124173	0	48139768	C	A
20	rs5628	0	48140682	C	T
20	rs117234571	0	48141334	C	A
20	rs522962	0	48143362	T	C
20	rs8115305	0	48147421	C	T
20	rs76998991	0	48147756	C	T
20	rs149811032	0	48150396	G	A
20	rs147874581	0	48150547	A	G
20	rs504974	0	48152343	G	A
20	rs6091000	0	48152675	T	C
20	rs13433380	0	48153395	G	A
20	rs117294996	0	48153552	C	T
20	rs11700258	0	48153744	A	G
20	rs116853191	0	48153842	G	A
20	rs4810965	0	48154079	G	A
20	rs80031368	0	48154367	G	A
20	rs117675314	0	48154529	G	A
20	rs117927958	0	48154547	T	C
20	rs117769190	0	48154718	G	A
20	rs501908	0	48155767	T	C
20	rs112219753	0	48155793	G	T
20	rs61322884	0	48156249	G	A
20	rs73124177	0	48156373	G	A
20	rs62209222	0	48160782	T	C
20	rs142191406	0	48161615	C	T
20	rs73124179	0	48162539	G	A
20	rs515633	0	48163144	G	A
20	rs144558895	0	48164334	C	T
20	rs150818638	0	48164617	T	C
20	rs12625166	0	48167203	G	T
20	rs560976	0	48170603	A	G
20	rs535080	0	48172931	C	T
20	rs141929048	0	48174082	G	A
20	rs570022	0	48174450	G	C
20	rs6125670	0	48175529	C	T
20	rs6125671	0	48175598	C	T
20	rs491490	0	48175678	G	A
20	rs75416472	0	48176141	C	T
20	rs149648985	0	48176523	G	A
20	rs73124190	0	48176837	C	T
20	rs74368908	0	48177124	G	A
20	rs62209224	0	48177154	C	T
20	rs139610481	0	48177341	G	A
20	rs73124192	0	48177403	G	A
20	rs6012695	0	48177418	C	T
20	rs476496	0	48177784	G	A
20	rs498646	0	48177838	G	C
20	rs66515906	0	48177868	G	A
20	rs927068	0	48177974	G	T
20	rs6019902	0	48178213	G	A
20	rs111793493	0	48178833	C	T
20	rs963455	0	48179993	T	C
20	rs477627	0	48180058	A	G
20	rs6067126	0	48180879	C	T
20	rs707529	0	48181035	G	A
20	rs527895	0	48181985	C	T
20	rs511073	0	48182021	G	A
20	rs493694	0	48183130	T	C
20	rs11908529	0	48183215	G	A
20	rs55866177	0	48183353	A	G
20	rs78865809	0	48183370	T	C
20	rs73126221	0	48184048	G	A
20	rs6091005	0	48184462	C	T
20	rs575322	0	48184463	G	A
20	rs116939356	0	48184560	G	T
20	rs77093259	0	48185305	T	A
20	rs76742841	0	48185742	A	G
20	rs6019906	0	48186752	G	A
20	rs147884018	0	48186786	C	T
20	rs79589503	0	48187043	T	A
20	rs149178395	0	48187111	C	G
20	rs73126223	0	48187221	C	T
20	rs185512917	0	48187302	C	T
20	rs117771138	0	48187355	C	T
20	rs693649	0	48188079	G	A
20	rs149290320	0	48188176	G	A
20	rs6019908	0	48188575	G	T
20	rs56382860	0	48188636	T	C
20	rs6019910	0	48189687	C	T
20	rs6012696	0	48190386	G	A
20	rs11905684	0	48190691	G	A
20	rs145390949	0	48190728	T	A
20	rs17787765	0	48190936	T	G
20	rs11697722	0	48191784	G	A
20	rs79379440	0	48191947	T	C
20	rs73128252	0	48192879	A	G
20	rs80236338	0	48193749	G	A
20	rs56308527	0	48196052	T	C
20	rs538748	0	48196962	G	A
20	rs56659617	0	48198450	T	C
20	rs555715	0	48198739	A	G
20	rs557446	0	48198919	T	C
20	rs117647567	0	48199084	G	A
20	rs477359	0	48199956	G	A
20	rs3848685	0	48199999	G	A
20	rs3888385	0	48200092	C	T
20	rs73128257	0	48200580	G	A
20	rs509703	0	48201134	C	G
20	rs8113881	0	48201381	C	T
20	rs6019916	0	48201550	T	G
20	rs535249	0	48201640	T	C
20	rs6122797	0	48202589	C	T
20	rs142273408	0	48202885	T	C
20	rs151224954	0	48202919	G	C
20	rs6125680	0	48203131	G	A
20	rs6095584	0	48203921	C	T
20	rs496242	0	48204067	C	T
20	rs144365109	0	48204439	C	T
20	rs56141808	0	48204710	T	G
20	rs55930896	0	48204790	C	T
20	rs523004	0	48205025	C	T
20	rs473069	0	48205055	G	A
20	rs580544	0	48205426	C	T
20	rs548552	0	48205494	A	G
20	rs536805	0	48205737	T	G
20	rs13044693	0	48206352	G	A
20	rs527643	0	48206586	G	A
20	rs56232298	0	48206682	G	A
20	rs500670	0	48207660	A	C
20	rs1875563	0	48208337	T	C
20	rs507120	0	48208379	G	C
20	rs13036390	0	48208575	C	A
20	rs201697669	0	48208678	C	T
20	rs544334	0	48209638	A	G
20	rs543477	0	48209718	C	A
20	rs6067128	0	48209996	G	A
20	rs508864	0	48210099	C	T
20	rs6067129	0	48210928	C	A
20	rs6067130	0	48211084	A	G
20	rs487486	0	48211250	C	G
20	rs483729	0	48211651	G	C
20	rs479180	0	48212105	G	A
20	rs566718	0	48212306	A	G
20	rs149279131	0	48212386	G	A
20	rs235000	0	48212522	A	T
20	rs561913	0	48212904	T	G
20	rs370608	0	48213552	C	T
20	rs6067134	0	48213556	C	T
20	rs2904186	0	48214275	A	C
20	rs522411	0	48216436	G	A
20	rs6063413	0	48218161	A	C
20	rs73611398	0	48218356	A	T
20	rs6067141	0	48218408	T	C
20	rs146915648	0	48218445	C	G
20	rs6019929	0	48218734	C	G
20	rs6125685	0	48220012	G	A
20	rs6125686	0	48220024	T	C
20	rs6019930	0	48220082	T	G
20	rs235018	0	48220102	A	G
20	rs3915724	0	48221343	C	A
20	rs235019	0	48221459	T	C
20	rs235020	0	48221470	G	A
20	rs401330	0	48221494	C	G
20	rs384897	0	48221498	C	T
20	rs117773067	0	48221535	G	A
20	rs235021	0	48221679	A	T
20	rs235022	0	48221778	A	G
20	rs118182923	0	48221796	C	A
20	rs235023	0	48221862	T	G
20	rs235024	0	48221933	G	A
20	rs6125687	0	48222383	A	G
20	rs6125688	0	48222424	C	T
20	rs6125689	0	48222425	A	G
20	rs116865012	0	48222558	C	T
20	rs150029973	0	48222934	C	A
20	rs235001	0	48223568	G	T
20	rs235002	0	48224479	A	G
20	rs235003	0	48224734	A	G
20	rs235004	0	48224756	T	C
20	rs235006	0	48225358	C	T
20	rs235007	0	48225785	G	A
20	rs235008	0	48225985	T	C
20	rs235009	0	48226845	A	G
20	rs235010	0	48226868	G	A
20	rs235012	0	48228502	A	C
20	rs235013	0	48228936	G	C
20	rs146857044	0	48229213	C	T
20	rs235014	0	48230045	T	G
20	rs235015	0	48230383	G	T
20	rs235016	0	48230820	A	G
20	rs235017	0	48231141	G	A
20	rs77903806	0	48231409	C	T
20	rs183508	0	48231518	G	A
20	rs402109	0	48231846	T	C
20	rs6125692	0	48231944	A	G
20	rs408618	0	48232363	G	A
20	rs381766	0	48233322	A	G
20	rs367743	0	48233543	A	G
20	rs34122911	0	48234349	G	A
20	rs489909	0	48234435	C	T
20	rs546074	0	48235516	A	G
20	rs140986714	0	48235613	T	C
20	rs3091975	0	48235673	G	A
20	rs140482156	0	48235737	G	T
20	rs145647109	0	48235849	T	A
20	rs117718931	0	48236684	C	T
20	rs139573514	0	48236713	G	A
20	rs509865	0	48237630	T	G
20	rs235037	0	48237869	A	G
20	rs11905762	0	48238341	C	T
20	rs235038	0	48238437	A	G
20	rs150258179	0	48238450	A	G
20	rs6122799	0	48238612	T	C
20	rs235039	0	48239644	C	T
20	rs11906348	0	48239743	G	A
20	rs235040	0	48239839	A	G
20	rs2426155	0	48240673	G	A
20	rs2245429	0	48240902	G	C
20	rs3092393	0	48241109	T	C
20	rs3092805	0	48242066	T	A
20	rs399360	0	48242676	A	G
20	rs399656	0	48242799	A	G
20	rs6067159	0	48243184	C	T
20	rs180294	0	48243313	C	T
20	rs7274539	0	48243465	C	T
20	rs235025	0	48244074	T	A
20	rs11696574	0	48244633	C	T
20	rs235026	0	48244995	G	A
20	rs117189769	0	48245563	A	T
20	rs235027	0	48245937	G	A
20	rs374875099	0	48246088	T	G
20	rs235028	0	48246309	T	C
20	rs235029	0	48247128	A	G
20	rs235030	0	48248252	C	T
20	rs235031	0	48248326	T	C
20	rs11697719	0	48249655	C	T
20	rs17785427	0	48250212	A	C
20	rs235032	0	48250747	C	A
20	rs185761216	0	48250750	A	C
20	rs6125695	0	48251139	G	A
20	rs235033	0	48251231	T	C
20	rs3746557	0	48251755	T	A
20	rs235034	0	48252338	T	A
20	rs235035	0	48252914	C	T
20	rs72626549	0	48253227	C	T
20	rs235036	0	48253588	T	C
20	rs11696417	0	48254490	G	T
20	rs76904510	0	48254532	A	G
20	rs803195	0	48254766	A	G
20	rs6125696	0	48255366	A	G
20	rs453071	0	48256805	T	C
20	rs421801	0	48257149	C	T
20	rs6125697	0	48257513	G	A
20	rs1698272	0	48257542	C	T
20	rs72626550	0	48257710	A	G
20	rs2235855	0	48259034	A	G
20	rs73117471	0	48259645	G	A
20	rs6122802	0	48260203	G	A
20	rs117142370	0	48260371	G	C
20	rs803192	0	48260509	G	A
20	rs6122803	0	48260878	C	T
20	rs113469908	0	48261549	T	C
20	rs12480516	0	48262437	G	A
20	rs6125698	0	48262456	G	A
20	rs6125699	0	48262849	A	G
20	rs62207694	0	48263097	G	A
20	rs6125700	0	48263445	T	C
20	rs8122923	0	48264261	C	T
20	rs60569030	0	48264816	G	A
20	rs3787323	0	48265025	T	C
20	rs3787324	0	48265089	G	C
20	rs7273258	0	48265398	A	G
20	rs6091021	0	48265630	A	C
20	rs6091022	0	48265711	T	A
20	rs142614716	0	48265999	C	T
20	rs6095599	0	48266184	T	A
20	rs803193	0	48266292	A	T
20	rs6095600	0	48266705	C	A
20	rs803194	0	48266791	G	A
20	rs6063415	0	48267035	A	G
20	rs141184893	0	48267151	G	A
20	rs2649674	0	48267619	C	G
20	rs6125702	0	48270360	A	G
20	rs4141587	0	48270776	C	T
20	rs60504792	0	48271339	G	A
20	rs6122805	0	48271640	C	T
20	rs6019957	0	48272593	C	G
20	rs6067167	0	48272835	T	C
20	rs2273086	0	48273174	C	T
20	rs2273087	0	48273458	A	G
20	rs2273088	0	48273459	A	G
20	rs6095601	0	48275700	T	C
20	rs6067168	0	48275844	A	G
20	rs6067169	0	48276010	A	G
20	rs6067170	0	48276075	T	G
20	rs117394715	0	48276871	A	G
20	rs79546142	0	48277092	C	T
20	rs72626551	0	48277500	C	T
20	rs6091023	0	48279177	C	T
20	rs12480331	0	48279993	A	G
20	rs17194864	0	48280773	A	T
20	rs73119763	0	48282256	G	A
20	rs72626552	0	48282518	C	T
20	rs3787325	0	48283371	C	T
20	rs17723576	0	48283633	A	G
20	rs6067172	0	48283819	C	T
20	rs6091024	0	48284267	C	T
20	rs13039100	0	48284902	A	G
20	rs4810969	0	48285070	C	T
20	rs78027952	0	48285412	T	C
20	rs146702377	0	48286026	G	C
20	rs6125709	0	48286077	T	C
20	rs72626553	0	48286108	C	T
20	rs4810970	0	48286849	T	C
20	rs73910585	0	48286932	C	T
20	rs6095604	0	48287029	C	T
20	rs6095605	0	48287093	C	T
20	rs6095606	0	48288010	G	T
20	rs75287294	0	48288373	G	T
20	rs146691360	0	48288412	A	G
20	rs6063419	0	48288413	A	C
20	rs34681067	0	48288533	C	T
20	rs13042810	0	48288827	T	C
20	rs6122806	0	48289052	C	A
20	rs4810971	0	48289494	C	T
20	rs72626554	0	48289684	C	T
20	rs4810972	0	48290457	G	A
20	rs6067173	0	48290938	G	A
20	rs6095608	0	48292093	C	G
20	rs6125711	0	48292117	C	T
20	rs4141586	0	48292646	C	T
20	rs2057075	0	48294096	T	A
20	rs73119777	0	48294321	C	T
20	rs4810973	0	48294799	G	C
20	rs73910588	0	48295159	C	T
20	rs72626555	0	48295472	A	C
20	rs58610826	0	48295601	A	C
20	rs62207699	0	48296177	C	T
20	rs6019969	0	48297136	C	G
20	rs6012712	0	48297253	A	G
20	rs6091025	0	48297561	C	T
20	rs141833805	0	48297575	G	C
20	rs6122808	0	48298663	A	G
20	rs117146988	0	48299191	G	A
20	rs145272072	0	48300013	C	T
20	rs6067181	0	48300121	C	T
20	rs6019972	0	48300990	C	T
20	rs138202430	0	48301004	A	C
20	rs6512586	0	48301146	G	A
20	rs1016234	0	48302652	C	T
20	rs6125715	0	48303855	C	T
20	rs144410043	0	48303962	C	T
20	rs74770203	0	48304734	T	C
20	rs72626556	0	48305048	C	T
20	rs145653502	0	48305400	G	C
20	rs4432513	0	48305517	G	A
20	rs968149	0	48305545	T	C
20	rs6091026	0	48306117	C	T
20	rs2038218	0	48306668	G	T
20	rs6125716	0	48307298	T	C
20	rs146809346	0	48308012	T	C
20	rs6063420	0	48308703	A	G
20	rs150264008	0	48309136	T	C
20	rs6125718	0	48309356	C	T
20	rs4809751	0	48309807	C	T
20	rs143571749	0	48309929	G	A
20	rs71351982	0	48310589	G	C
20	rs72626557	0	48310866	A	G
20	rs144243735	0	48311052	T	C
20	rs6125720	0	48311255	T	C
20	rs73613304	0	48311574	A	G
20	rs12106180	0	48312042	G	A
20	rs6067188	0	48315377	A	C
20	rs4810976	0	48316027	C	T
20	rs4810977	0	48316245	G	A
20	rs4810978	0	48316388	A	G
20	rs4810979	0	48316447	C	G
20	rs4810980	0	48316464	G	T
20	rs913476	0	48318014	C	T
20	rs913477	0	48318306	T	C
20	rs62207733	0	48319164	G	A
20	rs6012716	0	48319572	G	T
20	rs6125723	0	48319865	T	A
20	rs144819796	0	48319869	T	C
20	rs6067189	0	48321285	A	C
20	rs78832651	0	48321949	C	T
20	rs13043361	0	48322497	A	G
20	rs138753059	0	48322647	A	G
20	rs8183642	0	48322923	G	A
20	rs62207734	0	48322937	T	C
20	rs6125724	0	48322979	G	C
20	rs6019987	0	48323005	C	G
20	rs6067190	0	48323170	T	C
20	rs34510474	0	48323296	T	G
20	rs1887725	0	48323380	G	A
20	rs13044772	0	48324298	G	T
20	rs6067191	0	48325554	G	A
20	rs1927781	0	48325755	G	A
20	rs62207735	0	48325776	C	T
20	rs6125726	0	48325975	A	G
20	rs150042931	0	48326076	A	G
20	rs17195011	0	48326703	C	T
20	rs4810981	0	48327245	A	G
20	rs1008006	0	48327584	C	T
20	rs1571367	0	48327700	G	A
20	rs77104753	0	48327975	T	C
20	rs79505522	0	48329103	C	T
20	rs3787327	0	48329184	G	A
20	rs3787328	0	48329244	G	A
20	rs3787329	0	48329389	T	C
20	rs6122814	0	48329543	T	C
20	rs12329570	0	48330030	G	C
20	rs68038207	0	48331440	A	G
20	rs61659879	0	48331442	G	C
20	rs951497	0	48331520	A	G
20	rs1034056	0	48332427	A	G
20	rs6067197	0	48332701	G	A
20	rs6091031	0	48332984	A	G
20	rs62207739	0	48333720	C	T
20	rs6012718	0	48333749	C	T
20	rs6122815	0	48334099	C	T
20	rs6067199	0	48334225	A	G
20	rs35510041	0	48334258	A	T
20	rs6095616	0	48334655	G	A
20	rs6095617	0	48334664	C	T
20	rs62207740	0	48334698	A	C
20	rs6095618	0	48334998	A	G
20	rs6019995	0	48335049	A	G
20	rs141406004	0	48335176	A	T
20	rs62207741	0	48335196	C	G
20	rs138324959	0	48335230	G	A
20	rs6095619	0	48335256	G	T
20	rs6095620	0	48335257	G	A
20	rs143831518	0	48335273	G	A
20	rs76617213	0	48335510	A	G
20	rs139245187	0	48335620	C	T
20	rs6125729	0	48335650	C	A
20	rs148967016	0	48336648	G	A
20	rs143710439	0	48336758	A	G
20	rs6122817	0	48337591	C	T
20	rs145145777	0	48338069	C	T
20	rs2031853	0	48338287	T	C
20	rs34395883	0	48338938	G	A
20	rs6063425	0	48339240	A	G
20	rs35159774	0	48339717	A	G
20	rs6019998	0	48340036	A	G
20	rs72626558	0	48340993	T	C
20	rs78652859	0	48341032	G	C
20	rs6019999	0	48341968	G	A
20	rs141957073	0	48342068	G	A
20	rs75673820	0	48342289	C	T
20	rs6125732	0	48342711	G	A
20	rs147364260	0	48342739	C	T
20	rs35483544	0	48343505	T	C
20	rs6063426	0	48343636	A	G
20	rs6125733	0	48343646	A	G
20	rs718140	0	48344153	T	C
20	rs1980946	0	48344311	C	G
20	rs1980947	0	48344357	G	C
20	rs11698635	0	48344435	T	C
20	rs140528553	0	48344570	T	C
20	rs4339017	0	48345066	A	G
20	rs1980948	0	48345439	A	G
20	rs111841437	0	48345673	T	C
20	rs115867311	0	48345847	A	G
20	rs118016277	0	48346307	G	A
20	rs72626559	0	48346351	A	G
20	rs6095624	0	48346551	G	A
20	rs76650896	0	48346644	A	G
20	rs6122818	0	48346805	T	G
20	rs66865647	0	48347101	A	G
20	rs6125734	0	48347121	A	T
20	rs112621435	0	48347198	T	C
20	rs111275011	0	48347200	A	G
20	rs113640392	0	48347372	T	C
20	rs117331629	0	48347430	G	A
20	rs76333848	0	48347445	C	T
20	rs59255868	0	48347464	T	G
20	rs12106156	0	48347545	T	C
20	rs12106002	0	48347549	G	A
20	rs78393891	0	48347650	A	G
20	rs80204600	0	48347737	C	G
20	rs28674691	0	48347748	C	G
20	rs8114599	0	48348074	G	T
20	rs6091033	0	48348126	C	T
20	rs6095625	0	48348383	C	T
20	rs6095626	0	48348517	T	C
20	rs6125735	0	48348521	T	C
20	rs6091035	0	48348534	G	A
20	rs35271983	0	48348729	T	C
20	rs67592727	0	48348851	T	G
20	rs7363353	0	48349109	T	C
20	rs149982484	0	48349220	C	T
20	rs111968119	0	48349234	A	T
20	rs149140647	0	48349324	C	T
20	rs6095630	0	48349503	A	G
20	rs77963477	0	48349521	A	G
20	rs77424857	0	48349546	G	A
20	rs6095631	0	48349555	G	A
20	rs74850572	0	48349556	A	T
20	rs6095632	0	48349628	G	T
20	rs112716813	0	48349660	G	A
20	rs6125736	0	48350043	T	C
20	rs112298243	0	48350144	G	A
20	rs74866141	0	48350418	G	A
20	rs77608711	0	48350634	A	G
20	rs6095634	0	48350707	C	T
20	rs6125739	0	48350865	G	T
20	rs6125740	0	48350946	G	T
20	rs6020001	0	48351161	C	T
20	rs62207747	0	48351262	G	A
20	rs6020002	0	48351334	T	G
20	rs6095636	0	48351357	C	G
20	rs6020003	0	48351360	C	T
20	rs6020004	0	48351373	T	A
20	rs6095638	0	48351580	T	G
20	rs6095639	0	48352198	G	A
20	rs67389142	0	48352259	T	C
20	rs6012723	0	48352370	G	A
20	rs6020005	0	48352390	A	C
20	rs192804958	0	48352392	T	G
20	rs6012724	0	48352426	G	A
20	rs6012725	0	48352484	C	T
20	rs184662882	0	48352594	G	A
20	rs6020007	0	48352607	G	A
20	rs6020008	0	48352619	T	C
20	rs7344757	0	48352673	T	G
20	rs6012726	0	48353643	T	C
20	rs6020009	0	48353682	G	A
20	rs6020010	0	48353700	T	C
20	rs6020011	0	48353875	T	C
20	rs7273711	0	48354067	A	G
20	rs6095640	0	48354237	G	A
20	rs9679956	0	48354282	T	C
20	rs11696163	0	48354304	C	T
20	rs11696907	0	48355818	C	T
20	rs6020017	0	48355946	G	A
20	rs76374200	0	48356008	T	C
20	rs144893052	0	48356309	T	C
20	rs6125742	0	48356317	A	G
20	rs6020018	0	48356370	T	C
20	rs6125743	0	48356389	T	C
20	rs34475329	0	48356723	T	A
20	rs34758852	0	48358068	T	C
20	rs6020019	0	48358100	C	G
20	rs35811807	0	48358557	C	T
20	rs13044780	0	48359383	C	T
20	rs138270138	0	48359417	C	T
20	rs4810984	0	48359471	T	C
20	rs6020020	0	48359943	T	A
20	rs2182964	0	48360088	T	C
20	rs140776294	0	48360546	C	T
20	rs6125747	0	48360637	A	G
20	rs1024283	0	48360920	G	C
20	rs145613458	0	48361016	C	T
20	rs6063427	0	48361278	A	G
20	rs11699500	0	48361568	T	C
20	rs150627685	0	48361715	G	A
20	rs192089544	0	48362079	C	G
20	rs118124623	0	48363342	C	T
20	rs67730024	0	48363902	T	G
20	rs76321791	0	48364722	G	T
20	rs4810985	0	48366624	A	G
20	rs140130137	0	48366743	C	T
20	rs142529739	0	48367165	C	A
20	rs590397	0	48367193	T	C
20	rs608833	0	48368546	T	C
20	rs681690	0	48368583	G	A
20	rs608776	0	48368590	C	T
20	rs668130	0	48369264	G	A
20	rs594817	0	48369374	T	C
20	rs117638429	0	48369411	G	A
20	rs592659	0	48369867	G	T
20	rs592263	0	48369917	T	C
20	rs592260	0	48369921	T	C
20	rs189368869	0	48370420	T	G
20	rs686579	0	48370695	G	A
20	rs686237	0	48370734	A	C
20	rs685348	0	48370940	C	T
20	rs184666541	0	48371697	C	T
20	rs676564	0	48372163	C	A
20	rs674826	0	48372538	C	T
20	rs674387	0	48372609	A	T
20	rs6122821	0	48373681	G	C
20	rs6122822	0	48373796	C	T
20	rs658777	0	48373825	A	G
20	rs142712944	0	48374154	A	G
20	rs6091041	0	48374599	A	G
20	rs647675	0	48374941	G	T
20	rs62209467	0	48375285	G	A
20	rs73121465	0	48376104	C	T
20	rs6020026	0	48376111	A	T
20	rs674987	0	48376398	A	G
20	rs7260829	0	48377220	C	A
20	rs7260990	0	48377294	G	A
20	rs146943184	0	48377689	C	A
20	rs6125753	0	48377884	G	A
20	rs6095646	0	48378740	A	G
20	rs6095647	0	48378880	C	T
20	rs6095648	0	48378918	T	C
20	rs62209468	0	48379592	C	T
20	rs73121472	0	48379916	G	A
20	rs6067211	0	48379975	T	C
20	rs137867080	0	48380013	A	G
20	rs12625137	0	48380185	A	G
20	rs6067212	0	48381050	C	T
20	rs681074	0	48381482	A	G
20	rs57362018	0	48382001	C	T
20	rs634027	0	48382125	A	G
20	rs56030678	0	48382914	A	G
20	rs651195	0	48383684	G	A
20	rs665804	0	48384637	G	A
20	rs648849	0	48385517	A	G
20	rs680745	0	48385683	G	A
20	rs651573	0	48386076	C	T
20	rs663573	0	48386481	G	T
20	rs586837	0	48386509	A	G
20	rs666268	0	48387111	G	A
20	rs600337	0	48387190	C	T
20	rs600687	0	48387219	A	G
20	rs600793	0	48387294	C	T
20	rs601268	0	48387380	G	C
20	rs17785691	0	48387525	C	T
20	rs679376	0	48387717	T	C
20	rs603471	0	48387871	G	C
20	rs8122955	0	48388067	G	T
20	rs77569953	0	48388213	G	C
20	rs6091044	0	48388529	C	T
20	rs117670055	0	48388947	G	A
20	rs73121492	0	48389214	G	A
20	rs645072	0	48389985	T	G
20	rs117399337	0	48390539	C	T
20	rs648035	0	48390961	A	C
20	rs660613	0	48391444	A	G
20	rs1320479	0	48391636	G	C
20	rs6063428	0	48392094	C	T
20	rs113939087	0	48392570	C	T
20	rs77444229	0	48393707	T	C
20	rs600343	0	48393759	A	G
20	rs62209471	0	48394105	G	A
20	rs582998	0	48394591	T	C
20	rs7272515	0	48395344	C	T
20	rs6020040	0	48396093	A	G
20	rs650101	0	48396466	G	C
20	rs663867	0	48397175	C	T
20	rs607080	0	48397191	T	G
20	rs2769981	0	48397429	T	C
20	rs1693990	0	48398050	A	C
20	rs12624363	0	48398491	T	C
20	rs6063429	0	48398768	C	G
20	rs6020041	0	48398879	C	T
20	rs6020043	0	48399380	A	G
20	rs62209497	0	48399546	G	A
20	rs615246	0	48401173	C	T
20	rs615385	0	48401268	C	A
20	rs614415	0	48401349	G	C
20	rs588375	0	48402579	T	C
20	rs648827	0	48402765	G	A
20	rs584803	0	48403371	T	C
20	rs6063430	0	48404077	T	C
20	rs13039627	0	48404323	C	T
20	rs667008	0	48404464	A	G
20	rs663890	0	48405168	G	T
20	rs62209500	0	48405708	G	A
20	rs6125768	0	48406031	C	G
20	rs1693987	0	48406130	G	C
20	rs75339504	0	48406169	G	A
20	rs602598	0	48406280	G	A
20	rs78586125	0	48406729	G	A
20	rs618019	0	48407127	T	C
20	rs6067221	0	48407368	C	A
20	rs11905002	0	48407680	G	A
20	rs35099199	0	48408003	G	C
20	rs6091049	0	48408159	C	G
20	rs1475451	0	48408615	G	T
20	rs1854316	0	48408896	C	T
20	rs117843165	0	48409157	G	A
20	rs11086293	0	48409404	T	C
20	rs11697517	0	48409772	C	T
20	rs678634	0	48410403	G	A
20	rs668686	0	48410705	T	C
20	rs582373	0	48410707	G	A
20	rs582772	0	48410775	A	T
20	rs11086294	0	48411429	A	T
20	rs34373009	0	48412090	T	C
20	rs35331820	0	48412531	G	T
20	rs6063434	0	48413539	A	G
20	rs2869931	0	48413818	C	T
20	rs675317	0	48413882	C	T
20	rs150814329	0	48414504	C	G
20	rs632310	0	48415111	A	G
20	rs686510	0	48415344	G	A
20	rs76089689	0	48415357	C	A
20	rs688302	0	48415737	G	A
20	rs35101942	0	48415763	G	A
20	rs74984019	0	48416004	C	G
20	rs1328455	0	48416232	C	T
20	rs605963	0	48416460	G	A
20	rs610783	0	48416513	T	C
20	rs6020049	0	48417991	G	C
20	rs6512593	0	48418710	C	T
20	rs56238337	0	48419630	G	A
20	rs937408	0	48419787	G	A
20	rs2769983	0	48420076	A	C
20	rs605138	0	48420133	C	T
20	rs617179	0	48420548	A	T
20	rs6067228	0	48420566	A	T
20	rs140374531	0	48420668	G	A
20	rs6067229	0	48420691	G	A
20	rs11905310	0	48420718	C	T
20	rs117317472	0	48421231	G	A
20	rs6012744	0	48421332	A	G
20	rs7264383	0	48421680	C	T
20	rs6020055	0	48422095	A	G
20	rs62209503	0	48422439	C	T
20	rs28446850	0	48422443	A	G
20	rs144851001	0	48422529	C	T
20	rs73269151	0	48422538	A	G
20	rs6063435	0	48422560	C	A
20	rs73269152	0	48422581	T	C
20	rs6020056	0	48422818	A	T
20	rs6020057	0	48422947	G	C
20	rs117912809	0	48423037	C	T
20	rs146654978	0	48423180	C	T
20	rs4809755	0	48423444	C	T
20	rs6020058	0	48423572	G	A
20	rs4809756	0	48423588	T	C
20	rs79619671	0	48423668	C	A
20	rs4297943	0	48423756	G	A
20	rs6020059	0	48423834	T	C
20	rs592855	0	48424068	G	A
20	rs4809757	0	48424736	T	C
20	rs659385	0	48424850	G	A
20	rs4810987	0	48425018	G	A
20	rs6012747	0	48425558	A	G
20	rs11699619	0	48425641	C	T
20	rs9808618	0	48426233	C	T
20	rs9808619	0	48426383	C	G
20	rs9808597	0	48426428	T	C
20	rs1329279	0	48427027	C	T
20	rs6012749	0	48427091	A	G
20	rs1576207	0	48427348	C	T
20	rs117654695	0	48427355	C	T
20	rs34988522	0	48427796	G	A
20	rs117341416	0	48428033	A	G
20	rs2869932	0	48428202	T	C
20	rs6020063	0	48428863	C	G
20	rs6095672	0	48428900	T	A
20	rs77480041	0	48429020	G	A
20	rs8121764	0	48429341	C	T
20	rs76846045	0	48429462	G	T
20	rs61734269	0	48429485	A	C
20	rs58677849	0	48429508	G	C
20	rs6020064	0	48429509	G	C
20	rs8121924	0	48429682	A	G
20	rs8121969	0	48429706	A	C
20	rs73123840	0	48429716	G	T
20	rs79600949	0	48429731	T	C
20	rs75570822	0	48429802	C	T
20	rs75151247	0	48429866	G	C
20	rs75634706	0	48429922	C	T
20	rs74273888	0	48430065	G	C
20	rs78044863	0	48430239	T	C
20	rs6063437	0	48430294	T	G
20	rs145175193	0	48430451	T	C
20	rs6012750	0	48430680	A	G
20	rs73910322	0	48431765	C	T
20	rs73123843	0	48432039	A	G
20	rs142205315	0	48432099	T	A
20	rs6512595	0	48432242	G	A
20	rs17723974	0	48432333	C	G
20	rs73123844	0	48432627	T	C
20	rs117878815	0	48432705	C	T
20	rs6067233	0	48432867	G	A
20	rs17785895	0	48433059	A	G
20	rs6095673	0	48433241	T	C
20	rs6095674	0	48433243	G	A
20	rs6020065	0	48433441	A	G
20	rs6095675	0	48433465	T	C
20	rs6095676	0	48433531	C	T
20	rs6095677	0	48433698	A	G
20	rs150133295	0	48433777	C	T
20	rs13433154	0	48434077	C	T
20	rs6012752	0	48434164	C	T
20	rs6012753	0	48434249	A	T
20	rs13433179	0	48434256	G	C
20	rs7265473	0	48434511	A	G
20	rs8118160	0	48434636	A	G
20	rs6067235	0	48434754	G	A
20	rs1831169	0	48435242	A	G
20	rs719219	0	48435408	G	A
20	rs113947301	0	48436823	C	T
20	rs78787837	0	48436858	C	T
20	rs140694651	0	48437201	A	G
20	rs6020068	0	48437459	A	G
20	rs6067236	0	48437977	A	T
20	rs78585927	0	48437984	A	G
20	rs16994925	0	48438064	T	A
20	rs6067237	0	48438229	G	A
20	rs6067238	0	48438416	C	T
20	rs6020069	0	48438572	T	C
20	rs6067239	0	48438648	G	C
20	rs17785991	0	48438761	T	A
20	rs6067240	0	48439001	T	G
20	rs6067241	0	48439050	C	T
20	rs12329463	0	48439451	G	A
20	rs1328454	0	48440023	T	C
20	rs78115357	0	48440811	G	C
20	rs4809758	0	48440853	T	G
20	rs6063438	0	48441168	C	T
20	rs6067242	0	48441255	C	T
20	rs6067243	0	48441507	C	A
20	rs55661369	0	48441767	A	T
20	rs141195849	0	48443756	G	A
20	rs146963441	0	48443937	C	T
20	rs73123859	0	48444557	G	T
20	rs6020071	0	48444758	T	C
20	rs2869933	0	48444870	C	T
20	rs55950635	0	48444934	A	T
20	rs141348803	0	48445784	C	T
20	rs17724104	0	48446291	A	G
20	rs17786027	0	48446596	T	C
20	rs55825017	0	48446895	C	T
20	rs41283576	0	48446946	G	A
20	rs2149278	0	48447153	A	G
20	rs16994932	0	48447226	G	A
20	rs117715210	0	48448079	A	G
20	rs147923120	0	48448147	C	T
20	rs6020073	0	48448280	T	C
20	rs6067245	0	48448450	C	T
20	rs118157718	0	48448518	G	A
20	rs6020074	0	48448659	T	C
20	rs6020075	0	48448695	A	G
20	rs6091055	0	48449504	A	G
20	rs150074728	0	48449516	C	T
20	rs113738363	0	48449631	C	T
20	rs2182963	0	48449940	G	A
20	rs73123868	0	48450312	C	A
20	rs6095681	0	48451129	A	T
20	rs73123871	0	48451219	T	C
20	rs73123872	0	48451854	A	G
20	rs138175892	0	48452484	G	A
20	rs6122835	0	48452498	T	C
20	rs6020077	0	48452672	A	C
20	rs73123873	0	48452876	C	A
20	rs76914010	0	48453511	A	T
20	rs55999915	0	48453736	A	C
20	rs79102316	0	48453876	C	T
20	rs11086297	0	48454128	T	A
20	rs6095683	0	48454344	C	G
20	rs147536114	0	48454509	A	G
20	rs4809760	0	48454671	A	G
20	rs76728843	0	48455302	C	T
20	rs11086298	0	48455354	A	G
20	rs117587870	0	48455447	A	G
20	rs2025958	0	48456238	G	A
20	rs17786057	0	48457070	C	T
20	rs144907306	0	48457526	T	A
20	rs78711102	0	48457680	A	G
20	rs6020080	0	48458600	T	A
20	rs113942369	0	48458601	T	A
20	rs11907888	0	48458661	C	T
20	rs117103634	0	48458826	C	T
20	rs11699561	0	48458884	C	T
20	rs73123879	0	48459047	C	T
20	rs6091060	0	48459362	A	G
20	rs59358126	0	48459706	A	G
20	rs55746532	0	48459734	G	C
20	rs967305	0	48459946	G	C
20	rs17724146	0	48460077	T	C
20	rs73125639	0	48460492	C	T
20	rs6125794	0	48461992	A	T
20	rs73125642	0	48462083	C	T
20	rs6020083	0	48462362	A	T
20	rs6020084	0	48462364	G	A
20	rs6067247	0	48462386	T	G
20	rs74597310	0	48462727	T	C
20	rs2982414	0	48463058	A	G
20	rs626943	0	48463219	G	A
20	rs626064	0	48463432	C	T
20	rs1874719	0	48464523	T	C
20	rs610304	0	48464611	T	C
20	rs610267	0	48464643	C	T
20	rs599195	0	48464795	T	A
20	rs6020085	0	48464819	G	T
20	rs595027	0	48465722	G	T
20	rs73125645	0	48465754	G	A
20	rs41303807	0	48465898	T	C
20	rs4810988	0	48465969	C	T
20	rs581456	0	48466438	A	T
20	rs117431179	0	48466685	A	G
20	rs17786105	0	48466885	A	G
20	rs117209083	0	48466992	G	T
20	rs55994402	0	48467013	C	T
20	rs532237	0	48467560	G	C
20	rs530461	0	48467716	G	A
20	rs56230511	0	48468621	G	A
20	rs61285615	0	48469407	A	G
20	rs17786130	0	48469564	A	G
20	rs117415267	0	48471335	G	A
20	rs6020086	0	48471866	T	C
20	rs2235622	0	48473400	G	T
20	rs537672	0	48473546	T	A
20	rs2235621	0	48473731	G	A
20	rs2235620	0	48474200	A	G
20	rs73125651	0	48474259	A	C
20	rs17786148	0	48474504	A	G
20	rs596195	0	48474768	T	C
20	rs595777	0	48474819	C	G
20	rs2143277	0	48476004	C	T
20	rs559883	0	48476247	G	A
20	rs686996	0	48476266	C	G
20	rs17786166	0	48476426	T	C
20	rs673010	0	48477045	A	G
20	rs527892	0	48477454	A	C
20	rs671130	0	48477458	G	A
20	rs118050118	0	48477682	G	A
20	rs645182	0	48478654	T	C
20	rs62209521	0	48478978	T	C
20	rs73125660	0	48480187	G	C
20	rs627898	0	48480254	A	C
20	rs517501	0	48482169	G	C
20	rs77691881	0	48482177	G	A
20	rs77146093	0	48482352	C	T
20	rs73125664	0	48482456	A	T
20	rs6020091	0	48482670	G	C
20	rs6020092	0	48482934	A	G
20	rs676035	0	48482992	G	A
20	rs59693166	0	48483047	T	C
20	rs73125668	0	48483448	A	G
20	rs662708	0	48483623	G	C
20	rs74669276	0	48483799	T	G
20	rs568124	0	48484125	C	T
20	rs2281223	0	48484241	G	A
20	rs56405223	0	48485316	G	A
20	rs6012762	0	48485787	C	T
20	rs1033474	0	48487857	C	T
20	rs60223112	0	48488340	T	C
20	rs113839916	0	48488448	A	G
20	rs652217	0	48488479	G	A
20	rs2281222	0	48488494	T	C
20	rs147810144	0	48488571	G	A
20	rs2281221	0	48488686	A	C
20	rs666052	0	48489341	G	A
20	rs2646741	0	48489420	G	C
20	rs6020098	0	48489983	C	G
20	rs682749	0	48490733	G	A
20	rs9789783	0	48490801	C	A
20	rs585976	0	48490904	T	G
20	rs56309244	0	48491207	G	A
20	rs542234	0	48491258	T	G
20	rs589700	0	48491746	G	A
20	rs140916816	0	48491977	A	G
20	rs511268	0	48492311	G	A
20	rs620204	0	48492556	A	G
20	rs6020099	0	48492675	G	T
20	rs633829	0	48493291	G	A
20	rs2869935	0	48493927	A	G
20	rs2869936	0	48493993	G	A
20	rs648095	0	48494178	G	A
20	rs6020100	0	48494650	A	G
20	rs530780	0	48495323	G	C
20	rs6020101	0	48495761	G	A
20	rs7266852	0	48496144	T	C
20	rs926509	0	48496777	C	T
20	rs73125682	0	48497978	T	C
20	rs601849	0	48498704	T	C
20	rs601878	0	48498719	T	C
20	rs190386981	0	48498721	T	C
20	rs148611658	0	48498881	A	G
20	rs488255	0	48499085	C	T
20	rs483508	0	48499609	C	T
20	rs118191427	0	48500969	G	A
20	rs536092	0	48501351	C	T
20	rs645544	0	48501606	A	G
20	rs73125685	0	48501876	T	G
20	rs4810989	0	48501961	C	T
20	rs7270636	0	48503461	T	C
20	rs34619777	0	48503510	G	C
20	rs76161485	0	48503565	G	A
20	rs7264756	0	48504117	C	G
20	rs1062840	0	48505466	C	T
20	rs79630422	0	48505749	A	T
20	rs55974217	0	48505916	A	G
20	rs3210879	0	48506190	T	C
20	rs3210880	0	48506338	A	G
20	rs73271169	0	48506697	T	C
20	rs117496773	0	48507202	G	A
20	rs55948305	0	48507406	T	C
20	rs41283584	0	48507781	G	A
20	rs13433386	0	48507912	A	G
20	rs41283586	0	48508891	C	T
20	rs76846600	0	48509351	C	T
20	rs118070805	0	48509409	A	G
20	rs479007	0	48509516	G	C
20	rs77116439	0	48509741	T	C
20	rs683954	0	48509861	A	G
20	rs80192815	0	48510610	T	C
20	rs77310132	0	48510630	A	G
20	rs76488652	0	48510918	T	C
20	rs117900399	0	48511139	A	G
20	rs61134033	0	48511579	C	T
20	rs528075	0	48511644	A	G
20	rs471054	0	48513236	C	T
20	rs554263	0	48513893	G	C
20	rs653423	0	48514174	C	T
20	rs56185963	0	48514826	A	C
20	rs2769976	0	48514919	C	T
20	rs515686	0	48515789	G	A
20	rs644013	0	48515838	T	C
20	rs2769975	0	48516511	A	C
20	rs486206	0	48516733	C	G
20	rs77642050	0	48517046	G	A
20	rs587648	0	48517513	T	C
20	rs143389352	0	48517522	G	A
20	rs79631274	0	48517853	C	G
20	rs76387527	0	48518092	A	T
20	rs145760101	0	48518179	C	G
20	rs56083806	0	48518217	C	T
20	rs8123655	0	48518254	G	A
20	rs183698498	0	48518771	C	T
20	rs615868	0	48519224	C	T
20	rs615926	0	48519258	T	C
20	rs471997	0	48519702	G	C
20	rs632376	0	48520610	A	G
20	rs77082854	0	48520845	C	T
20	rs117048543	0	48521357	A	C
20	rs74928591	0	48521878	A	C
20	rs35214668	0	48521912	T	A
20	rs78700554	0	48522124	T	G
20	rs495337	0	48522330	G	A
20	rs492702	0	48522585	G	A
20	rs36022883	0	48523326	G	A
20	rs624115	0	48523628	C	T
20	rs571694	0	48523755	G	A
20	rs624647	0	48523786	T	C
20	rs149310099	0	48524282	G	C
20	rs636987	0	48524288	A	C
20	rs142361780	0	48524532	G	A
20	rs2769982	0	48524827	A	G
20	rs73910338	0	48525217	T	C
20	rs2769980	0	48525378	A	G
20	rs2745078	0	48525460	C	T
20	rs2769979	0	48525811	T	C
20	rs56361175	0	48526103	A	T
20	rs2284649	0	48526494	G	A
20	rs8125607	0	48526705	G	A
20	rs73127679	0	48526715	G	A
20	rs2284647	0	48526749	A	C
20	rs2284646	0	48526776	T	G
20	rs2254930	0	48527107	T	A
20	rs2769978	0	48527423	T	C
20	rs2769977	0	48527464	T	C
20	rs118166155	0	48527498	T	A
20	rs6067267	0	48528237	G	A
20	rs34802008	0	48528349	G	A
20	rs75406401	0	48528509	T	G
20	rs62208179	0	48528909	G	A
20	rs2268325	0	48529565	G	A
20	rs146062101	0	48529615	C	T
20	rs2268324	0	48529761	A	G
20	rs117436392	0	48531814	G	A
20	rs1008687	0	48532092	T	G
20	rs118126443	0	48532114	T	C
20	rs56327845	0	48532306	C	T
20	rs3761175	0	48533374	G	C
20	rs3787331	0	48533576	C	G
20	rs112572132	0	48533630	G	C
20	rs3761177	0	48534303	A	G
20	rs3761178	0	48534460	G	A
20	rs79663083	0	48534737	C	G
20	rs117776204	0	48535226	C	A
20	rs73127695	0	48535318	T	C
20	rs723593	0	48535617	G	A
20	rs34499196	0	48536152	G	A
20	rs13040201	0	48536349	T	C
20	rs11698676	0	48536585	G	T
20	rs2869937	0	48536618	C	G
20	rs6067270	0	48537254	T	C
20	rs1076693	0	48540151	A	G
20	rs11906300	0	48540277	G	C
20	rs6125813	0	48541183	G	T
20	rs74837988	0	48541193	G	A
20	rs6122844	0	48541545	G	T
20	rs6067271	0	48541663	G	A
20	rs144295841	0	48541798	G	A
20	rs4809763	0	48542801	A	G
20	rs75300251	0	48543201	T	G
20	rs67744245	0	48543832	A	G
20	rs56366827	0	48543851	C	A
20	rs6125816	0	48544173	A	G
20	rs34425883	0	48544308	C	T
20	rs6067274	0	48544386	G	A
20	rs6125819	0	48545710	T	C
20	rs6125820	0	48545831	T	C
20	rs6067275	0	48545873	C	A
20	rs73129234	0	48545932	C	T
20	rs117940375	0	48546211	C	T
20	rs6122845	0	48546274	G	A
20	rs6122846	0	48546428	A	G
20	rs6122847	0	48546430	A	G
20	rs56180112	0	48546472	G	A
20	rs11697290	0	48546852	C	A
20	rs73129239	0	48547428	C	T
20	rs75950318	0	48547448	A	G
20	rs11698194	0	48547591	T	C
20	rs11700118	0	48547604	C	T
20	rs7274437	0	48547723	A	G
20	rs11700124	0	48547748	A	G
20	rs11696404	0	48548280	A	C
20	rs11696437	0	48548318	C	T
20	rs75366049	0	48548343	G	C
20	rs77083750	0	48548465	C	T
20	rs139306264	0	48548522	G	A
20	rs143328226	0	48548655	C	T
20	rs181291658	0	48548658	G	A
20	rs113967229	0	48548751	G	A
20	rs6125822	0	48548766	T	G
20	rs11086299	0	48548870	G	A
20	rs6125823	0	48549017	T	C
20	rs12151879	0	48549242	C	T
20	rs34836854	0	48549623	A	G
20	rs6512600	0	48550009	G	A
20	rs114202229	0	48550523	C	T
20	rs73129260	0	48550677	C	A
20	rs139375736	0	48551198	G	A
20	rs73129264	0	48551679	G	T
20	rs4287819	0	48551956	T	G
20	rs117447227	0	48552370	C	T
20	rs142869025	0	48553212	C	A
20	rs6125825	0	48553703	T	C
20	rs77455246	0	48554068	C	G
20	rs73129268	0	48554148	T	C
20	rs2038127	0	48554670	A	G
20	rs2235617	0	48554977	C	G
20	rs150491630	0	48555053	T	G
20	rs79547786	0	48555820	C	T
20	rs78873470	0	48556099	C	A
20	rs1056198	0	48556229	C	T
20	rs1056200	0	48556248	A	G
20	rs6125826	0	48556461	C	T
20	rs13039965	0	48557172	G	A
20	rs6020143	0	48557448	T	C
20	rs117615429	0	48558305	C	T
20	rs4809766	0	48559339	T	C
20	rs76369235	0	48559365	A	G
20	rs55740134	0	48560501	G	A
20	rs55992502	0	48560544	C	T
20	rs4810992	0	48561156	G	A
20	rs2056991	0	48561280	T	C
20	rs4810993	0	48561893	A	G
20	rs79598075	0	48562116	T	C
20	rs2294599	0	48562446	G	C
20	rs147441550	0	48563484	C	T
20	rs55661396	0	48564616	C	T
20	rs73129295	0	48565620	T	C
20	rs6067280	0	48566022	A	G
20	rs73129298	0	48566065	A	C
20	rs6067281	0	48566262	G	A
20	rs144361842	0	48566529	C	T
20	rs11697936	0	48566620	T	C
20	rs78769293	0	48567151	C	T
20	rs2281217	0	48568055	C	G
20	rs4809767	0	48568258	C	T
20	rs6125829	0	48568929	G	T
20	rs2235616	0	48569127	G	A
20	rs6067282	0	48569278	T	C
20	rs75138806	0	48569634	A	G
20	rs41283588	0	48570612	G	C
20	rs150351901	0	48571263	A	G
20	rs6125830	0	48571662	G	A
20	rs75158520	0	48571666	C	T
20	rs4810994	0	48571673	C	T
20	rs4810995	0	48571802	C	A
20	rs117045038	0	48572284	C	T
20	rs6020150	0	48572787	A	C
20	rs56397739	0	48572993	T	C
20	rs147559058	0	48573603	G	A
20	rs6067283	0	48574051	A	G
20	rs1883553	0	48574116	T	C
20	rs6067284	0	48574454	G	A
20	rs13037331	0	48574939	C	G
20	rs73131219	0	48574985	C	T
20	rs11697848	0	48575315	C	T
20	rs73131221	0	48575749	C	T
20	rs4809768	0	48576312	T	A
20	rs75621680	0	48576524	G	A
20	rs6125836	0	48577143	A	G
20	rs7274117	0	48577287	C	T
20	rs6020152	0	48577475	A	G
20	rs62208220	0	48577594	G	A
20	rs149965743	0	48577831	G	A
20	rs6067287	0	48578172	A	G
20	rs6122852	0	48578236	G	T
20	rs189771166	0	48578334	C	T
20	rs112590664	0	48578385	C	T
20	rs113558364	0	48578734	A	T
20	rs35598880	0	48578804	A	G
20	rs4810996	0	48579002	G	A
20	rs4809769	0	48579164	C	A
20	rs56307853	0	48579186	A	G
20	rs60813083	0	48579246	T	G
20	rs4810997	0	48579348	G	T
20	rs112714503	0	48579944	C	T
20	rs4810998	0	48580010	G	C
20	rs147302167	0	48580052	G	A
20	rs569217861	0	48580855	A	T
20	rs79590385	0	48580964	T	A
20	rs4810999	0	48580969	A	T
20	rs1884738	0	48581651	C	G
20	rs6067293	0	48581741	T	C
20	rs6067295	0	48582759	A	G
20	rs6067296	0	48582769	A	C
20	rs6067297	0	48583239	A	G
20	rs6063449	0	48583249	A	G
20	rs6063450	0	48583432	T	G
20	rs7272308	0	48583726	G	A
20	rs9680075	0	48584759	C	G
20	rs11696444	0	48585555	G	A
20	rs73131255	0	48585947	G	A
20	rs73131258	0	48585958	C	T
20	rs6067302	0	48586445	C	T
20	rs6067303	0	48586584	G	A
20	rs11697080	0	48586637	C	T
20	rs11697132	0	48586702	G	A
20	rs73274724	0	48586760	C	T
20	rs11698760	0	48587474	G	A
20	rs6020156	0	48587633	G	C
20	rs113933749	0	48588260	G	A
20	rs117045390	0	48588290	C	T
20	rs73113613	0	48588511	C	A
20	rs56166859	0	48588861	A	T
20	rs141658589	0	48589350	A	G
20	rs73113617	0	48589749	A	T
20	rs6067305	0	48589996	C	T
20	rs12624347	0	48590337	C	T
20	rs12624348	0	48590338	C	A
20	rs76939398	0	48590587	C	T
20	rs55934033	0	48590773	G	A
```
