## Supplementary material for "Characterization of shared and ancestry-specific signals driving complex traits using multi-ancestry fine-mapping": s1_snps.txt

```
rs13433101
rs6019566
rs7274173
rs6019567
rs6019568
rs6012574
rs6090932
rs6012575
rs8125219
rs113924526
rs4810903
rs6019569
rs6019570
rs6019571
rs4810904
rs1569749
rs6125511
rs6125512
rs1997854
rs6019573
rs1569750
rs553957475
rs3795084
rs4810905
rs112531369
rs142856148
rs11086274
rs2295032
rs35314975
rs6019574
rs1048590
rs2295033
rs4810906
rs6012576
rs144795398
rs62210366
rs3764682
rs3764681
rs6019576
rs34929358
rs6095390
rs62210367
rs6125521
rs4810907
rs6095391
rs16994295
rs113613973
rs112920060
rs4810908
rs4810909
rs4810910
rs139062394
rs112560922
rs6063345
rs6512562
rs6063346
rs112340361
rs6095393
rs7274221
rs6019579
rs6066946
rs35752040
rs6122740
rs6512563
rs6095394
rs6019580
rs6012580
rs6125522
rs3818223
rs2295578
rs2295579
rs2295580
rs6095395
rs6095396
rs112239224
rs6066948
rs6019581
rs6019582
rs6012581
rs3818224
rs2273530
rs1535268
rs2273531
rs6095397
rs2281582
rs56377561
rs6019583
rs62210369
rs1473717
rs1473718
rs6019587
rs6066949
rs9631141
rs730543
rs730544
rs1884890
rs117241656
rs3092801
rs2426105
rs2869692
rs6019590
rs13038492
rs2426106
rs7270848
rs2426107
rs6019591
rs3092720
rs66970580
rs2273532
rs13041022
rs7262379
rs6019594
rs6019595
rs3091497
rs6095400
rs11086276
rs11086277
rs3091862
rs3092552
rs6063348
rs6090936
rs6095401
rs6019600
rs3091529
rs141992689
rs6012586
rs73611323
rs6019601
rs13042947
rs3091866
rs1022687
rs1022688
rs149040798
rs7263488
rs3752257
rs78721163
rs6019602
rs144237181
rs707533
rs707534
rs6019603
rs6019604
rs3092302
rs6095402
rs927160
rs6019608
rs6019609
rs7269912
rs35640549
rs6095404
rs6122747
rs2426108
rs147543285
rs11905116
rs11696929
rs113028901
rs113401591
rs62210371
rs73266241
rs6095406
rs111905398
rs3092518
rs6095407
rs62210372
rs149267689
rs2426109
rs2273533
rs2252259
rs117725610
rs117015033
rs3817652
rs3091427
rs79792569
rs13042443
rs3092374
rs6019613
rs6066955
rs10485609
rs6090939
rs35843274
rs6090940
rs2426110
rs7265500
rs6012590
rs6012591
rs112435589
rs7509369
rs2869693
rs2869694
rs6019615
rs6019616
rs67623477
rs11908651
rs73611328
rs6095411
rs74405926
rs6019618
rs75257715
rs3091976
rs3795082
rs2064853
rs55727893
rs6125531
rs6066959
rs6090941
rs6012592
rs66501340
rs6019619
rs6012593
rs11906713
rs6095417
rs75708270
rs3092039
rs6019620
rs77441408
rs6019621
rs73130177
rs2246266
rs56145535
rs11906283
rs62210393
rs2227946
rs2075675
rs6019624
rs2734902
rs1983528
rs3818225
rs36098998
rs6512567
rs79186842
rs8118101
rs16984419
rs117590849
rs2426113
rs3092411
rs2075676
rs35214127
rs3092153
rs17448715
rs2426114
rs2426115
rs7271812
rs2426117
rs2024959
rs76000957
rs2426118
rs3091595
rs78946216
rs62210395
rs6125535
rs2426120
rs2426121
rs2426122
rs148642527
rs11908024
rs6125536
rs2426124
rs16994382
rs2426125
rs2075677
rs7264419
rs2075678
rs2075679
rs1885163
rs2426126
rs7274612
rs6125539
rs6125540
rs56228039
rs2426127
rs1538482
rs6019630
rs144756219
rs6063351
rs8123784
rs2426128
rs17632
rs139989717
rs2426130
rs6125543
rs13039993
rs71351958
rs13040426
rs113588561
rs6125544
rs1556876
rs6125545
rs34949669
rs1967740
rs73611337
rs73611338
rs35989889
rs6125547
rs62210397
rs13044004
rs911411
rs6063352
rs6063353
rs6063354
rs6125550
rs6125551
rs755587
rs755588
rs911412
rs755589
rs73130199
rs13040292
rs35971376
rs67654540
rs139990561
rs145769681
rs2426131
rs2426132
rs2426133
rs567799014
rs6125552
rs117532586
rs6125553
rs11696870
rs6063355
rs111316448
rs6066968
rs75200484
rs6125554
rs2426135
rs2057342
rs1043361
rs1043357
rs143306903
rs62210399
rs11697370
rs62210400
rs3818261
rs75515335
rs34778847
rs3092791
rs168345
rs6125557
rs348259
rs3795081
rs3795079
rs348260
rs2295714
rs3818262
rs348296
rs6063359
rs348297
rs34841991
rs6125563
rs348298
rs6095449
rs62210401
rs6066975
rs348299
rs8123538
rs117001722
rs11696396
rs11696888
rs348300
rs6066977
rs35649484
rs348301
rs6066978
rs348302
rs6063361
rs10432729
rs10432730
rs62210402
rs348283
rs6125564
rs2869715
rs907976
rs74458758
rs348282
rs62210404
rs138169421
rs8116693
rs8122757
rs348281
rs13044900
rs348280
rs6066982
rs348279
rs35888516
rs7272164
rs8117492
rs348258
rs6125571
rs6125572
rs2273652
rs2273653
rs35716445
rs13045838
rs17450430
rs6122758
rs79705218
rs17378391
rs348271
rs11698902
rs348272
rs56131635
rs6019663
rs137937401
rs3092427
rs45622034
rs348269
rs348268
rs348267
rs348266
rs6125576
rs3795078
rs3795077
rs145805067
rs4141783
rs140951550
rs2869716
rs117257533
rs6019664
rs138542834
rs2426139
rs41283572
rs6125577
rs348277
rs348276
rs348275
rs113874459
rs6125578
rs348274
rs6122760
rs348273
rs141979783
rs2426141
rs6122762
rs624945
rs508890
rs537254
rs11699114
rs542863
rs142721483
rs2426142
rs150909134
rs62210458
rs79941596
rs140445286
rs7274851
rs348264
rs6019665
rs11698492
rs7262349
rs348263
rs6122763
rs62210459
rs62212760
rs62212761
rs8118105
rs192472436
rs13039749
rs150521784
rs670016
rs13041213
rs2426143
rs348284
rs348286
rs35667796
rs348288
rs348289
rs3752256
rs348290
rs348291
rs348292
rs3795075
rs348293
rs139299551
rs2038509
rs112513025
rs181824039
rs6125582
rs188029865
rs348294
rs348295
rs6019670
rs144158111
rs34806496
rs8116199
rs6019671
rs111386480
rs182049740
rs112458900
rs8121567
rs13036715
rs6067006
rs191630535
rs35298920
rs6090947
rs35681651
rs6063371
rs6090948
rs6125588
rs1318950
rs1963119
rs1963120
rs1963121
rs6125590
rs6067007
rs6067008
rs6019677
rs6125592
rs6063372
rs62212763
rs148827835
rs11908055
rs117589343
rs6095462
rs184280644
rs6067012
rs184849370
rs34078534
rs118160204
rs56204114
rs6067015
rs6067016
rs74923384
rs6019681
rs6067019
rs6019682
rs192024941
rs73113516
rs4810932
rs117362130
rs118090656
rs4810933
rs144490110
rs6019687
rs2063710
rs78512106
rs8118325
rs6063374
rs6063375
rs188191279
rs6512575
rs4810935
rs4810936
rs117794823
rs6012616
rs6019692
rs73611371
rs13038202
rs6012617
rs9753608
rs75699534
rs6125596
rs143828566
rs6019695
rs6019697
rs182786212
rs118151326
rs60888246
rs2273145
rs2273146
rs73113528
rs117154335
rs6125597
rs139893761
rs143385574
rs13040828
rs142265530
rs117685578
rs11553387
rs238159
rs238161
rs238162
rs6067024
rs62212766
rs238163
rs146017668
rs117889762
rs238164
rs11906065
rs238167
rs238168
rs238169
rs171130
rs6019703
rs238170
rs79053417
rs6012624
rs74784918
rs238171
rs238172
rs106491
rs761499
rs73113540
rs190006986
rs13038866
rs13038876
rs761497
rs6122768
rs238148
rs1079661
rs238149
rs148970263
rs238150
rs238152
rs6122769
rs6067025
rs238153
rs238154
rs238155
rs148170472
rs78749149
rs79925479
rs238156
rs79369570
rs238158
rs6067027
rs117424602
rs78530072
rs142994553
rs173204
rs6067028
rs35759030
rs238203
rs2273147
rs238204
rs1130146
rs143159197
rs238205
rs41304657
rs238206
rs7689
rs8123912
rs76508258
rs238208
rs238209
rs6512577
rs6063378
rs238210
rs6122773
rs112644707
rs190220
rs171131
rs117447115
rs73113560
rs238211
rs238212
rs143946131
rs238213
rs11696801
rs73113562
rs238214
rs6122777
rs11698090
rs238215
rs238216
rs7261580
rs56335217
rs238217
rs238218
rs140516453
rs238219
rs238220
rs238221
rs2273149
rs6012627
rs6125600
rs6019710
rs3021
rs8121511
rs117952077
rs138316497
rs6019712
rs173205
rs171132
rs2746989
rs512653
rs76653405
rs6125603
rs570233
rs238174
rs80012410
rs238175
rs501182
rs555133
rs139460254
rs73113584
rs6063380
rs75651274
rs238176
rs238177
rs78796246
rs1567865
rs78615597
rs238178
rs238179
rs238180
rs1977128
rs238181
rs6122778
rs8117111
rs138555598
rs6067030
rs182407141
rs59499156
rs138114898
rs238183
rs139894357
rs150640059
rs117367196
rs117658078
rs238184
rs238185
rs57950
rs3746554
rs11905214
rs238186
rs180845
rs6063382
rs238187
rs58969602
rs7273834
rs7266044
rs56093859
rs6012630
rs183428595
rs6019722
rs238188
rs238189
rs149821415
rs78267007
rs238191
rs6122779
rs75156011
rs238192
rs3818062
rs3818064
rs3818065
rs3818066
rs3818067
rs3818068
rs479474
rs28362648
rs3818070
rs3818071
rs6648
rs73116127
rs80318192
rs117483421
rs117808841
rs36016605
rs34804433
rs238195
rs1133114
rs74689540
rs146447598
rs79570009
rs238196
rs67214274
rs138381313
rs117181085
rs238198
rs35772539
rs238199
rs238200
rs238201
rs34580798
rs6125608
rs6067034
rs238202
rs79793272
rs118056187
rs74455865
rs976804
rs976803
rs976802
rs237744
rs35387764
rs237743
rs74508714
rs237742
rs79121750
rs117649366
rs237741
rs237740
rs6122781
rs237739
rs6125610
rs77629079
rs6125611
rs237738
rs237737
rs117326773
rs80306164
rs8197
rs237735
rs144244643
rs59960348
rs142706776
rs150976154
rs6125612
rs237734
rs118146198
rs190179205
rs6067035
rs13038621
rs76377249
rs62211373
rs116992683
rs6067036
rs117395384
rs237702
rs75701200
rs142686304
rs237701
rs6019738
rs237700
rs77711953
rs237699
rs142736187
rs74783842
rs147970207
rs62211374
rs80195887
rs68014903
rs78984116
rs139644122
rs139329821
rs237708
rs76105818
rs6067037
rs151110946
rs76495375
rs76479147
rs79274472
rs237707
rs187348580
rs237706
rs138005296
rs237704
rs67375757
rs149026621
rs7268632
rs237703
rs761498
rs2010097
rs6019742
rs1109693
rs2869727
rs2869728
rs6125616
rs6417285
rs237721
rs237720
rs237719
rs150952951
rs85360
rs119716
rs237714
rs237713
rs112896393
rs11907908
rs171109
rs145315973
rs6067046
rs6019743
rs146513135
rs6067048
rs67652499
rs237711
rs76659855
rs117098248
rs76809311
rs117906400
rs78463987
rs237710
rs35506374
rs77276245
rs117139595
rs34584964
rs6019745
rs8125088
rs117628925
rs431011
rs13037209
rs140808866
rs140273858
rs150358229
rs113172032
rs117816960
rs74931297
rs2134617
rs2134618
rs573791144
rs117092122
rs381262
rs113917711
rs188309946
rs237722
rs237723
rs138730309
rs73116200
rs237724
rs77611738
rs237725
rs145274028
rs237726
rs6067053
rs237727
rs6067054
rs11906968
rs11906955
rs237728
rs237729
rs117204676
rs237730
rs237731
rs237732
rs58065519
rs237733
rs117396723
rs79984731
rs1033553
rs6063392
rs7270080
rs117011706
rs237709
rs1847326
rs67524316
rs127319
rs2006294
rs137998628
rs117650266
rs6012642
rs6019750
rs6019751
rs6019753
rs6012643
rs6012644
rs1972189
rs112954035
rs6019754
rs6019755
rs149539962
rs67926404
rs674063
rs11907221
rs183113549
rs148819213
rs237469
rs8125593
rs60973949
rs932442
rs3092044
rs2426145
rs2426146
rs7261606
rs76577546
rs75673784
rs61482155
rs61381846
rs1007129
rs3091609
rs3091791
rs1007128
rs148040100
rs6125627
rs6019758
rs79333383
rs2426147
rs117059989
rs73118332
rs57926290
rs3859594
rs6019762
rs6019763
rs1875721
rs62207636
rs79182118
rs16994523
rs117606872
rs6019764
rs237447
rs146563276
rs117250096
rs57430487
rs61433327
rs6012648
rs1847329
rs237482
rs66469626
rs2202261
rs1393948
rs77785613
rs138413797
rs117202244
rs147427028
rs58746348
rs59661877
rs2426151
rs73272000
rs237483
rs3091764
rs6095492
rs3092378
rs237484
rs117867984
rs6019766
rs56107323
rs143683025
rs2426152
rs59539109
rs73118348
rs237449
rs761383
rs78856558
rs6019770
rs237450
rs74454728
rs17786947
rs62207639
rs3331
rs1051295
rs113974524
rs34280195
rs34467662
rs2229006
rs112735799
rs6019774
rs73118354
rs78215990
rs7269408
rs111355930
rs3091737
rs62207640
rs75102819
rs237480
rs6019776
rs6019778
rs574160537
rs3092235
rs6019780
rs3092138
rs6019781
rs926672
rs6019783
rs2426153
rs73910514
rs75245158
rs13433293
rs13433299
rs73910517
rs3091458
rs183546
rs6095496
rs182531015
rs7272646
rs112203820
rs6095497
rs3091796
rs1883860
rs2426154
rs6019784
rs6019785
rs4810951
rs62209162
rs237485
rs55678110
rs75260488
rs6019786
rs16994553
rs77580736
rs4810952
rs875470
rs1961192
rs910160
rs149797415
rs113055139
rs9636516
rs6095501
rs13044228
rs138959569
rs10485610
rs6019788
rs6019789
rs6019790
rs6019791
rs6019792
rs6019793
rs13044985
rs6019794
rs6019795
rs6125642
rs6019796
rs6019797
rs11905015
rs59670480
rs78772557
rs6019799
rs6019800
rs756529
rs756530
rs3787314
rs6012652
rs6067077
rs34816900
rs111670944
rs6125643
rs6019805
rs67243707
rs13037578
rs6019806
rs6019807
rs1354333
rs6019808
rs6012653
rs6012654
rs6012655
rs6012656
rs6012657
rs6063397
rs35560064
rs3787315
rs3787316
rs112903214
rs6063398
rs13042468
rs6067080
rs36102365
rs1503485
rs1847328
rs113684806
rs146961189
rs6063399
rs7264620
rs4810954
rs76769822
rs6019815
rs16994565
rs117311315
rs55982958
rs16994569
rs146341476
rs6019816
rs7348799
rs71351970
rs56359026
rs56287623
rs56376132
rs55781755
rs56059929
rs56108507
rs34230946
rs34031790
rs8115327
rs7353256
rs6067083
rs6067084
rs62209164
rs1503482
rs2057077
rs10854180
rs237451
rs6063400
rs7273494
rs13041294
rs13041298
rs192886238
rs13041163
rs13041060
rs6067085
rs237452
rs74360928
rs237453
rs12624576
rs59494676
rs12624589
rs6090975
rs6090976
rs6095507
rs6067087
rs6067088
rs6067089
rs1812248
rs8120399
rs2869731
rs8120326
rs6019820
rs6125646
rs6125647
rs6067091
rs6067092
rs6063403
rs6125648
rs6095508
rs6067093
rs6067094
rs75393527
rs6063406
rs926673
rs73120333
rs237454
rs237455
rs17784671
rs237456
rs113718371
rs237457
rs237458
rs237459
rs237460
rs6090977
rs237461
rs237462
rs116883868
rs36014836
rs237463
rs237464
rs237465
rs237466
rs71351972
rs119418
rs119417
rs74920825
rs13042686
rs119416
rs147065696
rs62209165
rs237467
rs118094875
rs237468
rs6090978
rs6019824
rs6019825
rs13045051
rs62209166
rs77197086
rs237470
rs117031397
rs3787317
rs6095512
rs6095513
rs237471
rs6019826
rs237472
rs237473
rs11905489
rs13045350
rs6019827
rs186942
rs237474
rs6095516
rs6090979
rs117854993
rs34786572
rs10485611
rs116934675
rs73120358
rs6095518
rs237475
rs6095519
rs73261365
rs6095520
rs77778449
rs6095521
rs76793413
rs6012663
rs79371069
rs237476
rs80051983
rs6019831
rs6012664
rs6019832
rs115620052
rs77262128
rs80260468
rs62209167
rs6019834
rs6019835
rs34192871
rs117075651
rs59612211
rs6019836
rs2003712
rs6019837
rs6019838
rs59490614
rs6019839
rs77208947
rs6019840
rs237477
rs6512583
rs74830205
rs3787318
rs113527276
rs113297150
rs6095524
rs35854893
rs7269894
rs113760023
rs112252353
rs149865588
rs58893013
rs7264104
rs6019841
rs3787319
rs742759
rs742758
rs138169356
rs6019842
rs6095525
rs62209193
rs7268802
rs3787321
rs140913470
rs73120388
rs11700254
rs8126190
rs237478
rs6012668
rs111474755
rs138044298
rs143725339
rs118085064
rs62209195
rs115419097
rs28414856
rs3787322
rs6012669
rs113234065
rs6095526
rs74461476
rs6012670
rs75790327
rs113778844
rs34652120
rs6019847
rs6019848
rs146313226
rs6012671
rs34600613
rs78335222
rs11908249
rs117076584
rs13044742
rs7267776
rs112987769
rs13041133
rs579113
rs80314314
rs117868382
rs572845
rs6012672
rs6019852
rs143324531
rs138982177
rs79171734
rs77341214
rs114836745
rs610412
rs34437921
rs75362062
rs6019854
rs6095532
rs35002974
rs13044274
rs13044588
rs9712464
rs60747977
rs114911128
rs6019855
rs10485612
rs6019856
rs6090982
rs802950
rs490840
rs802952
rs6019857
rs73120393
rs6019858
rs653070
rs546624
rs62209196
rs4809745
rs4809746
rs552068
rs77075381
rs35822506
rs6090984
rs6125655
rs75902897
rs6090986
rs6125656
rs78401579
rs6019859
rs6019860
rs562954
rs112175607
rs477135
rs77491494
rs139544048
rs650381
rs60975964
rs479800
rs566604
rs34500768
rs7269864
rs118099131
rs6090988
rs76239580
rs553213
rs35235111
rs74361372
rs145123742
rs490196
rs145469695
rs1502245
rs6019866
rs62209202
rs6019867
rs6012675
rs58243712
rs6012676
rs6012677
rs554985
rs13040730
rs6012678
rs6019869
rs6095539
rs613933
rs12479487
rs11696755
rs73122372
rs62209203
rs138522772
rs544187
rs58962353
rs78158567
rs78066098
rs55932082
rs62209204
rs79067068
rs11700222
rs73122376
rs495539
rs496511
rs73122378
rs506958
rs6095541
rs6095542
rs56277375
rs556731
rs117302510
rs79422257
rs6095543
rs551957
rs471696
rs6090990
rs6095544
rs1393342
rs1393343
rs6095545
rs117375478
rs35075806
rs140491863
rs7267020
rs6095546
rs546674
rs6095547
rs142433575
rs491025
rs2298844
rs574113
rs117990836
rs571907
rs4647
rs5619
rs492195
rs5613
rs5609
rs5602
rs5601
rs5600
rs11698535
rs5596
rs5594
rs5585
rs13039739
rs16994651
rs580589
rs8115055
rs35193371
rs576119
rs729824
rs78134375
rs56945685
rs11696747
rs11696748
rs8121749
rs148992383
rs6095557
rs7271624
rs5629
rs6019876
rs150944682
rs495146
rs6019879
rs7274202
rs7267348
rs6012680
rs6019880
rs75630193
rs77317874
rs61013127
rs6090996
rs117238134
rs112853036
rs11906639
rs77401275
rs144332344
rs497069
rs77823273
rs496962
rs112392428
rs113110790
rs508757
rs73124173
rs5628
rs117234571
rs522962
rs8115305
rs76998991
rs149811032
rs147874581
rs504974
rs6091000
rs13433380
rs117294996
rs11700258
rs116853191
rs4810965
rs80031368
rs117675314
rs117927958
rs117769190
rs501908
rs112219753
rs61322884
rs73124177
rs62209222
rs142191406
rs73124179
rs515633
rs144558895
rs150818638
rs12625166
rs560976
rs535080
rs141929048
rs570022
rs6125670
rs6125671
rs491490
rs75416472
rs149648985
rs73124190
rs74368908
rs62209224
rs139610481
rs73124192
rs6012695
rs476496
rs498646
rs66515906
rs927068
rs6019902
rs111793493
rs963455
rs477627
rs6067126
rs707529
rs527895
rs511073
rs493694
rs11908529
rs55866177
rs78865809
rs73126221
rs6091005
rs575322
rs116939356
rs77093259
rs76742841
rs6019906
rs147884018
rs79589503
rs149178395
rs73126223
rs185512917
rs117771138
rs693649
rs149290320
rs6019908
rs56382860
rs6019910
rs6012696
rs11905684
rs145390949
rs17787765
rs11697722
rs79379440
rs73128252
rs80236338
rs56308527
rs538748
rs56659617
rs555715
rs557446
rs117647567
rs477359
rs3848685
rs3888385
rs73128257
rs509703
rs8113881
rs6019916
rs535249
rs6122797
rs142273408
rs151224954
rs6125680
rs6095584
rs496242
rs144365109
rs56141808
rs55930896
rs523004
rs473069
rs580544
rs548552
rs536805
rs13044693
rs527643
rs56232298
rs500670
rs1875563
rs507120
rs13036390
rs201697669
rs544334
rs543477
rs6067128
rs508864
rs6067129
rs6067130
rs487486
rs483729
rs479180
rs566718
rs149279131
rs235000
rs561913
rs370608
rs6067134
rs2904186
rs522411
rs6063413
rs73611398
rs6067141
rs146915648
rs6019929
rs6125685
rs6125686
rs6019930
rs235018
rs3915724
rs235019
rs235020
rs401330
rs384897
rs117773067
rs235021
rs235022
rs118182923
rs235023
rs235024
rs6125687
rs6125688
rs6125689
rs116865012
rs150029973
rs235001
rs235002
rs235003
rs235004
rs235006
rs235007
rs235008
rs235009
rs235010
rs235012
rs235013
rs146857044
rs235014
rs235015
rs235016
rs235017
rs77903806
rs183508
rs402109
rs6125692
rs408618
rs381766
rs367743
rs34122911
rs489909
rs546074
rs140986714
rs3091975
rs140482156
rs145647109
rs117718931
rs139573514
rs509865
rs235037
rs11905762
rs235038
rs150258179
rs6122799
rs235039
rs11906348
rs235040
rs2426155
rs2245429
rs3092393
rs3092805
rs399360
rs399656
rs6067159
rs180294
rs7274539
rs235025
rs11696574
rs235026
rs117189769
rs235027
rs374875099
rs235028
rs235029
rs235030
rs235031
rs11697719
rs17785427
rs235032
rs185761216
rs6125695
rs235033
rs3746557
rs235034
rs235035
rs72626549
rs235036
rs11696417
rs76904510
rs803195
rs6125696
rs453071
rs421801
rs6125697
rs1698272
rs72626550
rs2235855
rs73117471
rs6122802
rs117142370
rs803192
rs6122803
rs113469908
rs12480516
rs6125698
rs6125699
rs62207694
rs6125700
rs8122923
rs60569030
rs3787323
rs3787324
rs7273258
rs6091021
rs6091022
rs142614716
rs6095599
rs803193
rs6095600
rs803194
rs6063415
rs141184893
rs2649674
rs6125702
rs4141587
rs60504792
rs6122805
rs6019957
rs6067167
rs2273086
rs2273087
rs2273088
rs6095601
rs6067168
rs6067169
rs6067170
rs117394715
rs79546142
rs72626551
rs6091023
rs12480331
rs17194864
rs73119763
rs72626552
rs3787325
rs17723576
rs6067172
rs6091024
rs13039100
rs4810969
rs78027952
rs146702377
rs6125709
rs72626553
rs4810970
rs73910585
rs6095604
rs6095605
rs6095606
rs75287294
rs146691360
rs6063419
rs34681067
rs13042810
rs6122806
rs4810971
rs72626554
rs4810972
rs6067173
rs6095608
rs6125711
rs4141586
rs2057075
rs73119777
rs4810973
rs73910588
rs72626555
rs58610826
rs62207699
rs6019969
rs6012712
rs6091025
rs141833805
rs6122808
rs117146988
rs145272072
rs6067181
rs6019972
rs138202430
rs6512586
rs1016234
rs6125715
rs144410043
rs74770203
rs72626556
rs145653502
rs4432513
rs968149
rs6091026
rs2038218
rs6125716
rs146809346
rs6063420
rs150264008
rs6125718
rs4809751
rs143571749
rs71351982
rs72626557
rs144243735
rs6125720
rs73613304
rs12106180
rs6067188
rs4810976
rs4810977
rs4810978
rs4810979
rs4810980
rs913476
rs913477
rs62207733
rs6012716
rs6125723
rs144819796
rs6067189
rs78832651
rs13043361
rs138753059
rs8183642
rs62207734
rs6125724
rs6019987
rs6067190
rs34510474
rs1887725
rs13044772
rs6067191
rs1927781
rs62207735
rs6125726
rs150042931
rs17195011
rs4810981
rs1008006
rs1571367
rs77104753
rs79505522
rs3787327
rs3787328
rs3787329
rs6122814
rs12329570
rs68038207
rs61659879
rs951497
rs1034056
rs6067197
rs6091031
rs62207739
rs6012718
rs6122815
rs6067199
rs35510041
rs6095616
rs6095617
rs62207740
rs6095618
rs6019995
rs141406004
rs62207741
rs138324959
rs6095619
rs6095620
rs143831518
rs76617213
rs139245187
rs6125729
rs148967016
rs143710439
rs6122817
rs145145777
rs2031853
rs34395883
rs6063425
rs35159774
rs6019998
rs72626558
rs78652859
rs6019999
rs141957073
rs75673820
rs6125732
rs147364260
rs35483544
rs6063426
rs6125733
rs718140
rs1980946
rs1980947
rs11698635
rs140528553
rs4339017
rs1980948
rs111841437
rs115867311
rs118016277
rs72626559
rs6095624
rs76650896
rs6122818
rs66865647
rs6125734
rs112621435
rs111275011
rs113640392
rs117331629
rs76333848
rs59255868
rs12106156
rs12106002
rs78393891
rs80204600
rs28674691
rs8114599
rs6091033
rs6095625
rs6095626
rs6125735
rs6091035
rs35271983
rs67592727
rs7363353
rs149982484
rs111968119
rs149140647
rs6095630
rs77963477
rs77424857
rs6095631
rs74850572
rs6095632
rs112716813
rs6125736
rs112298243
rs74866141
rs77608711
rs6095634
rs6125739
rs6125740
rs6020001
rs62207747
rs6020002
rs6095636
rs6020003
rs6020004
rs6095638
rs6095639
rs67389142
rs6012723
rs6020005
rs192804958
rs6012724
rs6012725
rs184662882
rs6020007
rs6020008
rs7344757
rs6012726
rs6020009
rs6020010
rs6020011
rs7273711
rs6095640
rs9679956
rs11696163
rs11696907
rs6020017
rs76374200
rs144893052
rs6125742
rs6020018
rs6125743
rs34475329
rs34758852
rs6020019
rs35811807
rs13044780
rs138270138
rs4810984
rs6020020
rs2182964
rs140776294
rs6125747
rs1024283
rs145613458
rs6063427
rs11699500
rs150627685
rs192089544
rs118124623
rs67730024
rs76321791
rs4810985
rs140130137
rs142529739
rs590397
rs608833
rs681690
rs608776
rs668130
rs594817
rs117638429
rs592659
rs592263
rs592260
rs189368869
rs686579
rs686237
rs685348
rs184666541
rs676564
rs674826
rs674387
rs6122821
rs6122822
rs658777
rs142712944
rs6091041
rs647675
rs62209467
rs73121465
rs6020026
rs674987
rs7260829
rs7260990
rs146943184
rs6125753
rs6095646
rs6095647
rs6095648
rs62209468
rs73121472
rs6067211
rs137867080
rs12625137
rs6067212
rs681074
rs57362018
rs634027
rs56030678
rs651195
rs665804
rs648849
rs680745
rs651573
rs663573
rs586837
rs666268
rs600337
rs600687
rs600793
rs601268
rs17785691
rs679376
rs603471
rs8122955
rs77569953
rs6091044
rs117670055
rs73121492
rs645072
rs117399337
rs648035
rs660613
rs1320479
rs6063428
rs113939087
rs77444229
rs600343
rs62209471
rs582998
rs7272515
rs6020040
rs650101
rs663867
rs607080
rs2769981
rs1693990
rs12624363
rs6063429
rs6020041
rs6020043
rs62209497
rs615246
rs615385
rs614415
rs588375
rs648827
rs584803
rs6063430
rs13039627
rs667008
rs663890
rs62209500
rs6125768
rs1693987
rs75339504
rs602598
rs78586125
rs618019
rs6067221
rs11905002
rs35099199
rs6091049
rs1475451
rs1854316
rs117843165
rs11086293
rs11697517
rs678634
rs668686
rs582373
rs582772
rs11086294
rs34373009
rs35331820
rs6063434
rs2869931
rs675317
rs150814329
rs632310
rs686510
rs76089689
rs688302
rs35101942
rs74984019
rs1328455
rs605963
rs610783
rs6020049
rs6512593
rs56238337
rs937408
rs2769983
rs605138
rs617179
rs6067228
rs140374531
rs6067229
rs11905310
rs117317472
rs6012744
rs7264383
rs6020055
rs62209503
rs28446850
rs144851001
rs73269151
rs6063435
rs73269152
rs6020056
rs6020057
rs117912809
rs146654978
rs4809755
rs6020058
rs4809756
rs79619671
rs4297943
rs6020059
rs592855
rs4809757
rs659385
rs4810987
rs6012747
rs11699619
rs9808618
rs9808619
rs9808597
rs1329279
rs6012749
rs1576207
rs117654695
rs34988522
rs117341416
rs2869932
rs6020063
rs6095672
rs77480041
rs8121764
rs76846045
rs61734269
rs58677849
rs6020064
rs8121924
rs8121969
rs73123840
rs79600949
rs75570822
rs75151247
rs75634706
rs74273888
rs78044863
rs6063437
rs145175193
rs6012750
rs73910322
rs73123843
rs142205315
rs6512595
rs17723974
rs73123844
rs117878815
rs6067233
rs17785895
rs6095673
rs6095674
rs6020065
rs6095675
rs6095676
rs6095677
rs150133295
rs13433154
rs6012752
rs6012753
rs13433179
rs7265473
rs8118160
rs6067235
rs1831169
rs719219
rs113947301
rs78787837
rs140694651
rs6020068
rs6067236
rs78585927
rs16994925
rs6067237
rs6067238
rs6020069
rs6067239
rs17785991
rs6067240
rs6067241
rs12329463
rs1328454
rs78115357
rs4809758
rs6063438
rs6067242
rs6067243
rs55661369
rs141195849
rs146963441
rs73123859
rs6020071
rs2869933
rs55950635
rs141348803
rs17724104
rs17786027
rs55825017
rs41283576
rs2149278
rs16994932
rs117715210
rs147923120
rs6020073
rs6067245
rs118157718
rs6020074
rs6020075
rs6091055
rs150074728
rs113738363
rs2182963
rs73123868
rs6095681
rs73123871
rs73123872
rs138175892
rs6122835
rs6020077
rs73123873
rs76914010
rs55999915
rs79102316
rs11086297
rs6095683
rs147536114
rs4809760
rs76728843
rs11086298
rs117587870
rs2025958
rs17786057
rs144907306
rs78711102
rs6020080
rs113942369
rs11907888
rs117103634
rs11699561
rs73123879
rs6091060
rs59358126
rs55746532
rs967305
rs17724146
rs73125639
rs6125794
rs73125642
rs6020083
rs6020084
rs6067247
rs74597310
rs2982414
rs626943
rs626064
rs1874719
rs610304
rs610267
rs599195
rs6020085
rs595027
rs73125645
rs41303807
rs4810988
rs581456
rs117431179
rs17786105
rs117209083
rs55994402
rs532237
rs530461
rs56230511
rs61285615
rs17786130
rs117415267
rs6020086
rs2235622
rs537672
rs2235621
rs2235620
rs73125651
rs17786148
rs596195
rs595777
rs2143277
rs559883
rs686996
rs17786166
rs673010
rs527892
rs671130
rs118050118
rs645182
rs62209521
rs73125660
rs627898
rs517501
rs77691881
rs77146093
rs73125664
rs6020091
rs6020092
rs676035
rs59693166
rs73125668
rs662708
rs74669276
rs568124
rs2281223
rs56405223
rs6012762
rs1033474
rs60223112
rs113839916
rs652217
rs2281222
rs147810144
rs2281221
rs666052
rs2646741
rs6020098
rs682749
rs9789783
rs585976
rs56309244
rs542234
rs589700
rs140916816
rs511268
rs620204
rs6020099
rs633829
rs2869935
rs2869936
rs648095
rs6020100
rs530780
rs6020101
rs7266852
rs926509
rs73125682
rs601849
rs601878
rs190386981
rs148611658
rs488255
rs483508
rs118191427
rs536092
rs645544
rs73125685
rs4810989
rs7270636
rs34619777
rs76161485
rs7264756
rs1062840
rs79630422
rs55974217
rs3210879
rs3210880
rs73271169
rs117496773
rs55948305
rs41283584
rs13433386
rs41283586
rs76846600
rs118070805
rs479007
rs77116439
rs683954
rs80192815
rs77310132
rs76488652
rs117900399
rs61134033
rs528075
rs471054
rs554263
rs653423
rs56185963
rs2769976
rs515686
rs644013
rs2769975
rs486206
rs77642050
rs587648
rs143389352
rs79631274
rs76387527
rs145760101
rs56083806
rs8123655
rs183698498
rs615868
rs615926
rs471997
rs632376
rs77082854
rs117048543
rs74928591
rs35214668
rs78700554
rs495337
rs492702
rs36022883
rs624115
rs571694
rs624647
rs149310099
rs636987
rs142361780
rs2769982
rs73910338
rs2769980
rs2745078
rs2769979
rs56361175
rs2284649
rs8125607
rs73127679
rs2284647
rs2284646
rs2254930
rs2769978
rs2769977
rs118166155
rs6067267
rs34802008
rs75406401
rs62208179
rs2268325
rs146062101
rs2268324
rs117436392
rs1008687
rs118126443
rs56327845
rs3761175
rs3787331
rs112572132
rs3761177
rs3761178
rs79663083
rs117776204
rs73127695
rs723593
rs34499196
rs13040201
rs11698676
rs2869937
rs6067270
rs1076693
rs11906300
rs6125813
rs74837988
rs6122844
rs6067271
rs144295841
rs4809763
rs75300251
rs67744245
rs56366827
rs6125816
rs34425883
rs6067274
rs6125819
rs6125820
rs6067275
rs73129234
rs117940375
rs6122845
rs6122846
rs6122847
rs56180112
rs11697290
rs73129239
rs75950318
rs11698194
rs11700118
rs7274437
rs11700124
rs11696404
rs11696437
rs75366049
rs77083750
rs139306264
rs143328226
rs181291658
rs113967229
rs6125822
rs11086299
rs6125823
rs12151879
rs34836854
rs6512600
rs114202229
rs73129260
rs139375736
rs73129264
rs4287819
rs117447227
rs142869025
rs6125825
rs77455246
rs73129268
rs2038127
rs2235617
rs150491630
rs79547786
rs78873470
rs1056198
rs1056200
rs6125826
rs13039965
rs6020143
rs117615429
rs4809766
rs76369235
rs55740134
rs55992502
rs4810992
rs2056991
rs4810993
rs79598075
rs2294599
rs147441550
rs55661396
rs73129295
rs6067280
rs73129298
rs6067281
rs144361842
rs11697936
rs78769293
rs2281217
rs4809767
rs6125829
rs2235616
rs6067282
rs75138806
rs41283588
rs150351901
rs6125830
rs75158520
rs4810994
rs4810995
rs117045038
rs6020150
rs56397739
rs147559058
rs6067283
rs1883553
rs6067284
rs13037331
rs73131219
rs11697848
rs73131221
rs4809768
rs75621680
rs6125836
rs7274117
rs6020152
rs62208220
rs149965743
rs6067287
rs6122852
rs189771166
rs112590664
rs113558364
rs35598880
rs4810996
rs4809769
rs56307853
rs60813083
rs4810997
rs112714503
rs4810998
rs147302167
rs569217861
rs79590385
rs4810999
rs1884738
rs6067293
rs6067295
rs6067296
rs6067297
rs6063449
rs6063450
rs7272308
rs9680075
rs11696444
rs73131255
rs73131258
rs6067302
rs6067303
rs11697080
rs11697132
rs73274724
rs11698760
rs6020156
rs113933749
rs117045390
rs73113613
rs56166859
rs141658589
rs73113617
rs6067305
rs12624347
rs12624348
rs76939398
rs55934033
```
