## Supplementary material for "Characterization of shared and ancestry-specific signals driving complex traits using multi-ancestry fine-mapping": s2.afreq

```
#CHROM	ID	REF	ALT	ALT_FREQS	OBS_CT
20	rs13433101	T	G	0.394841	1008
20	rs6019566	C	A	0.394841	1008
20	rs7274173	A	G	0.0704365	1008
20	rs145920705	T	A	0.0396825	1008
20	rs6019567	G	A	0.190476	1008
20	rs6019568	A	T	0.481151	1008
20	rs150776245	T	A	0.0505952	1008
20	rs6012574	A	G	0.481151	1008
20	rs6090932	A	C	0.190476	1008
20	rs6012575	G	C	0.671627	1008
20	rs8125219	C	A	0.0406746	1008
20	rs4810903	A	G	0.671627	1008
20	rs6019569	C	T	0.394841	1008
20	rs6019570	C	T	0.671627	1008
20	rs6019571	C	A	0.0892857	1008
20	rs4810904	G	A	0.481151	1008
20	rs1569749	A	G	0.190476	1008
20	rs6125511	G	T	0.0863095	1008
20	rs6125512	G	A	0.0863095	1008
20	rs139938366	A	T	0.0257937	1008
20	rs1997854	A	G	0.190476	1008
20	rs6019573	G	T	0.190476	1008
20	rs78083235	G	A	0.0138889	1008
20	rs1569750	A	G	0.128968	1008
20	rs3795084	C	T	0.0863095	1008
20	rs4810905	G	A	0.481151	1008
20	rs11086274	C	A	0.481151	1008
20	rs2295032	C	G	0.0615079	1008
20	rs35314975	A	G	0.171627	1008
20	rs117892849	G	A	0.0228175	1008
20	rs6019574	G	A	0.481151	1008
20	rs143592602	T	C	0.0347222	1008
20	rs144726658	T	C	0.102183	1008
20	rs1048590	G	T	0.189484	1008
20	rs2295033	C	T	0.190476	1008
20	rs4810906	T	C	0.481151	1008
20	rs6012576	A	T	0.630952	1008
20	rs3764682	C	A	0.481151	1008
20	rs3764681	G	A	0.481151	1008
20	rs6019576	T	G	0.39881	1008
20	rs6095390	C	T	0.0882937	1008
20	rs6125521	A	C	0.094246	1008
20	rs4810907	C	T	0.481151	1008
20	rs6095391	G	A	0.0406746	1008
20	rs16994295	G	C	0.0882937	1008
20	rs113613973	G	A	0.0615079	1008
20	rs112920060	G	A	0.0615079	1008
20	rs4810908	T	C	0.630952	1008
20	rs4810909	G	A	0.670635	1008
20	rs4810910	G	A	0.482143	1008
20	rs112560922	G	A	0.0615079	1008
20	rs6063345	C	T	0.481151	1008
20	rs147826902	G	A	0.0396825	1008
20	rs6512562	A	G	0.0406746	1008
20	rs6063346	A	G	0.481151	1008
20	rs6095393	A	G	0.0882937	1008
20	rs7274221	C	T	0.0406746	1008
20	rs6066946	C	T	0.481151	1008
20	rs35752040	T	A	0.0406746	1008
20	rs6095394	T	C	0.671627	1008
20	rs6019580	T	C	0.190476	1008
20	rs6012580	A	C	0.481151	1008
20	rs6125522	A	G	0.481151	1008
20	rs3818223	G	C	0.190476	1008
20	rs2295578	G	C	0.190476	1008
20	rs2295579	A	T	0.190476	1008
20	rs2295580	T	C	0.190476	1008
20	rs6095395	A	G	0.128968	1008
20	rs6095396	G	T	0.671627	1008
20	rs6019581	C	A	0.190476	1008
20	rs6019582	C	T	0.190476	1008
20	rs6012581	C	T	0.190476	1008
20	rs3818224	T	C	0.190476	1008
20	rs2273530	A	G	0.0882937	1008
20	rs1535268	G	A	0.393849	1008
20	rs2273531	T	C	0.190476	1008
20	rs6095397	C	T	0.0873016	1008
20	rs2281582	C	T	0.393849	1008
20	rs56377561	A	G	0.0873016	1008
20	rs6019583	A	G	0.481151	1008
20	rs62210369	T	C	0.0873016	1008
20	rs1473717	C	G	0.481151	1008
20	rs1473718	A	G	0.481151	1008
20	rs117383492	A	G	0.0297619	1008
20	rs6019587	A	G	0.0882937	1008
20	rs6066949	C	T	0.481151	1008
20	rs9631141	A	G	0.0882937	1008
20	rs730543	G	A	0.671627	1008
20	rs730544	G	C	0.190476	1008
20	rs77710961	G	A	0.0625	1008
20	rs1884890	G	C	0.0882937	1008
20	rs3092801	C	T	0.481151	1008
20	rs2426105	T	C	0.481151	1008
20	rs2869692	G	A	0.190476	1008
20	rs6019590	G	A	0.480159	1008
20	rs2426106	G	C	0.671627	1008
20	rs7270848	A	G	0.190476	1008
20	rs2426107	A	G	0.518849	1008
20	rs6019591	T	A	0.190476	1008
20	rs3092720	C	G	0.671627	1008
20	rs66970580	T	C	0.190476	1008
20	rs2273532	G	A	0.0615079	1008
20	rs13041022	G	A	0.190476	1008
20	rs7262379	A	G	0.190476	1008
20	rs6019594	C	G	0.190476	1008
20	rs6019595	A	G	0.190476	1008
20	rs3091497	G	T	0.671627	1008
20	rs6095400	A	C	0.190476	1008
20	rs11086276	A	C	0.0863095	1008
20	rs11086277	A	G	0.0863095	1008
20	rs3091862	G	C	0.671627	1008
20	rs3092552	G	A	0.481151	1008
20	rs6063348	G	C	0.328373	1008
20	rs6090936	T	C	0.0882937	1008
20	rs6095401	G	A	0.190476	1008
20	rs6019600	C	T	0.190476	1008
20	rs3091529	G	A	0.671627	1008
20	rs6012586	T	C	0.190476	1008
20	rs73611323	G	C	0.0406746	1008
20	rs6019601	T	C	0.190476	1008
20	rs13042947	T	C	0.190476	1008
20	rs3091866	A	G	0.671627	1008
20	rs1022687	C	T	0.671627	1008
20	rs1022688	G	A	0.190476	1008
20	rs7263488	T	C	0.0882937	1008
20	rs3752257	A	G	0.0615079	1008
20	rs6019602	G	A	0.190476	1008
20	rs707533	A	G	0.190476	1008
20	rs707534	A	G	0.190476	1008
20	rs6019603	T	C	0.190476	1008
20	rs6019604	G	A	0.190476	1008
20	rs3092302	C	T	0.671627	1008
20	rs6095402	G	A	0.0873016	1008
20	rs927160	C	G	0.190476	1008
20	rs6019608	C	T	0.190476	1008
20	rs6019609	C	G	0.190476	1008
20	rs7269912	A	G	0.0406746	1008
20	rs35640549	C	T	0.0406746	1008
20	rs6095404	A	T	0.416667	1008
20	rs6122747	A	G	0.328373	1008
20	rs2426108	T	C	0.671627	1008
20	rs11905116	A	G	0.190476	1008
20	rs11696929	C	T	0.328373	1008
20	rs113028901	T	C	0.0615079	1008
20	rs113401591	G	C	0.0615079	1008
20	rs62210371	G	C	0.0873016	1008
20	rs73266241	T	A	0.328373	1008
20	rs6095406	A	G	0.149802	1008
20	rs111905398	T	G	0.0615079	1008
20	rs6125527	A	C	0.0277778	1008
20	rs3092518	G	C	0.481151	1008
20	rs6095407	G	C	0.190476	1008
20	rs62210372	C	A	0.0873016	1008
20	rs2426109	G	C	0.689484	1008
20	rs2273533	G	A	0.149802	1008
20	rs2252259	T	G	0.672619	1008
20	rs3817652	A	G	0.190476	1008
20	rs3091427	A	G	0.671627	1008
20	rs13042443	G	T	0.0406746	1008
20	rs3092374	G	C	0.671627	1008
20	rs6019613	C	T	0.190476	1008
20	rs117186782	A	C	0.0347222	1008
20	rs10485609	A	G	0.0416667	1008
20	rs6090939	A	G	0.190476	1008
20	rs35843274	T	G	0.0406746	1008
20	rs6090940	G	T	0.190476	1008
20	rs2426110	G	A	0.481151	1008
20	rs7265500	C	T	0.328373	1008
20	rs6012590	C	T	0.190476	1008
20	rs6012591	T	C	0.191468	1008
20	rs7509369	G	A	0.190476	1008
20	rs2869694	C	T	0.190476	1008
20	rs6019615	C	T	0.0882937	1008
20	rs6019616	T	C	0.0882937	1008
20	rs67623477	G	A	0.0406746	1008
20	rs149007360	C	T	0.0257937	1008
20	rs11908651	A	G	0.0882937	1008
20	rs138443752	A	T	0.0257937	1008
20	rs73611328	T	C	0.190476	1008
20	rs6095411	T	C	0.0882937	1008
20	rs6019618	T	C	0.190476	1008
20	rs75257715	G	A	0.0615079	1008
20	rs3091976	A	G	0.394841	1008
20	rs3795082	G	C	0.190476	1008
20	rs2064853	T	A	0.671627	1008
20	rs6125531	G	A	0.328373	1008
20	rs6066959	G	A	0.328373	1008
20	rs6090941	G	A	0.191468	1008
20	rs6012592	C	A	0.191468	1008
20	rs66501340	T	C	0.191468	1008
20	rs6019619	T	C	0.191468	1008
20	rs6012593	G	A	0.191468	1008
20	rs11906713	C	T	0.0406746	1008
20	rs6095417	G	A	0.191468	1008
20	rs3092039	A	G	0.671627	1008
20	rs6019620	T	A	0.191468	1008
20	rs77441408	T	G	0.0615079	1008
20	rs6019621	C	T	0.191468	1008
20	rs73130177	T	C	0.00396825	1008
20	rs138270561	G	C	0.0257937	1008
20	rs2246266	C	T	0.480159	1008
20	rs56145535	G	C	0.0863095	1008
20	rs11906283	G	A	0.0406746	1008
20	rs2227946	G	C	0.0406746	1008
20	rs2075675	T	C	0.191468	1008
20	rs6019624	G	A	0.191468	1008
20	rs2734902	C	T	0.606151	1008
20	rs1983528	G	A	0.0406746	1008
20	rs3818225	G	C	0.0615079	1008
20	rs36098998	C	G	0.0406746	1008
20	rs6512567	T	G	0.191468	1008
20	rs8118101	C	T	0.0406746	1008
20	rs2426113	G	A	0.671627	1008
20	rs149109590	T	G	0.0585317	1008
20	rs3092411	T	G	0.671627	1008
20	rs2075676	C	A	0.191468	1008
20	rs3092153	C	T	0.480159	1008
20	rs17448715	C	T	0.0406746	1008
20	rs2426114	T	C	0.671627	1008
20	rs2426115	T	C	0.671627	1008
20	rs7271812	A	G	0.0406746	1008
20	rs2426117	G	A	0.191468	1008
20	rs2024959	G	A	0.328373	1008
20	rs2426118	A	G	0.519841	1008
20	rs3091595	C	T	0.393849	1008
20	rs78946216	G	A	0.0615079	1008
20	rs62210395	G	C	0.0863095	1008
20	rs6125535	C	T	0.0863095	1008
20	rs2426120	T	A	0.191468	1008
20	rs2426121	A	C	0.191468	1008
20	rs2426122	A	G	0.191468	1008
20	rs11908024	C	T	0.0406746	1008
20	rs6125536	G	A	0.328373	1008
20	rs2426124	C	T	0.519841	1008
20	rs16994382	T	C	0.0615079	1008
20	rs2426125	A	G	0.12996	1008
20	rs2075677	A	G	0.0406746	1008
20	rs7264419	A	G	0.0406746	1008
20	rs2075678	A	G	0.328373	1008
20	rs2075679	T	C	0.389881	1008
20	rs1885163	T	C	0.12996	1008
20	rs2426126	A	G	0.519841	1008
20	rs7274612	T	A	0.0406746	1008
20	rs6125539	C	A	0.328373	1008
20	rs146181018	C	T	0.0337302	1008
20	rs6125540	C	T	0.390873	1008
20	rs56228039	C	A	0.0863095	1008
20	rs2426127	T	C	0.519841	1008
20	rs1538482	T	C	0.12996	1008
20	rs6125541	C	T	0.031746	1008
20	rs185837447	C	T	0.0178571	1008
20	rs6019630	G	A	0.0892857	1008
20	rs6063351	C	T	0.389881	1008
20	rs8123784	A	G	0.0406746	1008
20	rs2426128	A	G	0.519841	1008
20	rs35367415	G	T	0.0565476	1008
20	rs17632	C	T	0.330357	1008
20	rs2426130	T	C	0.150794	1008
20	rs6125543	T	C	0.328373	1008
20	rs13039993	A	G	0.329365	1008
20	rs71351958	T	C	0.328373	1008
20	rs13040426	C	T	0.0406746	1008
20	rs113588561	C	T	0.0615079	1008
20	rs6125544	G	C	0.0863095	1008
20	rs139976267	C	T	0.0218254	1008
20	rs1556876	A	C	0.0406746	1008
20	rs6125545	A	T	0.0873016	1008
20	rs34949669	C	T	0.166667	1008
20	rs1967740	A	G	0.0892857	1008
20	rs73611337	C	T	0.0406746	1008
20	rs73611338	C	T	0.0406746	1008
20	rs35989889	A	G	0.0406746	1008
20	rs6125547	T	C	0.328373	1008
20	rs78029495	T	C	0.030754	1008
20	rs13044004	T	A	0.0406746	1008
20	rs911411	C	G	0.328373	1008
20	rs6063352	T	C	0.328373	1008
20	rs6063353	G	A	0.329365	1008
20	rs6063354	T	C	0.328373	1008
20	rs6125550	C	G	0.0873016	1008
20	rs6125551	G	C	0.328373	1008
20	rs755587	T	C	0.327381	1008
20	rs755588	A	G	0.0406746	1008
20	rs911412	A	G	0.607143	1008
20	rs755589	G	A	0.328373	1008
20	rs13040292	C	T	0.0406746	1008
20	rs35971376	G	A	0.0406746	1008
20	rs67654540	T	C	0.328373	1008
20	rs2426131	A	G	0.607143	1008
20	rs2426132	G	C	0.27877	1008
20	rs2426133	T	C	0.0892857	1008
20	rs6125552	C	G	0.328373	1008
20	rs6125553	A	C	0.545635	1008
20	rs11696870	A	G	0.328373	1008
20	rs6063355	T	C	0.328373	1008
20	rs144194766	A	C	0.0208333	1008
20	rs6066968	A	G	0.328373	1008
20	rs6125554	A	T	0.418651	1008
20	rs2426135	C	G	0.0902778	1008
20	rs2057342	T	C	0.536706	1008
20	rs1043361	T	C	0.329365	1008
20	rs1043357	A	C	0.329365	1008
20	rs62210399	T	G	0.077381	1008
20	rs11697370	C	T	0.261905	1008
20	rs3818261	G	A	0.0694444	1008
20	rs75515335	G	C	0.0694444	1008
20	rs34778847	A	C	0.329365	1008
20	rs3092791	C	T	0.460317	1008
20	rs168345	C	T	0.608135	1008
20	rs6125557	T	G	0.077381	1008
20	rs348259	A	G	0.0902778	1008
20	rs3795081	G	A	0.329365	1008
20	rs3795080	G	A	0.047619	1008
20	rs3795079	C	T	0.328373	1008
20	rs348260	A	G	0.607143	1008
20	rs2295714	C	T	0.329365	1008
20	rs3818262	C	T	0.328373	1008
20	rs348296	T	C	0.606151	1008
20	rs117403194	G	C	0.0208333	1008
20	rs6063359	G	C	0.328373	1008
20	rs348297	G	C	0.0902778	1008
20	rs34841991	T	C	0.0406746	1008
20	rs6125563	C	T	0.077381	1008
20	rs348298	G	A	0.0902778	1008
20	rs6095449	G	A	0.0902778	1008
20	rs62210401	C	T	0.077381	1008
20	rs6066975	C	A	0.328373	1008
20	rs348299	G	A	0.0902778	1008
20	rs117001722	G	A	0.0694444	1008
20	rs11696396	C	T	0.328373	1008
20	rs11696888	C	T	0.328373	1008
20	rs348300	T	C	0.606151	1008
20	rs6066977	G	A	0.328373	1008
20	rs35649484	C	T	0.0406746	1008
20	rs348301	A	G	0.0902778	1008
20	rs6066978	C	T	0.328373	1008
20	rs348302	T	G	0.460317	1008
20	rs139763713	G	A	0.0168651	1008
20	rs6063361	C	T	0.328373	1008
20	rs6122756	C	T	0.030754	1008
20	rs10432729	C	T	0.329365	1008
20	rs10432730	G	A	0.328373	1008
20	rs348283	G	A	0.0902778	1008
20	rs6125564	C	T	0.077381	1008
20	rs2869715	T	C	0.328373	1008
20	rs907976	G	T	0.0892857	1008
20	rs74458758	T	C	0.0694444	1008
20	rs348282	A	G	0.0902778	1008
20	rs62210404	A	T	0.077381	1008
20	rs8116693	T	C	0.0406746	1008
20	rs8122757	G	C	0.0406746	1008
20	rs348281	C	T	0.606151	1008
20	rs13044900	G	A	0.328373	1008
20	rs6066982	C	A	0.328373	1008
20	rs348279	T	C	0.459325	1008
20	rs35888516	C	T	0.0406746	1008
20	rs7272164	T	C	0.328373	1008
20	rs8117492	C	T	0.328373	1008
20	rs76379346	C	A	0.0496032	1008
20	rs348258	C	T	0.130952	1008
20	rs6125571	G	A	0.328373	1008
20	rs6125572	T	C	0.077381	1008
20	rs2273652	A	C	0.137897	1008
20	rs2273653	A	C	0.328373	1008
20	rs35716445	G	A	0.328373	1008
20	rs17450430	A	T	0.0406746	1008
20	rs6122758	T	C	0.146825	1008
20	rs17378391	T	C	0.0406746	1008
20	rs348271	A	G	0.0902778	1008
20	rs75928751	A	G	0.0486111	1008
20	rs11698902	A	G	0.329365	1008
20	rs348272	A	T	0.607143	1008
20	rs56131635	G	A	0.329365	1008
20	rs6019663	T	C	0.460317	1008
20	rs3092427	G	T	0.130952	1008
20	rs145951423	C	T	0.0347222	1008
20	rs45622034	C	T	0.0406746	1008
20	rs348269	T	C	0.0902778	1008
20	rs348268	A	T	0.0902778	1008
20	rs348267	C	T	0.130952	1008
20	rs348266	T	C	0.0902778	1008
20	rs6125576	A	T	0.328373	1008
20	rs3795078	G	A	0.0694444	1008
20	rs3795077	C	G	0.077381	1008
20	rs4141783	G	A	0.077381	1008
20	rs2869716	T	C	0.328373	1008
20	rs6019664	A	G	0.0823413	1008
20	rs2426139	G	A	0.130952	1008
20	rs183339806	G	A	0.015873	1008
20	rs6125577	T	C	0.328373	1008
20	rs348277	T	C	0.459325	1008
20	rs348276	G	A	0.130952	1008
20	rs348275	T	C	0.459325	1008
20	rs6125578	A	G	0.146825	1008
20	rs348274	A	G	0.459325	1008
20	rs6122760	G	A	0.146825	1008
20	rs348273	G	T	0.459325	1008
20	rs2426141	T	C	0.606151	1008
20	rs6122762	C	G	0.328373	1008
20	rs624945	C	T	0.606151	1008
20	rs508890	A	G	0.459325	1008
20	rs537254	A	G	0.459325	1008
20	rs78563025	G	A	0.031746	1008
20	rs11699114	C	T	0.328373	1008
20	rs542863	A	G	0.606151	1008
20	rs2426142	A	G	0.606151	1008
20	rs189778177	T	G	0.0257937	1008
20	rs62210458	G	A	0.147817	1008
20	rs79941596	G	C	0.0406746	1008
20	rs7274851	A	G	0.0416667	1008
20	rs348264	G	C	0.459325	1008
20	rs6019665	G	A	0.0902778	1008
20	rs7262349	A	T	0.0406746	1008
20	rs348263	C	T	0.130952	1008
20	rs6122763	G	A	0.328373	1008
20	rs62212760	G	T	0.078373	1008
20	rs8118105	T	C	0.327381	1008
20	rs13039749	C	T	0.0406746	1008
20	rs670016	A	G	0.458333	1008
20	rs13041213	T	A	0.0416667	1008
20	rs2426143	C	A	0.604167	1008
20	rs348284	C	T	0.457341	1008
20	rs142775315	C	T	0.0168651	1008
20	rs348286	C	T	0.457341	1008
20	rs35667796	A	C	0.0406746	1008
20	rs348288	A	G	0.458333	1008
20	rs348289	C	T	0.606151	1008
20	rs3752256	C	T	0.0684524	1008
20	rs348290	T	C	0.458333	1008
20	rs348291	G	C	0.458333	1008
20	rs348292	C	T	0.458333	1008
20	rs3795075	G	A	0.0406746	1008
20	rs348293	T	C	0.459325	1008
20	rs2038509	G	A	0.327381	1008
20	rs6125582	G	A	0.145833	1008
20	rs348294	C	T	0.459325	1008
20	rs348295	T	G	0.459325	1008
20	rs6125583	G	A	0.0595238	1008
20	rs6019670	C	T	0.540675	1008
20	rs34806496	G	C	0.0406746	1008
20	rs8116199	A	G	0.541667	1008
20	rs6019671	A	G	0.867063	1008
20	rs111386480	T	C	0.326389	1008
20	rs8121567	C	G	0.0406746	1008
20	rs13036715	G	A	0.0406746	1008
20	rs6067006	G	A	0.540675	1008
20	rs116843537	C	T	0.0347222	1008
20	rs35298920	C	T	0.327381	1008
20	rs6090947	C	T	0.0912698	1008
20	rs6063371	G	A	0.327381	1008
20	rs6090948	T	C	0.540675	1008
20	rs6125588	A	G	0.540675	1008
20	rs1318950	G	A	0.392857	1008
20	rs1963119	G	A	0.541667	1008
20	rs1963120	G	A	0.540675	1008
20	rs1963121	C	T	0.540675	1008
20	rs6125590	G	T	0.327381	1008
20	rs6067007	G	A	0.327381	1008
20	rs6067008	T	C	0.540675	1008
20	rs6019677	C	T	0.0912698	1008
20	rs6125592	G	A	0.0793651	1008
20	rs6063372	T	A	0.539683	1008
20	rs62212763	G	C	0.149802	1008
20	rs11908055	C	T	0.0406746	1008
20	rs117589343	A	T	0.0714286	1008
20	rs6095462	T	A	0.473214	1008
20	rs6067012	G	A	0.469246	1008
20	rs34078534	A	T	0.0704365	1008
20	rs118160204	A	G	0.0714286	1008
20	rs56204114	C	T	0.093254	1008
20	rs6067015	T	C	0.634921	1008
20	rs6067016	T	A	0.470238	1008
20	rs74923384	C	T	0.375992	1008
20	rs113662024	G	A	0.0376984	1008
20	rs6019681	T	C	0.0962302	1008
20	rs6067019	G	T	0.322421	1008
20	rs6019682	C	T	0.0962302	1008
20	rs73113516	A	G	0.0962302	1008
20	rs4810932	T	C	0.472222	1008
20	rs117362130	A	T	0.0714286	1008
20	rs118090656	G	A	0.0714286	1008
20	rs4810933	G	A	0.472222	1008
20	rs144490110	A	G	0.0714286	1008
20	rs6019687	T	G	0.473214	1008
20	rs2063710	A	T	0.957341	1008
20	rs78512106	G	A	0.0714286	1008
20	rs8118325	C	G	0.375992	1008
20	rs6063374	A	G	0.957341	1008
20	rs6063375	A	C	0.473214	1008
20	rs6512575	A	C	0.473214	1008
20	rs4810935	T	C	0.473214	1008
20	rs4810936	T	C	0.473214	1008
20	rs117794823	T	C	0.0714286	1008
20	rs6012616	C	T	0.473214	1008
20	rs6019692	G	A	0.474206	1008
20	rs73611371	T	A	0.0426587	1008
20	rs13038202	G	A	0.0426587	1008
20	rs6012617	G	C	0.957341	1008
20	rs9753608	C	T	0.0426587	1008
20	rs75699534	C	T	0.377976	1008
20	rs6125596	C	A	0.412698	1008
20	rs6019695	G	A	0.0962302	1008
20	rs6019697	T	C	0.474206	1008
20	rs118151326	G	T	0.162698	1008
20	rs60888246	T	C	0.474206	1008
20	rs2273145	C	T	0.0426587	1008
20	rs2273146	C	T	0.412698	1008
20	rs117438887	A	G	0.0694444	1008
20	rs73113528	A	G	0.0962302	1008
20	rs117154335	C	T	0.0714286	1008
20	rs6125597	T	C	0.412698	1008
20	rs139893761	G	A	0.0714286	1008
20	rs13040828	A	T	0.321429	1008
20	rs117685578	C	A	0.0714286	1008
20	rs11553387	G	T	0.0426587	1008
20	rs238159	T	C	0.623016	1008
20	rs238162	C	T	0.526786	1008
20	rs6067024	A	T	0.320437	1008
20	rs191498969	G	A	0.0555556	1008
20	rs62212766	C	T	0.0922619	1008
20	rs238163	G	C	0.525794	1008
20	rs146017668	A	G	0.0714286	1008
20	rs117889762	G	A	0.0714286	1008
20	rs238164	A	G	0.0436508	1008
20	rs11906065	C	T	0.0962302	1008
20	rs238167	C	G	0.525794	1008
20	rs238168	A	G	0.525794	1008
20	rs238169	C	T	0.454365	1008
20	rs171130	T	C	0.454365	1008
20	rs6019703	G	T	0.0962302	1008
20	rs238170	T	C	0.622024	1008
20	rs79053417	C	T	0.0714286	1008
20	rs6012624	C	T	0.0962302	1008
20	rs74784918	C	T	0.0714286	1008
20	rs238171	G	A	0.454365	1008
20	rs238172	C	T	0.454365	1008
20	rs106491	T	C	0.622024	1008
20	rs761499	T	G	0.525794	1008
20	rs73113540	C	T	0.0962302	1008
20	rs190006986	C	T	0.0714286	1008
20	rs13038866	G	A	0.0426587	1008
20	rs13038876	G	A	0.0426587	1008
20	rs761497	G	A	0.525794	1008
20	rs6122768	T	C	0.622024	1008
20	rs238148	C	T	0.525794	1008
20	rs1079661	A	T	0.411706	1008
20	rs238149	T	G	0.525794	1008
20	rs191424999	C	T	0.0248016	1008
20	rs238150	T	C	0.0426587	1008
20	rs238152	G	A	0.459325	1008
20	rs6122769	C	T	0.0912698	1008
20	rs6067025	T	C	0.414683	1008
20	rs238153	C	T	0.52877	1008
20	rs140664422	C	T	0.0367063	1008
20	rs238154	G	A	0.52877	1008
20	rs238155	C	G	0.52877	1008
20	rs78749149	C	T	0.0714286	1008
20	rs238156	T	G	0.52877	1008
20	rs238158	C	T	0.622024	1008
20	rs6067027	C	A	0.414683	1008
20	rs117424602	G	A	0.0714286	1008
20	rs78530072	T	G	0.0714286	1008
20	rs173204	C	T	0.52877	1008
20	rs6067028	A	G	0.52877	1008
20	rs35759030	G	A	0.0426587	1008
20	rs238203	T	G	0.52877	1008
20	rs2273147	C	T	0.0714286	1008
20	rs238204	A	G	0.52877	1008
20	rs1130146	G	A	0.323413	1008
20	rs238205	T	A	0.62004	1008
20	rs238206	A	G	0.455357	1008
20	rs77659100	G	A	0.0456349	1008
20	rs7689	T	C	0.62004	1008
20	rs8123912	G	C	0.0426587	1008
20	rs76508258	G	A	0.0714286	1008
20	rs238208	G	A	0.621032	1008
20	rs238209	G	A	0.527778	1008
20	rs6512577	C	T	0.0426587	1008
20	rs6063378	G	A	0.41369	1008
20	rs238210	T	A	0.456349	1008
20	rs141839383	C	T	0.0367063	1008
20	rs6122773	G	A	0.41369	1008
20	rs190220	A	G	0.527778	1008
20	rs171131	A	T	0.527778	1008
20	rs117447115	C	G	0.0714286	1008
20	rs238211	C	T	0.527778	1008
20	rs238212	C	A	0.621032	1008
20	rs143946131	G	A	0.0714286	1008
20	rs238213	A	G	0.527778	1008
20	rs11696801	T	G	0.323413	1008
20	rs118071099	C	T	0.0228175	1008
20	rs73113562	C	A	0.093254	1008
20	rs238214	A	T	0.527778	1008
20	rs6122777	G	A	0.0902778	1008
20	rs11698090	T	A	0.362103	1008
20	rs238215	T	C	0.527778	1008
20	rs238216	T	C	0.621032	1008
20	rs7261580	G	A	0.0714286	1008
20	rs56335217	G	C	0.0426587	1008
20	rs238217	A	T	0.0426587	1008
20	rs238218	C	T	0.527778	1008
20	rs238219	G	A	0.456349	1008
20	rs238220	A	G	0.527778	1008
20	rs238221	C	G	0.456349	1008
20	rs2273149	A	G	0.0714286	1008
20	rs6012627	A	G	0.093254	1008
20	rs6125600	T	C	0.319444	1008
20	rs6019710	C	T	0.093254	1008
20	rs3021	A	G	0.0426587	1008
20	rs183166712	T	C	0.0426587	1008
20	rs8121511	G	A	0.0426587	1008
20	rs117952077	C	T	0.0714286	1008
20	rs138316497	C	T	0.0714286	1008
20	rs6019712	T	C	0.093254	1008
20	rs173205	G	A	0.456349	1008
20	rs171132	A	G	0.621032	1008
20	rs2746989	C	T	0.524802	1008
20	rs512653	A	G	0.527778	1008
20	rs76653405	G	C	0.0714286	1008
20	rs117477622	G	A	0.0595238	1008
20	rs6125603	G	A	0.418651	1008
20	rs570233	G	C	0.527778	1008
20	rs238174	C	T	0.0426587	1008
20	rs80012410	T	C	0.0714286	1008
20	rs238175	T	C	0.456349	1008
20	rs143089341	A	C	0.031746	1008
20	rs501182	G	A	0.456349	1008
20	rs555133	C	T	0.456349	1008
20	rs139460254	C	A	0.0714286	1008
20	rs73113584	T	G	0.093254	1008
20	rs6063380	A	C	0.41369	1008
20	rs75651274	G	A	0.0714286	1008
20	rs238176	A	G	0.456349	1008
20	rs238177	T	G	0.457341	1008
20	rs78796246	T	C	0.0714286	1008
20	rs1567865	C	T	0.0426587	1008
20	rs78615597	T	C	0.0714286	1008
20	rs238178	T	A	0.527778	1008
20	rs238179	C	T	0.527778	1008
20	rs238180	A	T	0.527778	1008
20	rs1977128	G	A	0.0426587	1008
20	rs238181	C	T	0.456349	1008
20	rs6122778	T	A	0.319444	1008
20	rs8117111	C	A	0.0426587	1008
20	rs6067030	C	T	0.41369	1008
20	rs59499156	C	T	0.166667	1008
20	rs138114898	T	C	0.0714286	1008
20	rs238183	T	A	0.456349	1008
20	rs17786623	T	C	0.0347222	1008
20	rs238184	C	A	0.527778	1008
20	rs238185	T	C	0.527778	1008
20	rs57950	G	A	0.621032	1008
20	rs3746554	T	C	0.0714286	1008
20	rs11905214	A	G	0.0426587	1008
20	rs238186	G	T	0.527778	1008
20	rs180845	T	C	0.527778	1008
20	rs6063382	C	T	0.41369	1008
20	rs238187	T	C	0.456349	1008
20	rs58969602	G	C	0.093254	1008
20	rs7273834	T	C	0.093254	1008
20	rs7266044	A	G	0.318452	1008
20	rs56093859	A	G	0.093254	1008
20	rs6012630	C	T	0.093254	1008
20	rs183428595	G	A	0.0714286	1008
20	rs6019722	G	A	0.093254	1008
20	rs238188	G	C	0.455357	1008
20	rs238189	G	T	0.456349	1008
20	rs78267007	C	T	0.0734127	1008
20	rs238191	T	C	0.527778	1008
20	rs6122779	T	C	0.414683	1008
20	rs75156011	G	A	0.0714286	1008
20	rs238192	A	G	0.525794	1008
20	rs3818062	T	C	0.0714286	1008
20	rs3818064	T	C	0.093254	1008
20	rs3818065	A	C	0.093254	1008
20	rs3818066	G	A	0.31746	1008
20	rs3818067	A	G	0.0714286	1008
20	rs3818068	G	C	0.0714286	1008
20	rs479474	C	T	0.619048	1008
20	rs28362648	A	G	0.0714286	1008
20	rs3818070	C	G	0.0714286	1008
20	rs3818071	A	G	0.0714286	1008
20	rs6648	A	G	0.0426587	1008
20	rs73116127	G	A	0.093254	1008
20	rs80318192	A	G	0.0714286	1008
20	rs150381701	G	C	0.0128968	1008
20	rs117483421	G	C	0.0714286	1008
20	rs117808841	T	C	0.0714286	1008
20	rs36016605	G	A	0.0426587	1008
20	rs4809741	A	G	0.0505952	1008
20	rs34804433	G	C	0.0426587	1008
20	rs238195	C	T	0.619048	1008
20	rs74689540	T	C	0.0724206	1008
20	rs79570009	A	G	0.0714286	1008
20	rs238196	G	A	0.619048	1008
20	rs67214274	T	C	0.0426587	1008
20	rs117181085	A	G	0.0714286	1008
20	rs238198	T	C	0.0426587	1008
20	rs35772539	C	T	0.0426587	1008
20	rs238199	C	T	0.454365	1008
20	rs238200	C	T	0.0426587	1008
20	rs238201	T	C	0.619048	1008
20	rs34580798	G	C	0.0426587	1008
20	rs6125608	A	G	0.100198	1008
20	rs6067034	G	A	0.411706	1008
20	rs238202	G	C	0.526786	1008
20	rs79793272	G	A	0.0714286	1008
20	rs118056187	T	G	0.0714286	1008
20	rs74455865	C	G	0.0714286	1008
20	rs142308191	T	A	0.0198413	1008
20	rs976804	T	G	0.0714286	1008
20	rs976803	G	A	0.0714286	1008
20	rs976802	C	A	0.0714286	1008
20	rs237744	T	C	0.456349	1008
20	rs35387764	G	T	0.0426587	1008
20	rs237743	G	A	0.0426587	1008
20	rs74508714	C	T	0.0724206	1008
20	rs237742	T	C	0.619048	1008
20	rs79121750	G	C	0.0714286	1008
20	rs117649366	C	A	0.0714286	1008
20	rs237741	C	A	0.0426587	1008
20	rs237740	T	C	0.619048	1008
20	rs6122781	T	G	0.411706	1008
20	rs237739	C	T	0.619048	1008
20	rs6125610	C	T	0.411706	1008
20	rs77629079	A	G	0.0714286	1008
20	rs6125611	G	T	0.411706	1008
20	rs237738	T	C	0.547619	1008
20	rs237737	G	A	0.525794	1008
20	rs117326773	C	A	0.0714286	1008
20	rs8197	G	A	0.454365	1008
20	rs237735	A	G	0.525794	1008
20	rs144244643	A	T	0.0714286	1008
20	rs59960348	C	T	0.093254	1008
20	rs142706776	A	G	0.0714286	1008
20	rs150976154	C	T	0.0714286	1008
20	rs6125612	A	G	0.412698	1008
20	rs237734	T	C	0.455357	1008
20	rs118146198	T	C	0.0714286	1008
20	rs140831116	T	C	0.0535714	1008
20	rs6067035	A	G	0.321429	1008
20	rs13038621	G	A	0.0426587	1008
20	rs76377249	A	G	0.0714286	1008
20	rs116992683	A	G	0.0714286	1008
20	rs117395384	T	C	0.0714286	1008
20	rs237702	C	T	0.454365	1008
20	rs75701200	G	A	0.0714286	1008
20	rs142686304	C	T	0.0724206	1008
20	rs237701	T	C	0.524802	1008
20	rs6019738	A	G	0.093254	1008
20	rs237700	A	G	0.0426587	1008
20	rs77711953	C	T	0.0714286	1008
20	rs140096618	G	T	0.167659	1008
20	rs237699	C	T	0.454365	1008
20	rs142736187	C	T	0.0714286	1008
20	rs74783842	C	A	0.0714286	1008
20	rs62211374	G	A	0.0902778	1008
20	rs80195887	C	T	0.0714286	1008
20	rs68014903	G	T	0.0436508	1008
20	rs78984116	C	G	0.0714286	1008
20	rs139329821	T	C	0.0714286	1008
20	rs237708	T	G	0.62004	1008
20	rs76105818	G	T	0.0714286	1008
20	rs6067037	G	A	0.410714	1008
20	rs151110946	C	T	0.0714286	1008
20	rs76495375	C	G	0.0714286	1008
20	rs76479147	A	C	0.0714286	1008
20	rs79274472	G	C	0.321429	1008
20	rs237707	T	C	0.619048	1008
20	rs187348580	C	T	0.0714286	1008
20	rs237706	T	G	0.115079	1008
20	rs237704	T	C	0.525794	1008
20	rs67375757	T	C	0.0436508	1008
20	rs149026621	C	T	0.0714286	1008
20	rs7268632	C	A	0.093254	1008
20	rs237703	T	A	0.526786	1008
20	rs761498	C	T	0.0922619	1008
20	rs2010097	T	C	0.619048	1008
20	rs6019742	G	C	0.619048	1008
20	rs1109693	A	G	0.525794	1008
20	rs2869727	A	G	0.619048	1008
20	rs2869728	G	A	0.525794	1008
20	rs6125616	G	A	0.0902778	1008
20	rs6417285	G	A	0.525794	1008
20	rs237721	G	C	0.454365	1008
20	rs237720	G	C	0.619048	1008
20	rs237719	T	C	0.525794	1008
20	rs85360	A	G	0.525794	1008
20	rs119716	A	T	0.454365	1008
20	rs237714	C	T	0.0436508	1008
20	rs237713	C	G	0.619048	1008
20	rs11907908	C	T	0.093254	1008
20	rs171109	A	G	0.454365	1008
20	rs145315973	G	A	0.0714286	1008
20	rs6067046	G	A	0.405754	1008
20	rs6019743	T	C	0.093254	1008
20	rs117112399	G	A	0.0585317	1008
20	rs146513135	G	A	0.0714286	1008
20	rs6067048	A	T	0.411706	1008
20	rs67652499	C	T	0.0426587	1008
20	rs237711	C	G	0.0426587	1008
20	rs76659855	A	C	0.0714286	1008
20	rs76809311	C	G	0.0714286	1008
20	rs117906400	C	T	0.0714286	1008
20	rs78463987	G	C	0.0714286	1008
20	rs237710	C	T	0.450397	1008
20	rs35506374	G	T	0.0426587	1008
20	rs77276245	G	C	0.0714286	1008
20	rs117139595	C	T	0.0714286	1008
20	rs6019745	A	G	0.621032	1008
20	rs8125088	C	T	0.093254	1008
20	rs117628925	T	C	0.0714286	1008
20	rs139237032	G	A	0.0238095	1008
20	rs140808866	A	G	0.0714286	1008
20	rs140273858	C	T	0.0714286	1008
20	rs150358229	A	G	0.0714286	1008
20	rs74931297	C	T	0.0714286	1008
20	rs2134617	C	T	0.093254	1008
20	rs2134618	C	T	0.0922619	1008
20	rs117092122	T	C	0.0714286	1008
20	rs381262	G	A	0.113095	1008
20	rs188156874	G	A	0.00992063	1008
20	rs113917711	A	G	0.0734127	1008
20	rs237722	A	G	0.683532	1008
20	rs237723	C	T	0.65377	1008
20	rs237724	T	A	0.64881	1008
20	rs139038557	C	A	0.0228175	1008
20	rs79586256	A	G	0.0357143	1008
20	rs237725	A	G	0.0386905	1008
20	rs237726	A	T	0.0376984	1008
20	rs6067053	C	T	0.35119	1008
20	rs237727	A	G	0.0376984	1008
20	rs6067054	G	A	0.35119	1008
20	rs11906968	C	A	0.0386905	1008
20	rs11906955	A	G	0.127976	1008
20	rs237728	C	T	0.127976	1008
20	rs237729	C	T	0.126984	1008
20	rs237730	T	G	0.126984	1008
20	rs237731	C	T	0.126984	1008
20	rs237732	T	C	0.12996	1008
20	rs58065519	C	T	0.0426587	1008
20	rs237733	T	C	0.686508	1008
20	rs117401145	C	T	0.0416667	1008
20	rs1033553	T	A	0.100198	1008
20	rs7270080	T	C	0.0625	1008
20	rs237709	T	C	0.474206	1008
20	rs117169154	C	T	0.0337302	1008
20	rs1847326	C	A	0.0595238	1008
20	rs67524316	A	G	0.0595238	1008
20	rs127319	G	A	0.622024	1008
20	rs2006294	A	G	0.0595238	1008
20	rs6012642	T	C	0.0595238	1008
20	rs6019750	C	G	0.0595238	1008
20	rs6019751	C	T	0.0595238	1008
20	rs6019753	A	G	0.0595238	1008
20	rs6012643	C	T	0.371032	1008
20	rs6012644	G	C	0.0605159	1008
20	rs1972189	G	A	0.436508	1008
20	rs112954035	G	A	0.0595238	1008
20	rs6019754	A	G	0.0595238	1008
20	rs6019755	C	T	0.0595238	1008
20	rs67926404	C	T	0.0595238	1008
20	rs117783673	A	G	0.0595238	1008
20	rs674063	T	C	0.0972222	1008
20	rs11907221	G	C	0.376984	1008
20	rs237469	T	C	0.622024	1008
20	rs8125593	G	A	0.0972222	1008
20	rs60973949	T	C	0.0595238	1008
20	rs932442	T	C	0.436508	1008
20	rs3092044	A	G	0.436508	1008
20	rs2426145	C	T	0.376984	1008
20	rs2426146	G	A	0.436508	1008
20	rs7261606	C	T	0.0595238	1008
20	rs142536722	A	G	0.0178571	1008
20	rs61482155	C	T	0.0595238	1008
20	rs61381846	G	C	0.0595238	1008
20	rs1007129	C	T	0.435516	1008
20	rs3091609	C	T	0.376984	1008
20	rs3091791	C	T	0.436508	1008
20	rs1007128	G	C	0.0595238	1008
20	rs6125627	A	G	0.435516	1008
20	rs6019758	C	T	0.433532	1008
20	rs2426147	C	T	0.375	1008
20	rs73118332	C	T	0.00198413	1008
20	rs57926290	C	T	0.0912698	1008
20	rs6019762	A	G	0.0595238	1008
20	rs6019763	T	C	0.0595238	1008
20	rs1875721	T	C	0.436508	1008
20	rs16994523	G	A	0.0972222	1008
20	rs6019764	A	C	0.0605159	1008
20	rs237447	G	A	0.0982143	1008
20	rs57430487	T	C	0.0595238	1008
20	rs61433327	C	T	0.0595238	1008
20	rs6012648	T	C	0.0575397	1008
20	rs77989146	T	G	0.0654762	1008
20	rs1847329	G	C	0.529762	1008
20	rs237482	G	C	0.625992	1008
20	rs66469626	T	C	0.0595238	1008
20	rs2202261	A	G	0.0605159	1008
20	rs1393948	C	T	0.376984	1008
20	rs58746348	G	A	0.0595238	1008
20	rs59661877	C	T	0.0376984	1008
20	rs2426151	G	C	0.386905	1008
20	rs73272000	T	A	0.0605159	1008
20	rs237483	C	A	0.631944	1008
20	rs3091764	G	T	0.385913	1008
20	rs6095492	G	A	0.446429	1008
20	rs3092378	C	T	0.386905	1008
20	rs237484	A	G	0.634921	1008
20	rs117867984	C	G	0.015873	1008
20	rs141180834	T	C	0.0257937	1008
20	rs6019766	G	T	0.00694444	1008
20	rs56107323	T	C	0.00694444	1008
20	rs2426152	C	T	0.388889	1008
20	rs59539109	A	T	0.00694444	1008
20	rs237449	T	C	0.0982143	1008
20	rs761383	G	A	0.368056	1008
20	rs6019770	A	G	0.0992063	1008
20	rs237450	G	A	0.093254	1008
20	rs74454728	C	T	0.0922619	1008
20	rs17786947	C	A	0.0922619	1008
20	rs3331	T	C	0.093254	1008
20	rs118034512	T	C	0.0228175	1008
20	rs1051295	A	G	0.410714	1008
20	rs6019774	T	C	0.093254	1008
20	rs111355930	T	C	0.094246	1008
20	rs3091737	C	T	0.505952	1008
20	rs237480	C	A	0.525794	1008
20	rs3092235	G	A	0.508929	1008
20	rs116952653	C	T	0.0436508	1008
20	rs3092138	A	G	0.534722	1008
20	rs6019781	G	A	0.0238095	1008
20	rs926672	T	A	0.532738	1008
20	rs2426153	C	T	0.507937	1008
20	rs73910514	C	A	0.0208333	1008
20	rs13433293	C	T	0.0238095	1008
20	rs73910517	T	G	0.0208333	1008
20	rs3091458	A	G	0.507937	1008
20	rs183546	C	T	0.0208333	1008
20	rs6095496	G	A	0.00496032	1008
20	rs7272646	G	A	0.00496032	1008
20	rs3091796	T	G	0.0198413	1008
20	rs149955703	C	T	0.0238095	1008
20	rs2426154	C	T	0.507937	1008
20	rs150477014	T	C	0.0188492	1008
20	rs6019785	T	C	0.0238095	1008
20	rs4810951	T	G	0.626984	1008
20	rs237485	A	G	0.0257937	1008
20	rs55678110	G	A	0.0922619	1008
20	rs75260488	T	C	0.0952381	1008
20	rs4810952	C	T	0.526786	1008
20	rs875470	T	G	0.0902778	1008
20	rs1961192	G	A	0.493056	1008
20	rs910160	C	T	0.0833333	1008
20	rs9636516	G	A	0.479167	1008
20	rs13044228	C	T	0.0337302	1008
20	rs10485610	C	T	0.0337302	1008
20	rs6019788	T	C	0.0347222	1008
20	rs6019789	C	T	0.0337302	1008
20	rs6019790	T	C	0.0347222	1008
20	rs6019791	A	G	0.615079	1008
20	rs6019792	A	C	0.0347222	1008
20	rs6019793	T	C	0.0347222	1008
20	rs13044985	G	A	0.0347222	1008
20	rs6019794	A	G	0.0347222	1008
20	rs6019795	A	T	0.0347222	1008
20	rs6125642	G	T	0.579365	1008
20	rs6019796	C	T	0.0446429	1008
20	rs6019797	C	T	0.0347222	1008
20	rs11905015	T	G	0.0347222	1008
20	rs59670480	G	A	0.0347222	1008
20	rs78772557	C	A	0.0992063	1008
20	rs6019799	G	T	0.0347222	1008
20	rs6019800	T	C	0.0347222	1008
20	rs756529	G	A	0.579365	1008
20	rs756530	G	A	0.0992063	1008
20	rs3787314	T	C	0.0347222	1008
20	rs6012652	T	G	0.0347222	1008
20	rs6067077	C	T	0.579365	1008
20	rs34816900	G	C	0.0347222	1008
20	rs6125643	G	T	0.615079	1008
20	rs6019805	T	C	0.0347222	1008
20	rs67243707	C	T	0.0992063	1008
20	rs13037578	A	G	0.0347222	1008
20	rs6019806	C	T	0.0347222	1008
20	rs6019807	C	G	0.0347222	1008
20	rs1354333	T	C	0.615079	1008
20	rs6019808	G	C	0.0347222	1008
20	rs6012653	C	T	0.0347222	1008
20	rs6012654	G	T	0.0347222	1008
20	rs6012655	G	A	0.0357143	1008
20	rs6012656	T	C	0.0347222	1008
20	rs6012657	G	A	0.0347222	1008
20	rs6063397	T	C	0.580357	1008
20	rs35560064	A	G	0.0347222	1008
20	rs3787315	C	G	0.0347222	1008
20	rs3787316	C	T	0.578373	1008
20	rs6063398	T	C	0.609127	1008
20	rs13042468	T	A	0.0347222	1008
20	rs6067080	T	C	0.473214	1008
20	rs36102365	C	G	0.0347222	1008
20	rs144782889	A	C	0.0972222	1008
20	rs1503485	T	C	0.606151	1008
20	rs1847328	A	G	0.10119	1008
20	rs6063399	A	G	0.606151	1008
20	rs7264620	A	G	0.103175	1008
20	rs4810954	G	A	0.500992	1008
20	rs76769822	A	T	0.102183	1008
20	rs6019815	G	T	0.103175	1008
20	rs16994565	T	C	0.103175	1008
20	rs55982958	T	C	0.104167	1008
20	rs16994569	T	C	0.103175	1008
20	rs6019816	G	T	0.103175	1008
20	rs7348799	T	C	0.103175	1008
20	rs71351970	C	T	0.0337302	1008
20	rs56359026	C	T	0.103175	1008
20	rs56287623	T	C	0.102183	1008
20	rs56376132	A	G	0.102183	1008
20	rs55781755	T	A	0.102183	1008
20	rs56059929	T	C	0.103175	1008
20	rs56108507	G	A	0.103175	1008
20	rs34230946	G	A	0.0337302	1008
20	rs8115327	T	C	0.605159	1008
20	rs7353256	C	T	0.501984	1008
20	rs6067083	G	A	0.468254	1008
20	rs6067084	A	G	0.502976	1008
20	rs1503482	C	T	0.605159	1008
20	rs2057077	T	C	0.605159	1008
20	rs10854180	A	C	0.605159	1008
20	rs237451	C	T	0.382937	1008
20	rs6063400	G	A	0.614087	1008
20	rs7273494	G	A	0.125	1008
20	rs13041294	G	T	0.128968	1008
20	rs13041298	G	C	0.12996	1008
20	rs192886238	G	C	0.00297619	1008
20	rs13041163	C	T	0.0396825	1008
20	rs13041060	A	G	0.0119048	1008
20	rs6067085	A	G	0.607143	1008
20	rs79911915	C	T	0.030754	1008
20	rs237452	T	C	0.539683	1008
20	rs237453	G	A	0.400794	1008
20	rs12624576	A	G	0.47123	1008
20	rs59494676	C	A	0.47123	1008
20	rs12624589	A	G	0.600198	1008
20	rs6090975	T	G	0.47123	1008
20	rs6090976	A	G	0.47123	1008
20	rs6095507	T	C	0.472222	1008
20	rs6067087	G	A	0.47123	1008
20	rs6067088	T	A	0.47123	1008
20	rs6067089	C	T	0.473214	1008
20	rs1812248	G	A	0.47123	1008
20	rs8120399	G	A	0.472222	1008
20	rs2869731	C	T	0.472222	1008
20	rs8120326	C	G	0.47123	1008
20	rs6019820	A	G	0.600198	1008
20	rs6125646	C	T	0.47123	1008
20	rs6125647	A	C	0.470238	1008
20	rs6067091	G	A	0.47123	1008
20	rs6067092	G	A	0.47123	1008
20	rs6063403	C	T	0.47123	1008
20	rs6125648	T	C	0.47123	1008
20	rs6095508	G	A	0.47123	1008
20	rs6067093	A	T	0.47123	1008
20	rs6067094	T	C	0.47123	1008
20	rs6063406	C	A	0.473214	1008
20	rs926673	G	T	0.581349	1008
20	rs237454	A	G	0.488095	1008
20	rs237455	C	T	0.450397	1008
20	rs151191483	G	A	0.0327381	1008
20	rs237456	T	G	0.454365	1008
20	rs113718371	A	G	0.0853175	1008
20	rs237457	C	T	0.397817	1008
20	rs237458	G	A	0.454365	1008
20	rs237459	T	C	0.454365	1008
20	rs237460	C	T	0.454365	1008
20	rs6090977	C	T	0.0555556	1008
20	rs237461	T	C	0.39881	1008
20	rs237462	C	T	0.39881	1008
20	rs36014836	G	A	0.0555556	1008
20	rs237463	T	C	0.397817	1008
20	rs237464	G	A	0.397817	1008
20	rs237465	A	G	0.539683	1008
20	rs237466	A	G	0.397817	1008
20	rs71351972	G	C	0.0555556	1008
20	rs119418	G	T	0.397817	1008
20	rs118064817	C	T	0.046627	1008
20	rs119417	A	G	0.454365	1008
20	rs13042686	G	C	0.0555556	1008
20	rs119416	G	A	0.39881	1008
20	rs237467	T	C	0.453373	1008
20	rs237468	A	G	0.39881	1008
20	rs6090978	C	T	0.397817	1008
20	rs6019825	A	G	0.539683	1008
20	rs77197086	C	T	0.0853175	1008
20	rs237470	T	C	0.455357	1008
20	rs72626544	C	T	0.132937	1008
20	rs3787317	C	T	0.0545635	1008
20	rs237471	G	A	0.397817	1008
20	rs6019826	C	T	0.0555556	1008
20	rs237473	A	C	0.39881	1008
20	rs11905489	A	G	0.0545635	1008
20	rs13045350	T	C	0.0545635	1008
20	rs186942	C	G	0.544643	1008
20	rs237474	C	T	0.397817	1008
20	rs6095516	C	T	0.0545635	1008
20	rs6090979	A	G	0.0535714	1008
20	rs34786572	G	A	0.0535714	1008
20	rs10485611	A	C	0.0535714	1008
20	rs237475	T	C	0.481151	1008
20	rs73261365	G	C	0.0555556	1008
20	rs77778449	G	A	0.0575397	1008
20	rs118154669	G	T	0.0178571	1008
20	rs237476	G	T	0.481151	1008
20	rs6019831	G	A	0.0545635	1008
20	rs77262128	G	A	0.0922619	1008
20	rs34192871	A	G	0.0555556	1008
20	rs59612211	A	G	0.0882937	1008
20	rs2003712	G	T	0.0555556	1008
20	rs237477	C	T	0.723214	1008
20	rs3787318	T	C	0.0882937	1008
20	rs113297150	G	A	0.0426587	1008
20	rs144303662	C	T	0.0178571	1008
20	rs35854893	C	T	0.0555556	1008
20	rs113760023	C	A	0.0426587	1008
20	rs58893013	C	T	0.0882937	1008
20	rs3787319	G	A	0.0545635	1008
20	rs742759	G	A	0.142857	1008
20	rs3787321	C	T	0.0545635	1008
20	rs72626545	A	G	0.0615079	1008
20	rs237478	T	C	0.564484	1008
20	rs111474755	C	T	0.0426587	1008
20	rs148951629	A	G	0.0456349	1008
20	rs3827088	G	A	0.030754	1008
20	rs3787322	C	T	0.0515873	1008
20	rs6012670	T	G	0.136905	1008
20	rs113778844	G	C	0.0892857	1008
20	rs34652120	A	C	0.0545635	1008
20	rs145226470	G	A	0.0535714	1008
20	rs34600613	T	C	0.0545635	1008
20	rs78335222	C	T	0.0406746	1008
20	rs11908249	T	A	0.0972222	1008
20	rs13044742	A	T	0.0972222	1008
20	rs7267776	G	A	0.0982143	1008
20	rs149956834	C	T	0.0198413	1008
20	rs112987769	C	T	0.0426587	1008
20	rs13041133	C	T	0.0982143	1008
20	rs579113	C	T	0.246032	1008
20	rs80314314	G	T	0.0446429	1008
20	rs572845	G	A	0.109127	1008
20	rs6019852	G	A	0.0545635	1008
20	rs610412	A	C	0.149802	1008
20	rs34437921	C	T	0.0545635	1008
20	rs35002974	T	A	0.0545635	1008
20	rs13044274	A	G	0.0982143	1008
20	rs13044588	C	T	0.0982143	1008
20	rs9712464	A	G	0.136905	1008
20	rs60747977	G	A	0.0823413	1008
20	rs568521788	G	T	0.0218254	1008
20	rs6019855	T	G	0.250992	1008
20	rs143891900	G	A	0.0406746	1008
20	rs10485612	A	G	0.0902778	1008
20	rs6090982	C	T	0.0248016	1008
20	rs802950	C	A	0.15873	1008
20	rs490840	T	G	0.232143	1008
20	rs187495244	G	A	0.0178571	1008
20	rs149254907	G	A	0.0486111	1008
20	rs802952	T	C	0.18254	1008
20	rs6019857	A	T	0.130952	1008
20	rs73120393	T	G	0.0267857	1008
20	rs6019858	G	A	0.130952	1008
20	rs653070	C	T	0.314484	1008
20	rs546624	A	G	0.154762	1008
20	rs62209196	G	A	0.154762	1008
20	rs4809745	G	A	0.130952	1008
20	rs4809746	A	C	0.130952	1008
20	rs552068	A	C	0.485119	1008
20	rs77075381	C	T	0.00198413	1008
20	rs35822506	A	G	0.194444	1008
20	rs6125655	G	A	0.337302	1008
20	rs75902897	T	G	0.015873	1008
20	rs6125656	G	A	0.078373	1008
20	rs6019859	T	A	0.215278	1008
20	rs6019860	A	G	0.215278	1008
20	rs562954	A	G	0.231151	1008
20	rs477135	T	A	0.213294	1008
20	rs77491494	A	G	0.015873	1008
20	rs650381	A	G	0.199405	1008
20	rs183707495	G	T	0.0277778	1008
20	rs566604	A	G	0.196429	1008
20	rs7269864	T	C	0.131944	1008
20	rs6090988	T	C	0.0803571	1008
20	rs76239580	C	A	0.015873	1008
20	rs553213	A	G	0.364087	1008
20	rs35235111	G	A	0.00198413	1008
20	rs117408963	A	G	0.0684524	1008
20	rs74361372	C	T	0.0744048	1008
20	rs490196	C	T	0.0833333	1008
20	rs1502245	T	C	0.178571	1008
20	rs6019866	C	G	0.159722	1008
20	rs6019867	G	A	0.0744048	1008
20	rs6012675	G	A	0.116071	1008
20	rs58243712	G	A	0.116071	1008
20	rs6012676	G	A	0.0763889	1008
20	rs6012677	T	C	0.0793651	1008
20	rs554985	A	T	0.116071	1008
20	rs13040730	T	C	0.116071	1008
20	rs6012678	G	A	0.117063	1008
20	rs6019869	G	A	0.131944	1008
20	rs12479487	T	G	0.116071	1008
20	rs11696755	T	C	0.078373	1008
20	rs117037619	G	A	0.0684524	1008
20	rs73122372	G	A	0.114087	1008
20	rs62209203	G	C	0.155754	1008
20	rs58962353	G	A	0.149802	1008
20	rs11700222	T	C	0.094246	1008
20	rs73122376	G	A	0.145833	1008
20	rs496511	A	G	0.242063	1008
20	rs73122378	C	T	0.144841	1008
20	rs506958	G	A	0.242063	1008
20	rs6095541	C	T	0.093254	1008
20	rs6095542	G	A	0.093254	1008
20	rs6095543	T	C	0.196429	1008
20	rs6090990	A	C	0.233135	1008
20	rs6095544	T	A	0.233135	1008
20	rs1393342	A	C	0.123016	1008
20	rs1393343	T	A	0.123016	1008
20	rs6095545	G	A	0.196429	1008
20	rs35075806	C	G	0.198413	1008
20	rs7267020	G	T	0.198413	1008
20	rs6095546	C	A	0.198413	1008
20	rs546674	T	C	0.239087	1008
20	rs6095547	C	T	0.199405	1008
20	rs491025	T	C	0.365079	1008
20	rs2298844	T	C	0.232143	1008
20	rs574113	C	T	0.480159	1008
20	rs190108891	A	G	0.0257937	1008
20	rs4647	G	A	0.198413	1008
20	rs492195	C	A	0.204365	1008
20	rs5602	A	G	0.365079	1008
20	rs5600	T	C	0.234127	1008
20	rs11698535	C	T	0.198413	1008
20	rs5596	T	G	0.205357	1008
20	rs13039739	G	A	0.196429	1008
20	rs151104198	T	C	0.0545635	1008
20	rs35193371	C	T	0.203373	1008
20	rs576119	A	G	0.203373	1008
20	rs729824	T	C	0.203373	1008
20	rs11696747	T	C	0.198413	1008
20	rs11696748	T	C	0.198413	1008
20	rs8121749	A	G	0.239087	1008
20	rs6095557	A	G	0.238095	1008
20	rs7271624	C	G	0.238095	1008
20	rs5629	G	T	0.232143	1008
20	rs6019876	G	C	0.239087	1008
20	rs495146	C	T	0.236111	1008
20	rs6019879	T	C	0.238095	1008
20	rs7274202	C	T	0.229167	1008
20	rs7267348	T	C	0.238095	1008
20	rs78255847	G	T	0.030754	1008
20	rs6012680	G	C	0.239087	1008
20	rs6019880	T	C	0.237103	1008
20	rs57919103	G	A	0.0347222	1008
20	rs61013127	A	G	0.313492	1008
20	rs6090996	G	A	0.0863095	1008
20	rs497069	C	T	0.0605159	1008
20	rs496962	C	T	0.0605159	1008
20	rs508757	T	C	0.0595238	1008
20	rs5628	C	T	0.100198	1008
20	rs114223599	C	T	0.0357143	1008
20	rs522962	T	C	0.322421	1008
20	rs141818499	G	A	0.0327381	1008
20	rs142047928	G	A	0.109127	1008
20	rs8115305	C	T	0.0128968	1008
20	rs141855184	T	C	0.0277778	1008
20	rs138426384	A	T	0.0119048	1008
20	rs504974	G	A	0.100198	1008
20	rs6091000	T	C	0.0138889	1008
20	rs76951381	G	C	0.0535714	1008
20	rs13433380	G	A	0.0138889	1008
20	rs11700258	A	G	0.046627	1008
20	rs4810965	G	A	0.0882937	1008
20	rs117927958	T	C	0.0873016	1008
20	rs117769190	G	A	0.0128968	1008
20	rs501908	T	C	0.0892857	1008
20	rs73124177	G	A	0.0128968	1008
20	rs73124179	G	A	0.0128968	1008
20	rs515633	G	A	0.0823413	1008
20	rs146138993	T	C	0.0357143	1008
20	rs12625166	G	T	0.0882937	1008
20	rs560976	A	G	0.996032	1008
20	rs75964699	T	C	0.031746	1008
20	rs535080	C	T	0.0863095	1008
20	rs570022	G	C	0.774802	1008
20	rs6019897	G	A	0.0396825	1008
20	rs6125670	C	T	0.662698	1008
20	rs6125671	C	T	0.485119	1008
20	rs491490	G	A	0.725198	1008
20	rs61565445	G	A	0.0257937	1008
20	rs149648985	G	A	0.00198413	1008
20	rs76774322	T	C	0.0515873	1008
20	rs73124190	C	T	0.117063	1008
20	rs73124192	G	A	0.00297619	1008
20	rs6012695	C	T	0.303571	1008
20	rs476496	G	A	0.637897	1008
20	rs498646	G	C	0.62996	1008
20	rs66515906	G	A	0.259921	1008
20	rs927068	G	T	0.184524	1008
20	rs6019902	G	A	0.144841	1008
20	rs148094838	C	T	0.0188492	1008
20	rs963455	T	C	0.236111	1008
20	rs477627	A	G	0.869048	1008
20	rs113031710	A	G	0.0188492	1008
20	rs6067126	C	T	0.232143	1008
20	rs707529	G	A	0.369048	1008
20	rs527895	C	T	0.367063	1008
20	rs511073	G	A	0.889881	1008
20	rs79258588	T	G	0.0704365	1008
20	rs145187717	C	T	0.0188492	1008
20	rs493694	T	C	0.637897	1008
20	rs11908529	G	A	0.0446429	1008
20	rs55866177	A	G	0.047619	1008
20	rs6091005	C	T	0.180556	1008
20	rs575322	G	A	0.65377	1008
20	rs116939356	G	T	0.0486111	1008
20	rs6019906	G	A	0.0565476	1008
20	rs73126223	C	T	0.0525794	1008
20	rs693649	G	A	0.37004	1008
20	rs6019908	G	T	0.0585317	1008
20	rs56382860	T	C	0.0585317	1008
20	rs6019910	C	T	0.0595238	1008
20	rs6012696	G	A	0.0595238	1008
20	rs11905684	G	A	0.0595238	1008
20	rs72487310	A	G	0.0198413	1008
20	rs17787765	T	G	0.0595238	1008
20	rs11697722	G	A	0.340278	1008
20	rs74414046	G	T	0.0327381	1008
20	rs6125673	G	C	0.0952381	1008
20	rs73128252	A	G	0.0545635	1008
20	rs56308527	T	C	0.0545635	1008
20	rs538748	G	A	0.438492	1008
20	rs56659617	T	C	0.0555556	1008
20	rs555715	A	G	0.376984	1008
20	rs151171648	C	T	0.0257937	1008
20	rs557446	T	C	0.438492	1008
20	rs6125677	G	C	0.077381	1008
20	rs516308	C	A	0.0208333	1008
20	rs477359	G	A	0.438492	1008
20	rs3848685	G	A	0.0555556	1008
20	rs3888385	C	T	0.0555556	1008
20	rs73128257	G	A	0.0555556	1008
20	rs509703	C	G	0.739087	1008
20	rs8113881	C	T	0.0605159	1008
20	rs6019916	T	G	0.0555556	1008
20	rs535249	T	C	0.796627	1008
20	rs6122797	C	T	0.376984	1008
20	rs142273408	T	C	0.0555556	1008
20	rs6125680	G	A	0.4375	1008
20	rs496242	C	T	0.4375	1008
20	rs144365109	C	T	0.0565476	1008
20	rs61543953	A	G	0.0972222	1008
20	rs56141808	T	G	0.0555556	1008
20	rs55930896	C	T	0.0555556	1008
20	rs523004	C	T	0.4375	1008
20	rs473069	G	A	0.435516	1008
20	rs580544	C	T	0.4375	1008
20	rs548552	A	G	0.380952	1008
20	rs536805	T	G	0.375992	1008
20	rs527643	G	A	0.478175	1008
20	rs56232298	G	A	0.0565476	1008
20	rs500670	A	C	0.361111	1008
20	rs1875563	T	C	0.367063	1008
20	rs507120	G	C	0.779762	1008
20	rs201697669	C	T	0.0734127	1008
20	rs544334	A	G	0.724206	1008
20	rs543477	C	A	0.774802	1008
20	rs78855333	C	T	0.0277778	1008
20	rs78174124	T	A	0.0257937	1008
20	rs6067128	G	A	0.119048	1008
20	rs508864	C	T	0.774802	1008
20	rs6067129	C	A	0.359127	1008
20	rs6067130	A	G	0.354167	1008
20	rs487486	C	G	0.409722	1008
20	rs146567057	G	A	0.0267857	1008
20	rs483729	G	C	0.833333	1008
20	rs479180	G	A	0.0724206	1008
20	rs566718	A	G	0.832341	1008
20	rs235000	A	T	0.787698	1008
20	rs561913	T	G	0.583333	1008
20	rs370608	C	T	0.15377	1008
20	rs2904186	A	C	0.105159	1008
20	rs522411	G	A	0.632937	1008
20	rs6063413	A	C	0.582341	1008
20	rs73611398	A	T	0.125	1008
20	rs74488854	T	G	0.0515873	1008
20	rs6067141	T	C	0.582341	1008
20	rs145867428	T	A	0.0515873	1008
20	rs6019929	C	G	0.633929	1008
20	rs6125685	G	A	0.585317	1008
20	rs6125686	T	C	0.637897	1008
20	rs6019930	T	G	0.584325	1008
20	rs235018	A	G	0.739087	1008
20	rs73611399	T	G	0.047619	1008
20	rs3915724	C	A	0.590278	1008
20	rs235019	T	C	0.594246	1008
20	rs235020	G	A	0.595238	1008
20	rs401330	C	G	0.681548	1008
20	rs384897	C	T	0.681548	1008
20	rs235021	A	T	0.590278	1008
20	rs235022	A	G	0.590278	1008
20	rs235024	G	A	0.618056	1008
20	rs6125687	A	G	0.164683	1008
20	rs6125688	C	T	0.164683	1008
20	rs6125689	A	G	0.164683	1008
20	rs235001	G	T	0.576389	1008
20	rs72487311	G	A	0.0416667	1008
20	rs235002	A	G	0.619048	1008
20	rs75147902	C	T	0.0416667	1008
20	rs235003	A	G	0.618056	1008
20	rs235004	T	C	0.782738	1008
20	rs112608727	A	G	0.0416667	1008
20	rs235006	C	T	0.618056	1008
20	rs235007	G	A	0.618056	1008
20	rs235008	T	C	0.618056	1008
20	rs149109466	C	T	0.0228175	1008
20	rs235009	A	G	0.576389	1008
20	rs235010	G	A	0.576389	1008
20	rs76615151	C	T	0.0416667	1008
20	rs75179274	G	A	0.0416667	1008
20	rs74273879	A	C	0.0416667	1008
20	rs235012	A	C	0.615079	1008
20	rs235013	G	C	0.615079	1008
20	rs235014	T	G	0.640873	1008
20	rs11086290	G	A	0.0992063	1008
20	rs235015	G	T	0.603175	1008
20	rs235016	A	G	0.786706	1008
20	rs112430888	T	C	0.0416667	1008
20	rs112871370	A	G	0.0416667	1008
20	rs235017	G	A	0.603175	1008
20	rs183508	G	A	0.603175	1008
20	rs402109	T	C	0.603175	1008
20	rs6125692	A	G	0.141865	1008
20	rs74564493	C	T	0.0416667	1008
20	rs76682786	G	C	0.0416667	1008
20	rs408618	G	A	0.603175	1008
20	rs79961169	C	T	0.0416667	1008
20	rs381766	A	G	0.622024	1008
20	rs78825722	A	T	0.0416667	1008
20	rs367743	A	G	0.58631	1008
20	rs34122911	G	A	0.235119	1008
20	rs489909	C	T	0.728175	1008
20	rs6012699	T	C	0.0416667	1008
20	rs546074	A	G	0.627976	1008
20	rs3091975	G	A	0.235119	1008
20	rs138868291	T	C	0.0416667	1008
20	rs74652564	G	A	0.0416667	1008
20	rs76266936	C	T	0.0426587	1008
20	rs509865	T	G	0.142857	1008
20	rs76206196	A	G	0.0456349	1008
20	rs235037	A	G	0.772817	1008
20	rs11905762	C	T	0.142857	1008
20	rs235038	A	G	0.584325	1008
20	rs6122799	T	C	0.142857	1008
20	rs75754231	T	C	0.0456349	1008
20	rs79618176	T	C	0.0456349	1008
20	rs235039	C	T	0.62996	1008
20	rs141152537	T	C	0.0545635	1008
20	rs11906348	G	A	0.141865	1008
20	rs235040	A	G	0.772817	1008
20	rs2426155	G	A	0.59127	1008
20	rs2245429	G	C	0.770833	1008
20	rs3092393	T	C	0.635913	1008
20	rs3092805	T	A	0.599206	1008
20	rs75284239	C	A	0.0446429	1008
20	rs399360	A	G	0.861111	1008
20	rs399656	A	G	0.428571	1008
20	rs6067159	C	T	0.100198	1008
20	rs180294	C	T	0.395833	1008
20	rs7274539	C	T	0.165675	1008
20	rs117433466	G	A	0.0853175	1008
20	rs235025	T	A	0.482143	1008
20	rs72626546	G	A	0.0853175	1008
20	rs147889680	C	A	0.030754	1008
20	rs235026	G	A	0.396825	1008
20	rs147746210	A	G	0.0853175	1008
20	rs235027	G	A	0.396825	1008
20	rs374875099	T	G	0.0436508	1008
20	rs235028	T	C	0.396825	1008
20	rs235029	A	G	0.396825	1008
20	rs72626547	A	C	0.0853175	1008
20	rs72626548	T	C	0.0843254	1008
20	rs235030	C	T	0.394841	1008
20	rs235031	T	C	0.397817	1008
20	rs144622977	A	G	0.0426587	1008
20	rs235032	C	A	0.479167	1008
20	rs185761216	A	C	0.0873016	1008
20	rs6125695	G	A	0.350198	1008
20	rs235033	T	C	0.834325	1008
20	rs3746557	T	A	0.164683	1008
20	rs235034	T	A	0.393849	1008
20	rs72626549	C	T	0.0882937	1008
20	rs235036	T	C	0.395833	1008
20	rs76904510	A	G	0.165675	1008
20	rs803195	A	G	0.484127	1008
20	rs6125696	A	G	0.0882937	1008
20	rs453071	T	C	0.394841	1008
20	rs421801	C	T	0.828373	1008
20	rs76336766	T	C	0.0109127	1008
20	rs6125697	G	A	0.0882937	1008
20	rs1698272	C	T	0.394841	1008
20	rs72626550	A	G	0.0882937	1008
20	rs2235855	A	G	0.394841	1008
20	rs6122802	G	A	0.208333	1008
20	rs803192	G	A	0.483135	1008
20	rs6122803	C	T	0.0882937	1008
20	rs12480516	G	A	0.136905	1008
20	rs6125698	G	A	0.0882937	1008
20	rs6125699	A	G	0.0882937	1008
20	rs62207694	G	A	0.136905	1008
20	rs6125700	T	C	0.179563	1008
20	rs8122923	C	T	0.394841	1008
20	rs60569030	G	A	0.136905	1008
20	rs3787323	T	C	0.0882937	1008
20	rs3787324	G	C	0.394841	1008
20	rs7273258	A	G	0.394841	1008
20	rs6091021	A	C	0.394841	1008
20	rs6091022	T	A	0.483135	1008
20	rs6095599	T	A	0.394841	1008
20	rs803193	A	T	0.828373	1008
20	rs73613303	G	A	0.0357143	1008
20	rs6095600	C	A	0.394841	1008
20	rs803194	G	A	0.828373	1008
20	rs6063415	A	G	0.394841	1008
20	rs57986261	C	T	0.0238095	1008
20	rs2649674	C	G	0.483135	1008
20	rs6125702	A	G	0.0882937	1008
20	rs4141587	C	T	0.165675	1008
20	rs60504792	G	A	0.136905	1008
20	rs6122805	C	T	0.0882937	1008
20	rs6019957	C	G	0.483135	1008
20	rs6067167	T	C	0.394841	1008
20	rs74273886	G	A	0.0228175	1008
20	rs2273086	C	T	0.0882937	1008
20	rs2273087	A	G	0.0882937	1008
20	rs2273088	A	G	0.394841	1008
20	rs6095601	T	C	0.395833	1008
20	rs6067168	A	G	0.394841	1008
20	rs6067169	A	G	0.394841	1008
20	rs6067170	T	G	0.394841	1008
20	rs72626551	C	T	0.0882937	1008
20	rs6091023	C	T	0.394841	1008
20	rs12480331	A	G	0.166667	1008
20	rs17194864	A	T	0.0882937	1008
20	rs72626552	C	T	0.0882937	1008
20	rs3787325	C	T	0.393849	1008
20	rs6067172	C	T	0.393849	1008
20	rs6091024	C	T	0.393849	1008
20	rs4810969	C	T	0.393849	1008
20	rs146702377	G	C	0.0882937	1008
20	rs6125709	T	C	0.207341	1008
20	rs72626553	C	T	0.0882937	1008
20	rs4810970	T	C	0.393849	1008
20	rs73910585	C	T	0.136905	1008
20	rs6095604	C	T	0.393849	1008
20	rs6095605	C	T	0.393849	1008
20	rs6095606	G	T	0.393849	1008
20	rs75287294	G	T	0.207341	1008
20	rs6125710	T	C	0.0198413	1008
20	rs6063419	A	C	0.484127	1008
20	rs6122806	C	A	0.0882937	1008
20	rs4810971	C	T	0.828373	1008
20	rs72626554	C	T	0.0882937	1008
20	rs4810972	G	A	0.393849	1008
20	rs6067173	G	A	0.482143	1008
20	rs6095608	C	G	0.482143	1008
20	rs6125711	C	T	0.208333	1008
20	rs12481645	T	C	0.127976	1008
20	rs139229675	G	A	0.0178571	1008
20	rs4141586	C	T	0.242063	1008
20	rs2057075	T	A	0.393849	1008
20	rs4810973	G	C	0.393849	1008
20	rs73910588	C	T	0.137897	1008
20	rs72626555	A	C	0.0882937	1008
20	rs6125713	A	G	0.0198413	1008
20	rs58610826	A	C	0.137897	1008
20	rs62207699	C	T	0.137897	1008
20	rs6019969	C	G	0.828373	1008
20	rs6012712	A	G	0.393849	1008
20	rs6091025	C	T	0.393849	1008
20	rs6122808	A	G	0.0882937	1008
20	rs6067181	C	T	0.393849	1008
20	rs6019972	C	T	0.828373	1008
20	rs6512586	G	A	0.393849	1008
20	rs1016234	C	T	0.828373	1008
20	rs6125715	C	T	0.208333	1008
20	rs72626556	C	T	0.0882937	1008
20	rs4432513	G	A	0.393849	1008
20	rs968149	T	C	0.0882937	1008
20	rs6091026	C	T	0.393849	1008
20	rs2038218	G	T	0.242063	1008
20	rs140304264	G	C	0.030754	1008
20	rs6125716	T	C	0.0882937	1008
20	rs6063420	A	G	0.393849	1008
20	rs6125718	C	T	0.208333	1008
20	rs6122809	A	G	0.162698	1008
20	rs4809751	C	T	0.393849	1008
20	rs72626557	A	G	0.0882937	1008
20	rs6125720	T	C	0.0882937	1008
20	rs73613304	A	G	0.149802	1008
20	rs12106180	G	A	0.137897	1008
20	rs74587239	T	C	0.030754	1008
20	rs6067188	A	C	0.828373	1008
20	rs117625220	T	C	0.0228175	1008
20	rs4810976	C	T	0.483135	1008
20	rs4810977	G	A	0.394841	1008
20	rs4810978	A	G	0.483135	1008
20	rs4810979	C	G	0.394841	1008
20	rs4810980	G	T	0.394841	1008
20	rs913476	C	T	0.393849	1008
20	rs913477	T	C	0.395833	1008
20	rs62207733	G	A	0.135913	1008
20	rs6012716	G	T	0.395833	1008
20	rs6125723	T	A	0.207341	1008
20	rs6067189	A	C	0.396825	1008
20	rs78832651	C	T	0.00396825	1008
20	rs13043361	A	G	0.395833	1008
20	rs138753059	A	G	0.0882937	1008
20	rs8183642	G	A	0.0882937	1008
20	rs62207734	T	C	0.136905	1008
20	rs6125724	G	C	0.207341	1008
20	rs6019987	C	G	0.621032	1008
20	rs6067190	T	C	0.395833	1008
20	rs77140279	C	A	0.0367063	1008
20	rs1887725	G	A	0.136905	1008
20	rs13044772	G	T	0.394841	1008
20	rs79999885	G	A	0.0486111	1008
20	rs6067191	G	A	0.242063	1008
20	rs1927781	G	A	0.395833	1008
20	rs62207735	C	T	0.136905	1008
20	rs6125726	A	G	0.0882937	1008
20	rs17195011	C	T	0.207341	1008
20	rs4810981	A	G	0.394841	1008
20	rs1008006	C	T	0.602183	1008
20	rs1571367	G	A	0.394841	1008
20	rs3787327	G	A	0.394841	1008
20	rs3787328	G	A	0.0882937	1008
20	rs3787329	T	C	0.0882937	1008
20	rs6122814	T	C	0.0882937	1008
20	rs12329570	G	C	0.395833	1008
20	rs200685629	C	T	0.0555556	1008
20	rs68038207	A	G	0.150794	1008
20	rs61659879	G	C	0.136905	1008
20	rs951497	A	G	0.828373	1008
20	rs1034056	A	G	0.396825	1008
20	rs6067197	G	A	0.0992063	1008
20	rs6091031	A	G	0.395833	1008
20	rs6125728	C	G	0.131944	1008
20	rs62207739	C	T	0.249008	1008
20	rs6012718	C	T	0.136905	1008
20	rs6122815	C	T	0.19246	1008
20	rs6067199	A	G	0.395833	1008
20	rs6095616	G	A	0.395833	1008
20	rs6095617	C	T	0.603175	1008
20	rs62207740	A	C	0.136905	1008
20	rs146496621	T	C	0.0297619	1008
20	rs6095618	A	G	0.395833	1008
20	rs6019995	A	G	0.828373	1008
20	rs141406004	A	T	0.0882937	1008
20	rs62207741	C	G	0.225198	1008
20	rs6095619	G	T	0.622024	1008
20	rs6095620	G	A	0.622024	1008
20	rs143831518	G	A	0.0882937	1008
20	rs6125729	C	A	0.207341	1008
20	rs148967016	G	A	0.136905	1008
20	rs6122817	C	T	0.62004	1008
20	rs2031853	T	C	0.62004	1008
20	rs34395883	G	A	0.244048	1008
20	rs6063425	A	G	0.621032	1008
20	rs6019998	A	G	0.621032	1008
20	rs72626558	T	C	0.0882937	1008
20	rs78652859	G	C	0.21131	1008
20	rs6019999	G	A	0.531746	1008
20	rs117678036	G	A	0.0496032	1008
20	rs6125732	G	A	0.429563	1008
20	rs35483544	T	C	0.105159	1008
20	rs6063426	A	G	0.555556	1008
20	rs6125733	A	G	0.373016	1008
20	rs718140	T	C	0.369048	1008
20	rs1980946	C	G	0.203373	1008
20	rs1980947	G	C	0.203373	1008
20	rs11698635	T	C	0.181548	1008
20	rs4339017	A	G	0.201389	1008
20	rs1980948	A	G	0.201389	1008
20	rs111841437	T	C	0.201389	1008
20	rs115867311	A	G	0.10119	1008
20	rs72626559	A	G	0.100198	1008
20	rs6095624	G	A	0.201389	1008
20	rs76650896	A	G	0.10119	1008
20	rs6122818	T	G	0.369048	1008
20	rs66865647	A	G	0.202381	1008
20	rs6125734	A	T	0.369048	1008
20	rs112621435	T	C	0.368056	1008
20	rs111275011	A	G	0.369048	1008
20	rs113640392	T	C	0.371032	1008
20	rs117331629	G	A	0.10119	1008
20	rs76333848	C	T	0.166667	1008
20	rs59255868	T	G	0.369048	1008
20	rs12106156	T	C	0.202381	1008
20	rs12106002	G	A	0.369048	1008
20	rs78393891	A	G	0.10119	1008
20	rs80204600	C	G	0.166667	1008
20	rs28674691	C	G	0.369048	1008
20	rs8114599	G	T	0.166667	1008
20	rs6091033	C	T	0.202381	1008
20	rs6095625	C	T	0.369048	1008
20	rs6095626	T	C	0.369048	1008
20	rs6125735	T	C	0.369048	1008
20	rs6091035	G	A	0.369048	1008
20	rs34944730	G	A	0.030754	1008
20	rs35271983	T	C	0.166667	1008
20	rs67592727	T	G	0.10119	1008
20	rs7363353	T	C	0.369048	1008
20	rs111968119	A	T	0.369048	1008
20	rs149140647	C	T	0.10119	1008
20	rs6095630	A	G	0.369048	1008
20	rs77963477	A	G	0.166667	1008
20	rs77424857	G	A	0.166667	1008
20	rs6095631	G	A	0.202381	1008
20	rs74850572	A	T	0.166667	1008
20	rs6095632	G	T	0.369048	1008
20	rs112716813	G	A	0.166667	1008
20	rs6125736	T	C	0.165675	1008
20	rs112298243	G	A	0.166667	1008
20	rs74866141	G	A	0.166667	1008
20	rs77608711	A	G	0.102183	1008
20	rs6095634	C	T	0.203373	1008
20	rs150117150	C	A	0.0327381	1008
20	rs6125739	G	T	0.10119	1008
20	rs6125740	G	T	0.10119	1008
20	rs6020001	C	T	0.339286	1008
20	rs6020002	T	G	0.542659	1008
20	rs6095636	C	G	0.203373	1008
20	rs6020003	C	T	0.542659	1008
20	rs6020004	T	A	0.203373	1008
20	rs6095638	T	G	0.204365	1008
20	rs6095639	G	A	0.102183	1008
20	rs67389142	T	C	0.204365	1008
20	rs6012723	G	A	0.542659	1008
20	rs6020005	A	C	0.860119	1008
20	rs192804958	T	G	0.102183	1008
20	rs6012724	G	A	0.338294	1008
20	rs6012725	C	T	0.338294	1008
20	rs6020007	G	A	0.338294	1008
20	rs6020008	T	C	0.338294	1008
20	rs7344757	T	G	0.338294	1008
20	rs6012726	T	C	0.338294	1008
20	rs6020009	G	A	0.339286	1008
20	rs6020010	T	C	0.339286	1008
20	rs6020011	T	C	0.338294	1008
20	rs7273711	A	G	0.338294	1008
20	rs6095640	G	A	0.102183	1008
20	rs9679956	T	C	0.171627	1008
20	rs11696163	C	T	0.00297619	1008
20	rs11696907	C	T	0.157738	1008
20	rs6020017	G	A	0.520833	1008
20	rs76374200	T	C	0.162698	1008
20	rs6125742	A	G	0.0992063	1008
20	rs6020018	T	C	0.421627	1008
20	rs6125743	T	C	0.10119	1008
20	rs34475329	T	A	0.421627	1008
20	rs34758852	T	C	0.168651	1008
20	rs6020019	C	G	0.606151	1008
20	rs182157751	G	T	0.015873	1008
20	rs35811807	C	T	0.094246	1008
20	rs117919383	A	G	0.0892857	1008
20	rs13044780	C	T	0.170635	1008
20	rs4810984	T	C	0.576389	1008
20	rs6020020	T	A	0.577381	1008
20	rs2182964	T	C	0.577381	1008
20	rs140776294	C	T	0.094246	1008
20	rs6125747	A	G	0.577381	1008
20	rs1024283	G	C	0.577381	1008
20	rs6063427	A	G	0.577381	1008
20	rs11699500	T	C	0.177579	1008
20	rs67730024	T	G	0.0992063	1008
20	rs76321791	G	T	0.093254	1008
20	rs4810985	A	G	0.212302	1008
20	rs140130137	C	T	0.0793651	1008
20	rs590397	T	C	0.84127	1008
20	rs608833	T	C	0.874008	1008
20	rs681690	G	A	0.87004	1008
20	rs608776	C	T	0.87004	1008
20	rs668130	G	A	0.319444	1008
20	rs594817	T	C	0.320437	1008
20	rs117638429	G	A	0.102183	1008
20	rs592659	G	T	0.756944	1008
20	rs592263	T	C	0.321429	1008
20	rs592260	T	C	0.757937	1008
20	rs149456960	T	A	0.0357143	1008
20	rs686579	G	A	0.320437	1008
20	rs686237	A	C	0.5625	1008
20	rs6122820	T	C	0.104167	1008
20	rs685348	C	T	0.321429	1008
20	rs676564	C	A	0.756944	1008
20	rs674826	C	T	0.756944	1008
20	rs674387	A	T	0.321429	1008
20	rs6122821	G	C	0.756944	1008
20	rs6122822	C	T	0.194444	1008
20	rs658777	A	G	0.756944	1008
20	rs6091041	A	G	0.756944	1008
20	rs647675	G	T	0.321429	1008
20	rs6020026	A	T	0.194444	1008
20	rs72626561	C	T	0.105159	1008
20	rs674987	A	G	0.563492	1008
20	rs7260829	C	A	0.241071	1008
20	rs7260990	G	A	0.322421	1008
20	rs6125753	G	A	0.241071	1008
20	rs141785735	G	C	0.0248016	1008
20	rs6095646	A	G	0.758929	1008
20	rs6095647	C	T	0.0892857	1008
20	rs6095648	T	C	0.195437	1008
20	rs62209468	C	T	0.240079	1008
20	rs147797056	G	A	0.0277778	1008
20	rs73121472	G	A	0.0892857	1008
20	rs6012731	G	A	0.108135	1008
20	rs12625137	A	G	0.252976	1008
20	rs72626562	A	G	0.107143	1008
20	rs6020027	C	T	0.107143	1008
20	rs6067212	C	T	0.102183	1008
20	rs6020029	T	C	0.107143	1008
20	rs6020030	G	A	0.110119	1008
20	rs150857368	A	G	0.107143	1008
20	rs139242699	A	G	0.107143	1008
20	rs6095650	T	C	0.107143	1008
20	rs681074	A	G	0.517857	1008
20	rs57362018	C	T	0.102183	1008
20	rs634027	A	G	0.87004	1008
20	rs6020031	G	A	0.107143	1008
20	rs6020032	A	G	0.107143	1008
20	rs6020033	T	A	0.107143	1008
20	rs56030678	A	G	0.078373	1008
20	rs6012733	G	T	0.107143	1008
20	rs6125757	C	T	0.107143	1008
20	rs6091042	C	T	0.107143	1008
20	rs651195	G	A	0.308532	1008
20	rs6125758	T	A	0.107143	1008
20	rs6095651	C	T	0.107143	1008
20	rs6125759	T	C	0.107143	1008
20	rs6095652	T	A	0.107143	1008
20	rs6095653	A	G	0.107143	1008
20	rs6095654	G	A	0.107143	1008
20	rs6125760	C	T	0.107143	1008
20	rs6125761	C	T	0.107143	1008
20	rs665804	G	A	0.529762	1008
20	rs72626563	G	A	0.108135	1008
20	rs648849	A	G	0.527778	1008
20	rs680745	G	A	0.409722	1008
20	rs651573	C	T	0.517857	1008
20	rs663573	G	T	0.517857	1008
20	rs586837	A	G	0.517857	1008
20	rs666268	G	A	0.409722	1008
20	rs600337	C	T	0.409722	1008
20	rs600687	A	G	0.517857	1008
20	rs600793	C	T	0.409722	1008
20	rs601268	G	C	0.409722	1008
20	rs17785691	C	T	0.171627	1008
20	rs679376	T	C	0.412698	1008
20	rs6020037	A	G	0.109127	1008
20	rs603471	G	C	0.410714	1008
20	rs8122955	G	T	0.306548	1008
20	rs6122825	C	T	0.108135	1008
20	rs6091044	C	T	0.102183	1008
20	rs72626564	A	G	0.108135	1008
20	rs645072	T	G	0.517857	1008
20	rs72626565	A	C	0.108135	1008
20	rs72626566	C	T	0.108135	1008
20	rs117831652	G	A	0.0615079	1008
20	rs648035	A	C	0.416667	1008
20	rs660613	A	G	0.30754	1008
20	rs1320479	G	C	0.10119	1008
20	rs6063428	C	T	0.0228175	1008
20	rs72626567	A	T	0.118056	1008
20	rs74411515	T	A	0.0426587	1008
20	rs72626568	A	T	0.108135	1008
20	rs113939087	C	T	0.0793651	1008
20	rs6020039	G	A	0.112103	1008
20	rs600343	A	G	0.512897	1008
20	rs582998	T	C	0.512897	1008
20	rs75330563	G	A	0.112103	1008
20	rs7272515	C	T	0.300595	1008
20	rs6020040	A	G	0.512897	1008
20	rs650101	G	C	0.511905	1008
20	rs663867	C	T	0.39881	1008
20	rs607080	T	G	0.399802	1008
20	rs2769981	T	C	0.511905	1008
20	rs1693990	A	C	0.511905	1008
20	rs6095661	C	T	0.0426587	1008
20	rs12624363	T	C	0.350198	1008
20	rs6020041	C	T	0.39881	1008
20	rs6020043	A	G	0.511905	1008
20	rs72626569	C	G	0.113095	1008
20	rs117647303	T	G	0.113095	1008
20	rs615246	C	T	0.298611	1008
20	rs615385	C	A	0.297619	1008
20	rs614415	G	C	0.412698	1008
20	rs588375	T	C	0.513889	1008
20	rs648827	G	A	0.41369	1008
20	rs584803	T	C	0.508929	1008
20	rs1995124	G	C	0.136905	1008
20	rs6063430	T	C	0.145833	1008
20	rs13039627	C	T	0.339286	1008
20	rs138667912	G	T	0.0109127	1008
20	rs663890	G	T	0.628968	1008
20	rs62209500	G	A	0.361111	1008
20	rs6125768	C	G	0.166667	1008
20	rs1693987	G	C	0.265873	1008
20	rs602598	G	A	0.265873	1008
20	rs618019	T	C	0.736111	1008
20	rs6067221	C	A	0.162698	1008
20	rs11905002	G	A	0.363095	1008
20	rs187579709	C	T	0.0396825	1008
20	rs35099199	G	C	0.364087	1008
20	rs6091049	C	G	0.169643	1008
20	rs1475451	G	T	0.457341	1008
20	rs1854316	C	T	0.452381	1008
20	rs11086293	T	C	0.353175	1008
20	rs11697517	C	T	0.448413	1008
20	rs72626570	A	C	0.110119	1008
20	rs11086294	A	T	0.448413	1008
20	rs34373009	T	C	0.173611	1008
20	rs35331820	G	T	0.350198	1008
20	rs6063434	A	G	0.732143	1008
20	rs2869931	C	T	0.735119	1008
20	rs67522837	G	A	0.110119	1008
20	rs6122827	A	G	0.110119	1008
20	rs632310	A	G	0.739087	1008
20	rs688302	G	A	0.00396825	1008
20	rs1328455	C	T	0.972222	1008
20	rs78775449	C	T	0.0972222	1008
20	rs6020049	G	C	0.224206	1008
20	rs6512593	C	T	0.395833	1008
20	rs6020050	G	A	0.0982143	1008
20	rs937408	G	A	0.733135	1008
20	rs2769983	A	C	0.00297619	1008
20	rs605138	C	T	0.00297619	1008
20	rs617179	A	T	0.0128968	1008
20	rs6067228	A	T	0.242063	1008
20	rs117392671	T	A	0.0615079	1008
20	rs6067229	G	A	0.224206	1008
20	rs11905310	C	T	0.386905	1008
20	rs6012744	A	G	0.395833	1008
20	rs6125771	C	T	0.100198	1008
20	rs7264383	C	T	0.386905	1008
20	rs6122830	A	C	0.100198	1008
20	rs6020055	A	G	0.00297619	1008
20	rs62209503	C	T	0.231151	1008
20	rs28446850	A	G	0.386905	1008
20	rs144851001	C	T	0.0128968	1008
20	rs73269151	A	G	0.386905	1008
20	rs6063435	C	A	0.231151	1008
20	rs73269152	T	C	0.386905	1008
20	rs6020057	G	C	0.386905	1008
20	rs117912809	C	T	0.0128968	1008
20	rs531305845	T	C	0.0575397	1008
20	rs549407655	C	T	0.0575397	1008
20	rs4809755	C	T	0.386905	1008
20	rs6020058	G	A	0.386905	1008
20	rs4809756	T	C	0.386905	1008
20	rs4297943	G	A	0.618056	1008
20	rs6020059	T	C	0.386905	1008
20	rs592855	G	A	0.0128968	1008
20	rs6012746	T	C	0.0972222	1008
20	rs147824759	C	T	0.00992063	1008
20	rs75902977	G	A	0.0972222	1008
20	rs4809757	T	C	0.386905	1008
20	rs659385	G	A	0.0128968	1008
20	rs72626571	T	C	0.10119	1008
20	rs4810987	G	A	0.289683	1008
20	rs6012747	A	G	0.386905	1008
20	rs11699619	C	T	0.290675	1008
20	rs9808618	C	T	0.290675	1008
20	rs9808619	C	G	0.290675	1008
20	rs9808597	T	C	0.290675	1008
20	rs1329279	C	T	0.291667	1008
20	rs1854476	G	A	0.0982143	1008
20	rs6012749	A	G	0.389881	1008
20	rs6125773	T	G	0.102183	1008
20	rs1576207	C	T	0.385913	1008
20	rs34988522	G	A	0.235119	1008
20	rs2869932	T	C	0.150794	1008
20	rs74783102	G	A	0.197421	1008
20	rs6020063	C	G	0.315476	1008
20	rs6095672	T	A	0.251984	1008
20	rs77480041	G	A	0.165675	1008
20	rs8121764	C	T	0.0724206	1008
20	rs58677849	G	C	0.561508	1008
20	rs6020064	G	C	0.561508	1008
20	rs8121924	A	G	0.0724206	1008
20	rs8121969	A	C	0.0724206	1008
20	rs73123840	G	T	0.0456349	1008
20	rs79600949	T	C	0.0724206	1008
20	rs77231829	T	A	0.264881	1008
20	rs75570822	C	T	0.0724206	1008
20	rs75151247	G	C	0.0724206	1008
20	rs75634706	C	T	0.0724206	1008
20	rs74273888	G	C	0.0734127	1008
20	rs78044863	T	C	0.0724206	1008
20	rs6063437	T	G	0.0734127	1008
20	rs6012750	A	G	0.405754	1008
20	rs73123843	A	G	0.0456349	1008
20	rs6125774	C	T	0.263889	1008
20	rs6512595	G	A	0.0744048	1008
20	rs17723974	C	G	0.0357143	1008
20	rs73123844	T	C	0.0456349	1008
20	rs117878815	C	T	0.0912698	1008
20	rs6067233	G	A	0.0734127	1008
20	rs17785895	A	G	0.0734127	1008
20	rs6095673	T	C	0.0734127	1008
20	rs6095674	G	A	0.0734127	1008
20	rs6020065	A	G	0.251984	1008
20	rs6095675	T	C	0.0734127	1008
20	rs6095676	C	T	0.0734127	1008
20	rs6095677	A	G	0.0734127	1008
20	rs150133295	C	T	0.0734127	1008
20	rs13433154	C	T	0.0734127	1008
20	rs6012752	C	T	0.679563	1008
20	rs6012753	A	T	0.679563	1008
20	rs13433179	G	C	0.119048	1008
20	rs6122831	A	G	0.354167	1008
20	rs7265473	A	G	0.0734127	1008
20	rs8118160	A	G	0.251984	1008
20	rs6067235	G	A	0.0734127	1008
20	rs6125775	T	G	0.355159	1008
20	rs1831169	A	G	0.325397	1008
20	rs719219	G	A	0.0793651	1008
20	rs17788581	C	T	0.0287698	1008
20	rs113947301	C	T	0.0753968	1008
20	rs78787837	C	T	0.0734127	1008
20	rs140694651	A	G	0.0456349	1008
20	rs6020068	A	G	0.146825	1008
20	rs6067236	A	T	0.0734127	1008
20	rs78585927	A	G	0.0734127	1008
20	rs6067237	G	A	0.0734127	1008
20	rs6067238	C	T	0.0734127	1008
20	rs76212831	G	A	0.353175	1008
20	rs6020069	T	C	0.644841	1008
20	rs6067239	G	C	0.0734127	1008
20	rs17785991	T	A	0.15873	1008
20	rs6067240	T	G	0.0734127	1008
20	rs6067241	C	T	0.0734127	1008
20	rs12329463	G	A	0.0744048	1008
20	rs1328454	T	C	0.607143	1008
20	rs17788605	G	A	0.352183	1008
20	rs60747642	C	G	0.353175	1008
20	rs17788617	A	T	0.0882937	1008
20	rs4809758	T	G	0.168651	1008
20	rs6063438	C	T	0.156746	1008
20	rs6067243	C	A	0.154762	1008
20	rs55661369	A	T	0.0793651	1008
20	rs6122832	T	A	0.354167	1008
20	rs141195849	G	A	0.077381	1008
20	rs146963441	C	T	0.077381	1008
20	rs17788629	G	A	0.352183	1008
20	rs73123859	G	T	0.154762	1008
20	rs55950635	A	T	0.0793651	1008
20	rs17724104	A	G	0.0793651	1008
20	rs17786027	T	C	0.0357143	1008
20	rs6122833	A	G	0.352183	1008
20	rs55825017	C	T	0.0803571	1008
20	rs41283576	G	A	0.0793651	1008
20	rs2149278	A	G	0.678571	1008
20	rs12624319	C	T	0.353175	1008
20	rs6020073	T	C	0.679563	1008
20	rs6067245	C	T	0.0744048	1008
20	rs6020074	T	C	0.679563	1008
20	rs6020075	A	G	0.679563	1008
20	rs6091055	A	G	0.157738	1008
20	rs113738363	C	T	0.0793651	1008
20	rs2182963	G	A	0.161706	1008
20	rs117836620	C	T	0.0505952	1008
20	rs73123868	C	A	0.0396825	1008
20	rs6095681	A	T	0.330357	1008
20	rs73123871	T	C	0.0873016	1008
20	rs73123872	A	G	0.0873016	1008
20	rs138175892	G	A	0.0744048	1008
20	rs6122835	T	C	0.683532	1008
20	rs6020077	A	C	0.168651	1008
20	rs73123873	C	A	0.161706	1008
20	rs55999915	A	C	0.0892857	1008
20	rs79102316	C	T	0.0892857	1008
20	rs11086297	T	A	0.160714	1008
20	rs6095683	C	G	0.671627	1008
20	rs4809760	A	G	0.509921	1008
20	rs11086298	A	G	0.00496032	1008
20	rs3748836	G	A	0.353175	1008
20	rs2025958	G	A	0.671627	1008
20	rs17786057	C	T	0.0734127	1008
20	rs113942369	T	A	0.00892857	1008
20	rs117103634	C	T	0.047619	1008
20	rs11699561	C	T	0.156746	1008
20	rs73123879	C	T	0.047619	1008
20	rs967305	G	C	0.683532	1008
20	rs17724146	T	C	0.0793651	1008
20	rs73125639	C	T	0.0396825	1008
20	rs6125794	A	T	0.0892857	1008
20	rs73125642	C	T	0.123016	1008
20	rs6020083	A	T	0.168651	1008
20	rs6020084	G	A	0.168651	1008
20	rs6067247	T	G	0.0763889	1008
20	rs74597310	T	C	0.0892857	1008
20	rs2982414	A	G	0.316468	1008
20	rs626943	G	A	0.316468	1008
20	rs626064	C	T	0.316468	1008
20	rs6125795	G	T	0.352183	1008
20	rs1874719	T	C	0.0793651	1008
20	rs610304	T	C	0.924603	1008
20	rs610267	C	T	0.924603	1008
20	rs599195	T	A	0.327381	1008
20	rs149960682	T	C	0.0515873	1008
20	rs595027	G	T	0.328373	1008
20	rs73125645	G	A	0.0396825	1008
20	rs4810988	C	T	0.156746	1008
20	rs581456	A	T	0.837302	1008
20	rs117431179	A	G	0.047619	1008
20	rs17786105	A	G	0.156746	1008
20	rs55994402	C	T	0.077381	1008
20	rs532237	G	C	0.837302	1008
20	rs530461	G	A	0.680556	1008
20	rs56230511	G	A	0.077381	1008
20	rs61285615	A	G	0.0396825	1008
20	rs17786130	A	G	0.0396825	1008
20	rs2235623	C	A	0.35119	1008
20	rs2235622	G	T	0.837302	1008
20	rs537672	T	A	0.328373	1008
20	rs2235621	G	A	0.077381	1008
20	rs2235620	A	G	0.508929	1008
20	rs73125651	A	C	0.0406746	1008
20	rs17786148	A	G	0.156746	1008
20	rs596195	T	C	0.328373	1008
20	rs595777	C	G	0.328373	1008
20	rs2143277	C	T	0.0892857	1008
20	rs559883	G	A	0.924603	1008
20	rs686996	C	G	0.328373	1008
20	rs17786166	T	C	0.0873016	1008
20	rs673010	A	G	0.837302	1008
20	rs527892	A	C	0.328373	1008
20	rs671130	G	A	0.328373	1008
20	rs17788731	A	C	0.352183	1008
20	rs645182	T	C	0.924603	1008
20	rs76512818	T	G	0.352183	1008
20	rs79534067	T	G	0.0327381	1008
20	rs78588570	G	A	0.352183	1008
20	rs73125660	G	C	0.047619	1008
20	rs627898	A	C	0.329365	1008
20	rs6125800	C	T	0.352183	1008
20	rs517501	G	C	0.924603	1008
20	rs77691881	G	A	0.0267857	1008
20	rs77146093	C	T	0.077381	1008
20	rs6020091	G	C	0.156746	1008
20	rs6020092	A	G	0.156746	1008
20	rs676035	G	A	0.837302	1008
20	rs59693166	T	C	0.0873016	1008
20	rs6125801	G	A	0.352183	1008
20	rs73125668	A	G	0.047619	1008
20	rs662708	G	C	0.924603	1008
20	rs568124	C	T	0.328373	1008
20	rs2281223	G	A	0.156746	1008
20	rs56405223	G	A	0.0793651	1008
20	rs117072726	A	G	0.0406746	1008
20	rs73613334	G	A	0.352183	1008
20	rs6012762	C	T	0.838294	1008
20	rs2294601	G	C	0.352183	1008
20	rs1033474	C	T	0.0793651	1008
20	rs652217	G	A	0.924603	1008
20	rs2281222	T	C	0.15873	1008
20	rs2281221	A	C	0.077381	1008
20	rs149104010	C	T	0.35119	1008
20	rs666052	G	A	0.876984	1008
20	rs2646741	G	C	0.924603	1008
20	rs6020098	C	G	0.508929	1008
20	rs682749	G	A	0.924603	1008
20	rs9789783	C	A	0.552579	1008
20	rs585976	T	G	0.837302	1008
20	rs56309244	G	A	0.077381	1008
20	rs542234	T	G	0.837302	1008
20	rs60694486	T	C	0.104167	1008
20	rs589700	G	A	0.924603	1008
20	rs511268	G	A	0.328373	1008
20	rs620204	A	G	0.924603	1008
20	rs633829	G	A	0.328373	1008
20	rs2869935	A	G	0.156746	1008
20	rs2869936	G	A	0.0793651	1008
20	rs648095	G	A	0.328373	1008
20	rs6020100	A	G	0.156746	1008
20	rs530780	G	C	0.680556	1008
20	rs6020101	G	A	0.15377	1008
20	rs7266852	T	C	0.078373	1008
20	rs73125682	T	C	0.0902778	1008
20	rs601849	T	C	0.505952	1008
20	rs601878	T	C	0.925595	1008
20	rs488255	C	T	0.344246	1008
20	rs483508	C	T	0.329365	1008
20	rs76003792	G	T	0.0585317	1008
20	rs118191427	G	A	0.077381	1008
20	rs536092	C	T	0.343254	1008
20	rs117309278	T	C	0.0337302	1008
20	rs645544	A	G	0.787698	1008
20	rs73125685	T	G	0.0416667	1008
20	rs4810989	C	T	0.0724206	1008
20	rs139057541	G	C	0.0119048	1008
20	rs7270636	T	C	0.047619	1008
20	rs76161485	G	A	0.0486111	1008
20	rs7264756	C	G	0.0486111	1008
20	rs1062840	C	T	0.093254	1008
20	rs3210879	T	C	0.0853175	1008
20	rs3210880	A	G	0.0853175	1008
20	rs73271169	T	C	0.0753968	1008
20	rs2235619	G	A	0.34623	1008
20	rs55948305	T	C	0.0853175	1008
20	rs41283584	G	A	0.0813492	1008
20	rs13433386	A	G	0.0863095	1008
20	rs118070805	A	G	0.0853175	1008
20	rs479007	G	C	0.970238	1008
20	rs77116439	T	C	0.0843254	1008
20	rs683954	A	G	0.970238	1008
20	rs6122840	C	G	0.34623	1008
20	rs77310132	A	G	0.0843254	1008
20	rs1474685	G	A	0.347222	1008
20	rs76488652	T	C	0.0843254	1008
20	rs117900399	A	G	0.0843254	1008
20	rs12624427	T	C	0.347222	1008
20	rs12625323	G	A	0.347222	1008
20	rs61134033	C	T	0.431548	1008
20	rs528075	A	G	0.772817	1008
20	rs471054	C	T	0.771825	1008
20	rs554263	G	C	0.771825	1008
20	rs653423	C	T	0.340278	1008
20	rs56185963	A	C	0.0763889	1008
20	rs2769976	C	T	0.34127	1008
20	rs79950626	C	T	0.0575397	1008
20	rs515686	G	A	0.771825	1008
20	rs644013	T	C	0.6875	1008
20	rs2769975	A	C	0.772817	1008
20	rs486206	C	G	0.688492	1008
20	rs77642050	G	A	0.0843254	1008
20	rs587648	T	C	0.940476	1008
20	rs143389352	G	A	0.0843254	1008
20	rs79631274	C	G	0.0843254	1008
20	rs56083806	C	T	0.0912698	1008
20	rs8123655	G	A	0.167659	1008
20	rs58670143	G	A	0.347222	1008
20	rs615868	C	T	0.771825	1008
20	rs615926	T	C	0.688492	1008
20	rs471997	G	C	0.34127	1008
20	rs76401661	A	C	0.0297619	1008
20	rs632376	A	G	0.340278	1008
20	rs73611743	G	A	0.349206	1008
20	rs74928591	A	C	0.0843254	1008
20	rs78700554	T	G	0.0843254	1008
20	rs495337	G	A	0.340278	1008
20	rs2072985	G	A	0.348214	1008
20	rs492702	G	A	0.772817	1008
20	rs624115	C	T	0.770833	1008
20	rs571694	G	A	0.34127	1008
20	rs624647	T	C	0.940476	1008
20	rs147228672	A	C	0.0714286	1008
20	rs636987	A	C	0.77381	1008
20	rs2769982	A	G	0.77381	1008
20	rs73910338	T	C	0.047619	1008
20	rs2769980	A	G	0.940476	1008
20	rs2745078	C	T	0.77381	1008
20	rs2769979	T	C	0.77381	1008
20	rs56361175	A	T	0.0912698	1008
20	rs2284649	G	A	0.0843254	1008
20	rs2284648	G	A	0.348214	1008
20	rs8125607	G	A	0.0753968	1008
20	rs73127679	G	A	0.0456349	1008
20	rs2284647	A	C	0.0843254	1008
20	rs2284646	T	G	0.0843254	1008
20	rs2254930	T	A	0.77381	1008
20	rs2769978	T	C	0.77381	1008
20	rs2769977	T	C	0.77381	1008
20	rs6067267	G	A	0.77381	1008
20	rs34802008	G	A	0.0843254	1008
20	rs75406401	T	G	0.0843254	1008
20	rs116971321	G	A	0.0406746	1008
20	rs2268325	G	A	0.0843254	1008
20	rs2268324	A	G	0.0843254	1008
20	rs140163262	C	T	0.0357143	1008
20	rs117340447	A	G	0.0178571	1008
20	rs117127660	A	G	0.0109127	1008
20	rs3819809	C	T	0.348214	1008
20	rs73613340	C	G	0.348214	1008
20	rs117436392	G	A	0.0843254	1008
20	rs1008687	T	G	0.849206	1008
20	rs118126443	T	C	0.0853175	1008
20	rs56327845	C	T	0.0853175	1008
20	rs184412287	T	G	0.0178571	1008
20	rs3761175	G	C	0.0753968	1008
20	rs3787331	C	G	0.688492	1008
20	rs112572132	G	C	0.0753968	1008
20	rs3761177	A	G	0.849206	1008
20	rs3761178	G	A	0.77381	1008
20	rs79663083	C	G	0.0853175	1008
20	rs144863167	C	T	0.00198413	1008
20	rs73127695	T	C	0.0496032	1008
20	rs723593	G	A	0.940476	1008
20	rs34499196	G	A	0.0853175	1008
20	rs13040201	T	C	0.77381	1008
20	rs11698676	G	T	0.0853175	1008
20	rs2869937	C	G	0.77381	1008
20	rs6067270	T	C	0.77381	1008
20	rs11906300	G	C	0.0753968	1008
20	rs73613343	G	A	0.347222	1008
20	rs73613344	C	T	0.347222	1008
20	rs6125813	G	T	0.77381	1008
20	rs74837988	G	A	0.0853175	1008
20	rs6125814	C	T	0.347222	1008
20	rs6122844	G	T	0.77381	1008
20	rs6067271	G	A	0.77381	1008
20	rs144295841	G	A	0.0436508	1008
20	rs12625530	A	C	0.347222	1008
20	rs4809763	A	G	0.0763889	1008
20	rs56366827	C	A	0.0853175	1008
20	rs6125816	A	G	0.688492	1008
20	rs6067274	G	A	0.77381	1008
20	rs12626149	G	A	0.347222	1008
20	rs6125819	T	C	0.77381	1008
20	rs6125820	T	C	0.77381	1008
20	rs6067275	C	A	0.77381	1008
20	rs117940375	C	T	0.0853175	1008
20	rs6122845	G	A	0.77381	1008
20	rs6122846	A	G	0.77381	1008
20	rs6122847	A	G	0.77381	1008
20	rs56180112	G	A	0.0853175	1008
20	rs11697290	C	A	0.774802	1008
20	rs73613348	C	T	0.347222	1008
20	rs73129239	C	T	0.0446429	1008
20	rs75950318	A	G	0.0853175	1008
20	rs11698194	T	C	0.77381	1008
20	rs11700118	C	T	0.77381	1008
20	rs7274437	A	G	0.849206	1008
20	rs11700124	A	G	0.77381	1008
20	rs190645064	C	T	0.00496032	1008
20	rs11696404	A	C	0.77381	1008
20	rs11696437	C	T	0.77381	1008
20	rs75366049	G	C	0.203373	1008
20	rs77083750	C	T	0.0853175	1008
20	rs139306264	G	A	0.0654762	1008
20	rs6125822	T	G	0.77381	1008
20	rs11086299	G	A	0.34127	1008
20	rs6125823	T	C	0.77381	1008
20	rs12151879	C	T	0.688492	1008
20	rs34836854	A	G	0.77381	1008
20	rs6512600	G	A	0.0753968	1008
20	rs139375736	G	A	0.0853175	1008
20	rs73129264	G	T	0.34127	1008
20	rs4287819	T	G	0.688492	1008
20	rs117447227	C	T	0.0853175	1008
20	rs142869025	C	A	0.0446429	1008
20	rs117671525	G	A	0.094246	1008
20	rs2235618	T	C	0.347222	1008
20	rs6125825	T	C	0.77381	1008
20	rs77455246	C	G	0.0277778	1008
20	rs73129268	T	C	0.0446429	1008
20	rs2038127	A	G	0.0753968	1008
20	rs2235617	C	G	0.342262	1008
20	rs79547786	C	T	0.0853175	1008
20	rs78873470	C	A	0.0853175	1008
20	rs1056198	C	T	0.34127	1008
20	rs1056200	A	G	0.77381	1008
20	rs6125826	C	T	0.34127	1008
20	rs13039965	G	A	0.34127	1008
20	rs140787112	T	C	0.014881	1008
20	rs4809766	T	C	0.940476	1008
20	rs2294600	G	A	0.347222	1008
20	rs12479474	C	T	0.0952381	1008
20	rs55740134	G	A	0.0853175	1008
20	rs55992502	C	T	0.0853175	1008
20	rs4810992	G	A	0.0753968	1008
20	rs2056991	T	C	0.34127	1008
20	rs4810993	A	G	0.940476	1008
20	rs79598075	T	C	0.0853175	1008
20	rs2294599	G	C	0.34127	1008
20	rs12480800	C	T	0.0674603	1008
20	rs55661396	C	T	0.77381	1008
20	rs1107411	C	G	0.0575397	1008
20	rs73129295	T	C	0.0446429	1008
20	rs73129298	A	C	0.046627	1008
20	rs6067281	G	A	0.772817	1008
20	rs144361842	C	T	0.0853175	1008
20	rs11697936	T	C	0.77381	1008
20	rs2281217	C	G	0.77381	1008
20	rs4809767	C	T	0.940476	1008
20	rs6125829	G	T	0.34127	1008
20	rs2235616	G	A	0.339286	1008
20	rs6067282	T	C	0.77381	1008
20	rs6125830	G	A	0.774802	1008
20	rs4810994	C	T	0.77381	1008
20	rs4810995	C	A	0.77381	1008
20	rs79809282	T	G	0.347222	1008
20	rs117045038	C	T	0.0853175	1008
20	rs6125831	G	A	0.347222	1008
20	rs56397739	T	C	0.0853175	1008
20	rs117063646	G	A	0.0654762	1008
20	rs6067283	A	G	0.763889	1008
20	rs1883553	T	C	0.849206	1008
20	rs75408094	G	A	0.347222	1008
20	rs6067284	G	A	0.34127	1008
20	rs13037331	C	G	0.763889	1008
20	rs11697848	C	T	0.0853175	1008
20	rs73131221	C	T	0.046627	1008
20	rs74961143	A	C	0.030754	1008
20	rs4809768	T	A	0.34127	1008
20	rs17788933	A	T	0.347222	1008
20	rs75621680	G	A	0.0853175	1008
20	rs6125836	A	G	0.688492	1008
20	rs7274117	C	T	0.0853175	1008
20	rs149965743	G	A	0.0853175	1008
20	rs6067287	A	G	0.763889	1008
20	rs6122852	G	T	0.763889	1008
20	rs112590664	C	T	0.0753968	1008
20	rs113558364	A	T	0.0753968	1008
20	rs35598880	A	G	0.0853175	1008
20	rs4810996	G	A	0.688492	1008
20	rs4809769	C	A	0.34127	1008
20	rs56307853	A	G	0.0853175	1008
20	rs60813083	T	G	0.046627	1008
20	rs4810997	G	T	0.689484	1008
20	rs4810998	G	C	0.688492	1008
20	rs147302167	G	A	0.0446429	1008
20	rs79590385	T	A	0.0882937	1008
20	rs4810999	A	T	0.688492	1008
20	rs6125838	A	G	0.347222	1008
20	rs1884738	C	G	0.0853175	1008
20	rs6067293	T	C	0.688492	1008
20	rs6125839	G	T	0.347222	1008
20	rs6125840	A	G	0.348214	1008
20	rs6067295	A	G	0.939484	1008
20	rs6067296	A	C	0.34127	1008
20	rs6067297	A	G	0.763889	1008
20	rs6063449	A	G	0.763889	1008
20	rs6063450	T	G	0.764881	1008
20	rs6125841	G	A	0.347222	1008
20	rs7272308	G	A	0.0753968	1008
20	rs56745155	A	G	0.355159	1008
20	rs75632462	T	G	0.349206	1008
20	rs6125842	A	G	0.348214	1008
20	rs9680075	C	G	0.173611	1008
20	rs11696444	G	A	0.174603	1008
20	rs73131255	G	A	0.173611	1008
20	rs73131258	C	T	0.173611	1008
20	rs6067302	C	T	0.330357	1008
20	rs11697080	C	T	0.173611	1008
20	rs11697132	G	A	0.173611	1008
20	rs73274724	C	T	0.0744048	1008
20	rs11698760	G	A	0.173611	1008
20	rs6020156	G	C	0.924603	1008
20	rs113933749	G	A	0.173611	1008
20	rs117045390	C	T	0.0843254	1008
20	rs73113613	C	A	0.173611	1008
20	rs56166859	A	T	0.173611	1008
20	rs141658589	A	G	0.173611	1008
20	rs73113617	A	T	0.173611	1008
20	rs78700267	T	C	0.0327381	1008
20	rs6067305	C	T	0.328373	1008
20	rs12624347	C	T	0.173611	1008
20	rs12624348	C	A	0.173611	1008
20	rs76939398	C	T	0.0843254	1008
20	rs55934033	G	A	0.12004	1008
```
